## Supplementary material for "Characterization of shared and ancestry-specific signals driving complex traits using multi-ancestry fine-mapping": susiex_nc1.cs80.snp

```
BP	SNP	PIP(CS1)	LogBF(CS1,Pop1)	LogBF(CS1,Pop2)
19671848	chr2:19671848:C:T	1.84342e-53	-1.95771e-09	-1.75378
19672715	chr2:19672715:G:A	4.88557e-54	-2.07704	-1.00465
19672726	chr2:19672726:T:C	4.89571e-54	-2.0278	-1.05183
19672894	chr2:19672894:T:C	1.86116e-53	-1.95771e-09	-1.7442
19673058	chr2:19673058:C:A	1.88839e-54	-2.33349	-1.69877
19673154	chr2:19673154:G:T	1.52882e-54	-2.64644	-1.59705
19673189	chr2:19673189:A:G	7.67616e-54	-2.00004	-0.629824
19674370	chr2:19674370:A:G	9.56998e-54	-2.40935	-1.53232e-09
19674909	chr2:19674909:T:C	1.87915e-53	-1.95771e-09	-1.73458
19675038	chr2:19675038:G:A	3.69498e-53	-1.95771e-09	-1.05842
19675125	chr2:19675125:C:T	3.50425e-54	-2.44574	-0.968266
19675151	chr2:19675151:A:G	4.48521e-54	-2.50026	-0.666941
19675510	chr2:19675510:G:A	5.13345e-54	-2.05367	-0.978538
19675514	chr2:19675514:C:CT	2.67647e-53	-1.95771e-09	-1.3809
19675906	chr2:19675906:A:G	2.04325e-53	-1.95771e-09	-1.65085
19675959	chr2:19675959:G:A	1.83081e-53	-1.95771e-09	-1.76064
19676284	chr2:19676284:T:A	7.45164e-53	-1.95771e-09	-0.356963
19676306	chr2:19676306:C:T	2.21901e-53	-1.95771e-09	-1.56834
19676351	chr2:19676351:C:T	2.53473e-53	-1.95771e-09	-1.43531
19676365	chr2:19676365:A:G	1.91308e-54	-2.69913	-1.32014
19676458	chr2:19676458:T:G	3.47694e-53	-1.885	0.765753
19676496	chr2:19676496:G:A	8.47879e-54	-1.50524	-1.02517
19676502	chr2:19676502:A:G	3.73575e-53	-1.88437	0.836922
19676516	chr2:19676516:C:T	2.38158e-53	-1.49764	-1.53232e-09
19676730	chr2:19676730:T:A	2.51504e-53	-1.95771e-09	-1.44311
19677549	chr2:19677549:C:T	1.10926e-53	-2.26171	-1.53232e-09
19677693	chr2:19677693:G:T	5.87275e-54	-1.19779	-1.69987
19677776	chr2:19677776:G:A	1.83094e-53	-1.95771e-09	-1.76057
19677863	chr2:19677863:A:G	3.26872e-54	-2.38818	-1.09541
19677975	chr2:19677975:C:T	1.51933e-54	-2.63826	-1.61145
19677977	chr2:19677977:C:T	7.29958e-54	-2.68017	-1.53232e-09
19678132	chr2:19678132:A:G	2.29245e-53	-1.95771e-09	-1.53578
19678293	chr2:19678293:C:T	7.22246e-54	-2.69079	-1.53232e-09
19678296	chr2:19678296:T:C	3.9054e-53	-1.95771e-09	-1.00304
19678354	chr2:19678354:G:A	4.75843e-54	-2.10339	-1.00468
19678370	chr2:19678370:G:A	3.14536e-53	-1.95771e-09	-1.21947
19678375	chr2:19678375:A:G	2.60879e-54	-2.15685	-1.55225
19678407	chr2:19678407:C:T	1.46353e-53	-1.98454	-1.53232e-09
19678433	chr2:19678433:C:A	4.71277e-54	-2.11372	-1.00399
19678462	chr2:19678462:G:A	2.16899e-54	-2.6062	-1.28752
19678471	chr2:19678471:G:A	1.83808e-54	-2.65653	-1.40273
19678528	chr2:19678528:C:T	2.24766e-53	-1.94408	0.388565
19678684	chr2:19678684:T:C	2.1698e-54	-2.60444	-1.28891
19678941	chr2:19678941:C:T	6.65933e-54	-2.05814	-0.713826
19679035	chr2:19679035:T:C	1.96199e-54	-2.45465	-1.53937
19679302	chr2:19679302:G:A	2.253e-54	-2.57809	-1.27763
19679452	chr2:19679452:G:T	3.26977e-52	-1.95771e-09	1.12191
19679605	chr2:19679605:T:G	1.77906e-54	-2.46437	-1.62752
19679691	chr2:19679691:T:C	1.84794e-54	-2.49688	-1.55703
19679869	chr2:19679869:G:T	2.08205e-54	-2.60379	-1.33084
19680175	chr2:19680175:C:T	4.23751e-53	-1.95771e-09	-0.921422
19680641	chr2:19680641:G:A	5.14213e-53	-1.95771e-09	-0.727931
19680929	chr2:19680929:C:A	9.60249e-54	-2.40596	-1.53232e-09
19680983	chr2:19680983:C:T	2.28681e-53	-1.95771e-09	-1.53824
19681061	chr2:19681061:C:T	5.19241e-53	-1.95771e-09	-0.718199
19681320	chr2:19681320:T:C	1.66678e-54	-2.39775	-1.75934
19681366	chr2:19681366:G:A	1.66936e-53	-1.51021	-0.342753
19681422	chr2:19681422:C:T	7.23114e-54	-2.68959	-1.53232e-09
19681600	chr2:19681600:TCACC:T	6.53556e-54	-1.08024	-1.71049
19681712	chr2:19681712:A:G	4.61793e-54	-1.84482	-1.29322
19681901	chr2:19681901:G:T	5.3108e-54	-1.55424	-1.44401
19682354	chr2:19682354:G:A	4.90865e-54	-1.9061	-1.17089
19682589	chr2:19682589:C:T	1.99265e-53	-1.95771e-09	-1.67593
19682878	chr2:19682878:T:C	1.57411e-54	-2.65854	-1.55575
19683363	chr2:19683363:A:G	5.13024e-53	-1.95771e-09	-0.730246
19683529	chr2:19683529:G:A	1.63536e-54	-2.65884	-1.51727
19683607	chr2:19683607:A:G	5.9821e-54	-2.69888	-0.180332
19683646	chr2:19683646:A:G	1.54208e-54	-2.48269	-1.75217
19683734	chr2:19683734:A:G	1.58372e-54	-2.64238	-1.56582
19684126	chr2:19684126:T:G	2.31499e-53	-1.95771e-09	-1.52599
19684215	chr2:19684215:C:T	8.38685e-53	-1.95771e-09	-0.238734
19684294	chr2:19684294:T:C	7.38796e-53	-2.03454	1.669
19684559	chr2:19684559:A:G	1.42163e-54	-2.5593	-1.75688
19684992	chr2:19684992:T:C	3.69918e-53	-1.95771e-09	-1.05729
19685053	chr2:19685053:C:T	4.03653e-53	-1.95771e-09	-0.970013
19685054	chr2:19685054:G:A	1.87598e-53	-1.95771e-09	-1.73627
19685145	chr2:19685145:G:C	5.6588e-54	-1.25911	-1.67566
19685194	chr2:19685194:T:C	1.26946e-53	-2.1268	-1.53232e-09
19685221	chr2:19685221:G:A	3.15455e-53	-1.21655	-1.53232e-09
19685375	chr2:19685375:T:C	9.52215e-54	-2.41436	-1.53232e-09
19685636	chr2:19685636:C:T	1.92261e-53	-1.95771e-09	-1.71171
19685836	chr2:19685836:C:T	5.77841e-54	-1.26082	-1.65304
19685958	chr2:19685958:G:T	1.35265e-53	-1.87336	-0.189968
19685978	chr2:19685978:A:G	1.83154e-53	-1.95771e-09	-1.76024
19686146	chr2:19686146:A:G	3.97034e-54	-1.8591	-1.43003
19686553	chr2:19686553:C:G	3.44975e-53	-1.95771e-09	-1.1271
19686719	chr2:19686719:G:A	2.14719e-53	-1.95771e-09	-1.60124
19686724	chr2:19686724:G:A	1.84604e-53	-1.95771e-09	-1.75235
19686740	chr2:19686740:G:A	1.99326e-53	-1.95771e-09	-1.67563
19686785	chr2:19686785:T:A	2.24012e-53	-1.95771e-09	-1.55887
19686786	chr2:19686786:T:G	2.2354e-53	-1.95771e-09	-1.56098
19686913	chr2:19686913:C:T	1.8506e-53	-1.95771e-09	-1.74989
19687071	chr2:19687071:A:T	5.68206e-53	-1.95771e-09	-0.628084
19687283	chr2:19687283:T:C	3.37561e-53	-1.95771e-09	-1.14882
19687408	chr2:19687408:A:G	7.3754e-54	-1.05136	-1.61847
19687625	chr2:19687625:C:A	1.86327e-53	-1.95771e-09	-1.74306
19687804	chr2:19687804:A:G	2.34826e-53	-1.95771e-09	-1.51172
19688214	chr2:19688214:G:A	1.90782e-53	-1.95771e-09	-1.71944
19688427	chr2:19688427:A:G	2.38328e-53	-1.95771e-09	-1.49692
19688482	chr2:19688482:T:C	1.63173e-53	-2.38837	0.512613
19688524	chr2:19688524:A:G	3.13188e-53	-1.95771e-09	-1.22376
19688563	chr2:19688563:T:C	2.1183e-54	-2.61256	-1.30481
19688571	chr2:19688571:C:A	5.35533e-54	-1.89331	-1.09658
19688856	chr2:19688856:T:C	1.56113e-54	-2.52161	-1.70096
19688986	chr2:19688986:A:G	8.28179e-54	-2.55392	-1.53232e-09
19689259	chr2:19689259:G:A	3.20067e-53	-1.95771e-09	-1.20204
19689445	chr2:19689445:C:T	4.66271e-54	-1.38276	-1.74562
19689466	chr2:19689466:C:T	2.01512e-54	-2.53365	-1.43366
19689772	chr2:19689772:T:G	2.15169e-53	-1.95771e-09	-1.59914
19689937	chr2:19689937:C:A	2.09922e-53	-1.95771e-09	-1.62383
19690684	chr2:19690684:A:G	1.86675e-53	-1.95771e-09	-1.7412
19691156	chr2:19691156:A:T	2.34283e-53	-1.95771e-09	-1.51404
19691297	chr2:19691297:G:T	1.41665e-54	-2.66222	-1.65746
19691447	chr2:19691447:T:C	1.58226e-54	-2.50346	-1.70567
19691516	chr2:19691516:C:T	1.49629e-53	-2.62545	0.663038
19691620	chr2:19691620:G:A	1.7204e-54	-2.57729	-1.54814
19691946	chr2:19691946:T:G	2.00758e-53	-1.95771e-09	-1.66847
19691980	chr2:19691980:A:C	1.47409e-54	-2.55631	-1.72363
19692231	chr2:19692231:C:T	1.88065e-53	-1.95771e-09	-1.73378
19692653	chr2:19692653:A:G	1.46798e-54	-2.55251	-1.73159
19692726	chr2:19692726:T:G	1.07194e-53	-2.29593	-1.53232e-09
19693054	chr2:19693054:C:T	1.88065e-53	-1.95771e-09	-1.73378
19693249	chr2:19693249:G:A	3.11593e-53	-1.95771e-09	-1.22887
19693468	chr2:19693468:C:T	1.80372e-54	-2.48878	-1.58936
19693532	chr2:19693532:C:T	9.75613e-54	-2.673	0.282911
19693678	chr2:19693678:A:G	2.36507e-53	-1.95771e-09	-1.50459
19693930	chr2:19693930:C:T	1.25524e-53	-2.13807	-1.53232e-09
19694067	chr2:19694067:A:T	1.47999e-54	-2.68713	-1.58882
19694140	chr2:19694140:C:T	1.8307e-53	-1.95771e-09	-1.7607
19694201	chr2:19694201:C:T	1.8792e-53	-1.95771e-09	-1.73455
19694237	chr2:19694237:G:A	2.44035e-54	-2.20824	-1.5676
19694435	chr2:19694435:T:C	2.62177e-53	-1.95771e-09	-1.40155
19695189	chr2:19695189:G:A	1.88065e-53	-1.95771e-09	-1.73378
19695347	chr2:19695347:A:T	4.0569e-54	-1.83182	-1.43574
19695521	chr2:19695521:G:A	1.82978e-53	-1.95771e-09	-1.7612
19695716	chr2:19695716:C:T	1.23565e-54	-2.69976	-1.75662
19695980	chr2:19695980:C:T	1.86537e-52	-1.95771e-09	0.560648
19696100	chr2:19696100:C:T	2.78189e-53	-1.95771e-09	-1.34227
19696197	chr2:19696197:T:C	2.62661e-53	-1.95771e-09	-1.3997
19696719	chr2:19696719:T:G	1.05093e-53	-2.59909	0.283362
19696811	chr2:19696811:T:C	1.03565e-53	-2.61588	0.285507
19697103	chr2:19697103:C:A	2.46399e-54	-2.18322	-1.58299
19697405	chr2:19697405:C:T	1.49382e-54	-2.5146	-1.75205
19697498	chr2:19697498:T:C	1.83699e-53	-1.95771e-09	-1.75727
19697616	chr2:19697616:G:T	1.24515e-54	-2.69037	-1.75836
19697647	chr2:19697647:T:A	2.36134e-54	-2.26217	-1.54658
19697757	chr2:19697757:C:T	3.0771e-53	-1.95771e-09	-1.24141
19697962	chr2:19697962:ATATACACT:A	1.82958e-53	-1.95771e-09	-1.76131
19698218	chr2:19698218:A:G	1.42859e-54	-2.65241	-1.65888
19698336	chr2:19698336:C:G	5.82475e-53	-1.95771e-09	-0.603283
19698337	chr2:19698337:TTA:T	4.50233e-53	-1.95771e-09	-0.860803
19698399	chr2:19698399:C:T	2.46115e-54	-2.18437	-1.58299
19698524	chr2:19698524:A:G	2.19344e-53	-1.95771e-09	-1.57993
19698839	chr2:19698839:C:G	2.67445e-53	-1.95771e-09	-1.38165
19698898	chr2:19698898:A:C	1.38837e-54	-2.57895	-1.7609
19699125	chr2:19699125:G:A	2.78074e-53	-1.95771e-09	-1.34268
19699203	chr2:19699203:A:C	2.73485e-53	-1.35932	-1.53232e-09
19699261	chr2:19699261:G:A	2.46077e-54	-2.17247	-1.59504
19699648	chr2:19699648:G:A	1.30658e-54	-2.64169	-1.75888
19699936	chr2:19699936:A:G	2.61519e-53	-1.95771e-09	-1.40406
19700018	chr2:19700018:G:T	1.85234e-53	-1.95771e-09	-1.74895
19700065	chr2:19700065:C:A	1.28276e-54	-2.65822	-1.76075
19700600	chr2:19700600:T:A	2.53844e-54	-2.23311	-1.50332
19701061	chr2:19701061:C:G	1.90427e-53	-1.95771e-09	-1.7213
19701095	chr2:19701095:T:C	1.47353e-54	-2.64654	-1.63378
19701158	chr2:19701158:G:A	9.40933e-54	-2.42628	-1.53232e-09
19701242	chr2:19701242:G:A	1.873e-53	-1.95771e-09	-1.73786
19701312	chr2:19701312:C:T	1.44148e-54	-2.68532	-1.617
19701784	chr2:19701784:C:A	3.36008e-53	-1.95771e-09	-1.15343
19701921	chr2:19701921:G:A	1.41081e-53	-2.67611	0.654876
19702056	chr2:19702056:G:A	9.48528e-53	-1.95771e-09	-0.115657
19702401	chr2:19702401:C:T	3.71532e-53	-1.95771e-09	-1.05293
19702674	chr2:19702674:T:C	1.92319e-53	-1.95771e-09	-1.71141
19702726	chr2:19702726:T:C	2.70858e-53	-1.95771e-09	-1.36897
19702897	chr2:19702897:G:A	1.5221e-54	-2.53567	-1.71223
19703026	chr2:19703026:G:A	1.5163e-54	-2.56628	-1.68543
19703897	chr2:19703897:A:C	1.48015e-54	-2.60206	-1.67377
19703910	chr2:19703910:C:T	3.91954e-53	-1.95771e-09	-0.999423
19704040	chr2:19704040:G:A	1.84023e-53	-1.95771e-09	-1.75551
19704211	chr2:19704211:A:G	1.50697e-54	-2.53337	-1.72451
19704251	chr2:19704251:C:G	4.51607e-53	-1.95771e-09	-0.857755
19704281	chr2:19704281:T:C	1.94522e-53	-1.95771e-09	-1.70002
19704537	chr2:19704537:C:T	3.02471e-53	-1.95771e-09	-1.25858
19704553	chr2:19704553:C:T	8.31099e-54	-2.5504	-1.53232e-09
19704655	chr2:19704655:T:G	1.94802e-53	-1.95771e-09	-1.69859
19704781	chr2:19704781:T:C	1.84643e-53	-1.95771e-09	-1.75214
19705188	chr2:19705188:C:G	2.31309e-53	-1.95771e-09	-1.52681
19705408	chr2:19705408:C:T	1.89057e-53	-1.95771e-09	-1.72852
19705475	chr2:19705475:T:C	1.30946e-54	-2.64531	-1.75306
19705690	chr2:19705690:C:G	8.06334e-54	-2.69893	0.118275
19705835	chr2:19705835:G:C	1.82992e-53	-1.95771e-09	-1.76113
19706215	chr2:19706215:T:C	2.0406e-53	-1.95771e-09	-1.65215
19706235	chr2:19706235:T:A	1.62964e-54	-2.47377	-1.70585
19706315	chr2:19706315:C:G	1.83082e-53	-1.95771e-09	-1.76063
19706784	chr2:19706784:A:G	1.54598e-54	-2.49927	-1.73306
19706875	chr2:19706875:A:C	2.0938e-54	-2.22888	-1.70013
19707274	chr2:19707274:G:A	3.9859e-54	-1.53238	-1.75284
19707289	chr2:19707289:T:C	1.80293e-54	-2.36951	-1.70905
19707787	chr2:19707787:G:T	2.0473e-54	-2.27396	-1.67751
19707944	chr2:19707944:C:G	1.6624e-54	-2.56816	-1.59156
19708053	chr2:19708053:C:T	3.76193e-54	-1.96007	-1.38298
19708170	chr2:19708170:G:A	2.09314e-54	-2.25391	-1.67541
19708303	chr2:19708303:A:G	1.25649e-54	-2.69518	-1.74448
19708658	chr2:19708658:A:G	1.4549e-54	-2.6097	-1.68335
19708778	chr2:19708778:C:T	1.46298e-54	-2.5918	-1.6957
19708861	chr2:19708861:G:A	1.4595e-54	-2.5984	-1.69149
19708871	chr2:19708871:C:A	1.47823e-54	-2.58565	-1.69149
19709234	chr2:19709234:A:G	1.44062e-54	-2.60195	-1.70095
19709301	chr2:19709301:C:T	1.30748e-54	-2.67603	-1.72386
19709383	chr2:19709383:A:T	7.17655e-54	-2.69716	-1.53232e-09
19709416	chr2:19709416:A:G	3.05331e-53	-1.95771e-09	-1.24917
19709493	chr2:19709493:C:A	1.41543e-54	-2.66983	-1.65073
19709811	chr2:19709811:T:A	1.41927e-54	-2.60454	-1.71331
19709862	chr2:19709862:A:G	1.41521e-54	-2.58833	-1.73238
19709975	chr2:19709975:A:G	1.42696e-54	-2.61149	-1.70094
19710321	chr2:19710321:C:T	2.44522e-53	-1.95771e-09	-1.47126
19710668	chr2:19710668:G:A	1.83494e-53	-1.95771e-09	-1.75839
19710778	chr2:19710778:A:C	1.44163e-54	-2.57884	-1.72336
19710849	chr2:19710849:G:T	1.59971e-54	-2.67871	-1.51945
19710991	chr2:19710991:TAAAG:T	1.40303e-54	-2.61595	-1.7134
19711121	chr2:19711121:G:A	1.59616e-54	-2.57806	-1.62232
19711404	chr2:19711404:G:A	1.4561e-54	-2.58426	-1.70796
19711426	chr2:19711426:G:C	3.06792e-53	-1.95771e-09	-1.2444
19711526	chr2:19711526:C:T	1.27904e-54	-2.69829	-1.72359
19712409	chr2:19712409:G:T	1.0733e-52	0.0079267	-1.53232e-09
19712526	chr2:19712526:TCA:T	1.26542e-54	-2.67852	-1.75405
19712585	chr2:19712585:G:A	1.38711e-54	-2.62302	-1.71774
19712672	chr2:19712672:C:A	2.17733e-54	-2.20314	-1.68675
19713081	chr2:19713081:G:A	1.40295e-54	-2.61739	-1.71201
19713168	chr2:19713168:C:T	1.4253e-54	-2.60167	-1.71194
19713283	chr2:19713283:G:A	1.43357e-54	-2.65346	-1.65436
19713417	chr2:19713417:C:A	2.0195e-53	-1.95771e-09	-1.66255
19714028	chr2:19714028:G:A	2.6072e-53	-1.95771e-09	-1.40712
19714071	chr2:19714071:C:T	2.78292e-53	-1.95771e-09	-1.3419
19714197	chr2:19714197:G:A	3.27264e-53	-1.95771e-09	-1.1798
19714507	chr2:19714507:A:G	1.30712e-54	-2.67839	-1.72176
19714914	chr2:19714914:T:C	2.21958e-53	-1.56808	-1.53232e-09
19715064	chr2:19715064:C:T	1.3582e-54	-2.69236	-1.66946
19715195	chr2:19715195:C:G	1.87008e-53	-1.95771e-09	-1.73942
19715384	chr2:19715384:C:T	4.48263e-54	-2.66557	-0.502205
19715504	chr2:19715504:C:T	2.51888e-54	-2.55151	-1.19266
19715677	chr2:19715677:T:C	1.4207e-54	-2.58609	-1.73075
19715752	chr2:19715752:G:T	2.15347e-53	-1.95771e-09	-1.59832
19715839	chr2:19715839:C:A	1.25834e-54	-2.67684	-1.76135
19716049	chr2:19716049:A:G	1.82953e-53	-1.95771e-09	-1.76134
19716192	chr2:19716192:G:A	2.59819e-53	-1.95771e-09	-1.41058
19716444	chr2:19716444:G:A	6.23581e-53	-1.95771e-09	-0.53509
19716659	chr2:19716659:C:T	3.1863e-53	-1.95771e-09	-1.20654
19717060	chr2:19717060:T:TCTGCTATCA	2.27469e-54	-2.28599	-1.56015
19717085	chr2:19717085:G:A	2.26179e-54	-2.10056	-1.75127
19717236	chr2:19717236:T:C	1.33798e-54	-2.65994	-1.71688
19717453	chr2:19717453:A:C	1.8632e-54	-2.28876	-1.75693
19718098	chr2:19718098:A:C	4.72386e-54	-1.36209	-1.75326
19718103	chr2:19718103:C:A	4.55088e-54	-1.39657	-1.75609
19718115	chr2:19718115:C:T	2.33341e-53	-1.95771e-09	-1.51807
19718254	chr2:19718254:A:G	4.77638e-54	-1.34906	-1.75524
19718255	chr2:19718255:T:G	4.75512e-54	-1.35418	-1.75458
19718467	chr2:19718467:G:A	9.27657e-54	-2.44049	-1.53232e-09
19718481	chr2:19718481:G:A	1.651e-54	-2.4053	-1.76131
19718575	chr2:19718575:C:T	1.73314e-54	-2.52428	-1.59377
19718578	chr2:19718578:G:A	1.38209e-54	-2.61579	-1.72859
19718624	chr2:19718624:C:T	4.84956e-54	-1.33437	-1.75472
19718626	chr2:19718626:G:C	4.74374e-54	-1.35608	-1.75508
19718839	chr2:19718839:C:T	1.40062e-54	-2.59439	-1.73668
19718846	chr2:19718846:G:A	1.77247e-54	-2.3627	-1.73291
19718885	chr2:19718885:A:G	9.49268e-54	-2.41746	-1.53232e-09
19718945	chr2:19718945:G:A	9.69751e-54	-2.39611	-1.53232e-09
19719000	chr2:19719000:G:A	1.45505e-54	-2.58428	-1.70867
19719528	chr2:19719528:C:T	1.44179e-54	-2.5929	-1.7092
19719626	chr2:19719626:C:A	8.27854e-54	-2.55432	-1.53232e-09
19719666	chr2:19719666:C:T	1.99767e-54	-2.2151	-1.7609
19719682	chr2:19719682:G:A	9.81781e-54	-2.38379	-1.53232e-09
19719835	chr2:19719835:TGAG:T	1.53441e-54	-2.61953	-1.62031
19720001	chr2:19720001:G:A	7.89616e-53	-1.95771e-09	-0.299021
19720345	chr2:19720345:G:T	7.15961e-54	-2.69953	-1.53232e-09
19720529	chr2:19720529:A:G	2.09468e-53	-1.95771e-09	-1.626
19720627	chr2:19720627:G:A	1.60633e-54	-2.43321	-1.76083
19720655	chr2:19720655:G:A	2.10605e-53	-1.95771e-09	-1.62059
19720727	chr2:19720727:A:T	1.85053e-53	-1.95771e-09	-1.74993
19721146	chr2:19721146:C:T	1.99365e-54	-2.22113	-1.75688
19721224	chr2:19721224:G:A	1.61538e-54	-2.42881	-1.7596
19721869	chr2:19721869:T:C	1.57745e-54	-2.46902	-1.74315
19722008	chr2:19722008:T:C	1.52491e-54	-2.63226	-1.61378
19722141	chr2:19722141:C:T	1.89088e-53	-1.95771e-09	-1.72835
19722732	chr2:19722732:C:G	1.95652e-54	-2.53037	-1.46645
19722738	chr2:19722738:A:G	2.31605e-53	-1.95771e-09	-1.52553
19722968	chr2:19722968:T:C	1.05348e-53	-2.3133	-1.53232e-09
19723186	chr2:19723186:G:A	1.61827e-54	-2.42951	-1.75711
19723248	chr2:19723248:C:A	2.14528e-54	-2.31642	-1.58829
19723665	chr2:19723665:G:A	1.77028e-54	-2.45769	-1.63915
19723890	chr2:19723890:C:T	1.53294e-54	-2.61518	-1.62561
19723975	chr2:19723975:C:T	1.92285e-53	-1.95771e-09	-1.71159
19723983	chr2:19723983:A:G	2.26826e-53	-1.95771e-09	-1.54639
19723989	chr2:19723989:C:T	1.51696e-54	-2.63418	-1.61709
19724238	chr2:19724238:C:T	1.91353e-53	-1.95771e-09	-1.71645
19724462	chr2:19724462:T:G	1.76049e-54	-2.4871	-1.61529
19724547	chr2:19724547:A:G	1.70301e-54	-2.49943	-1.63615
19725396	chr2:19725396:A:AC	1.93917e-53	-1.95771e-09	-1.70314
19725874	chr2:19725874:A:T	1.82088e-54	-2.45218	-1.61648
19725886	chr2:19725886:A:G	1.80142e-54	-2.45729	-1.62212
19726044	chr2:19726044:A:G	1.82057e-54	-2.44153	-1.6273
19726142	chr2:19726142:G:A	1.86097e-54	-2.44338	-1.6035
19726183	chr2:19726183:A:T	1.89236e-54	-2.49128	-1.53888
19726200	chr2:19726200:G:A	1.84974e-54	-2.43593	-1.61701
19726348	chr2:19726348:G:A	2.00209e-53	-1.95771e-09	-1.67121
19726522	chr2:19726522:TCTC:T	1.76408e-54	-2.47379	-1.62656
19726607	chr2:19726607:G:A	1.76921e-54	-2.48146	-1.61599
19726623	chr2:19726623:A:G	1.76806e-54	-2.48118	-1.61692
19726699	chr2:19726699:G:A	1.76471e-54	-2.62831	-1.47168
19726751	chr2:19726751:T:C	1.52415e-54	-2.52008	-1.72646
19727034	chr2:19727034:T:G	1.85782e-53	-1.95771e-09	-1.746
19727255	chr2:19727255:A:G	5.88138e-53	-1.95771e-09	-0.593607
19727258	chr2:19727258:T:C	1.32782e-54	-2.69954	-1.68491
19727631	chr2:19727631:T:A	1.98508e-53	-1.95771e-09	-1.67974
19727661	chr2:19727661:T:G	1.88021e-53	-1.95771e-09	-1.73401
19727858	chr2:19727858:G:C	2.28206e-53	-1.95771e-09	-1.54032
19727980	chr2:19727980:G:T	1.07359e-53	-2.29439	-1.53232e-09
19728145	chr2:19728145:G:A	8.02057e-54	-2.58597	-1.53232e-09
19728204	chr2:19728204:A:C	1.8511e-53	-1.95771e-09	-1.74962
19728220	chr2:19728220:T:C	1.85761e-53	-1.95771e-09	-1.74611
19728742	chr2:19728742:C:T	1.83823e-53	-1.95771e-09	-1.7566
19729079	chr2:19729079:G:A	1.90528e-53	-1.95771e-09	-1.72077
19729297	chr2:19729297:G:A	4.44495e-54	-1.64661	-1.52961
19729411	chr2:19729411:C:T	1.83306e-53	-1.95771e-09	-1.75941
19729699	chr2:19729699:A:C	1.84439e-53	-1.95771e-09	-1.75325
19730406	chr2:19730406:T:C	1.97093e-54	-2.23811	-1.75137
19730423	chr2:19730423:T:C	1.86839e-53	-1.95771e-09	-1.74032
19730562	chr2:19730562:G:A	1.56082e-54	-2.52077	-1.702
19730828	chr2:19730828:G:A	1.8502e-54	-2.32372	-1.72897
19731022	chr2:19731022:G:T	2.18409e-53	-1.95771e-09	-1.5842
19731244	chr2:19731244:G:A	1.97264e-54	-2.24017	-1.74844
19731328	chr2:19731328:G:A	1.9702e-54	-2.34295	-1.6469
19731359	chr2:19731359:T:C	1.30848e-54	-2.6717	-1.72741
19731382	chr2:19731382:G:A	7.2576e-54	-2.68593	-1.53232e-09
19731474	chr2:19731474:G:A	1.94098e-54	-2.33578	-1.66901
19731900	chr2:19731900:T:C	2.19124e-53	-1.95771e-09	-1.58093
19732108	chr2:19732108:C:T	3.09985e-54	-1.80826	-1.72837
19732131	chr2:19732131:C:T	1.04492e-53	-2.32146	-1.53232e-09
19733619	chr2:19733619:A:T	2.66684e-54	-2.22544	-1.46164
19733691	chr2:19733691:T:A	8.74651e-54	-2.30157	-0.197756
19733831	chr2:19733831:A:G	6.53161e-54	-1.8777	-0.913634
19733919	chr2:19733919:G:A	2.84346e-54	-2.21081	-1.41215
19734027	chr2:19734027:G:A	1.96009e-53	-1.95771e-09	-1.69241
19734105	chr2:19734105:A:G	2.17893e-53	-1.95771e-09	-1.58656
19734140	chr2:19734140:T:C	8.24249e-54	-1.67254	-0.886136
19734181	chr2:19734181:G:A	1.60798e-54	-2.62498	-1.56802
19734433	chr2:19734433:G:A	3.806e-54	-1.70237	-1.62903
19734459	chr2:19734459:T:A	2.77465e-54	-2.23176	-1.4157
19734519	chr2:19734519:C:T	5.58748e-54	-2.68337	-0.264083
19734556	chr2:19734556:C:A	4.18991e-53	-1.95771e-09	-0.93272
19734579	chr2:19734579:T:G	1.86938e-54	-2.47324	-1.56914
19734900	chr2:19734900:G:A	2.90451e-54	-2.21081	-1.39091
19735202	chr2:19735202:C:A	2.05554e-53	-1.95771e-09	-1.64486
19735454	chr2:19735454:A:C	1.92092e-53	-1.95771e-09	-1.71259
19735540	chr2:19735540:G:A	7.74153e-54	-1.88591	-0.735477
19735561	chr2:19735561:A:G	9.5761e-54	-2.40871	-1.53232e-09
19735759	chr2:19735759:A:G	7.00708e-54	-1.33844	-1.38262
19735937	chr2:19735937:C:T	7.57117e-54	-2.64364	-1.53232e-09
19735961	chr2:19735961:GCT:G	1.47969e-54	-2.6891	-1.58705
19736244	chr2:19736244:G:A	1.87514e-53	-1.95771e-09	-1.73671
19736355	chr2:19736355:C:T	2.97372e-54	-2.17566	-1.40251
19737103	chr2:19737103:G:A	9.73868e-54	-2.39188	-1.53232e-09
19737106	chr2:19737106:G:A	1.8299e-53	-1.95771e-09	-1.76114
19737569	chr2:19737569:C:T	1.90762e-53	-1.95771e-09	-1.71954
19737911	chr2:19737911:T:G	1.88101e-54	-2.47785	-1.55833
19737985	chr2:19737985:C:T	8.54842e-54	-2.32636	-0.195881
19738318	chr2:19738318:C:T	1.88129e-53	-1.95771e-09	-1.73344
19738390	chr2:19738390:T:C	2.70442e-54	-2.35705	-1.31604
19738644	chr2:19738644:A:C	1.84396e-53	-1.95771e-09	-1.75348
19738672	chr2:19738672:A:G	1.86241e-53	-1.95771e-09	-1.74353
19739303	chr2:19739303:G:A	1.83063e-53	-1.95771e-09	-1.76074
19739738	chr2:19739738:C:A	1.41937e-54	-2.62831	-1.68947
19739782	chr2:19739782:G:A	2.32712e-53	-1.95771e-09	-1.52077
19739856	chr2:19739856:T:C	2.03409e-53	-1.95771e-09	-1.65535
19739865	chr2:19739865:T:C	9.92715e-54	-2.21654	-0.156175
19740022	chr2:19740022:C:T	1.61564e-54	-2.67642	-1.51183
19740325	chr2:19740325:T:C	1.59675e-53	-1.69446	-0.202966
19740666	chr2:19740666:G:A	3.57646e-53	-1.95771e-09	-1.09102
19740840	chr2:19740840:T:C	2.17523e-53	-1.95771e-09	-1.58826
19740858	chr2:19740858:GATAA:G	2.17887e-53	-1.95771e-09	-1.58659
19740997	chr2:19740997:C:T	2.5503e-54	-2.22137	-1.5104
19741429	chr2:19741429:A:C	9.78236e-54	-2.25065	-0.136757
19741463	chr2:19741463:T:C	2.64425e-54	-1.98857	-1.70702
19741518	chr2:19741518:C:T	1.82951e-53	-1.95771e-09	-1.76135
19741575	chr2:19741575:CAA:C	7.48914e-54	-2.65453	-1.53232e-09
19741637	chr2:19741637:C:A	1.00476e-53	-2.15518	-0.20547
19741815	chr2:19741815:AT:A	9.78593e-54	-2.22846	-0.158574
19741899	chr2:19741899:G:A	7.8509e-54	-2.60735	-1.53232e-09
19741995	chr2:19741995:A:G	3.13011e-53	-1.95771e-09	-1.22433
19741997	chr2:19741997:A:G	9.10903e-54	-2.26707	-0.191643
19742712	chr2:19742712:G:A	2.17818e-54	-2.69732	-1.19217
19743053	chr2:19743053:A:G	1.72515e-54	-2.65101	-1.47165
19743365	chr2:19743365:G:A	3.16242e-54	-2.57075	-0.945896
19743703	chr2:19743703:G:A	1.83294e-53	-1.95771e-09	-1.75948
19743729	chr2:19743729:C:A	1.61463e-54	-2.58121	-1.60766
19743877	chr2:19743877:G:A	2.19449e-53	-1.95771e-09	-1.57945
19744162	chr2:19744162:A:C	3.30422e-54	-2.3405	-1.13229
19745266	chr2:19745266:C:G	2.77524e-53	-1.95771e-09	-1.34466
19745267	chr2:19745267:C:T	3.1817e-53	-1.95771e-09	-1.20798
19745657	chr2:19745657:T:C	2.06211e-54	-2.29439	-1.64986
19745712	chr2:19745712:G:A	2.20093e-53	-1.95771e-09	-1.57652
19746043	chr2:19746043:A:AGAG	1.52539e-54	-2.54847	-1.69726
19746103	chr2:19746103:T:C	2.26333e-53	-1.95771e-09	-1.54856
19746355	chr2:19746355:C:T	1.96851e-54	-2.61492	-1.37579
19746390	chr2:19746390:T:C	2.99237e-53	-1.95771e-09	-1.26933
19746430	chr2:19746430:C:G	4.57522e-53	-1.95771e-09	-0.844742
19746443	chr2:19746443:C:G	2.38965e-53	-1.95771e-09	-1.49425
19746498	chr2:19746498:A:T	7.86629e-54	-2.6054	-1.53232e-09
19746506	chr2:19746506:ACAGT:A	1.25858e-54	-2.69479	-1.74322
19746576	chr2:19746576:C:T	6.22977e-53	-0.536059	-1.53232e-09
19746718	chr2:19746718:G:A	1.85582e-53	-1.95771e-09	-1.74707
19746999	chr2:19746999:T:C	1.14423e-53	-2.23067	-1.53232e-09
19747070	chr2:19747070:A:G	3.59044e-54	-2.25394	-1.13577
19747102	chr2:19747102:G:A	1.65575e-54	-2.62047	-1.54326
19747616	chr2:19747616:G:A	2.6922e-53	-1.95771e-09	-1.37504
19747746	chr2:19747746:C:T	5.34951e-54	-1.31042	-1.68055
19748156	chr2:19748156:C:T	2.64873e-52	-1.95771e-09	0.911266
19748269	chr2:19748269:C:CA	3.81942e-54	-2.34238	-0.985502
19748277	chr2:19748277:C:T	1.84833e-53	-1.95771e-09	-1.75112
19748519	chr2:19748519:C:T	2.95262e-53	-1.95771e-09	-1.2827
19748833	chr2:19748833:G:A	3.94073e-53	-1.95771e-09	-0.994031
19748853	chr2:19748853:G:A	2.96203e-54	-2.63329	-0.948818
19748910	chr2:19748910:A:G	7.99125e-54	-2.58964	-1.53232e-09
19748975	chr2:19748975:C:T	1.84081e-53	-1.95771e-09	-1.75519
19749154	chr2:19749154:G:C	3.23569e-54	-1.81167	-1.68207
19749170	chr2:19749170:G:A	2.75536e-54	-2.44129	-1.21315
19749191	chr2:19749191:G:A	4.29725e-54	-1.50562	-1.70439
19749238	chr2:19749238:G:A	2.90543e-54	-2.62674	-0.97466
19749296	chr2:19749296:G:A	3.19136e-54	-2.3757	-1.13183
19749321	chr2:19749321:A:G	1.85137e-53	-1.95771e-09	-1.74947
19749331	chr2:19749331:T:C	3.10742e-54	-2.21216	-1.32203
19749460	chr2:19749460:T:C	2.06824e-54	-2.563	-1.37828
19749993	chr2:19749993:T:C	2.1815e-53	-1.95771e-09	-1.58539
19750432	chr2:19750432:G:A	2.20427e-54	-2.56177	-1.31582
19750474	chr2:19750474:T:C	9.27279e-54	-2.4409	-1.53232e-09
19750645	chr2:19750645:G:A	1.07655e-53	-2.29164	-1.53232e-09
19750655	chr2:19750655:G:A	3.01346e-54	-2.56248	-1.00241
19751103	chr2:19751103:G:T	3.75009e-54	-2.61286	-0.733339
19751198	chr2:19751198:G:A	2.04309e-54	-2.31724	-1.63628
19751257	chr2:19751257:G:C	1.83104e-53	-1.95771e-09	-1.76051
19751371	chr2:19751371:G:A	2.33476e-53	-1.95771e-09	-1.51749
19751401	chr2:19751401:C:T	2.37391e-53	-1.95771e-09	-1.50086
19751452	chr2:19751452:G:A	1.51676e-54	-2.49545	-1.75595
19751815	chr2:19751815:C:T	1.48348e-54	-2.51668	-1.75692
19751989	chr2:19751989:CT:C	3.47928e-53	-1.95771e-09	-1.11857
19751994	chr2:19751994:T:TC	1.86873e-53	-1.95771e-09	-1.74014
19752000	chr2:19752000:G:A	1.36276e-54	-2.59721	-1.76126
19752031	chr2:19752031:G:C	1.36314e-54	-2.59715	-1.76104
19752100	chr2:19752100:C:A	2.8743e-54	-2.4081	-1.20407
19752159	chr2:19752159:G:T	1.34069e-54	-2.61371	-1.76108
19752258	chr2:19752258:G:A	1.38346e-54	-2.58284	-1.76056
19752279	chr2:19752279:G:A	1.35508e-54	-2.60277	-1.76135
19752367	chr2:19752367:T:C	2.99087e-54	-2.58476	-0.98766
19752398	chr2:19752398:C:T	1.34047e-54	-2.61364	-1.76133
19752591	chr2:19752591:A:T	2.41028e-53	-1.95771e-09	-1.48565
19752620	chr2:19752620:G:A	1.29217e-54	-2.65054	-1.76112
19752698	chr2:19752698:A:G	1.31737e-54	-2.631	-1.76135
19752761	chr2:19752761:T:C	1.33017e-54	-2.62255	-1.76013
19753007	chr2:19753007:A:G	1.33347e-54	-2.61885	-1.76135
19753022	chr2:19753022:C:T	3.96401e-54	-1.89242	-1.3983
19753074	chr2:19753074:C:A	1.34059e-54	-2.61468	-1.7602
19753080	chr2:19753080:T:C	2.42425e-54	-2.27125	-1.51121
19753254	chr2:19753254:C:A	3.0586e-54	-2.41904	-1.13098
19753328	chr2:19753328:T:A	1.34405e-54	-2.61465	-1.75765
19753367	chr2:19753367:A:C	1.33069e-54	-2.62384	-1.75845
19753393	chr2:19753393:G:A	9.01807e-54	-2.46875	-1.53232e-09
19753458	chr2:19753458:G:T	1.3332e-54	-2.61907	-1.76133
19753548	chr2:19753548:C:T	1.77267e-54	-2.33476	-1.76074
19753702	chr2:19753702:T:C	1.31791e-54	-2.63162	-1.76031
19753709	chr2:19753709:T:C	4.37743e-54	-2.60792	-0.5836
19754099	chr2:19754099:G:A	1.77962e-54	-2.33462	-1.75696
19754131	chr2:19754131:C:T	1.83135e-53	-1.95771e-09	-1.76034
19754170	chr2:19754170:G:A	1.32077e-54	-2.62845	-1.76132
19754588	chr2:19754588:A:G	1.85479e-53	-1.95771e-09	-1.74763
19754594	chr2:19754594:A:G	7.22625e-54	-2.69026	-1.53232e-09
19754669	chr2:19754669:T:C	1.85835e-54	-2.44932	-1.59897
19754692	chr2:19754692:C:G	2.92303e-54	-2.43884	-1.15652
19754769	chr2:19754769:A:C	1.737e-54	-2.49784	-1.61798
19755458	chr2:19755458:G:A	1.83352e-53	-1.95771e-09	-1.75916
19755484	chr2:19755484:T:C	3.14908e-54	-2.08865	-1.43222
19755765	chr2:19755765:A:G	1.24659e-54	-2.6992	-1.74837
19755842	chr2:19755842:T:C	1.83763e-53	-1.95771e-09	-1.75692
19755855	chr2:19755855:A:G	1.64786e-54	-2.43946	-1.72904
19755870	chr2:19755870:G:C	2.16276e-54	-2.26492	-1.63168
19755933	chr2:19755933:C:G	1.87783e-53	-1.95771e-09	-1.73528
19756027	chr2:19756027:G:T	1.32533e-54	-2.69169	-1.69463
19756050	chr2:19756050:A:G	5.4482e-54	-2.59178	-0.380922
19756067	chr2:19756067:G:C	2.73218e-54	-2.5588	-1.10409
19756320	chr2:19756320:G:A	2.0196e-53	-1.95771e-09	-1.6625
19756395	chr2:19756395:T:G	2.13133e-53	-1.95771e-09	-1.60865
19756478	chr2:19756478:C:G	2.67961e-53	-1.95771e-09	-1.37972
19756486	chr2:19756486:C:T	1.95014e-53	-1.95771e-09	-1.6975
19756948	chr2:19756948:T:A	1.82974e-53	-1.95771e-09	-1.76123
19757155	chr2:19757155:G:A	1.98693e-53	-1.95771e-09	-1.67881
19757407	chr2:19757407:G:A	2.26721e-53	-1.95771e-09	-1.54685
19757415	chr2:19757415:G:T	1.8483e-53	-1.95771e-09	-1.75113
19757445	chr2:19757445:G:A	2.61034e-53	-1.95771e-09	-1.40592
19757531	chr2:19757531:C:T	1.43429e-54	-2.69813	-1.60919
19757640	chr2:19757640:G:A	2.83764e-54	-2.48585	-1.13916
19758247	chr2:19758247:T:C	1.69688e-54	-2.68145	-1.45774
19758250	chr2:19758250:A:G	8.64248e-54	-2.51129	-1.53232e-09
19758307	chr2:19758307:T:C	1.04948e-53	-2.31711	-1.53232e-09
19758735	chr2:19758735:G:A	2.72361e-53	-2.46465	1.10121
19758770	chr2:19758770:C:T	1.45514e-54	-2.69653	-1.59635
19758917	chr2:19758917:A:G	1.93789e-53	-1.95771e-09	-1.7038
19758972	chr2:19758972:T:A	1.84847e-53	-1.95771e-09	-1.75104
19759520	chr2:19759520:C:T	5.21198e-53	-0.714438	-1.53232e-09
19759623	chr2:19759623:G:A	1.84807e-53	-1.95771e-09	-1.75125
19759708	chr2:19759708:A:G	1.84842e-53	-1.95771e-09	-1.75107
19759919	chr2:19759919:T:C	8.92447e-54	-1.62065	-0.858537
19759976	chr2:19759976:G:C	5.12376e-53	-1.9436	1.21209
19760018	chr2:19760018:C:T	3.7832e-54	-2.61932	-0.718091
19760026	chr2:19760026:C:T	4.13455e-53	-1.95771e-09	-0.94602
19760069	chr2:19760069:G:A	1.95126e-53	-1.69692	-1.53232e-09
19760080	chr2:19760080:A:G	3.5528e-53	-1.95771e-09	-1.09766
19760142	chr2:19760142:A:G	6.30197e-53	-1.95771e-09	-0.524536
19760425	chr2:19760425:C:CA	2.12161e-53	-1.95771e-09	-1.61322
19761416	chr2:19761416:C:T	3.62635e-53	-1.95771e-09	-1.07717
19761635	chr2:19761635:T:A	5.91553e-53	-1.53662	0.948803
19761863	chr2:19761863:T:C	3.06899e-54	-2.5831	-0.963533
19761960	chr2:19761960:T:C	1.44941e-53	-1.72469	-0.269554
19762054	chr2:19762054:C:T	1.378e-54	-2.68584	-1.66151
19762082	chr2:19762082:A:G	1.1238e-53	-2.24164	-0.00703529
19762383	chr2:19762383:G:T	1.41794e-54	-2.69258	-1.6262
19762409	chr2:19762409:G:A	2.60973e-54	-2.58406	-1.12468
19762576	chr2:19762576:A:T	1.94606e-53	-1.95771e-09	-1.69959
19762670	chr2:19762670:TGGA:T	1.87631e-53	-1.95771e-09	-1.73609
19762763	chr2:19762763:C:T	2.69847e-53	-1.95771e-09	-1.37271
19762777	chr2:19762777:T:C	2.28344e-53	-2.69984	1.16012
19763490	chr2:19763490:C:A	6.65549e-53	-1.95771e-09	-0.469957
19763518	chr2:19763518:A:G	1.39764e-54	-2.65628	-1.67692
19763568	chr2:19763568:C:T	1.4205e-54	-2.69239	-1.62459
19763695	chr2:19763695:G:A	3.55854e-53	-1.95771e-09	-1.09605
19763795	chr2:19763795:T:C	1.84292e-53	-1.95771e-09	-1.75405
19764864	chr2:19764864:C:T	1.82952e-53	-1.95771e-09	-1.76135
19765045	chr2:19765045:G:A	3.78466e-53	-1.95771e-09	-1.03444
19765911	chr2:19765911:T:C	2.85596e-54	-2.14044	-1.47814
19766042	chr2:19766042:T:C	5.88947e-53	-1.95771e-09	-0.592232
19766119	chr2:19766119:C:CAT	1.90697e-53	-1.95771e-09	-1.71988
19766927	chr2:19766927:T:C	1.8837e-53	-1.95771e-09	-1.73216
19767040	chr2:19767040:A:G	2.20476e-53	-1.95771e-09	-1.57478
19767113	chr2:19767113:G:A	6.99517e-54	-2.69238	-0.0303846
19767675	chr2:19767675:G:A	2.06352e-54	-2.27221	-1.67136
19767706	chr2:19767706:C:T	5.89862e-53	-1.95771e-09	-0.59068
19767816	chr2:19767816:G:A	7.31969e-53	-1.95771e-09	-0.374829
19768146	chr2:19768146:G:A	1.32945e-54	-2.62204	-1.76118
19768183	chr2:19768183:C:T	3.47276e-54	-1.81287	-1.61017
19768306	chr2:19768306:C:T	4.34163e-54	-1.82389	-1.37584
19768826	chr2:19768826:T:C	3.94639e-54	-2.11035	-1.18484
19769068	chr2:19769068:T:C	1.54536e-54	-2.68762	-1.54511
19769270	chr2:19769270:C:T	2.65373e-54	-2.57666	-1.11536
19769318	chr2:19769318:C:A	1.3176e-54	-2.63963	-1.75254
19769358	chr2:19769358:T:C	1.44679e-53	-2.16053	0.164484
19769563	chr2:19769563:A:C	1.968e-53	-1.95771e-09	-1.68838
19769595	chr2:19769595:T:C	4.86229e-54	-2.17844	-0.908032
19769765	chr2:19769765:G:A	7.20634e-54	-2.69302	-1.53232e-09
19770220	chr2:19770220:T:A	1.86786e-53	-1.95771e-09	-1.7406
19770415	chr2:19770415:C:T	1.85533e-53	-1.95771e-09	-1.74734
19770604	chr2:19770604:A:G	7.91475e-53	-1.95771e-09	-0.29667
19770724	chr2:19770724:G:A	1.55143e-54	-2.6699	-1.55891
19770977	chr2:19770977:C:A	4.26486e-53	-1.95771e-09	-0.914989
19771410	chr2:19771410:T:G	5.53899e-53	-1.95771e-09	-0.653586
19771522	chr2:19771522:A:G	1.91575e-54	-2.56038	-1.45749
19771864	chr2:19771864:G:A	2.28089e-54	-2.60339	-1.24003
19771933	chr2:19771933:T:C	1.10091e-53	-2.26926	-1.53232e-09
19772882	chr2:19772882:T:A	6.12668e-53	-1.95771e-09	-0.552745
19773330	chr2:19773330:T:C	4.53197e-53	-1.95771e-09	-0.854241
19773449	chr2:19773449:A:C	6.05795e-54	-2.1245	-0.742107
19773639	chr2:19773639:T:C	2.46673e-53	-1.4625	-1.53232e-09
19774004	chr2:19774004:A:C	1.52251e-54	-2.65199	-1.59564
19774936	chr2:19774936:A:G	1.43724e-54	-2.68035	-1.62491
19775065	chr2:19775065:C:T	1.84621e-53	-1.95771e-09	-1.75226
19775603	chr2:19775603:C:T	8.96381e-54	-2.47479	-1.53232e-09
19775632	chr2:19775632:G:A	5.26967e-53	-1.95771e-09	-0.703429
19775656	chr2:19775656:C:T	5.38707e-53	-1.95771e-09	-0.681396
19775859	chr2:19775859:G:A	2.75892e-53	-1.95771e-09	-1.35056
19776011	chr2:19776011:C:T	4.29511e-53	-1.95771e-09	-0.907921
19776032	chr2:19776032:G:A	1.8323e-53	-1.95771e-09	-1.75983
19776162	chr2:19776162:C:T	3.82655e-54	-2.6648	-0.661225
19776192	chr2:19776192:GCTGACT:G	1.86905e-53	-1.95771e-09	-1.73997
19776354	chr2:19776354:G:A	2.43132e-53	-1.47696	-1.53232e-09
19776745	chr2:19776745:C:T	1.68795e-54	-2.68018	-1.46429
19776951	chr2:19776951:C:A	1.55636e-54	-2.47642	-1.74921
19777078	chr2:19777078:A:G	1.85197e-53	-1.95771e-09	-1.74915
19777486	chr2:19777486:G:A	1.84621e-53	-1.95771e-09	-1.75226
19777542	chr2:19777542:C:T	1.83809e-53	-1.95771e-09	-1.75667
19777572	chr2:19777572:A:C	1.82955e-53	-1.95771e-09	-1.76133
19777645	chr2:19777645:C:T	1.91079e-53	-1.95771e-09	-1.71788
19777674	chr2:19777674:C:G	1.60713e-54	-2.56658	-1.62695
19777831	chr2:19777831:C:T	1.84621e-53	-1.95771e-09	-1.75226
19777942	chr2:19777942:C:T	7.26349e-54	-2.68512	-1.53232e-09
19778169	chr2:19778169:C:G	1.85819e-53	-1.95771e-09	-1.7458
19778984	chr2:19778984:T:A	3.71659e-53	-1.95771e-09	-1.05259
19779234	chr2:19779234:C:A	4.37788e-54	-2.16103	-1.03039
19779248	chr2:19779248:G:A	1.22032e-52	-1.95771e-09	0.136302
19779408	chr2:19779408:T:TG	2.38399e-53	-1.95771e-09	-1.49662
19779415	chr2:19779415:G:A	6.92063e-53	-1.95771e-09	-0.430891
19779520	chr2:19779520:G:A	6.00183e-54	-1.65943	-1.21649
19779604	chr2:19779604:A:T	2.93726e-54	-1.85202	-1.73848
19779741	chr2:19779741:G:A	1.68961e-54	-2.59812	-1.54536
19779794	chr2:19779794:A:G	2.02453e-53	-1.95771e-09	-1.66006
19779970	chr2:19779970:G:T	2.12496e-53	-1.95771e-09	-1.61165
19779994	chr2:19779994:T:C	1.45217e-54	-2.6238	-1.67113
19780100	chr2:19780100:T:C	1.10992e-53	-2.26111	-1.53232e-09
19780211	chr2:19780211:T:C	1.89133e-53	-1.95771e-09	-1.72812
19780602	chr2:19780602:G:A	1.15926e-53	-2.69961	0.481989
19780727	chr2:19780727:A:G	1.58942e-54	-2.69362	-1.51099
19780904	chr2:19780904:G:A	2.13626e-53	-1.95771e-09	-1.60634
19780945	chr2:19780945:T:C	1.35477e-54	-2.6993	-1.66505
19782085	chr2:19782085:G:A	1.56622e-53	-1.91673	-1.53232e-09
19782174	chr2:19782174:T:C	6.51542e-54	-1.37515	-1.41866
19782196	chr2:19782196:C:T	3.16054e-53	-1.95771e-09	-1.21466
19782490	chr2:19782490:G:A	1.38332e-53	-2.04091	-1.53232e-09
19782590	chr2:19782590:A:G	2.49623e-53	-1.95771e-09	-1.45062
19782734	chr2:19782734:C:A	2.13073e-54	-2.67279	-1.23873
19782901	chr2:19782901:G:T	1.03111e-53	-1.16907	-1.16569
19783287	chr2:19783287:G:T	3.60892e-53	-1.95771e-09	-1.08199
19783945	chr2:19783945:A:T	2.70113e-54	-2.08603	-1.58828
19783993	chr2:19783993:A:G	2.55695e-53	-1.95771e-09	-1.42658
19784472	chr2:19784472:C:G	3.01698e-53	-1.26114	-1.53232e-09
19784785	chr2:19784785:A:G	5.31751e-53	-1.54822	0.853824
19784805	chr2:19784805:G:A	3.75384e-54	-2.07655	-1.26866
19785614	chr2:19785614:G:A	2.00413e-53	-1.95771e-09	-1.67019
19785637	chr2:19785637:C:T	1.85127e-53	-1.95771e-09	-1.74952
19785809	chr2:19785809:C:T	1.82965e-53	-1.95771e-09	-1.76127
19786177	chr2:19786177:A:T	3.4226e-53	-1.4087	0.273705
19786645	chr2:19786645:C:T	1.65691e-53	-2.03242	0.171978
19786690	chr2:19786690:GGCCT:G	6.18082e-53	-1.84204	1.29809
19786902	chr2:19786902:C:A	5.4246e-53	-1.95771e-09	-0.674454
19786927	chr2:19786927:G:A	1.6528e-53	-1.86293	-1.53232e-09
19787237	chr2:19787237:T:C	1.8339e-53	-1.95771e-09	-1.75895
19787365	chr2:19787365:G:A	2.18396e-53	-1.95771e-09	-1.58426
19787379	chr2:19787379:G:A	1.83658e-53	-1.95771e-09	-1.75749
19787607	chr2:19787607:C:T	4.27332e-54	-2.10851	-1.10708
19787679	chr2:19787679:A:G	1.61863e-53	-1.72701	-0.15681
19787740	chr2:19787740:C:A	2.62932e-53	-1.95771e-09	-1.39867
19787791	chr2:19787791:C:T	1.83488e-53	-1.95771e-09	-1.75842
19787993	chr2:19787993:T:C	1.9516e-53	-1.95771e-09	-1.69675
19788373	chr2:19788373:G:T	2.07001e-53	-1.95771e-09	-1.63785
19788434	chr2:19788434:C:T	2.13273e-53	-1.95771e-09	-1.60799
19788451	chr2:19788451:A:G	2.50969e-53	-1.95771e-09	-1.44524
19788456	chr2:19788456:G:T	1.86771e-53	-1.95771e-09	-1.74068
19788474	chr2:19788474:C:T	6.37109e-53	-1.95771e-09	-0.513628
19788506	chr2:19788506:T:C	6.35814e-53	-1.95771e-09	-0.515662
19788623	chr2:19788623:T:G	7.24132e-54	-2.68818	-1.53232e-09
19788776	chr2:19788776:C:T	9.44248e-54	-2.01282	-0.409946
19789071	chr2:19789071:T:C	4.75448e-54	-2.61724	-0.49166
19789195	chr2:19789195:A:C	2.36539e-54	-2.615	-1.19204
19789300	chr2:19789300:A:T	1.60534e-54	-2.47605	-1.7186
19789458	chr2:19789458:G:T	3.35556e-54	-2.25533	-1.20203
19789714	chr2:19789714:G:A	1.9053e-53	-1.95771e-09	-1.72076
19789760	chr2:19789760:T:C	5.11977e-54	-2.6292	-0.405678
19789918	chr2:19789918:T:A	1.8992e-53	-1.95771e-09	-1.72396
19789932	chr2:19789932:A:T	3.59587e-54	-2.61547	-0.77273
19790129	chr2:19790129:C:A	2.37207e-53	-1.95771e-09	-1.50163
19790443	chr2:19790443:T:C	2.33773e-54	-2.65455	-1.16426
19790481	chr2:19790481:A:C	1.3456e-54	-2.6535	-1.71764
19790584	chr2:19790584:AC:A	1.82993e-53	-1.95771e-09	-1.76112
19790623	chr2:19790623:G:A	5.8639e-54	-1.14858	-1.75059
19790923	chr2:19790923:T:G	1.98468e-53	-1.67994	-1.53232e-09
19790925	chr2:19790925:T:G	6.78591e-54	-1.93155	-0.821586
19790942	chr2:19790942:T:C	2.05432e-54	-2.19246	-1.75558
19790976	chr2:19790976:G:A	1.91103e-53	-1.95771e-09	-1.71775
19791379	chr2:19791379:C:T	1.83106e-53	-1.95771e-09	-1.7605
19791404	chr2:19791404:G:A	1.83949e-53	-1.95771e-09	-1.75591
19791411	chr2:19791411:T:G	2.83105e-53	-1.95771e-09	-1.32475
19791753	chr2:19791753:C:T	4.13418e-54	-2.38483	-0.863861
19791948	chr2:19791948:C:T	2.4524e-54	-2.11933	-1.65158
19791974	chr2:19791974:T:G	1.4357e-54	-2.64883	-1.6575
19792041	chr2:19792041:C:A	2.66421e-53	-1.95771e-09	-1.38549
19792042	chr2:19792042:T:G	1.86783e-53	-1.95771e-09	-1.74062
19792101	chr2:19792101:C:T	7.38361e-54	-2.66872	-1.53232e-09
19792307	chr2:19792307:G:A	1.83954e-54	-2.61416	-1.4443
19792485	chr2:19792485:G:A	7.21836e-54	-0.997784	-1.69357
19792577	chr2:19792577:A:G	3.47138e-53	-1.95771e-09	-1.12085
19792594	chr2:19792594:C:T	2.46943e-53	-1.95771e-09	-1.46141
19792643	chr2:19792643:T:A	3.21847e-54	-2.18417	-1.31491
19792893	chr2:19792893:G:A	1.94374e-53	-1.95771e-09	-1.70078
19792932	chr2:19792932:C:T	2.97803e-53	-1.95771e-09	-1.27414
19793196	chr2:19793196:T:C	1.81628e-54	-2.35288	-1.71832
19793274	chr2:19793274:G:T	2.89451e-53	-1.95771e-09	-1.30258
19793294	chr2:19793294:G:A	1.85487e-53	-1.95771e-09	-1.74758
19793308	chr2:19793308:A:G	2.79233e-53	-1.95771e-09	-1.33852
19793902	chr2:19793902:T:C	1.88119e-53	-1.95771e-09	-1.73349
19794034	chr2:19794034:C:T	2.48187e-53	-1.95771e-09	-1.45639
19794046	chr2:19794046:T:C	1.84055e-53	-1.95771e-09	-1.75533
19794072	chr2:19794072:T:C	2.35118e-53	-1.95771e-09	-1.51048
19794107	chr2:19794107:C:T	5.12503e-53	-1.95771e-09	-0.731262
19794208	chr2:19794208:G:T	1.89053e-53	-1.95771e-09	-1.72854
19794680	chr2:19794680:GC:G	2.41521e-53	-1.95771e-09	-1.48361
19794740	chr2:19794740:C:A	8.35222e-54	-2.54546	-1.53232e-09
19794747	chr2:19794747:T:C	1.96591e-53	-1.95771e-09	-1.68944
19794786	chr2:19794786:G:A	2.05229e-53	-1.95771e-09	-1.64644
19794961	chr2:19794961:G:A	1.96669e-53	-1.95771e-09	-1.68905
19795015	chr2:19795015:G:A	2.03056e-54	-2.57301	-1.38666
19795237	chr2:19795237:A:G	5.91259e-54	-2.68947	-0.201433
19795376	chr2:19795376:G:A	2.64452e-53	-1.95771e-09	-1.39291
19795709	chr2:19795709:A:G	2.93363e-54	-1.90089	-1.69085
19795896	chr2:19795896:A:G	1.45684e-53	-0.541782	-1.44735
19796058	chr2:19796058:C:G	2.45023e-53	-1.95771e-09	-1.46922
19796159	chr2:19796159:G:A	1.9622e-53	-1.95771e-09	-1.69133
19796212	chr2:19796212:T:C	5.83951e-53	-1.95771e-09	-0.600751
19796515	chr2:19796515:C:G	2.15138e-53	-1.95771e-09	-1.59929
19796538	chr2:19796538:C:A	2.31526e-53	-1.95771e-09	-1.52587
19797111	chr2:19797111:G:A	2.09411e-53	-1.95771e-09	-1.62627
19797492	chr2:19797492:C:T	2.56616e-53	-1.95771e-09	-1.42299
19797582	chr2:19797582:G:A	2.2095e-54	-2.14399	-1.73122
19797836	chr2:19797836:T:TGTG	7.16117e-54	-2.69931	-1.53232e-09
19798152	chr2:19798152:T:C	2.88506e-54	-2.35282	-1.25561
19798328	chr2:19798328:C:T	1.86709e-53	-1.95771e-09	-1.74102
19798751	chr2:19798751:T:C	3.11447e-53	-1.22934	-1.53232e-09
19799585	chr2:19799585:G:A	2.56568e-54	-2.53597	-1.18979
19799600	chr2:19799600:G:A	8.24082e-54	-2.55888	-1.53232e-09
19799976	chr2:19799976:G:A	6.69708e-53	-1.95771e-09	-0.463727
19800123	chr2:19800123:C:T	2.49408e-53	-1.95771e-09	-1.45148
19800395	chr2:19800395:G:A	2.11917e-54	-2.67697	-1.23999
19800658	chr2:19800658:G:A	2.91228e-53	-1.95771e-09	-1.29646
19800705	chr2:19800705:A:T	2.33336e-53	-1.95771e-09	-1.51809
19800993	chr2:19800993:G:A	4.30043e-54	-2.4396	-0.769669
19801148	chr2:19801148:G:C	1.38788e-54	-2.63002	-1.71018
19801265	chr2:19801265:T:C	1.37679e-54	-2.63703	-1.7112
19801366	chr2:19801366:A:G	2.03159e-53	-1.95771e-09	-1.65658
19801408	chr2:19801408:A:C	1.86588e-53	-1.95771e-09	-1.74167
19801576	chr2:19801576:A:G	2.87129e-53	-1.95771e-09	-1.31064
19802291	chr2:19802291:A:G	3.18425e-52	-1.95771e-09	1.0954
19802370	chr2:19802370:G:A	2.97761e-53	-1.95771e-09	-1.27428
19802385	chr2:19802385:T:TA	2.91113e-53	-1.95771e-09	-1.29686
19802800	chr2:19802800:T:C	1.31625e-52	-1.95771e-09	0.211974
19803107	chr2:19803107:T:G	1.84718e-53	-1.95771e-09	-1.75174
19803229	chr2:19803229:C:A	2.21261e-53	-1.95771e-09	-1.57122
19803230	chr2:19803230:A:G	2.03803e-53	-1.95771e-09	-1.65341
19803398	chr2:19803398:T:C	4.18382e-53	-1.95771e-09	-0.934174
19803505	chr2:19803505:C:T	4.2619e-54	-1.75015	-1.46812
19803625	chr2:19803625:G:A	1.93142e-53	-1.95771e-09	-1.70714
19803668	chr2:19803668:C:T	2.52666e-53	-1.95771e-09	-1.4385
19804291	chr2:19804291:G:A	2.84113e-53	-1.95771e-09	-1.3212
19804724	chr2:19804724:C:T	7.92568e-54	-2.59788	-1.53232e-09
19804792	chr2:19804792:G:A	1.88982e-53	-1.95771e-09	-1.72891
19805417	chr2:19805417:A:G	2.7397e-53	0.091881	-1.44943
19805666	chr2:19805666:T:C	5.76814e-53	-1.95771e-09	-0.613048
19805670	chr2:19805670:C:A	1.96577e-53	-1.95771e-09	-1.68951
19807072	chr2:19807072:G:A	8.05102e-54	-2.58218	-1.53232e-09
19807090	chr2:19807090:A:G	1.22783e-53	-1.03015	-1.13
19807277	chr2:19807277:G:A	7.91643e-54	-1.2079	-1.39114
19807453	chr2:19807453:G:A	8.7409e-54	-2.49997	-1.53232e-09
19807501	chr2:19807501:T:C	8.34748e-54	-1.34278	-1.20324
19807758	chr2:19807758:C:T	1.85669e-53	-1.95771e-09	-1.7466
19807769	chr2:19807769:T:C	4.05516e-53	-1.95771e-09	-0.965409
19808008	chr2:19808008:G:A	1.99747e-53	-1.95771e-09	-1.67352
19808095	chr2:19808095:C:G	4.00156e-54	-2.48001	-0.80129
19808142	chr2:19808142:C:T	2.08909e-53	-1.95771e-09	-1.62867
19808400	chr2:19808400:T:G	4.92374e-53	-1.95771e-09	-0.77133
19808643	chr2:19808643:A:G	1.83e-53	-1.95771e-09	-1.76108
19808734	chr2:19808734:T:G	3.34731e-53	0.289924	-1.44717
19809169	chr2:19809169:G:T	9.53822e-54	-1.07897	-1.33371
19809500	chr2:19809500:A:G	3.92649e-54	-2.37587	-0.924366
19809523	chr2:19809523:G:A	2.13421e-53	-1.95771e-09	-1.6073
19809695	chr2:19809695:C:T	1.0107e-53	-2.69974	0.344992
19809697	chr2:19809697:A:G	5.74328e-53	-1.95771e-09	-0.617368
19809828	chr2:19809828:G:A	1.84217e-53	-1.95771e-09	-1.75446
19809842	chr2:19809842:C:T	2.99714e-53	-1.95771e-09	-1.26774
19810012	chr2:19810012:G:A	1.11251e-53	-2.25878	-1.53232e-09
19810182	chr2:19810182:G:A	1.22674e-53	-1.17032	-0.990716
19810309	chr2:19810309:C:A	5.80069e-53	-1.95771e-09	-0.607421
19810376	chr2:19810376:G:A	4.85896e-53	-1.95771e-09	-0.784574
19810529	chr2:19810529:C:T	1.84217e-53	-1.95771e-09	-1.75446
19810641	chr2:19810641:C:T	1.87247e-53	-1.95771e-09	-1.73814
19810650	chr2:19810650:A:G	1.8417e-53	-1.95771e-09	-1.75471
19811005	chr2:19811005:G:A	3.16362e-54	-2.48473	-1.03154
19811124	chr2:19811124:C:T	1.84467e-53	-1.95771e-09	-1.7531
19811158	chr2:19811158:G:A	1.83933e-53	-1.95771e-09	-1.756
19811243	chr2:19811243:A:C	1.84162e-53	-1.95771e-09	-1.75475
19811328	chr2:19811328:C:T	1.54204e-53	-1.93229	-1.53232e-09
19811341	chr2:19811341:A:C	9.18735e-54	-1.10586	-1.34429
19811430	chr2:19811430:G:A	1.84217e-53	-1.95771e-09	-1.75446
19811729	chr2:19811729:G:C	5.39919e-54	-1.36625	-1.61548
19811888	chr2:19811888:C:T	7.90382e-53	-1.95771e-09	-0.298052
19812079	chr2:19812079:G:T	5.80069e-53	-1.95771e-09	-0.607421
19812462	chr2:19812462:G:A	1.91041e-53	-1.95771e-09	-1.71808
19812605	chr2:19812605:C:T	1.83164e-53	-1.95771e-09	-1.76019
19812784	chr2:19812784:CTCTCTCTCTCTCTT:C	1.90398e-53	-1.95771e-09	-1.72145
19812788	chr2:19812788:CTCTCTCTCTT:C	2.03834e-53	-1.95771e-09	-1.65326
19813087	chr2:19813087:C:T	1.83933e-53	-1.95771e-09	-1.756
19813092	chr2:19813092:C:T	1.83933e-53	-1.95771e-09	-1.756
19813179	chr2:19813179:A:T	5.85525e-53	-1.95771e-09	-0.59806
19813350	chr2:19813350:G:A	8.33129e-54	-1.46706	-1.08091
19813367	chr2:19813367:G:T	1.0691e-53	-1.27987	-1.01871
19813541	chr2:19813541:C:T	1.84149e-53	-1.95771e-09	-1.75482
19814138	chr2:19814138:T:G	2.51563e-53	-1.95771e-09	-1.44287
19814224	chr2:19814224:C:T	2.27562e-53	-1.95771e-09	-1.54315
19814481	chr2:19814481:G:A	9.77038e-54	-1.22355	-1.16507
19814483	chr2:19814483:G:A	7.75395e-54	-2.61978	-1.53232e-09
19814647	chr2:19814647:C:G	1.8455e-53	-1.95771e-09	-1.75265
19814934	chr2:19814934:A:G	2.37444e-53	0.110695	-1.61133
19815115	chr2:19815115:T:C	8.89047e-54	-1.33527	-1.14774
19815188	chr2:19815188:G:A	1.89233e-53	-1.95771e-09	-1.72759
19815204	chr2:19815204:G:A	1.83053e-53	-1.95771e-09	-1.76079
19815206	chr2:19815206:A:G	3.12015e-53	-1.91167	0.684153
19815301	chr2:19815301:T:G	1.86247e-53	-1.95771e-09	-1.74349
19815304	chr2:19815304:G:A	1.91699e-53	-1.95771e-09	-1.71464
19815527	chr2:19815527:T:C	1.83053e-53	-1.95771e-09	-1.76079
19815899	chr2:19815899:G:A	1.85222e-53	-1.95771e-09	-1.74901
19815966	chr2:19815966:G:A	5.75931e-52	1.68801	-1.53232e-09
19815990	chr2:19815990:T:C	7.79249e-54	-2.61482	-1.53232e-09
19816116	chr2:19816116:T:A	1.83044e-53	-1.95771e-09	-1.76084
19816337	chr2:19816337:G:A	2.17507e-53	-1.95771e-09	-1.58834
19816582	chr2:19816582:G:T	7.45763e-53	-1.95771e-09	-0.356161
19817065	chr2:19817065:C:G	1.34191e-54	-2.61717	-1.75672
19817083	chr2:19817083:A:G	3.55652e-53	-1.95771e-09	-1.09662
19817113	chr2:19817113:G:A	5.35891e-52	1.61595	-1.53232e-09
19817144	chr2:19817144:A:G	7.16792e-54	-1.39948	-1.29888
19817596	chr2:19817596:C:T	1.96839e-53	-1.95771e-09	-1.68818
19818239	chr2:19818239:C:T	2.40609e-53	-1.95771e-09	-1.4874
19818291	chr2:19818291:A:G	1.86916e-53	-0.731804	-1.00811
19818401	chr2:19818401:T:A	7.82337e-54	-2.61087	-1.53232e-09
19818428	chr2:19818428:C:T	8.4461e-54	-0.961836	-1.57244
19818879	chr2:19818879:C:T	1.56741e-53	-0.375552	-1.54042
19818897	chr2:19818897:G:C	1.83502e-53	-1.95771e-09	-1.75834
19819045	chr2:19819045:C:T	1.84053e-53	-1.95771e-09	-1.75534
19819132	chr2:19819132:AG:A	1.87094e-53	-1.95771e-09	-1.73896
19819376	chr2:19819376:C:T	1.89701e-53	-2.15431	0.429188
19819509	chr2:19819509:TGTTCCTCCCTC:T	1.70908e-53	-0.56994	-1.2595
19819530	chr2:19819530:G:C	1.60972e-53	-0.583617	-1.30572
19819797	chr2:19819797:C:T	1.83109e-53	-1.95771e-09	-1.76049
19819826	chr2:19819826:G:A	1.92612e-53	-1.95771e-09	-1.70989
19820006	chr2:19820006:C:T	8.34623e-54	-2.54617	-1.53232e-09
19820230	chr2:19820230:T:C	1.83199e-53	-1.95771e-09	-1.75999
19820294	chr2:19820294:G:T	1.46246e-52	2.03497	-1.71767
19820402	chr2:19820402:G:T	3.74978e-53	0.460676	-1.50438
19820418	chr2:19820418:G:A	2.01093e-53	-1.95771e-09	-1.6668
19820528	chr2:19820528:G:A	1.84438e-53	-1.95771e-09	-1.75325
19820688	chr2:19820688:C:T	1.86436e-53	-1.95771e-09	-1.74248
19820827	chr2:19820827:A:G	2.5522e-53	0.26628	-1.69472
19820858	chr2:19820858:C:A	2.03906e-53	-1.95771e-09	-1.65291
19820893	chr2:19820893:C:T	1.87212e-53	-1.95771e-09	-1.73833
19821050	chr2:19821050:A:C	1.67705e-53	-0.608787	-1.23957
19821242	chr2:19821242:A:C	1.83099e-53	-1.95771e-09	-1.76054
19821487	chr2:19821487:T:C	2.54524e-53	-0.271595	-1.15958
19821676	chr2:19821676:C:T	2.48714e-53	-0.195644	-1.25862
19821730	chr2:19821730:G:A	1.91011e-53	-1.95771e-09	-1.71824
19821784	chr2:19821784:G:A	1.82953e-53	-1.95771e-09	-1.76134
19821963	chr2:19821963:C:T	1.79422e-53	-0.276247	-1.50458
19821993	chr2:19821993:T:C	1.73363e-53	-0.239104	-1.57608
19822051	chr2:19822051:C:A	2.22106e-53	-0.144199	-1.42322
19822076	chr2:19822076:A:G	1.9203e-53	-1.95771e-09	-1.71291
19822157	chr2:19822157:T:C	2.33619e-53	-1.95771e-09	-1.51688
19822170	chr2:19822170:G:A	1.77634e-53	-0.641194	-1.14965
19822660	chr2:19822660:T:C	5.15594e-53	-0.725248	-1.53232e-09
19822882	chr2:19822882:A:C	6.21688e-53	-1.95771e-09	-0.53813
19823338	chr2:19823338:T:A	1.88742e-53	-0.504201	-1.22599
19823434	chr2:19823434:C:T	6.15395e-53	-1.95771e-09	-0.548304
19823549	chr2:19823549:T:C	1.7319e-53	-0.661319	-1.15486
19823635	chr2:19823635:T:A	1.55339e-53	-0.768993	-1.15596
19823742	chr2:19823742:T:C	5.36129e-53	-1.95771e-09	-0.686193
19824207	chr2:19824207:C:G	2.21585e-53	-0.625649	-0.944113
19824669	chr2:19824669:C:T	2.17532e-53	-1.95771e-09	-1.58822
19824777	chr2:19824777:G:A	1.83223e-53	-1.95771e-09	-1.75987
19825459	chr2:19825459:A:G	5.83241e-53	-0.601967	-1.53232e-09
19825866	chr2:19825866:C:T	5.20756e-53	-1.95771e-09	-0.715286
19825868	chr2:19825868:T:C	1.9604e-53	-1.95771e-09	-1.69225
19825894	chr2:19825894:A:G	7.66651e-54	-2.63112	-1.53232e-09
19826111	chr2:19826111:G:A	1.4189e-53	-0.456234	-1.55928
19826201	chr2:19826201:C:T	2.08575e-53	-1.95771e-09	-1.63027
19826217	chr2:19826217:T:C	2.68012e-53	-0.764072	-0.615466
19826291	chr2:19826291:A:G	1.21527e-53	-0.541234	-1.6292
19826558	chr2:19826558:G:A	3.51485e-53	-0.780585	-0.327817
19826608	chr2:19826608:G:A	4.3568e-53	-0.893661	-1.53232e-09
19827687	chr2:19827687:A:G	1.27943e-54	-2.66023	-1.76134
19827902	chr2:19827902:A:G	6.27039e-54	-1.56601	-1.26614
19827920	chr2:19827920:T:C	5.31164e-54	-2.69638	-0.301704
19828383	chr2:19828383:T:C	3.11492e-53	-1.95771e-09	-1.2292
19828414	chr2:19828414:C:G	2.43484e-53	-1.95771e-09	-1.47552
19829361	chr2:19829361:C:G	7.69387e-54	-2.33134	-0.296224
19829881	chr2:19829881:C:A	2.5412e-53	-1.95771e-09	-1.43276
19829928	chr2:19829928:C:A	1.92088e-53	-1.95771e-09	-1.71261
19830383	chr2:19830383:A:G	1.88571e-53	-0.0241722	-1.70692
19830446	chr2:19830446:G:C	3.87353e-53	0.377025	-1.38826
19830854	chr2:19830854:G:C	1.84422e-53	-1.95771e-09	-1.75334
19831050	chr2:19831050:G:T	2.03785e-53	-1.95771e-09	-1.6535
19831139	chr2:19831139:C:CT	1.84422e-53	-1.95771e-09	-1.75334
19831302	chr2:19831302:G:C	1.64546e-53	-1.02338	-0.844003
19831402	chr2:19831402:C:T	2.31859e-53	-1.95771e-09	-1.52444
19831716	chr2:19831716:T:C	4.19096e-53	0.448146	-1.38061
19832043	chr2:19832043:A:G	2.00975e-53	-1.95771e-09	-1.66739
19832176	chr2:19832176:G:A	1.88853e-53	-1.95771e-09	-1.7296
19832399	chr2:19832399:A:G	1.86544e-53	-1.95771e-09	-1.7419
19832968	chr2:19832968:G:A	1.72421e-53	-0.143202	-1.67743
19833093	chr2:19833093:T:TA	1.91641e-53	-1.95771e-09	-1.71495
19833459	chr2:19833459:C:T	2.66852e-53	0.303671	-1.68755
19833495	chr2:19833495:C:T	7.41988e-54	-2.66382	-1.53232e-09
19833572	chr2:19833572:A:G	1.91773e-53	-1.95771e-09	-1.71425
19833601	chr2:19833601:T:C	8.11337e-53	-1.95771e-09	-0.271885
19833813	chr2:19833813:C:G	3.36605e-54	-2.57862	-0.875618
19833884	chr2:19833884:G:A	1.83082e-53	-1.95771e-09	-1.76063
19833964	chr2:19833964:T:C	1.91964e-53	-1.95771e-09	-1.71326
19834552	chr2:19834552:G:A	2.29978e-53	0.0763723	-1.60896
19834646	chr2:19834646:G:A	1.92317e-53	-1.95771e-09	-1.71142
19835143	chr2:19835143:A:G	8.75716e-54	-2.49811	-1.53232e-09
19835158	chr2:19835158:T:C	1.84825e-53	-1.95771e-09	-1.75116
19835667	chr2:19835667:T:A	1.98344e-53	-1.95771e-09	-1.68056
19836150	chr2:19836150:C:T	1.97236e-53	0.0271026	-1.71327
19836155	chr2:19836155:C:T	2.17475e-53	-1.95771e-09	-1.58848
19836265	chr2:19836265:T:C	6.17709e-53	-1.95771e-09	-0.544551
19836309	chr2:19836309:C:G	6.60253e-53	1.05956	-1.5375
19836418	chr2:19836418:A:G	1.85422e-53	-1.95771e-09	-1.74793
19836788	chr2:19836788:C:G	1.67539e-53	-0.857462	-0.991888
19836836	chr2:19836836:T:C	6.16715e-53	-1.95771e-09	-0.546161
19836950	chr2:19836950:C:T	1.78037e-52	2.27134	-1.75734
19836991	chr2:19836991:G:A	2.33206e-53	-0.58058	-0.938065
19837654	chr2:19837654:G:A	1.73985e-53	-0.976162	-0.83544
19837794	chr2:19837794:C:T	2.42064e-53	-0.535569	-0.945795
19837870	chr2:19837870:G:A	6.42847e-53	-1.95771e-09	-0.504661
19837997	chr2:19837997:T:C	6.18618e-53	-1.95771e-09	-0.54308
19837999	chr2:19837999:T:C	1.90807e-53	-1.95771e-09	-1.7193
19838210	chr2:19838210:C:T	2.64784e-53	-1.39165	-1.53232e-09
19838212	chr2:19838212:T:C	1.8723e-52	-0.928078	1.49243
19838527	chr2:19838527:T:C	1.85807e-53	-1.95771e-09	-1.74586
19838651	chr2:19838651:C:A	2.15956e-53	-1.95771e-09	-1.59549
19838987	chr2:19838987:C:A	1.98959e-53	-1.95771e-09	-1.67747
19839098	chr2:19839098:A:T	8.52566e-53	-1.95771e-09	-0.222318
19839133	chr2:19839133:C:T	1.86572e-53	-1.74175	-1.53232e-09
19839404	chr2:19839404:G:C	6.15221e-53	-1.95771e-09	-0.548586
19839595	chr2:19839595:C:T	2.01187e-52	2.39339	-1.75714
19839841	chr2:19839841:G:A	2.26645e-53	-1.95771e-09	-1.54718
19839891	chr2:19839891:A:C	1.67203e-53	-1.00575	-0.845604
19840009	chr2:19840009:C:T	2.17475e-53	-1.95771e-09	-1.58848
19840074	chr2:19840074:T:C	1.84978e-53	-1.95771e-09	-1.75033
19840134	chr2:19840134:T:C	1.86182e-53	-1.95771e-09	-1.74384
19840600	chr2:19840600:G:A	2.54463e-53	-1.95771e-09	-1.43141
19840772	chr2:19840772:G:A	1.08139e-53	-2.36461	0.0774636
19841014	chr2:19841014:G:A	6.84616e-53	-1.95771e-09	-0.44171
19841407	chr2:19841407:G:A	2.22853e-53	-1.95771e-09	-1.56405
19841756	chr2:19841756:AT:A	1.94995e-53	-1.95771e-09	-1.6976
19841953	chr2:19841953:GAGA:G	2.1458e-53	-1.95771e-09	-1.60189
19842360	chr2:19842360:G:A	3.47562e-54	-2.37915	-1.04306
19842410	chr2:19842410:G:A	2.60923e-53	-1.95771e-09	-1.40634
19842699	chr2:19842699:G:A	1.85926e-53	-1.95771e-09	-1.74522
19842978	chr2:19842978:G:A	2.42998e-53	-1.95771e-09	-1.47751
19843056	chr2:19843056:C:T	2.84112e-52	2.71324	-1.73186
19843308	chr2:19843308:T:A	3.20989e-52	2.85959	-1.75616
19843369	chr2:19843369:T:C	1.26658e-53	-0.695535	-1.43354
19843493	chr2:19843493:A:G	7.78932e-54	-0.863915	-1.75131
19843687	chr2:19843687:C:G	1.94612e-53	-1.95771e-09	-1.69956
19843764	chr2:19843764:C:T	3.06917e-53	-1.95771e-09	-1.24399
19843861	chr2:19843861:C:A	1.84381e-53	-1.95771e-09	-1.75356
19843893	chr2:19843893:G:C	6.27966e-53	-1.95771e-09	-0.528082
19843902	chr2:19843902:A:G	1.33644e-53	-0.661468	-1.41392
19844609	chr2:19844609:A:G	2.17187e-53	-1.95771e-09	-1.58981
19844811	chr2:19844811:A:C	5.86659e-53	1.01155	-1.60767
19844969	chr2:19844969:G:T	4.50965e-54	-1.86276	-1.299
19845045	chr2:19845045:TG:T	7.78497e-54	-0.888311	-1.72748
19845570	chr2:19845570:G:A	2.18012e-53	-1.95771e-09	-1.58602
19845669	chr2:19845669:T:C	2.61943e-53	-1.95771e-09	-1.40244
19845976	chr2:19845976:G:A	3.44974e-54	-2.42058	-1.00911
19845978	chr2:19845978:C:T	1.83223e-53	-1.95771e-09	-1.75987
19846027	chr2:19846027:C:T	6.07276e-53	-0.561584	-1.53232e-09
19846043	chr2:19846043:C:T	2.85361e-53	-1.95771e-09	-1.31681
19846100	chr2:19846100:G:C	2.61718e-53	-1.95771e-09	-1.4033
19846304	chr2:19846304:A:G	4.94288e-53	0.915566	-1.68302
19846369	chr2:19846369:G:A	8.20625e-53	-1.95771e-09	-0.260502
19846431	chr2:19846431:GGT:G	1.87226e-53	-1.95771e-09	-1.73825
19846516	chr2:19846516:G:A	6.27966e-53	-1.95771e-09	-0.528082
19846597	chr2:19846597:G:A	2.49071e-53	-1.95771e-09	-1.45283
19847056	chr2:19847056:G:A	2.34939e-53	-1.95771e-09	-1.51124
19847506	chr2:19847506:GTGGCCCTCCCTAAA:G	3.92272e-53	0.675227	-1.67384
19847548	chr2:19847548:C:T	2.05439e-53	-1.95771e-09	-1.64542
19848216	chr2:19848216:T:C	1.33946e-53	-0.656447	-1.41669
19848236	chr2:19848236:A:C	7.2234e-53	0.711728	-1.0998
19848264	chr2:19848264:C:T	1.97108e-53	-1.95771e-09	-1.68681
19848529	chr2:19848529:G:C	2.92251e-53	0.354158	-1.64711
19849238	chr2:19849238:T:C	6.89483e-54	-1.09065	-1.64656
19849386	chr2:19849386:A:G	2.26812e-53	-0.196581	-1.34986
19849388	chr2:19849388:A:G	6.04675e-53	-1.95771e-09	-0.565877
19849940	chr2:19849940:A:G	5.81138e-53	1.08299	-1.68857
19850197	chr2:19850197:A:C	4.11708e-53	-1.95771e-09	-0.950254
19850267	chr2:19850267:G:A	6.77106e-53	0.0154492	-0.468189
19850507	chr2:19850507:A:G	4.7739e-53	0.954914	-1.75715
19850737	chr2:19850737:A:T	3.72725e-53	-1.95771e-09	-1.04973
19850771	chr2:19850771:G:A	6.88691e-53	1.29894	-1.73472
19851032	chr2:19851032:C:G	1.70795e-52	2.09716	-1.62467
19851092	chr2:19851092:T:C	9.67706e-53	1.66193	-1.75757
19851274	chr2:19851274:G:A	2.31146e-53	-1.95771e-09	-1.52752
19851718	chr2:19851718:T:TG	1.14991e-52	-1.95771e-09	0.0768745
19852248	chr2:19852248:G:A	2.05003e-53	-1.95771e-09	-1.64754
19852537	chr2:19852537:C:T	2.72365e-54	-2.37321	-1.2928
19852939	chr2:19852939:T:C	1.21563e-52	-1.95771e-09	0.132453
19853207	chr2:19853207:G:A	2.64467e-52	-1.95771e-09	0.909734
19853303	chr2:19853303:T:C	3.61895e-52	-1.95771e-09	1.22337
19853622	chr2:19853622:G:A	2.39296e-52	-1.95771e-09	0.809719
19853629	chr2:19853629:G:A	1.85015e-53	-1.95771e-09	-1.75013
19853915	chr2:19853915:T:G	2.51038e-53	-1.95771e-09	-1.44496
19854296	chr2:19854296:G:A	4.18411e-54	-2.28172	-0.954965
19854419	chr2:19854419:G:A	1.3827e-52	-1.95771e-09	0.261226
19854631	chr2:19854631:G:A	4.22622e-54	-2.29351	-0.933167
19854668	chr2:19854668:C:A	5.69281e-54	-1.53311	-1.39567
19854728	chr2:19854728:C:T	1.95806e-53	-1.95771e-09	-1.69345
19855210	chr2:19855210:A:G	3.60213e-51	1.36229	2.15901
19855454	chr2:19855454:T:C	1.94426e-54	-2.5365	-1.4666
19855517	chr2:19855517:C:A	3.0811e-53	-1.95771e-09	-1.24011
19855679	chr2:19855679:A:G	1.76557e-53	-2.54694	0.750012
19855722	chr2:19855722:G:A	2.47461e-53	-1.95771e-09	-1.45931
19856250	chr2:19856250:G:A	2.38363e-53	-1.95771e-09	-1.49678
19856710	chr2:19856710:T:C	2.04549e-53	-1.95771e-09	-1.64976
19856757	chr2:19856757:C:T	1.83948e-53	-1.95771e-09	-1.75592
19857217	chr2:19857217:A:G	2.1194e-53	-1.95771e-09	-1.61427
19857637	chr2:19857637:A:G	1.83947e-53	-1.95771e-09	-1.75592
19857813	chr2:19857813:A:G	1.46244e-52	-1.95771e-09	0.317291
19858551	chr2:19858551:A:G	3.86721e-53	-1.95771e-09	-1.01286
19858657	chr2:19858657:G:A	6.49728e-54	-1.03728	-1.75932
19858842	chr2:19858842:G:A	2.28213e-53	-1.95771e-09	-1.54029
19858912	chr2:19858912:TC:T	2.20247e-53	-1.95771e-09	-1.57582
19858984	chr2:19858984:T:C	4.84009e-54	-1.50265	-1.5884
19859111	chr2:19859111:C:T	7.48387e-54	-2.65523	-1.53232e-09
19859237	chr2:19859237:G:A	1.89457e-53	-1.95771e-09	-1.72641
19859263	chr2:19859263:G:A	1.82953e-53	-1.95771e-09	-1.76134
19859270	chr2:19859270:G:A	1.04292e-53	-2.16493	-0.15845
19859304	chr2:19859304:C:T	1.8578e-53	-1.95771e-09	-1.74601
19859562	chr2:19859562:G:A	4.29789e-54	-2.54531	-0.66455
19859581	chr2:19859581:A:G	2.9666e-54	-2.08511	-1.49545
19859742	chr2:19859742:A:G	2.51613e-52	-1.95771e-09	0.859907
19859754	chr2:19859754:T:G	5.42332e-53	-1.95771e-09	-0.674691
19860421	chr2:19860421:T:G	1.14537e-51	-1.95771e-09	2.3755
19860640	chr2:19860640:G:A	1.94458e-53	-1.95771e-09	-1.70035
19860832	chr2:19860832:T:C	2.09882e-53	-1.95771e-09	-1.62402
19860836	chr2:19860836:T:C	1.98603e-53	-1.95771e-09	-1.67926
19861044	chr2:19861044:G:A	1.82984e-53	-1.95771e-09	-1.76117
19861164	chr2:19861164:C:G	1.96998e-53	-1.95771e-09	-1.68738
19861424	chr2:19861424:C:T	1.72148e-52	-1.95771e-09	0.48037
19861719	chr2:19861719:C:T	2.1587e-53	0.109116	-1.70501
19862225	chr2:19862225:C:T	5.22201e-53	-1.95771e-09	-0.712516
19862258	chr2:19862258:CT:C	1.85807e-53	-1.95771e-09	-1.74586
19862282	chr2:19862282:G:A	5.70866e-54	-1.94861	-0.977392
19863478	chr2:19863478:C:A	4.61735e-53	-1.95771e-09	-0.835578
19863913	chr2:19863913:A:G	1.98636e-54	-2.69535	-1.28633
19864254	chr2:19864254:C:T	4.45387e-53	-1.95771e-09	-0.871624
19864561	chr2:19864561:C:T	1.92994e-53	-1.95771e-09	-1.70791
19864591	chr2:19864591:T:C	2.61739e-53	-0.115074	-1.28815
19864749	chr2:19864749:A:C	3.04666e-54	-1.97195	-1.58198
19864767	chr2:19864767:A:G	2.17391e-54	-2.17202	-1.71944
19865982	chr2:19865982:T:A	3.37959e-53	-1.95771e-09	-1.14764
19866104	chr2:19866104:C:T	9.83756e-54	-0.912272	-1.4695
19866282	chr2:19866282:C:T	1.41226e-53	-0.507683	-1.51252
19866315	chr2:19866315:G:A	9.28237e-54	-1.03621	-1.40366
19866631	chr2:19866631:A:C	7.76056e-54	-2.61893	-1.53232e-09
19867205	chr2:19867205:C:T	1.74258e-53	-1.81003	-1.53232e-09
19867236	chr2:19867236:G:T	1.41474e-53	-0.529632	-1.48882
19867324	chr2:19867324:C:T	1.83109e-53	-1.95771e-09	-1.76048
19867348	chr2:19867348:A:G	4.18985e-54	-2.47184	-0.763477
19867534	chr2:19867534:G:A	2.31303e-53	-0.662025	-0.864814
19868678	chr2:19868678:G:A	1.35746e-54	-2.62356	-1.73881
19869017	chr2:19869017:G:A	1.87995e-53	-1.95771e-09	-1.73416
19869481	chr2:19869481:C:T	1.92731e-54	-2.53698	-1.47488
19869524	chr2:19869524:C:T	1.75436e-52	-1.95771e-09	0.499292
19869619	chr2:19869619:C:A	4.6366e-54	-2.12403	-1.00997
19869653	chr2:19869653:G:A	1.45561e-54	-2.68143	-1.61113
19870099	chr2:19870099:G:A	3.14871e-54	-2.05398	-1.46701
19870125	chr2:19870125:G:A	1.90419e-53	-1.95771e-09	-1.72134
19870287	chr2:19870287:AACAAGAG:A	4.95649e-53	-1.95771e-09	-0.7647
19870479	chr2:19870479:C:T	5.92352e-54	-2.4823	-0.406757
19870682	chr2:19870682:A:AAT	1.50181e-54	-2.63066	-1.63065
19870740	chr2:19870740:C:T	1.37273e-54	-2.68096	-1.67022
19870763	chr2:19870763:T:C	6.7851e-53	-1.95771e-09	-0.450669
19870982	chr2:19870982:G:A	1.31338e-54	-2.69096	-1.70442
19871227	chr2:19871227:G:A	1.5392e-53	-1.93414	-1.53232e-09
19871327	chr2:19871327:T:C	1.27748e-54	-2.68665	-1.73644
19871792	chr2:19871792:T:G	2.15453e-54	-2.34814	-1.55227
19872184	chr2:19872184:C:T	1.31688e-54	-2.66751	-1.72521
19872193	chr2:19872193:A:G	1.30345e-54	-2.66272	-1.74024
19872511	chr2:19872511:G:A	1.83769e-53	-1.95771e-09	-1.75689
19872614	chr2:19872614:C:T	5.12634e-53	-1.95771e-09	-0.731005
19872697	chr2:19872697:T:G	1.82864e-54	-2.6131	-1.45131
19872751	chr2:19872751:C:T	6.49087e-54	-2.45079	-0.346794
19872931	chr2:19872931:A:G	8.09254e-53	-1.95771e-09	-0.274455
19873921	chr2:19873921:G:A	1.91382e-54	-2.34203	-1.67685
19873945	chr2:19873945:G:A	1.39805e-54	-2.64769	-1.68522
19874099	chr2:19874099:G:T	1.25645e-54	-2.68214	-1.75756
19874234	chr2:19874234:T:C	1.24698e-54	-2.68614	-1.76112
19874510	chr2:19874510:G:A	8.89652e-54	-2.43745	-0.0448768
19874543	chr2:19874543:T:C	1.26792e-54	-2.67141	-1.7592
19874548	chr2:19874548:G:A	1.27413e-54	-2.66467	-1.76104
19874801	chr2:19874801:C:T	9.98465e-54	-2.42702	0.06009
19875143	chr2:19875143:G:A	1.26778e-54	-2.67078	-1.75994
19875194	chr2:19875194:T:A	1.26066e-54	-2.67608	-1.76027
19875239	chr2:19875239:T:C	1.38074e-53	-0.552624	-1.49015
19876242	chr2:19876242:A:T	1.71523e-54	-2.51412	-1.61431
19876693	chr2:19876693:C:T	2.10635e-54	-2.25601	-1.66702
19877028	chr2:19877028:A:G	2.01164e-54	-2.29649	-1.67254
19877847	chr2:19877847:A:C	1.83217e-54	-2.36132	-1.70117
19877877	chr2:19877877:A:G	1.9729e-54	-2.36341	-1.62507
19877892	chr2:19877892:C:G	3.46558e-54	-2.26806	-1.15704
19878096	chr2:19878096:T:A	1.06675e-53	-2.30078	-1.53232e-09
19878380	chr2:19878380:A:G	1.48201e-54	-2.61736	-1.65723
19878614	chr2:19878614:A:G	1.95398e-54	-2.30839	-1.68972
19878810	chr2:19878810:G:A	1.59004e-54	-2.44499	-1.75923
19879137	chr2:19879137:G:T	1.92785e-54	-2.53349	-1.47808
19879230	chr2:19879230:T:C	1.64525e-54	-2.41492	-1.75517
19879431	chr2:19879431:G:A	1.37613e-53	-0.81358	-1.23255
19879466	chr2:19879466:C:T	5.01101e-54	-1.36697	-1.68937
19879535	chr2:19879535:G:T	5.75628e-54	-1.21688	-1.70081
19879597	chr2:19879597:TC:T	1.31882e-54	-2.65977	-1.73148
19879787	chr2:19879787:T:A	8.73125e-54	-2.50107	-1.53232e-09
19880101	chr2:19880101:C:T	6.83377e-54	-1.04536	-1.70075
19881090	chr2:19881090:A:G	3.77764e-53	0.200358	-1.23666
19881222	chr2:19881222:G:T	8.94965e-54	-2.47637	-1.53232e-09
19881298	chr2:19881298:G:A	4.15896e-54	-2.54176	-0.700955
19881713	chr2:19881713:G:A	1.84502e-51	-1.88628	4.73854
19881981	chr2:19881981:A:G	2.00695e-54	-2.33452	-1.63684
19882143	chr2:19882143:G:A	3.13352e-53	-1.95771e-09	-1.22324
19882149	chr2:19882149:T:C	6.37596e-54	-2.61145	-0.203994
19882409	chr2:19882409:C:T	1.83884e-53	-1.95771e-09	-1.75626
19882411	chr2:19882411:T:C	6.83498e-54	-2.45676	-0.289165
19883051	chr2:19883051:T:C	2.14268e-53	-2.46575	0.862412
19883265	chr2:19883265:T:A	4.13821e-53	-1.95771e-09	-0.945134
19883605	chr2:19883605:C:T	2.01264e-54	-2.67634	-1.2922
19883660	chr2:19883660:C:T	3.95278e-54	-2.68292	-0.610646
19883734	chr2:19883734:T:C	3.76892e-53	-1.95771e-09	-1.03861
19883796	chr2:19883796:T:C	2.60194e-53	-1.95771e-09	-1.40914
19883835	chr2:19883835:T:C	1.8428e-53	-1.95771e-09	-1.75411
19883878	chr2:19883878:G:A	2.50444e-53	-1.95771e-09	-1.44733
19883962	chr2:19883962:G:A	1.35399e-54	-2.60653	-1.7584
19884626	chr2:19884626:G:A	2.13892e-54	-2.65139	-1.25629
19884705	chr2:19884705:A:C	3.04911e-53	-1.95771e-09	-1.25055
19885128	chr2:19885128:A:G	9.70596e-54	-2.39524	-1.53232e-09
19885624	chr2:19885624:G:A	8.21571e-54	-2.56193	-1.53232e-09
19885728	chr2:19885728:C:G	1.30418e-52	-2.69974	2.9025
19885859	chr2:19885859:G:T	2.94274e-53	-1.95771e-09	-1.28606
19886008	chr2:19886008:G:A	2.53495e-54	-2.69894	-1.03887
19886010	chr2:19886010:C:T	1.35086e-54	-2.60635	-1.76089
19886060	chr2:19886060:A:G	2.44075e-53	-1.95771e-09	-1.47309
19886541	chr2:19886541:T:C	1.2286e-52	-2.69904	2.84211
19886582	chr2:19886582:G:A	1.97859e-54	-2.60493	-1.38067
19886701	chr2:19886701:A:G	4.8509e-54	-2.67929	-0.409524
19886849	chr2:19886849:T:C	1.27989e-54	-2.68451	-1.7367
19887205	chr2:19887205:A:T	1.41748e-54	-2.69374	-1.62537
19887824	chr2:19887824:C:A	4.56914e-53	-1.95771e-09	-0.846072
19888048	chr2:19888048:A:G	1.36203e-54	-2.68512	-1.67389
19888050	chr2:19888050:C:T	5.40292e-53	-0.565666	-0.112793
19888223	chr2:19888223:T:G	1.09737e-52	-2.69746	2.72756
19888228	chr2:19888228:T:G	2.0415e-54	-2.61935	-1.33495
19888257	chr2:19888257:C:T	5.46132e-54	-2.40461	-0.565683
19888495	chr2:19888495:G:T	2.75259e-53	-1.95771e-09	-1.35285
19888642	chr2:19888642:G:A	2.04057e-54	-2.68904	-1.26571
19890010	chr2:19890010:A:C	7.1979e-54	-2.41623	-0.277965
19890246	chr2:19890246:T:C	2.35007e-53	-1.95771e-09	-1.51095
19890286	chr2:19890286:C:T	2.16099e-53	-1.95771e-09	-1.59483
19890370	chr2:19890370:G:A	9.72317e-53	-1.95771e-09	-0.0908859
19890409	chr2:19890409:G:GA	2.11273e-53	-1.95771e-09	-1.61742
19890642	chr2:19890642:T:C	2.10546e-54	-2.67602	-1.24743
19890708	chr2:19890708:G:A	2.0866e-53	-1.95771e-09	-1.62986
19890916	chr2:19890916:G:A	4.1236e-54	-2.64534	-0.60592
19891098	chr2:19891098:TAGCTGTAG:T	1.02884e-52	-1.95771e-09	-0.034377
19891223	chr2:19891223:G:A	7.36126e-54	-2.67175	-1.53232e-09
19891315	chr2:19891315:A:G	2.06816e-53	-1.95771e-09	-1.63874
19892129	chr2:19892129:G:T	1.54149e-54	-2.65306	-1.58217
19892270	chr2:19892270:T:C	1.67358e-54	-2.67376	-1.47926
19892373	chr2:19892373:TGTTTTTTGAA:T	9.95054e-53	-1.95771e-09	-0.0677717
19893374	chr2:19893374:G:A	3.59774e-53	-1.95771e-09	-1.08509
19894129	chr2:19894129:T:C	1.75275e-54	-2.68685	-1.41995
19895042	chr2:19895042:T:C	3.54181e-53	-1.95771e-09	-1.10076
19895241	chr2:19895241:A:T	7.48226e-54	-2.65545	-1.53232e-09
19895490	chr2:19895490:T:C	1.27841e-53	-2.11978	-1.53232e-09
19895842	chr2:19895842:AAAC:A	1.86288e-53	-1.95771e-09	-1.74327
19895929	chr2:19895929:T:C	2.25091e-54	-2.65629	-1.20036
19896086	chr2:19896086:T:C	2.96836e-54	-2.00077	-1.57921
19897085	chr2:19897085:C:G	1.92296e-53	-1.95771e-09	-1.71153
19897138	chr2:19897138:C:T	2.41319e-53	-1.95771e-09	-1.48445
19897175	chr2:19897175:C:A	2.28353e-54	-2.62216	-1.2201
19897403	chr2:19897403:CTG:C	2.97483e-53	-1.95771e-09	-1.27521
19897505	chr2:19897505:C:T	8.4634e-54	-2.53223	-1.53232e-09
19898447	chr2:19898447:T:C	3.16148e-54	-1.91843	-1.59851
19898481	chr2:19898481:A:G	1.82981e-53	-1.95771e-09	-1.76119
19898800	chr2:19898800:G:A	4.65234e-53	-2.67968	1.85165
19899418	chr2:19899418:A:T	2.21651e-53	-1.95771e-09	-1.56947
19900839	chr2:19900839:A:G	2.89349e-53	-1.95771e-09	-1.30294
19900997	chr2:19900997:T:C	1.15286e-52	-1.95771e-09	0.0794309
19901227	chr2:19901227:A:C	3.21476e-54	-2.58825	-0.911981
19901461	chr2:19901461:GA:G	2.38503e-54	-2.53447	-1.2643
19901468	chr2:19901468:C:A	2.84166e-54	-2.59658	-1.02701
19901538	chr2:19901538:A:G	7.42328e-54	-2.66336	-1.53232e-09
19901602	chr2:19901602:G:A	1.79883e-54	-2.6773	-1.40354
19901726	chr2:19901726:G:A	3.66087e-54	-2.59643	-0.77385
19901956	chr2:19901956:A:G	1.36676e-54	-2.60835	-1.74719
19902218	chr2:19902218:C:T	2.1979e-53	-1.95771e-09	-1.5779
19902253	chr2:19902253:G:A	1.96496e-53	-1.95771e-09	-1.68993
19902257	chr2:19902257:G:T	7.16522e-54	-2.69874	-1.53232e-09
19902364	chr2:19902364:C:T	1.4857e-53	-1.96951	-1.53232e-09
19902399	chr2:19902399:T:C	3.06888e-53	-1.95771e-09	-1.24409
19903290	chr2:19903290:C:A	2.89781e-54	-2.02647	-1.57756
19903957	chr2:19903957:T:C	1.26328e-52	-1.95771e-09	0.170897
19904181	chr2:19904181:A:T	5.02463e-53	-1.95771e-09	-0.751045
19904640	chr2:19904640:T:C	3.20341e-54	-2.66456	-0.839204
19905150	chr2:19905150:C:A	3.39477e-52	-1.95771e-09	1.15942
19905193	chr2:19905193:AAAATTTAGCCAGGTGTGGTGGCAGGCACCTG:A	1.86833e-53	-1.95771e-09	-1.74035
19905486	chr2:19905486:G:A	2.22162e-54	-2.69889	-1.17086
19906088	chr2:19906088:C:T	3.10926e-54	-2.68396	-0.849641
19906116	chr2:19906116:C:G	1.75435e-54	-2.69855	-1.40733
19906327	chr2:19906327:T:C	1.53456e-52	-1.95771e-09	0.365431
19906608	chr2:19906608:T:C	1.61546e-54	-2.51078	-1.67758
19906837	chr2:19906837:T:A	2.9285e-54	-2.62615	-0.967343
19907181	chr2:19907181:T:A	2.64983e-54	-2.55229	-1.1412
19907792	chr2:19907792:A:T	2.02354e-53	-1.66055	-1.53232e-09
19908136	chr2:19908136:C:T	1.00067e-53	-2.36473	-1.53232e-09
19908308	chr2:19908308:C:T	5.80891e-54	-1.35901	-1.54958
19908848	chr2:19908848:CCTCA:C	6.44921e-53	-0.50144	-1.53232e-09
19909003	chr2:19909003:T:C	1.27598e-54	-2.6863	-1.73797
19909200	chr2:19909200:C:T	8.82229e-53	-2.69983	2.51171
19909300	chr2:19909300:C:T	2.35078e-54	-2.69157	-1.12166
19909385	chr2:19909385:G:T	9.13832e-53	-2.69962	2.54669
19909416	chr2:19909416:G:A	1.91481e-53	-1.95771e-09	-1.71578
19909667	chr2:19909667:C:T	1.23541e-54	-2.6972	-1.75938
19909674	chr2:19909674:C:G	1.86231e-53	-1.95771e-09	-1.74358
19910601	chr2:19910601:C:T	1.75832e-53	-2.5912	0.790166
19911095	chr2:19911095:G:A	2.13358e-54	-2.6998	-1.21038
19911150	chr2:19911150:C:G	9.47927e-53	-1.95771e-09	-0.116291
19911243	chr2:19911243:C:G	9.48681e-54	-2.41808	-1.53232e-09
19911981	chr2:19911981:A:AGG	6.14224e-53	-1.95771e-09	-0.550209
19912069	chr2:19912069:C:T	1.86616e-53	-1.95771e-09	-1.74152
19912079	chr2:19912079:G:A	4.62912e-53	-1.95771e-09	-0.833031
19912429	chr2:19912429:G:A	1.39279e-53	-2.03409	-1.53232e-09
19912431	chr2:19912431:T:C	1.63065e-53	-2.69683	0.820406
19912508	chr2:19912508:A:G	1.65998e-54	-2.58169	-1.57949
19912580	chr2:19912580:T:C	1.92483e-52	-1.95771e-09	0.592026
19913035	chr2:19913035:C:T	3.51341e-53	-2.64737	1.53856
19913327	chr2:19913327:G:T	4.2318e-53	-2.63513	1.71236
19913460	chr2:19913460:A:G	1.62262e-54	-2.61382	-1.57013
19915350	chr2:19915350:A:G	2.26898e-54	-2.50779	-1.34086
19915636	chr2:19915636:T:A	9.71155e-53	-1.95771e-09	-0.0920824
19915788	chr2:19915788:T:C	1.94422e-52	-1.72456	2.32661
19915876	chr2:19915876:A:G	3.68056e-54	-2.65599	-0.708929
19916112	chr2:19916112:G:A	2.48659e-53	-1.95771e-09	-1.45449
19916194	chr2:19916194:G:A	2.10639e-53	-1.95771e-09	-1.62042
19916278	chr2:19916278:G:A	2.56529e-54	-2.699	-1.02691
19916535	chr2:19916535:T:C	3.63994e-54	-2.53013	-0.84589
19916771	chr2:19916771:C:T	6.28981e-54	-2.54296	-0.286096
19917763	chr2:19917763:G:A	2.8108e-53	-2.59177	1.25984
19918501	chr2:19918501:G:A	1.82162e-52	-2.69909	3.236
19918827	chr2:19918827:A:T	2.51071e-54	-2.27744	-1.46998
19919158	chr2:19919158:G:A	4.1496e-53	-1.95771e-09	-0.942387
19919629	chr2:19919629:G:A	6.35562e-53	-1.95771e-09	-0.516058
19919769	chr2:19919769:C:A	1.99566e-54	-2.69973	-1.27727
19920074	chr2:19920074:T:C	2.26966e-54	-2.37697	-1.47138
19920208	chr2:19920208:G:C	6.14255e-54	-1.4241	-1.42864
19920280	chr2:19920280:C:A	2.27656e-54	-2.6835	-1.16182
19920928	chr2:19920928:C:T	1.98878e-54	-2.69854	-1.28192
19921121	chr2:19921121:G:C	1.49941e-53	-1.96033	-1.53232e-09
19921850	chr2:19921850:C:A	7.35136e-54	-2.6731	-1.53232e-09
19922184	chr2:19922184:A:G	6.71444e-53	-2.69707	2.23593
19922853	chr2:19922853:C:T	2.75877e-53	-1.95771e-09	-1.35061
19922955	chr2:19922955:G:A	2.29439e-54	-2.69663	-1.14088
19923215	chr2:19923215:T:C	9.13131e-53	-1.86385	1.71016
19923255	chr2:19923255:C:T	6.88901e-54	-1.13059	-1.60746
19923314	chr2:19923314:G:A	1.90813e-54	-2.69907	-1.32279
19923409	chr2:19923409:A:T	8.86293e-54	-2.48611	-1.53232e-09
19923949	chr2:19923949:G:A	2.41286e-54	-2.69452	-1.09265
19924176	chr2:19924176:T:C	2.33774e-54	-2.69549	-1.12331
19924296	chr2:19924296:G:T	2.8372e-53	-1.95771e-09	-1.32258
19924338	chr2:19924338:G:T	6.86837e-53	-2.69833	2.25985
19924382	chr2:19924382:G:A	2.59375e-53	-1.95771e-09	-1.41229
19924488	chr2:19924488:C:T	1.51684e-54	-2.57672	-1.67464
19924673	chr2:19924673:G:C	3.62211e-54	-2.68486	-0.696068
19924844	chr2:19924844:T:C	2.38518e-54	-2.31036	-1.48835
19925096	chr2:19925096:G:A	5.16602e-53	-0.723296	-1.53232e-09
19925292	chr2:19925292:T:C	2.2489e-54	-2.68244	-1.1751
19925729	chr2:19925729:C:T	2.26656e-54	-2.69607	-1.15365
19926246	chr2:19926246:C:T	2.07935e-53	-1.95771e-09	-1.63334
19926962	chr2:19926962:G:A	3.63987e-54	-2.69226	-0.683778
19927304	chr2:19927304:C:T	6.54941e-53	-1.95771e-09	-0.486023
19928075	chr2:19928075:T:C	6.31427e-53	-1.95771e-09	-0.522586
19928107	chr2:19928107:T:G	1.83532e-53	-1.95771e-09	-1.75818
19928319	chr2:19928319:T:A	1.98684e-54	-2.69952	-1.28192
19928451	chr2:19928451:G:T	2.29806e-54	-2.6948	-1.14112
19928585	chr2:19928585:T:A	1.98648e-54	-2.6997	-1.28192
19928892	chr2:19928892:C:T	6.36158e-53	-1.95771e-09	-0.515121
19928972	chr2:19928972:G:A	4.39063e-53	-1.95771e-09	-0.885925
19929058	chr2:19929058:C:G	5.49858e-53	-1.95771e-09	-0.660909
19929354	chr2:19929354:T:G	2.04599e-53	-1.95771e-09	-1.64952
19930384	chr2:19930384:T:G	3.05014e-54	-2.48656	-1.06624
19930581	chr2:19930581:G:A	9.6419e-54	-2.40186	-1.53232e-09
19931026	chr2:19931026:A:C	7.26048e-54	-2.68554	-1.53232e-09
19931318	chr2:19931318:T:C	2.36025e-54	-2.69938	-1.10983
19931423	chr2:19931423:C:A	4.00282e-53	-1.95771e-09	-0.978399
19931629	chr2:19931629:T:C	2.01275e-53	-1.95771e-09	-1.6659
19931911	chr2:19931911:C:T	2.37053e-54	-2.53877	-1.2661
19932226	chr2:19932226:T:C	3.91462e-53	-2.66454	1.66386
19932691	chr2:19932691:G:A	2.02697e-53	-1.95771e-09	-1.65886
19932757	chr2:19932757:TTA:T	3.57007e-53	-1.09281	-1.53232e-09
19932837	chr2:19932837:A:G	2.0723e-53	-1.95771e-09	-1.63674
19933352	chr2:19933352:A:C	2.46624e-53	-1.95771e-09	-1.4627
19933460	chr2:19933460:C:T	1.52152e-54	-2.5513	-1.69697
19933585	chr2:19933585:C:T	2.35945e-54	-2.29456	-1.51499
19933712	chr2:19933712:G:C	3.86754e-53	-2.60953	1.59675
19934487	chr2:19934487:C:A	2.16516e-54	-2.32518	-1.57031
19934591	chr2:19934591:C:T	5.35537e-53	-2.6576	1.9703
19935789	chr2:19935789:A:T	2.99947e-54	-2.69832	-0.871231
19935977	chr2:19935977:G:A	1.68212e-54	-2.64155	-1.50637
19936199	chr2:19936199:G:A	8.52691e-52	-1.95771e-09	2.08041
19936496	chr2:19936496:T:C	1.37292e-53	-2.04846	-1.53232e-09
19936531	chr2:19936531:G:A	2.26539e-54	-2.49876	-1.35148
19937128	chr2:19937128:T:A	7.33e-54	-2.67601	-1.53232e-09
19937485	chr2:19937485:T:C	1.83191e-53	-1.95771e-09	-1.76004
19938086	chr2:19938086:A:C	1.31719e-52	-1.95771e-09	0.212686
19938103	chr2:19938103:T:C	2.31901e-54	-2.4924	-1.33444
19939463	chr2:19939463:T:C	2.23095e-54	-2.68918	-1.17638
19940550	chr2:19940550:T:C	7.73865e-54	-2.62176	-1.53232e-09
19941062	chr2:19941062:G:T	2.77788e-53	-1.34371	-1.53232e-09
19941524	chr2:19941524:T:C	1.93349e-53	-1.95771e-09	-1.70607
19942031	chr2:19942031:T:C	2.37094e-54	-2.6992	-1.1055
19942148	chr2:19942148:C:T	6.41208e-53	-2.67226	2.16505
19942185	chr2:19942185:TATTCAGTCCAATTTTCTCAATTAATA:T	4.28445e-53	-0.910405	-1.53232e-09
19942983	chr2:19942983:G:A	2.34922e-54	-2.52301	-1.29089
19943336	chr2:19943336:G:A	1.06156e-52	-1.95771e-09	-0.00307181
19944070	chr2:19944070:A:T	7.34874e-54	-2.67345	-1.53232e-09
19944139	chr2:19944139:C:T	2.56327e-54	-2.26478	-1.46192
19944535	chr2:19944535:T:G	7.61726e-53	-1.95771e-09	-0.334982
19944611	chr2:19944611:C:T	1.77725e-54	-2.55843	-1.53449
19944739	chr2:19944739:T:G	1.83013e-53	-1.95771e-09	-1.76101
19946285	chr2:19946285:C:T	7.24504e-53	-1.95771e-09	-0.385081
19946494	chr2:19946494:C:T	2.35121e-53	-1.95771e-09	-1.51047
19946687	chr2:19946687:T:C	2.63855e-53	-1.95771e-09	-1.39517
19947083	chr2:19947083:T:C	2.52367e-54	-2.48388	-1.25838
19947158	chr2:19947158:T:C	7.17172e-54	-2.69784	-1.53232e-09
19947682	chr2:19947682:A:G	6.08372e-53	-1.95771e-09	-0.559782
19947996	chr2:19947996:G:A	4.36671e-53	-1.95771e-09	-0.891388
19948073	chr2:19948073:G:A	1.28379e-53	-2.10196	-0.0136192
19948283	chr2:19948283:G:A	4.39007e-53	-1.95771e-09	-0.886053
19948390	chr2:19948390:C:G	1.86243e-53	-1.95771e-09	-1.74352
19948405	chr2:19948405:T:C	1.8676e-53	-1.95771e-09	-1.74075
19948716	chr2:19948716:C:T	3.9201e-54	-2.67263	-0.629237
19949004	chr2:19949004:T:G	2.43052e-54	-2.69691	-1.08297
19949377	chr2:19949377:A:T	1.83086e-53	-1.95771e-09	-1.76061
19949633	chr2:19949633:C:T	4.00571e-53	-2.66871	1.69103
19949656	chr2:19949656:T:C	3.88969e-53	-2.67623	1.66916
19950194	chr2:19950194:CAAA:C	1.80897e-52	-1.95771e-09	0.529944
19950849	chr2:19950849:AAG:A	2.27002e-54	-2.69901	-1.14918
19951056	chr2:19951056:T:C	3.18993e-53	-2.69783	1.49243
19951072	chr2:19951072:C:T	3.13486e-53	-1.95771e-09	-1.22281
19951741	chr2:19951741:G:A	1.86029e-53	-1.95771e-09	-1.74466
19951787	chr2:19951787:T:C	1.60299e-53	-2.6973	0.803777
19952058	chr2:19952058:G:C	3.59273e-53	-2.57398	1.48749
19952074	chr2:19952074:G:A	2.43315e-54	-2.20985	-1.56895
19952110	chr2:19952110:A:G	9.69433e-54	-2.68865	0.292206
19952355	chr2:19952355:C:T	1.81227e-54	-2.5396	-1.53381
19952785	chr2:19952785:T:TC	1.92116e-53	-1.95771e-09	-1.71247
19952973	chr2:19952973:G:C	1.83379e-53	-1.95771e-09	-1.75902
19953138	chr2:19953138:C:T	1.82951e-53	-1.95771e-09	-1.76135
19953800	chr2:19953800:T:G	1.8877e-53	-1.95771e-09	-1.73004
19954032	chr2:19954032:T:C	4.77163e-53	-1.95771e-09	-0.802709
19954490	chr2:19954490:C:T	1.93779e-53	-1.95771e-09	-1.70385
19954712	chr2:19954712:T:C	1.78438e-54	-2.5551	-1.53381
19954972	chr2:19954972:G:A	7.97321e-54	-2.5919	-1.53232e-09
19955066	chr2:19955066:C:T	3.95452e-53	-1.95771e-09	-0.990539
19955198	chr2:19955198:C:T	1.98466e-54	-2.42895	-1.55358
19955352	chr2:19955352:T:A	2.454e-54	-2.69645	-1.07381
19955592	chr2:19955592:CACAA:C	7.1588e-54	-2.69964	-1.53232e-09
19955773	chr2:19955773:G:A	3.99112e-54	-2.67776	-0.606149
19955784	chr2:19955784:A:T	2.39132e-54	-2.52021	-1.27593
19955866	chr2:19955866:CA:C	3.00673e-53	-1.26454	-1.53232e-09
19956821	chr2:19956821:G:A	2.14266e-54	-2.69448	-1.21145
19957437	chr2:19957437:T:A	2.29133e-53	-1.95771e-09	-1.53626
19957438	chr2:19957438:C:T	1.22975e-54	-2.69983	-1.76134
19957686	chr2:19957686:G:T	2.54777e-53	-1.95771e-09	-1.43018
19957734	chr2:19957734:G:C	2.48834e-54	-2.47303	-1.28334
19958384	chr2:19958384:ACCATTT:A	3.90101e-54	-2.5321	-0.774646
19958703	chr2:19958703:A:C	1.8671e-54	-2.6337	-1.4099
19959247	chr2:19959247:AAAAC:A	2.67512e-54	-2.18501	-1.49897
19959280	chr2:19959280:C:G	2.36896e-54	-2.69002	-1.11551
19959578	chr2:19959578:G:A	3.46371e-53	-2.65463	1.53157
19959954	chr2:19959954:T:C	8.45067e-54	-2.53374	-1.53232e-09
19960146	chr2:19960146:T:C	3.60671e-53	-2.69977	1.61716
19960317	chr2:19960317:T:C	3.09464e-53	-1.23573	-1.53232e-09
19960448	chr2:19960448:G:A	2.1406e-54	-2.50439	-1.40251
19960489	chr2:19960489:G:C	3.32508e-53	-2.66538	1.50148
19961737	chr2:19961737:A:C	5.02381e-53	-1.95771e-09	-0.751209
19961906	chr2:19961906:G:A	3.56326e-53	-1.95771e-09	-1.09472
19962091	chr2:19962091:T:G	2.058e-54	-2.69339	-1.25286
19962121	chr2:19962121:T:C	6.07913e-52	-1.95771e-09	1.74205
19963349	chr2:19963349:C:T	2.46506e-54	-2.28493	-1.48084
19963784	chr2:19963784:G:A	2.14845e-53	-1.95771e-09	-1.60065
19964118	chr2:19964118:A:G	6.26224e-53	-1.95771e-09	-0.53086
19964530	chr2:19964530:C:T	1.77933e-54	-2.55889	-1.53286
19964558	chr2:19964558:T:A	1.07312e-53	-2.29483	-1.53232e-09
19964823	chr2:19964823:C:A	2.76765e-54	-2.6936	-0.956389
19964922	chr2:19964922:T:C	2.45896e-54	-2.49924	-1.269
19965883	chr2:19965883:G:C	3.13259e-53	-1.22354	-1.53232e-09
19966450	chr2:19966450:T:C	2.34832e-53	-1.95771e-09	-1.5117
19966829	chr2:19966829:C:T	2.12794e-53	-1.95771e-09	-1.61025
19967204	chr2:19967204:A:G	2.33625e-54	-2.68953	-1.1299
19967240	chr2:19967240:G:A	1.58307e-54	-2.45182	-1.7568
19967530	chr2:19967530:C:T	8.60557e-54	-2.51557	-1.53232e-09
19967637	chr2:19967637:T:C	2.07091e-54	-2.68711	-1.25288
19968205	chr2:19968205:G:T	1.29979e-54	-2.69601	-1.70977
19968922	chr2:19968922:G:A	2.47449e-53	-1.95771e-09	-1.45936
19968992	chr2:19968992:G:A	3.68469e-54	-2.65952	-0.704273
19969178	chr2:19969178:G:C	2.48831e-54	-2.69062	-1.06576
19969371	chr2:19969371:T:A	3.18961e-54	-2.66283	-0.845252
19971059	chr2:19971059:CAG:C	1.81782e-53	-2.65901	0.891254
19971211	chr2:19971211:T:C	3.38872e-53	-1.14495	-1.53232e-09
19972226	chr2:19972226:A:G	2.91549e-54	-2.4568	-1.14114
19972247	chr2:19972247:A:T	1.1593e-52	-1.95771e-09	0.0850007
19972479	chr2:19972479:A:G	2.69252e-53	-1.95771e-09	-1.37492
19972793	chr2:19972793:C:T	2.52568e-54	-2.68375	-1.05772
19972924	chr2:19972924:C:A	2.61588e-54	-2.23323	-1.47316
19973114	chr2:19973114:C:T	6.16361e-54	-1.57645	-1.27287
19973494	chr2:19973494:A:C	1.26576e-54	-2.68268	-1.74963
19973812	chr2:19973812:T:G	1.16126e-52	-1.95771e-09	0.0866965
19973964	chr2:19973964:TGGA:T	2.67925e-53	-1.95771e-09	-1.37986
19974133	chr2:19974133:G:A	3.22066e-54	-2.63878	-0.859613
19974149	chr2:19974149:G:A	7.20431e-53	-1.95771e-09	-0.390718
19974363	chr2:19974363:C:T	1.83262e-53	-1.95771e-09	-1.75965
19975141	chr2:19975141:A:G	1.59746e-54	-2.4426	-1.75697
19975423	chr2:19975423:T:C	5.66777e-53	-1.95771e-09	-0.630602
19975551	chr2:19975551:G:A	1.42888e-53	-2.614	0.605491
19976391	chr2:19976391:C:T	4.43973e-53	-1.95771e-09	-0.874804
19976766	chr2:19976766:T:C	1.97735e-54	-2.67683	-1.3094
19977690	chr2:19977690:T:C	1.11571e-53	-2.2559	-1.53232e-09
19978054	chr2:19978054:C:T	1.09016e-53	-2.69454	0.415466
19978057	chr2:19978057:T:C	2.72589e-54	-2.648	-1.01718
19978325	chr2:19978325:C:G	2.67741e-54	-2.6968	-0.986331
19979459	chr2:19979459:C:T	1.83781e-54	-2.543	-1.51641
19980203	chr2:19980203:A:G	2.40042e-54	-2.689	-1.10334
19980265	chr2:19980265:GAACA:G	1.39919e-53	-2.02951	-1.53232e-09
19980375	chr2:19980375:G:C	1.74973e-53	-2.59696	0.791017
19981056	chr2:19981056:G:A	1.87097e-53	-1.95771e-09	-1.73894
19981317	chr2:19981317:T:A	4.57233e-53	-2.69496	1.84959
19981498	chr2:19981498:T:C	3.75024e-52	-1.95771e-09	1.25901
19982174	chr2:19982174:G:T	3.85034e-53	-1.95771e-09	-1.01724
19982930	chr2:19982930:A:G	2.49813e-54	-2.27273	-1.47971
19983033	chr2:19983033:T:C	2.78878e-54	-2.69014	-0.952238
19983541	chr2:19983541:T:A	3.96024e-53	-1.95771e-09	-0.989092
19983961	chr2:19983961:C:T	1.87829e-53	-1.95771e-09	-1.73504
19984053	chr2:19984053:ACACC:A	4.42426e-54	-2.69964	-0.481237
19984326	chr2:19984326:A:G	1.53378e-54	-2.5301	-1.71015
19984558	chr2:19984558:T:C	4.35513e-53	-1.95771e-09	-0.894044
19984791	chr2:19984791:T:C	3.16026e-53	-1.95771e-09	-1.21474
19985610	chr2:19985610:G:A	2.3045e-54	-2.68932	-1.1438
19985758	chr2:19985758:G:A	2.0254e-53	-1.95771e-09	-1.65963
19986439	chr2:19986439:G:C	1.63074e-54	-2.50649	-1.67246
19986707	chr2:19986707:T:TCC	2.50148e-54	-2.27251	-1.47858
19986747	chr2:19986747:C:T	2.06074e-53	-1.95771e-09	-1.64233
19986917	chr2:19986917:GATT:G	1.96192e-53	-1.95771e-09	-1.69147
19986921	chr2:19986921:T:C	1.96171e-53	-1.95771e-09	-1.69158
19987051	chr2:19987051:C:T	2.47368e-54	-2.26845	-1.49382
19987599	chr2:19987599:A:G	2.72886e-54	-2.69602	-0.96808
19988459	chr2:19988459:G:C	5.76302e-53	-1.95771e-09	-0.613936
19989004	chr2:19989004:C:T	4.51117e-53	-2.66176	1.80292
19989254	chr2:19989254:T:C	1.69664e-54	-2.61623	-1.5231
19989328	chr2:19989328:C:T	1.31424e-54	-2.69959	-1.69514
19989518	chr2:19989518:A:G	2.3008e-54	-2.32925	-1.50547
19989537	chr2:19989537:T:C	2.23385e-54	-2.33282	-1.53144
19990220	chr2:19990220:G:T	1.94712e-53	-1.95771e-09	-1.69905
19990222	chr2:19990222:T:C	1.99511e-53	-1.95771e-09	-1.6747
19990398	chr2:19990398:C:A	7.89299e-54	-2.60201	-1.53232e-09
19990571	chr2:19990571:A:G	2.49638e-54	-2.25122	-1.50192
19991489	chr2:19991489:C:G	4.01803e-54	-2.66689	-0.610302
19991492	chr2:19991492:T:C	1.86231e-53	-1.95771e-09	-1.74358
19991671	chr2:19991671:T:C	2.52084e-54	-2.64505	-1.09834
19991873	chr2:19991873:T:C	2.32508e-54	-2.23522	-1.58901
19992935	chr2:19992935:G:A	2.55897e-54	-2.69036	-1.03802
19993170	chr2:19993170:G:A	3.06857e-53	-2.64949	1.4053
19994065	chr2:19994065:A:G	4.87169e-54	-1.38957	-1.69497
19994275	chr2:19994275:G:C	2.60779e-54	-2.6872	-1.02228
19994837	chr2:19994837:C:T	2.57947e-54	-2.69295	-1.02745
19995743	chr2:19995743:A:G	4.43348e-53	-1.95771e-09	-0.876214
19996650	chr2:19996650:T:C	1.37864e-52	-1.95771e-09	0.258282
19996662	chr2:19996662:A:C	1.87068e-53	-1.95771e-09	-1.7391
19997615	chr2:19997615:T:G	2.33337e-54	-2.27105	-1.54962
19998090	chr2:19998090:A:T	1.32499e-54	-2.67837	-1.70821
19998305	chr2:19998305:G:A	1.38011e-54	-2.69716	-1.64866
19998709	chr2:19998709:T:A	1.82972e-53	-1.95771e-09	-1.76123
19998741	chr2:19998741:A:G	1.45298e-54	-2.69928	-1.59508
19999131	chr2:19999131:A:T	3.5156e-53	-1.95771e-09	-1.10819
19999328	chr2:19999328:A:G	2.09305e-54	-2.24532	-1.68404
19999353	chr2:19999353:C:T	5.47339e-53	-0.6655	-1.53232e-09
20000186	chr2:20000186:A:G	3.43873e-53	-1.95771e-09	-1.1303
20001461	chr2:20001461:A:G	3.15653e-53	-1.95771e-09	-1.21593
20001697	chr2:20001697:G:A	1.30786e-54	-2.67536	-1.72423
20002713	chr2:20002713:T:C	1.39667e-54	-2.69929	-1.6346
20002773	chr2:20002773:TA:T	7.93982e-52	-1.95771e-09	2.00908
20002774	chr2:20002774:A:T	4.16773e-52	-1.95771e-09	1.36456
20003169	chr2:20003169:G:A	2.2334e-53	-1.56187	-1.53232e-09
20003439	chr2:20003439:T:C	5.16654e-53	-1.95771e-09	-0.723194
20004137	chr2:20004137:C:T	2.87251e-54	-2.52212	-1.09068
20004293	chr2:20004293:C:T	1.24908e-54	-2.69969	-1.74589
20004693	chr2:20004693:T:C	5.08015e-53	-0.740057	-1.53232e-09
20005245	chr2:20005245:C:T	7.81484e-54	-2.61196	-1.53232e-09
20005289	chr2:20005289:C:T	1.69319e-53	-2.69578	0.856999
20005309	chr2:20005309:A:T	1.83511e-53	-1.95771e-09	-1.75829
20005506	chr2:20005506:A:G	6.14206e-53	-1.95771e-09	-0.550237
20005591	chr2:20005591:C:T	9.07926e-54	-2.46199	-1.53232e-09
20005780	chr2:20005780:C:T	7.2325e-54	-2.6894	-1.53232e-09
20005919	chr2:20005919:C:T	1.49744e-54	-2.6977	-1.56653
20006087	chr2:20006087:G:A	1.36171e-54	-2.69918	-1.66006
20006654	chr2:20006654:T:C	1.43375e-54	-2.55526	-1.75243
20006710	chr2:20006710:T:TG	3.8588e-54	-1.78922	-1.52841
20006781	chr2:20006781:C:T	6.15664e-54	-2.69978	-0.150669
20007035	chr2:20007035:C:T	2.43861e-54	-2.53034	-1.24622
20007138	chr2:20007138:A:G	3.26069e-54	-1.78477	-1.70128
20007250	chr2:20007250:G:A	2.15586e-53	-1.95771e-09	-1.59721
20007515	chr2:20007515:G:GC	1.28477e-54	-2.6638	-1.75361
20007858	chr2:20007858:G:A	1.88401e-54	-2.60972	-1.42486
20008026	chr2:20008026:A:C	9.29322e-53	-1.95771e-09	-0.136113
20008492	chr2:20008492:G:A	1.86825e-53	-1.95771e-09	-1.7404
20008651	chr2:20008651:G:A	1.70887e-54	-2.49209	-1.64006
20009334	chr2:20009334:A:G	2.80814e-54	-1.9976	-1.63786
20009857	chr2:20009857:T:C	1.51049e-54	-2.5178	-1.73775
20010270	chr2:20010270:A:C	5.06988e-53	-1.95771e-09	-0.74208
20010362	chr2:20010362:T:C	1.83007e-53	-1.95771e-09	-1.76104
20011532	chr2:20011532:G:T	2.25045e-54	-2.2713	-1.58555
20012570	chr2:20012570:A:C	1.85785e-53	-1.95771e-09	-1.74598
20012886	chr2:20012886:A:G	1.26379e-54	-2.68274	-1.75113
20012939	chr2:20012939:CA:C	1.61523e-54	-2.6052	-1.58331
20013181	chr2:20013181:G:A	1.62845e-54	-2.60857	-1.57179
20013365	chr2:20013365:C:T	6.12024e-53	-1.95771e-09	-0.553797
20013693	chr2:20013693:A:G	9.34887e-53	-1.95771e-09	-0.130143
20014106	chr2:20014106:T:C	3.74216e-54	-2.69573	-0.652594
20014364	chr2:20014364:G:C	7.52887e-53	-1.95771e-09	-0.346653
20015119	chr2:20015119:G:A	2.23435e-54	-2.49102	-1.37301
20015720	chr2:20015720:C:T	4.60857e-54	-2.5077	-0.632363
20016218	chr2:20016218:G:A	2.01893e-54	-2.61216	-1.35325
20016400	chr2:20016400:A:G	1.8396e-53	-1.95771e-09	-1.75585
20016443	chr2:20016443:C:T	4.28233e-54	-2.35053	-0.862952
20016748	chr2:20016748:T:C	2.82496e-54	-2.54019	-1.08929
20016808	chr2:20016808:T:C	1.25242e-53	-1.74267	-0.397649
20017177	chr2:20017177:G:A	4.58467e-54	-1.38668	-1.75859
20017217	chr2:20017217:T:C	9.70961e-54	-2.60986	0.214997
20017419	chr2:20017419:G:A	2.60517e-53	-1.6752	0.267304
20017566	chr2:20017566:CTT:C	1.83978e-53	-1.95771e-09	-1.75575
20018310	chr2:20018310:T:C	7.29462e-54	-2.68085	-1.53232e-09
20018313	chr2:20018313:A:G	7.22022e-54	-2.6911	-1.53232e-09
20018321	chr2:20018321:C:T	7.19584e-54	-2.69448	-1.53232e-09
20018377	chr2:20018377:T:C	2.60436e-54	-2.03651	-1.67428
20018380	chr2:20018380:G:A	3.83803e-53	-2.29159	1.27115
20018897	chr2:20018897:G:T	1.29499e-53	-2.65473	0.547836
20019478	chr2:20019478:G:A	3.30464e-54	-1.72193	-1.75072
20019608	chr2:20019608:A:G	1.22314e-53	-2.65501	0.491025
20019763	chr2:20019763:C:T	6.39418e-53	-1.95771e-09	-0.510009
20019868	chr2:20019868:G:A	1.84293e-53	-1.95771e-09	-1.75404
20019883	chr2:20019883:G:GGA	6.45615e-54	-1.78213	-1.02082
20020525	chr2:20020525:C:T	3.43267e-54	-1.68666	-1.74798
20020578	chr2:20020578:G:A	2.60829e-54	-2.03484	-1.67445
20021318	chr2:20021318:A:G	1.03706e-53	-2.66446	0.335452
20022115	chr2:20022115:A:G	2.76496e-54	-2.13322	-1.51774
20022153	chr2:20022153:G:A	4.06273e-53	-1.95771e-09	-0.963543
20022371	chr2:20022371:C:T	1.85539e-53	-1.95771e-09	-1.7473
20022572	chr2:20022572:G:A	3.4711e-54	-2.33522	-1.08829
20022841	chr2:20022841:T:A	1.95812e-53	-1.95771e-09	-1.69342
20022925	chr2:20022925:C:T	7.57429e-54	-2.64322	-1.53232e-09
20023173	chr2:20023173:G:C	3.96109e-53	-1.95771e-09	-0.988878
20023229	chr2:20023229:T:C	3.51621e-54	-1.67722	-1.73338
20023390	chr2:20023390:G:A	1.57165e-54	-2.54076	-1.67509
20024129	chr2:20024129:T:C	6.32625e-54	-1.80081	-1.02247
20024136	chr2:20024136:T:C	1.51741e-54	-2.56321	-1.68777
20024166	chr2:20024166:C:A	1.91687e-54	-2.49269	-1.5246
20024188	chr2:20024188:G:A	3.21649e-53	-1.66721	0.470106
20024189	chr2:20024189:A:C	3.16201e-53	-1.6843	0.470106
20024532	chr2:20024532:C:T	5.97716e-54	-2.59923	-0.280806
20024763	chr2:20024763:C:T	1.56186e-54	-2.53682	-1.68528
20025095	chr2:20025095:G:T	7.28507e-54	-1.25914	-1.42301
20025126	chr2:20025126:C:G	1.44055e-54	-2.58164	-1.72132
20025444	chr2:20025444:G:A	1.01816e-53	-2.69823	0.350828
20025920	chr2:20025920:C:T	9.32284e-54	-2.68468	0.24916
20025965	chr2:20025965:A:C	1.40873e-54	-2.60011	-1.72518
20025967	chr2:20025967:T:C	3.31572e-54	-2.49559	-0.97372
20026642	chr2:20026642:C:T	3.59392e-54	-1.7617	-1.62703
20026707	chr2:20026707:T:G	9.54219e-54	-2.68735	0.275091
20026835	chr2:20026835:C:T	2.98184e-54	-1.96103	-1.61441
20026977	chr2:20026977:G:C	7.78654e-54	-1.16488	-1.4507
20027430	chr2:20027430:GCA:G	3.32591e-54	-1.71466	-1.75158
20027437	chr2:20027437:A:G	2.69804e-54	-2.02697	-1.64849
20027443	chr2:20027443:T:C	1.91395e-53	-1.95771e-09	-1.71623
20027497	chr2:20027497:G:A	8.85379e-54	-2.69168	0.20454
20027607	chr2:20027607:G:A	1.79107e-54	-2.53956	-1.54561
20028492	chr2:20028492:T:C	4.0424e-53	-2.32278	1.35422
20028626	chr2:20028626:C:T	3.25592e-54	-1.7518	-1.73571
20028820	chr2:20028820:G:C	6.03392e-54	-1.81879	-1.0518
20028840	chr2:20028840:A:G	3.33818e-54	-1.72407	-1.73849
20028901	chr2:20028901:C:T	3.42027e-54	-1.68993	-1.74833
20029144	chr2:20029144:C:T	2.04757e-53	-1.95771e-09	-1.64874
20030372	chr2:20030372:T:G	9.46244e-54	-2.69199	0.271334
20030393	chr2:20030393:G:T	7.73614e-54	-2.62208	-1.53232e-09
20030395	chr2:20030395:G:C	3.42163e-53	-1.65458	0.519295
20030695	chr2:20030695:A:C	3.51203e-53	-1.95771e-09	-1.1092
20030770	chr2:20030770:T:A	1.05671e-53	-2.6773	0.367056
20030869	chr2:20030869:T:C	8.67649e-54	-2.69731	0.18994
20031537	chr2:20031537:A:T	2.43577e-53	-1.47514	-1.53232e-09
20031587	chr2:20031587:C:T	1.11653e-53	-2.68671	0.431539
20031761	chr2:20031761:A:G	8.60519e-54	-2.68926	0.173639
20032526	chr2:20032526:C:T	9.69966e-54	-2.68746	0.291571
20032875	chr2:20032875:G:A	1.99711e-53	-1.95771e-09	-1.6737
20033374	chr2:20033374:T:C	7.10284e-54	-2.69858	-0.00891341
20033584	chr2:20033584:G:A	1.8265e-54	-2.30452	-1.76106
20033677	chr2:20033677:G:A	3.71e-53	-1.95771e-09	-1.05437
20033812	chr2:20033812:A:G	8.00555e-54	-2.69855	0.110698
20033946	chr2:20033946:C:T	4.04417e-54	-2.53957	-0.731134
20034168	chr2:20034168:C:T	5.56869e-54	-2.09681	-0.854017
20034762	chr2:20034762:C:T	7.35398e-54	-2.67032	-0.0024226
20034962	chr2:20034962:C:T	8.26224e-54	-2.55629	-1.53232e-09
20035348	chr2:20035348:T:C	5.74645e-54	-1.75498	-1.16442
20035874	chr2:20035874:CAAG:C	1.69592e-54	-2.55822	-1.58154
20036156	chr2:20036156:A:G	4.73465e-53	-2.68147	1.87098
20036232	chr2:20036232:T:TC	1.93194e-53	-2.68299	0.976112
20036569	chr2:20036569:T:C	1.62116e-53	-2.08591	0.203654
20037963	chr2:20037963:T:C	2.37593e-54	-2.57086	-1.23174
20037964	chr2:20037964:G:A	8.52428e-54	-2.66542	0.140352
20038100	chr2:20038100:G:A	5.24781e-53	-1.27108	0.563493
20038117	chr2:20038117:T:C	8.07119e-54	-2.57968	-1.53232e-09
20038315	chr2:20038315:T:A	5.14014e-52	-2.6702	4.24447
20038511	chr2:20038511:A:T	5.88877e-52	-2.66626	4.3765
20038981	chr2:20038981:A:G	1.77412e-52	-1.95771e-09	0.510494
20039181	chr2:20039181:T:C	3.12983e-53	-1.95771e-09	-1.22442
20039559	chr2:20039559:G:C	1.87327e-53	-1.95771e-09	-1.73771
20039971	chr2:20039971:A:G	2.4863e-54	-2.60635	-1.15084
20040300	chr2:20040300:A:G	2.62702e-53	-1.95771e-09	-1.39955
20040428	chr2:20040428:A:G	4.18679e-53	-1.95771e-09	-0.933463
20041398	chr2:20041398:C:T	1.59714e-54	-2.58414	-1.61563
20042486	chr2:20042486:C:T	3.19556e-53	-1.95771e-09	-1.20363
20042655	chr2:20042655:T:C	7.20934e-54	-1.0284	-1.6642
20042675	chr2:20042675:A:C	6.92202e-52	-1.95771e-09	1.87189
20042797	chr2:20042797:C:T	7.45725e-54	-1.01202	-1.64678
20043008	chr2:20043008:C:T	4.9194e-53	-1.95771e-09	-0.772212
20043064	chr2:20043064:G:A	5.3855e-53	-1.28201	0.60032
20043613	chr2:20043613:A:C	4.91379e-53	-1.95771e-09	-0.773353
20043750	chr2:20043750:TG:T	3.82109e-53	-1.95771e-09	-1.02486
20044078	chr2:20044078:T:A	1.95809e-53	-1.95771e-09	-1.69343
20044130	chr2:20044130:G:C	4.77868e-53	-1.95771e-09	-0.801233
20044364	chr2:20044364:G:A	5.19995e-53	-1.95771e-09	-0.716749
20044676	chr2:20044676:G:A	2.86525e-54	-2.53116	-1.08417
20045344	chr2:20045344:T:C	9.64499e-53	-1.79929	1.70033
20045431	chr2:20045431:C:T	4.60696e-53	-1.95771e-09	-0.83783
20045514	chr2:20045514:T:C	1.85761e-54	-2.55986	-1.48884
20045616	chr2:20045616:G:A	1.69515e-54	-2.54417	-1.59604
20046198	chr2:20046198:A:G	4.52928e-54	-1.79563	-1.36179
20046351	chr2:20046351:A:T	3.42807e-53	-1.95771e-09	-1.1334
20047310	chr2:20047310:C:T	4.35189e-53	-1.95771e-09	-0.894787
20047438	chr2:20047438:C:T	3.0184e-54	-2.69967	-0.863591
20047486	chr2:20047486:C:A	5.79772e-53	-1.99922	1.39129
20047528	chr2:20047528:A:G	1.38968e-54	-2.60486	-1.73405
20047534	chr2:20047534:C:T	1.14504e-52	-1.84235	1.91497
20048156	chr2:20048156:C:A	9.58973e-52	-1.95771e-09	2.19788
20048588	chr2:20048588:T:C	5.11897e-52	-2.67278	4.24292
20049721	chr2:20049721:G:A	3.11918e-52	-1.95771e-09	1.07476
20049773	chr2:20049773:T:C	9.80507e-53	-1.95765	1.87515
20050068	chr2:20050068:G:A	2.87062e-54	-1.90777	-1.70569
20050276	chr2:20050276:C:A	1.25552e-53	-2.69915	0.561297
20050603	chr2:20050603:A:G	1.3793e-53	-2.69632	0.652504
20050626	chr2:20050626:G:C	1.36725e-54	-2.61987	-1.73531
20050913	chr2:20050913:G:A	1.87843e-54	-2.35492	-1.68263
20051379	chr2:20051379:CG:C	5.37428e-53	-1.95771e-09	-0.683773
20051997	chr2:20051997:C:T	1.33845e-54	-2.61851	-1.75796
20052184	chr2:20052184:G:A	2.03377e-52	-1.95771e-09	0.647079
20052246	chr2:20052246:C:T	2.67713e-54	-2.68003	-1.00321
20052253	chr2:20052253:T:C	2.39386e-53	-1.8327	0.34021
20052509	chr2:20052509:A:G	6.40336e-54	-2.46145	-0.349709
20052591	chr2:20052591:A:G	6.18348e-54	-2.12603	-0.720075
20052934	chr2:20052934:A:G	3.46058e-54	-1.86138	-1.56516
20052938	chr2:20052938:A:G	6.99132e-53	-1.95771e-09	-0.420729
20053060	chr2:20053060:A:T	1.87699e-53	-1.95771e-09	-1.73573
20053082	chr2:20053082:C:T	4.19905e-54	-2.52125	-0.711875
20053970	chr2:20053970:T:A	3.93745e-54	-1.66013	-1.63731
20053993	chr2:20053993:C:T	3.87003e-54	-1.69377	-1.62095
20054055	chr2:20054055:A:C	1.24131e-53	-2.14923	-1.53232e-09
20054340	chr2:20054340:C:T	2.86849e-53	-1.95771e-09	-1.31161
20054437	chr2:20054437:C:T	1.38608e-54	-2.67279	-1.66872
20054584	chr2:20054584:A:G	4.29949e-53	-1.95771e-09	-0.906902
20054685	chr2:20054685:A:G	1.41082e-53	-2.02123	-1.53232e-09
20054691	chr2:20054691:C:G	1.13522e-52	-1.95771e-09	0.0640155
20055254	chr2:20055254:T:C	5.83977e-54	-2.61105	-0.292247
20055331	chr2:20055331:T:C	3.51641e-53	-1.64206	0.534105
20055490	chr2:20055490:A:G	6.40298e-54	-2.62708	-0.184135
20055874	chr2:20055874:A:G	3.52101e-53	-1.95771e-09	-1.10665
20056139	chr2:20056139:C:T	7.24441e-54	-2.01562	-0.672133
20056202	chr2:20056202:A:G	1.70081e-54	-2.53425	-1.60263
20056414	chr2:20056414:AAG:A	3.44097e-54	-2.65267	-0.779554
20056431	chr2:20056431:G:A	2.06254e-54	-2.58519	-1.35885
20056887	chr2:20056887:T:C	4.60586e-53	-1.95771e-09	-0.838069
20057077	chr2:20057077:G:A	2.11918e-54	-2.57135	-1.3456
20057268	chr2:20057268:G:GA	4.27589e-52	-1.95771e-09	1.39018
20057276	chr2:20057276:A:G	3.79899e-53	-1.95771e-09	-1.03066
20057283	chr2:20057283:C:G	1.22858e-52	0.143047	-1.53232e-09
20057285	chr2:20057285:G:C	2.58501e-53	-1.95771e-09	-1.41567
20057433	chr2:20057433:G:A	1.36778e-53	-2.05221	-1.53232e-09
20057515	chr2:20057515:T:C	2.38909e-53	-1.95771e-09	-1.49448
20057679	chr2:20057679:A:C	5.60448e-53	-1.95771e-09	-0.641833
20058194	chr2:20058194:G:A	4.82859e-53	-1.95771e-09	-0.790844
20058197	chr2:20058197:T:C	4.32455e-53	-1.95771e-09	-0.901091
20058229	chr2:20058229:A:G	1.68863e-54	-2.53863	-1.60543
20058309	chr2:20058309:G:C	2.12868e-54	-2.57242	-1.34006
20058443	chr2:20058443:T:G	3.38406e-53	-1.95771e-09	-1.14632
20058695	chr2:20058695:C:T	3.38366e-53	-1.95771e-09	-1.14644
20059065	chr2:20059065:CTATT:C	4.17306e-53	-1.70705	0.770306
20059072	chr2:20059072:A:G	1.86784e-53	-1.95771e-09	-1.74061
20059127	chr2:20059127:C:T	3.70894e-52	-1.95771e-09	1.24793
20059451	chr2:20059451:G:T	1.85066e-53	-1.95771e-09	-1.74985
20059513	chr2:20059513:T:A	4.37366e-53	-1.95771e-09	-0.889799
20059551	chr2:20059551:C:T	2.49106e-53	-1.95771e-09	-1.45269
20060089	chr2:20060089:C:T	2.40459e-53	-1.95771e-09	-1.48802
20060751	chr2:20060751:T:C	4.08721e-53	-1.63998	0.682443
20060787	chr2:20060787:C:T	4.45804e-53	-1.51812	0.647428
20061080	chr2:20061080:G:T	5.89611e-53	-1.71254	1.12143
20061406	chr2:20061406:T:C	1.97078e-54	-2.5777	-1.41185
20061677	chr2:20061677:G:A	3.63514e-53	-1.95771e-09	-1.07475
20061852	chr2:20061852:G:A	3.63514e-53	-1.95771e-09	-1.07475
20062208	chr2:20062208:G:A	1.99878e-54	-2.59035	-1.38509
20062607	chr2:20062607:T:C	3.38415e-54	-1.70467	-1.74421
20062644	chr2:20062644:G:A	5.19286e-53	-1.95771e-09	-0.718113
20062856	chr2:20062856:A:G	3.49497e-54	-1.72262	-1.69404
20062961	chr2:20062961:G:A	6.2067e-53	-1.95771e-09	-0.539768
20063139	chr2:20063139:G:A	1.6016e-54	-2.54171	-1.65527
20063328	chr2:20063328:G:A	1.36913e-54	-2.68913	-1.66468
20063526	chr2:20063526:G:A	2.64929e-53	-1.95771e-09	-1.3911
20063550	chr2:20063550:C:G	4.61583e-53	-1.95771e-09	-0.835907
20063643	chr2:20063643:G:A	3.38513e-54	-1.6992	-1.74939
20064086	chr2:20064086:A:G	2.64431e-54	-2.18215	-1.51342
20064102	chr2:20064102:G:A	2.01853e-54	-2.56605	-1.39956
20064117	chr2:20064117:C:T	3.93303e-53	-1.95771e-09	-0.995988
20064218	chr2:20064218:G:T	6.07234e-53	-1.95771e-09	-0.561654
20064294	chr2:20064294:AG:A	2.79247e-54	-2.5783	-1.06276
20065035	chr2:20065035:G:A	1.86982e-53	-1.95771e-09	-1.73955
20065258	chr2:20065258:T:C	5.61152e-53	-1.95771e-09	-0.640576
20065680	chr2:20065680:GGA:G	1.8428e-53	-1.95771e-09	-1.75411
20065921	chr2:20065921:T:A	3.39343e-54	-1.68667	-1.75947
20066377	chr2:20066377:G:A	3.74845e-53	-1.95771e-09	-1.04406
20066405	chr2:20066405:G:A	2.40459e-53	-1.95771e-09	-1.48802
20066620	chr2:20066620:C:T	1.88441e-54	-2.60525	-1.42912
20066625	chr2:20066625:G:T	1.88327e-54	-2.60369	-1.43128
20066689	chr2:20066689:A:G	1.84454e-53	-1.95771e-09	-1.75317
20066901	chr2:20066901:T:C	3.66926e-53	-1.95771e-09	-1.06541
20067429	chr2:20067429:G:A	8.00427e-53	-1.95771e-09	-0.285423
20067730	chr2:20067730:T:A	1.92751e-53	-1.95771e-09	-1.70917
20067830	chr2:20067830:C:A	2.41191e-53	-1.95771e-09	-1.48498
20067889	chr2:20067889:C:T	5.73037e-53	-1.95771e-09	-0.619617
20067890	chr2:20067890:G:A	3.47668e-54	-1.67562	-1.74629
20068007	chr2:20068007:G:A	1.92751e-53	-1.95771e-09	-1.70917
20068012	chr2:20068012:T:A	1.43128e-54	-2.68567	-1.62374
20068156	chr2:20068156:A:G	1.60273e-53	-1.89369	-1.53232e-09
20068223	chr2:20068223:A:T	1.8447e-53	-1.95771e-09	-1.75308
20068623	chr2:20068623:A:T	1.90563e-53	-1.95771e-09	-1.72059
20069037	chr2:20069037:G:T	1.92568e-54	-2.63324	-1.37946
20069113	chr2:20069113:T:C	2.25968e-54	-2.4595	-1.39326
20069244	chr2:20069244:G:A	1.44144e-54	-2.69259	-1.60975
20069796	chr2:20069796:T:C	7.9844e-54	-2.59049	-1.53232e-09
20069823	chr2:20069823:A:T	1.83047e-53	-1.95771e-09	-1.76082
20069872	chr2:20069872:T:A	2.56586e-54	-2.50323	-1.22246
20069943	chr2:20069943:A:G	5.51182e-53	-1.95771e-09	-0.658502
20070220	chr2:20070220:G:A	3.54832e-53	-1.95771e-09	-1.09892
20070266	chr2:20070266:A:G	1.24621e-54	-2.69983	-1.74805
20070385	chr2:20070385:G:A	1.31783e-54	-2.6938	-1.6982
20070648	chr2:20070648:G:A	1.23692e-54	-2.69914	-1.75622
20071033	chr2:20071033:C:G	2.50948e-53	-1.95771e-09	-1.44532
20071094	chr2:20071094:A:G	1.24213e-54	-2.69557	-1.75558
20071470	chr2:20071470:G:C	4.67688e-53	-1.95771e-09	-0.822767
20071700	chr2:20071700:C:A	2.148e-54	-2.2997	-1.60374
20072165	chr2:20072165:C:T	2.00755e-53	-1.95771e-09	-1.66848
20072331	chr2:20072331:G:A	1.98058e-53	-1.95771e-09	-1.68201
20072798	chr2:20072798:G:C	2.12168e-53	-1.95771e-09	-1.61319
20073084	chr2:20073084:G:A	5.94841e-53	-1.95771e-09	-0.582274
20074166	chr2:20074166:G:T	2.28369e-54	-2.60478	-1.23741
20074283	chr2:20074283:G:A	2.3771e-54	-2.05899	-1.74311
20074353	chr2:20074353:T:C	3.2951e-54	-2.20783	-1.26771
20074452	chr2:20074452:C:G	6.41318e-54	-1.08331	-1.72632
20074487	chr2:20074487:C:CT	7.83203e-53	-1.95771e-09	-0.307176
20074542	chr2:20074542:C:T	8.71843e-54	-2.30918	-0.193358
20074575	chr2:20074575:A:G	2.4318e-53	-1.95771e-09	-1.47677
20074685	chr2:20074685:T:C	2.95679e-53	-1.8481	0.566806
20074843	chr2:20074843:C:A	6.59029e-53	-1.95771e-09	-0.479801
20075142	chr2:20075142:C:T	9.68144e-54	-2.35739	-0.0403811
20075830	chr2:20075830:A:G	2.73273e-54	-2.27577	-1.38691
20075970	chr2:20075970:T:C	9.88845e-54	-2.34223	-0.0343843
20076064	chr2:20076064:G:A	2.02646e-54	-2.2275	-1.73419
20076136	chr2:20076136:T:C	1.20975e-53	-2.36609	0.191111
20076318	chr2:20076318:C:T	1.31093e-53	-2.37752	0.282861
20076427	chr2:20076427:C:T	1.30268e-53	-2.30418	0.203208
20076589	chr2:20076589:C:T	6.29534e-54	-2.55341	-0.274758
20076649	chr2:20076649:C:G	1.22052e-53	-2.37034	0.204223
20077309	chr2:20077309:C:T	2.09186e-54	-2.6909	-1.23903
20077318	chr2:20077318:A:G	2.57546e-54	-2.56296	-1.159
20077657	chr2:20077657:T:A	1.99151e-53	-1.95771e-09	-1.67651
20077987	chr2:20077987:C:T	4.53149e-53	-1.95843	1.10409
20078085	chr2:20078085:A:G	3.45504e-53	-1.95771e-09	-1.12556
20078160	chr2:20078160:G:A	2.0755e-53	-1.95771e-09	-1.63519
20078272	chr2:20078272:A:G	2.4613e-53	-1.95771e-09	-1.46471
20078810	chr2:20078810:G:T	1.75216e-53	-1.80455	-1.53232e-09
20078959	chr2:20078959:T:A	1.84313e-53	-1.95771e-09	-1.75393
20079580	chr2:20079580:T:G	6.89393e-53	-1.95771e-09	-0.434757
20079822	chr2:20079822:C:T	1.8602e-53	-1.95771e-09	-1.74471
20080160	chr2:20080160:A:G	3.5796e-54	-2.55515	-0.837585
20080517	chr2:20080517:CTTG:C	1.82965e-53	-1.95771e-09	-1.76127
20080741	chr2:20080741:A:G	2.71756e-53	-2.1221	0.756435
20081531	chr2:20081531:A:G	1.41988e-54	-2.69598	-1.62144
20081784	chr2:20081784:AG:A	6.22201e-53	-1.95771e-09	-0.537305
20081863	chr2:20081863:G:A	8.01084e-53	-1.95771e-09	-0.284603
20082154	chr2:20082154:C:T	5.67111e-53	-1.95771e-09	-0.630014
20082166	chr2:20082166:T:C	1.66691e-54	-2.46658	-1.69043
20082568	chr2:20082568:G:GC	5.95564e-53	-1.95771e-09	-0.581059
20082723	chr2:20082723:C:A	1.83452e-53	-1.95771e-09	-1.75861
20083170	chr2:20083170:C:T	2.58938e-53	-1.95771e-09	-1.41398
20083339	chr2:20083339:T:TCA	6.02383e-53	-1.95771e-09	-0.569675
20083410	chr2:20083410:G:A	2.57573e-53	-1.95771e-09	-1.41927
20083682	chr2:20083682:T:C	3.19958e-53	-2.28474	1.08237
20083722	chr2:20083722:G:GA	3.24582e-53	-1.95771e-09	-1.18803
20083824	chr2:20083824:C:T	3.09278e-53	-1.95771e-09	-1.23633
20083912	chr2:20083912:T:C	6.52879e-53	-1.95771e-09	-0.489177
20083929	chr2:20083929:C:A	7.44807e-54	-2.21198	-0.448044
20083968	chr2:20083968:C:T	1.11315e-53	-2.2582	-1.53232e-09
20083979	chr2:20083979:T:C	6.53655e-53	-1.95771e-09	-0.487989
20083994	chr2:20083994:T:C	1.54003e-53	-2.69776	0.764161
20084137	chr2:20084137:T:C	3.19047e-53	-1.95771e-09	-1.20523
20084171	chr2:20084171:A:G	6.05469e-53	-1.95771e-09	-0.564565
20084343	chr2:20084343:A:G	7.37406e-53	-1.95771e-09	-0.36743
20084354	chr2:20084354:C:A	9.85246e-54	-2.36009	-0.0201717
20084568	chr2:20084568:T:C	2.0254e-54	-2.62427	-1.33795
20084629	chr2:20084629:C:T	1.7232e-53	-2.14604	0.324819
20084936	chr2:20084936:C:T	4.03399e-53	-1.95771e-09	-0.970643
20084979	chr2:20084979:T:C	2.73786e-54	-2.50268	-1.15813
20085232	chr2:20085232:TC:T	1.39957e-54	-2.69511	-1.63671
20085555	chr2:20085555:G:A	2.9617e-53	-1.95771e-09	-1.27963
20085590	chr2:20085590:A:G	6.79223e-53	-2.41571	1.96609
20085737	chr2:20085737:C:T	1.91439e-53	-1.95771e-09	-1.716
20085888	chr2:20085888:T:C	4.03285e-53	-1.95771e-09	-0.970924
20085907	chr2:20085907:C:A	1.17966e-53	-2.69878	0.498611
20086010	chr2:20086010:C:T	3.3845e-53	-1.95771e-09	-1.14619
20086055	chr2:20086055:C:T	2.25617e-53	-1.95771e-09	-1.55173
20086391	chr2:20086391:C:T	2.96993e-53	-1.95771e-09	-1.27686
20086573	chr2:20086573:C:T	1.89472e-53	-1.95771e-09	-1.72633
20086574	chr2:20086574:G:A	2.14675e-53	-1.60144	-1.53232e-09
20086751	chr2:20086751:C:T	2.23904e-53	-1.95771e-09	-1.55935
20087086	chr2:20087086:C:T	2.31742e-53	-1.95771e-09	-1.52494
20087564	chr2:20087564:G:A	2.02286e-53	-1.95771e-09	-1.66088
20087629	chr2:20087629:T:C	1.61702e-54	-2.6015	-1.5859
20088457	chr2:20088457:T:C	1.18583e-53	-2.38195	0.187003
20088503	chr2:20088503:G:A	2.59655e-53	-1.95771e-09	-1.41122
20088772	chr2:20088772:T:C	2.68262e-53	-1.95771e-09	-1.3786
20089047	chr2:20089047:T:C	2.63496e-53	-1.95771e-09	-1.39653
20089222	chr2:20089222:A:AT	1.85006e-53	-1.95771e-09	-1.75018
20089621	chr2:20089621:T:C	2.77051e-53	-1.95771e-09	-1.34637
20090273	chr2:20090273:T:C	3.5381e-53	-1.95771e-09	-1.10181
20090363	chr2:20090363:C:T	2.31773e-53	-1.95771e-09	-1.52481
20090534	chr2:20090534:C:T	2.56782e-53	-1.95771e-09	-1.42234
20090690	chr2:20090690:C:T	2.62585e-53	-1.39999	-1.53232e-09
20090716	chr2:20090716:G:A	6.6475e-53	-1.95771e-09	-0.471157
20090840	chr2:20090840:T:C	8.34956e-54	-2.69068	0.144908
20090900	chr2:20090900:C:G	2.7723e-53	-1.95771e-09	-1.34572
20091146	chr2:20091146:C:G	1.31883e-54	-2.6979	-1.69334
20091280	chr2:20091280:C:G	1.37805e-53	-2.69978	0.655058
20091595	chr2:20091595:G:T	1.67379e-53	-2.40615	0.555838
20092409	chr2:20092409:G:T	2.66962e-53	-1.95771e-09	-1.38346
20092516	chr2:20092516:G:A	7.66591e-54	-2.6312	-1.53232e-09
20092820	chr2:20092820:A:G	2.9555e-53	-2.57071	1.28898
20092857	chr2:20092857:C:T	5.30994e-54	-2.68895	-0.30945
20092949	chr2:20092949:T:C	1.32841e-54	-2.69447	-1.68953
20093047	chr2:20093047:T:C	1.33113e-54	-2.69176	-1.6902
20093164	chr2:20093164:T:C	5.68906e-54	-2.69709	-0.232352
20093279	chr2:20093279:G:A	1.32232e-54	-2.69487	-1.69372
20094191	chr2:20094191:C:T	1.92905e-53	-1.95771e-09	-1.70837
20094329	chr2:20094329:G:T	1.23807e-54	-2.69308	-1.76135
20094459	chr2:20094459:C:G	4.13047e-53	-2.69888	1.75187
20094652	chr2:20094652:C:T	2.13396e-53	-1.95771e-09	-1.60742
20094999	chr2:20094999:T:C	2.64076e-53	-1.95771e-09	-1.39433
20095047	chr2:20095047:A:C	3.45697e-54	-2.69375	-0.733843
20095721	chr2:20095721:G:C	2.72493e-53	-2.47593	1.11298
20096345	chr2:20096345:A:G	5.323e-53	-1.95771e-09	-0.693362
20096606	chr2:20096606:G:A	1.99374e-53	-2.69882	1.02343
20097499	chr2:20097499:A:C	3.7509e-53	-1.95771e-09	-1.0434
20097655	chr2:20097655:G:A	1.42967e-54	-2.56999	-1.74055
20097937	chr2:20097937:C:T	7.15853e-54	-2.69968	-1.53232e-09
20097957	chr2:20097957:C:G	3.85417e-54	-2.69488	-0.623945
20098001	chr2:20098001:T:C	3.50396e-54	-2.69219	-0.7219
20098242	chr2:20098242:T:C	4.70712e-53	-2.69808	1.88176
20098287	chr2:20098287:A:C	3.83063e-54	-2.69702	-0.627932
20098320	chr2:20098320:C:CACT	1.36961e-53	-2.69982	0.64895
20098407	chr2:20098407:C:G	3.79655e-54	-2.68498	-0.648915
20098769	chr2:20098769:C:T	1.85831e-53	-1.95771e-09	-1.74573
20098974	chr2:20098974:G:T	9.61376e-54	-2.40479	-1.53232e-09
20099418	chr2:20099418:G:A	1.84939e-53	-1.95771e-09	-1.75054
20099638	chr2:20099638:C:T	9.65068e-54	-2.58067	0.179713
20099677	chr2:20099677:C:T	1.4117e-54	-2.57493	-1.74826
20099937	chr2:20099937:CT:C	2.79365e-53	-1.95771e-09	-1.33805
20100093	chr2:20100093:C:T	1.44473e-54	-2.58248	-1.71758
20100334	chr2:20100334:T:C	1.26757e-54	-2.67637	-1.75451
20100484	chr2:20100484:A:G	7.92172e-54	-2.59837	-1.53232e-09
20100519	chr2:20100519:C:T	8.05355e-54	-2.65162	0.0697481
20100912	chr2:20100912:A:C	2.83612e-51	-1.83425	5.11646
20101413	chr2:20101413:G:C	2.34583e-53	-1.95771e-09	-1.51276
20101539	chr2:20101539:C:T	4.77877e-53	-1.95771e-09	-0.801216
20101973	chr2:20101973:T:C	2.34993e-53	-1.95771e-09	-1.51101
20102808	chr2:20102808:C:T	1.44429e-54	-2.62993	-1.67044
20103372	chr2:20103372:G:A	1.82953e-53	-1.95771e-09	-1.76134
20103533	chr2:20103533:T:C	1.9857e-53	-1.95771e-09	-1.67943
20103645	chr2:20103645:C:A	2.34566e-53	-1.95771e-09	-1.51283
20103799	chr2:20103799:C:T	1.38371e-54	-2.60826	-1.73496
20104155	chr2:20104155:A:G	1.82962e-53	-1.95771e-09	-1.76129
20104376	chr2:20104376:A:C	2.06658e-53	-1.95771e-09	-1.6395
20104404	chr2:20104404:G:A	2.33005e-53	-1.95771e-09	-1.51951
20104976	chr2:20104976:C:T	1.72515e-53	-1.82009	-1.53232e-09
20104977	chr2:20104977:G:A	4.94586e-53	-1.95771e-09	-0.766847
20105005	chr2:20105005:C:T	3.13902e-53	-1.95771e-09	-1.22149
20105138	chr2:20105138:G:T	4.67801e-53	-2.68063	1.8581
20105342	chr2:20105342:G:C	4.91267e-53	-1.95771e-09	-0.773581
20105668	chr2:20105668:C:T	6.46153e-54	-2.61233	-0.189791
20105775	chr2:20105775:G:A	3.45618e-53	-1.95771e-09	-1.12523
20106506	chr2:20106506:C:T	1.82104e-53	-1.76599	-1.53232e-09
20106589	chr2:20106589:C:T	5.08728e-53	-1.95771e-09	-0.738656
20106727	chr2:20106727:AAG:A	4.59222e-53	-1.95771e-09	-0.841034
20106820	chr2:20106820:C:T	5.86413e-54	-2.15042	-0.748706
20106941	chr2:20106941:G:A	6.20101e-53	-1.95771e-09	-0.540686
20107119	chr2:20107119:C:A	8.18023e-53	-2.47652	2.21284
20107148	chr2:20107148:A:G	6.55261e-54	-2.07134	-0.716778
20107417	chr2:20107417:C:T	7.5378e-52	-2.67351	4.63062
20107418	chr2:20107418:T:G	4.63734e-51	-2.60837	6.38228
20107425	chr2:20107425:G:A	2.18882e-53	-1.95771e-09	-1.58204
20107766	chr2:20107766:C:T	2.20104e-53	-1.95771e-09	-1.57647
20108243	chr2:20108243:C:T	9.56952e-53	-1.95771e-09	-0.106815
20108300	chr2:20108300:G:A	1.44965e-54	-2.63635	-1.66031
20108518	chr2:20108518:C:T	6.70811e-53	-1.95771e-09	-0.46208
20108946	chr2:20108946:G:A	1.01956e-52	-1.95771e-09	-0.0434432
20109019	chr2:20109019:C:T	9.8968e-53	-1.95771e-09	-0.0731866
20109108	chr2:20109108:C:T	1.01251e-52	-1.95771e-09	-0.0503821
20109174	chr2:20109174:G:A	2.01565e-53	-1.95771e-09	-1.66446
20109231	chr2:20109231:C:T	1.87487e-53	-1.73686	-1.53232e-09
20109432	chr2:20109432:A:G	3.86922e-53	-1.95771e-09	-1.01235
20109855	chr2:20109855:T:C	9.6656e-53	-1.95771e-09	-0.0968252
20110217	chr2:20110217:C:T	7.16978e-54	-2.69811	-1.53232e-09
20110237	chr2:20110237:A:T	3.68548e-53	-1.95771e-09	-1.061
20110302	chr2:20110302:C:G	1.45705e-54	-2.53792	-1.75364
20110570	chr2:20110570:C:T	1.03577e-52	-1.95771e-09	-0.02767
20110744	chr2:20110744:T:G	1.38613e-54	-2.58355	-1.75791
20110791	chr2:20110791:T:C	2.20005e-53	-1.95771e-09	-1.57692
20110941	chr2:20110941:G:C	3.65763e-53	-2.00312	0.934539
20112177	chr2:20112177:A:G	5.02692e-53	-1.95771e-09	-0.75059
20112234	chr2:20112234:T:TG	7.80876e-54	-2.61274	-1.53232e-09
20112285	chr2:20112285:C:T	4.10504e-51	-1.95771e-09	3.65199
20112538	chr2:20112538:T:C	7.19961e-54	-2.69396	-1.53232e-09
20112677	chr2:20112677:C:A	3.81825e-54	-1.57724	-1.75095
20112994	chr2:20112994:C:T	4.49237e-53	-1.95771e-09	-0.863017
20113251	chr2:20113251:G:A	6.72405e-53	-2.47799	2.01828
20113392	chr2:20113392:GTGC:G	9.32807e-54	-2.35363	-0.0813247
20113864	chr2:20113864:G:A	8.93586e-53	-1.95771e-09	-0.175325
20114211	chr2:20114211:C:G	4.91766e-54	-1.41168	-1.66347
20114307	chr2:20114307:G:A	6.00636e-53	-2.62531	2.05273
20114552	chr2:20114552:C:T	6.58429e-54	-2.27545	-0.507849
20114976	chr2:20114976:A:G	4.2406e-53	-2.61064	1.68995
20115240	chr2:20115240:G:A	3.02834e-53	-1.95771e-09	-1.25738
20115400	chr2:20115400:T:A	1.99828e-53	-1.95771e-09	-1.67311
20115490	chr2:20115490:C:T	8.75674e-54	-2.49816	-1.53232e-09
20115916	chr2:20115916:C:T	1.29862e-53	-2.64886	0.544758
20116361	chr2:20116361:T:G	2.89301e-53	-1.95771e-09	-1.3031
20116520	chr2:20116520:C:T	5.7101e-53	-2.21215	1.58899
20116682	chr2:20116682:G:A	5.54145e-54	-2.56517	-0.390555
20116717	chr2:20116717:C:T	2.87129e-54	-2.52046	-1.09276
20116793	chr2:20116793:T:C	3.14086e-53	-1.95771e-09	-1.2209
20116904	chr2:20116904:G:A	1.60608e-54	-2.61519	-1.579
20117809	chr2:20117809:C:T	1.72321e-53	-1.82121	-1.53232e-09
20118054	chr2:20118054:G:A	1.25657e-54	-2.68282	-1.75677
20118370	chr2:20118370:C:T	2.19212e-53	-1.95771e-09	-1.58053
20118560	chr2:20118560:C:T	6.89428e-53	-1.95771e-09	-0.434706
20118756	chr2:20118756:G:C	2.59893e-54	-2.25934	-1.45354
20118913	chr2:20118913:GC:G	2.48851e-53	-1.95771e-09	-1.45371
20119003	chr2:20119003:T:C	2.5151e-53	-1.95771e-09	-1.44309
20119058	chr2:20119058:GC:G	2.04053e-53	-1.95771e-09	-1.65219
20119224	chr2:20119224:G:A	3.13499e-53	-1.95771e-09	-1.22277
20119387	chr2:20119387:A:T	3.29074e-53	-1.95771e-09	-1.17429
20119407	chr2:20119407:A:G	1.9789e-53	-1.95771e-09	-1.68286
20119544	chr2:20119544:G:A	7.47663e-53	-1.95771e-09	-0.353616
20119603	chr2:20119603:T:C	1.95755e-54	-2.43474	-1.56155
20119710	chr2:20119710:C:A	2.08013e-53	-1.95771e-09	-1.63297
20119778	chr2:20119778:A:G	2.44241e-53	-1.95771e-09	-1.47241
20119820	chr2:20119820:G:C	7.99512e-53	-1.95771e-09	-0.286567
20120050	chr2:20120050:C:T	2.1117e-53	-1.95771e-09	-1.61791
20120106	chr2:20120106:C:T	2.04194e-53	-1.95771e-09	-1.6515
20120339	chr2:20120339:G:A	1.61217e-53	-1.88782	-1.53232e-09
20120399	chr2:20120399:G:A	7.89931e-53	-1.95771e-09	-0.298623
20120508	chr2:20120508:G:A	3.5259e-53	-1.95771e-09	-1.10526
20120563	chr2:20120563:C:T	2.07247e-53	-1.95771e-09	-1.63666
20120630	chr2:20120630:A:G	2.06499e-54	-2.29781	-1.64505
20120686	chr2:20120686:C:T	8.41693e-54	-2.53774	-1.53232e-09
20120728	chr2:20120728:AAAGG:A	2.45021e-53	-1.95771e-09	-1.46923
20120732	chr2:20120732:G:A	7.93444e-54	-2.19001	-0.406757
20121142	chr2:20121142:C:G	7.71483e-53	-1.95771e-09	-0.322253
20121227	chr2:20121227:AG:A	3.17115e-54	-2.50878	-1.00511
20121371	chr2:20121371:C:T	2.04053e-53	-1.95771e-09	-1.65219
20121430	chr2:20121430:C:T	1.40082e-54	-2.58688	-1.74404
20121543	chr2:20121543:C:T	2.03026e-53	-1.95771e-09	-1.65723
20121750	chr2:20121750:A:G	1.96546e-54	-2.30742	-1.68483
20122000	chr2:20122000:C:T	1.21097e-53	-2.17398	-1.53232e-09
20122181	chr2:20122181:C:T	4.13377e-54	-1.5726	-1.6762
20122182	chr2:20122182:G:A	3.21368e-54	-2.52762	-0.972949
20122244	chr2:20122244:T:C	2.02949e-54	-2.3581	-1.6021
20122361	chr2:20122361:G:A	2.94231e-54	-2.48494	-1.10385
20123153	chr2:20123153:A:C	8.22526e-53	-1.95771e-09	-0.258189
20123511	chr2:20123511:CT:C	6.29588e-54	-1.07349	-1.7546
20123867	chr2:20123867:C:T	1.48049e-54	-2.53579	-1.73982
20123901	chr2:20123901:C:T	7.28878e-53	-1.95771e-09	-0.379062
20123917	chr2:20123917:G:A	3.8334e-54	-2.28919	-1.03504
20123974	chr2:20123974:T:A	1.87306e-53	-1.95771e-09	-1.73783
20124371	chr2:20124371:G:A	8.71609e-54	-2.50281	-1.53232e-09
20124455	chr2:20124455:G:A	1.87306e-53	-1.95771e-09	-1.73783
20124689	chr2:20124689:C:T	3.67442e-53	-1.95771e-09	-1.064
20124801	chr2:20124801:G:A	1.58293e-54	-2.50335	-1.70536
20125087	chr2:20125087:A:G	2.05216e-53	-1.95771e-09	-1.6465
20125852	chr2:20125852:G:T	7.33071e-54	-0.918802	-1.75711
20125958	chr2:20125958:T:C	8.98058e-54	-2.19563	-0.277286
20126119	chr2:20126119:C:A	1.45111e-54	-2.60991	-1.68574
20126658	chr2:20126658:A:T	3.37236e-54	-1.98115	-1.47122
20127129	chr2:20127129:G:A	3.14422e-54	-2.25162	-1.2708
20127184	chr2:20127184:G:C	2.90623e-54	-2.32304	-1.27809
20127623	chr2:20127623:ACCTCATGATCCACCCGCCTCAG:A	3.64241e-53	-1.95771e-09	-1.07275
20127949	chr2:20127949:G:A	1.86346e-53	-1.95771e-09	-1.74296
20128018	chr2:20128018:A:C	4.77204e-54	-1.46778	-1.63743
20128468	chr2:20128468:G:A	2.50635e-53	-1.95771e-09	-1.44657
20128494	chr2:20128494:G:T	1.42139e-53	-2.01377	-1.53232e-09
20128748	chr2:20128748:ATATG:A	2.25879e-53	-1.95771e-09	-1.55057
20128758	chr2:20128758:CAT:C	1.94062e-54	-2.37953	-1.62544
20128770	chr2:20128770:A:G	2.01062e-53	-1.95771e-09	-1.66695
20128841	chr2:20128841:A:G	1.02926e-53	-2.33656	-1.53232e-09
20129133	chr2:20129133:G:A	2.46556e-54	-2.69241	-1.07316
20129331	chr2:20129331:G:T	1.31703e-54	-2.65835	-1.73425
20129375	chr2:20129375:G:T	2.44252e-54	-2.31873	-1.45622
20129592	chr2:20129592:C:T	1.40985e-54	-2.62237	-1.70213
20129615	chr2:20129615:G:T	3.32325e-54	-2.69832	-0.768725
20131367	chr2:20131367:T:A	1.77851e-54	-2.54897	-1.54324
20131606	chr2:20131606:G:C	1.83121e-53	-1.95771e-09	-1.76042
20131679	chr2:20131679:GTC:G	3.48061e-54	-2.68446	-0.736317
20131725	chr2:20131725:A:G	3.71848e-53	-1.95771e-09	-1.05208
20131810	chr2:20131810:C:T	1.89418e-52	-1.95771e-09	0.575973
20132288	chr2:20132288:T:C	1.83537e-54	-2.47297	-1.58777
20132726	chr2:20132726:G:C	1.6997e-54	-2.58685	-1.55068
20133181	chr2:20133181:A:G	2.03453e-54	-2.63151	-1.32621
20133261	chr2:20133261:C:T	1.56642e-54	-2.63147	-1.58772
20134052	chr2:20134052:G:C	1.83154e-53	-1.95771e-09	-1.76024
20134568	chr2:20134568:TGAGTTTTTCTAA:T	3.45952e-53	-1.95771e-09	-1.12427
20134624	chr2:20134624:G:A	3.00079e-54	-2.50907	-1.06004
20134691	chr2:20134691:G:A	1.82985e-53	-1.95771e-09	-1.76117
20134997	chr2:20134997:T:G	1.78114e-54	-2.69186	-1.39887
20135140	chr2:20135140:C:T	1.8328e-53	-1.95771e-09	-1.75955
20135294	chr2:20135294:C:T	2.01813e-53	-1.95771e-09	-1.66322
20135306	chr2:20135306:G:C	3.79551e-54	-2.6794	-0.65476
20135853	chr2:20135853:G:A	3.7278e-54	-2.23683	-1.11534
20135924	chr2:20135924:C:T	1.84278e-53	-1.95771e-09	-1.75412
20135948	chr2:20135948:G:A	3.81002e-54	-2.24229	-1.08806
20136296	chr2:20136296:A:G	1.96614e-53	-1.95771e-09	-1.68933
20136449	chr2:20136449:C:T	6.80597e-54	-2.63245	-0.117736
20136450	chr2:20136450:G:A	7.16079e-54	-2.69936	-1.53232e-09
20136454	chr2:20136454:G:C	3.52513e-54	-2.2766	-1.13147
20136476	chr2:20136476:C:T	2.26067e-54	-2.52179	-1.33053
20136830	chr2:20136830:T:C	2.44064e-54	-2.42584	-1.34988
20136947	chr2:20136947:C:T	1.97986e-53	-1.95771e-09	-1.68237
20136986	chr2:20136986:G:A	3.22727e-53	-1.95771e-09	-1.19376
20137012	chr2:20137012:C:T	3.6999e-54	-2.23212	-1.12755
20137274	chr2:20137274:A:G	3.93279e-54	-2.20397	-1.09467
20137584	chr2:20137584:A:T	1.36359e-54	-2.67988	-1.67798
20137823	chr2:20137823:C:T	2.53109e-54	-2.45139	-1.28794
20138013	chr2:20138013:T:C	1.35663e-54	-2.67404	-1.68893
20138025	chr2:20138025:G:C	7.1582e-54	-2.69973	-1.53232e-09
20138045	chr2:20138045:A:C	7.15743e-54	-2.69983	-1.53232e-09
20138259	chr2:20138259:T:C	1.33839e-54	-2.68274	-1.69378
20138442	chr2:20138442:C:T	2.08992e-53	-1.95771e-09	-1.62827
20138493	chr2:20138493:A:G	1.29069e-54	-2.69976	-1.71305
20138527	chr2:20138527:A:G	7.97378e-54	-2.52543	-0.0663984
20138578	chr2:20138578:T:G	4.20396e-53	-1.95771e-09	-0.929372
20138609	chr2:20138609:C:G	1.83496e-53	-1.95771e-09	-1.75837
20138800	chr2:20138800:C:T	1.42417e-54	-2.67073	-1.64367
20139003	chr2:20139003:T:C	1.29744e-54	-2.69936	-1.70823
20139290	chr2:20139290:C:A	2.07778e-54	-2.18651	-1.75017
20139605	chr2:20139605:AGGGTC:A	1.38584e-53	-2.52802	0.488928
20139723	chr2:20139723:T:C	1.97122e-53	-1.95771e-09	-1.68674
20141045	chr2:20141045:C:T	8.65893e-53	-1.89841	1.6916
20141427	chr2:20141427:C:T	1.86696e-53	-1.95771e-09	-1.74109
20141640	chr2:20141640:C:T	2.31212e-54	-2.34791	-1.48191
20141749	chr2:20141749:A:G	3.95878e-53	-1.95771e-09	-0.989461
20142503	chr2:20142503:G:T	2.50932e-53	-1.95771e-09	-1.44539
20142740	chr2:20142740:T:C	2.83041e-54	-2.69061	-0.93695
20142902	chr2:20142902:G:C	1.88498e-53	-1.95771e-09	-1.73148
20143154	chr2:20143154:C:T	2.59643e-53	-1.95771e-09	-1.41126
20144250	chr2:20144250:T:C	3.00677e-54	-1.80669	-1.76043
20144267	chr2:20144267:T:C	3.81469e-54	-1.67709	-1.65203
20144568	chr2:20144568:GA:G	1.53739e-54	-2.64196	-1.59594
20144862	chr2:20144862:AAAG:A	8.99088e-53	-1.95771e-09	-0.169187
20145019	chr2:20145019:T:C	4.08741e-53	-1.95771e-09	-0.957487
20145127	chr2:20145127:T:C	3.24649e-54	-2.38389	-1.10652
20145953	chr2:20145953:C:T	3.04922e-54	-2.4081	-1.145
20146075	chr2:20146075:T:C	2.40522e-53	-1.95771e-09	-1.48775
20146134	chr2:20146134:T:C	1.32383e-54	-2.69201	-1.69544
20146161	chr2:20146161:C:G	3.51608e-54	-2.38443	-1.0262
20146262	chr2:20146262:G:C	1.52708e-54	-2.66527	-1.57935
20146436	chr2:20146436:C:T	1.46696e-54	-2.5575	-1.72729
20146551	chr2:20146551:C:T	1.30882e-54	-2.69982	-1.69904
20147020	chr2:20147020:A:G	1.99681e-53	-1.95771e-09	-1.67385
20147048	chr2:20147048:C:T	2.72543e-53	-1.95771e-09	-1.36277
20147350	chr2:20147350:C:T	1.96812e-53	-1.95771e-09	-1.68832
20147479	chr2:20147479:T:C	1.85204e-53	-1.95771e-09	-1.74911
20147618	chr2:20147618:G:A	1.8212e-54	-2.64198	-1.42651
20147885	chr2:20147885:C:T	1.83273e-53	-1.95771e-09	-1.75959
20148045	chr2:20148045:A:G	6.15628e-54	-2.1731	-0.67741
20148063	chr2:20148063:G:A	1.75457e-54	-2.55297	-1.55278
20148132	chr2:20148132:G:T	3.14132e-54	-2.20723	-1.31611
20148148	chr2:20148148:T:C	2.35863e-53	-1.95771e-09	-1.50732
20148853	chr2:20148853:C:A	1.02841e-53	-2.33738	-1.53232e-09
20148876	chr2:20148876:G:T	5.43893e-53	-1.95771e-09	-0.671816
20148919	chr2:20148919:A:T	2.11172e-53	-1.95771e-09	-1.61789
20149265	chr2:20149265:A:G	1.52611e-54	-2.5412	-1.70406
20149672	chr2:20149672:C:T	4.83734e-53	-1.923	1.13397
20149778	chr2:20149778:T:C	3.97731e-53	-1.95771e-09	-0.984792
20149829	chr2:20149829:C:T	3.53535e-53	-1.95771e-09	-1.10259
20150224	chr2:20150224:C:G	7.21767e-54	-1.62681	-1.06464
20150591	chr2:20150591:A:T	7.59203e-54	-2.64088	-1.53232e-09
20150656	chr2:20150656:C:A	2.90368e-53	-1.95771e-09	-1.29942
20150990	chr2:20150990:G:A	1.57035e-54	-2.53557	-1.68112
20151022	chr2:20151022:C:T	4.05061e-54	-2.27478	-0.994335
20151131	chr2:20151131:C:T	1.39429e-54	-2.57459	-1.76101
20151242	chr2:20151242:T:C	4.06169e-54	-2.20449	-1.06189
20151375	chr2:20151375:G:C	3.48603e-54	-2.34667	-1.07255
20151471	chr2:20151471:A:T	2.69207e-53	-1.95771e-09	-1.37509
20151630	chr2:20151630:A:C	2.74463e-54	-1.93915	-1.71919
20152040	chr2:20152040:T:G	3.65187e-54	-2.69912	-0.67362
20152244	chr2:20152244:A:G	1.85476e-53	-1.95771e-09	-1.74764
20152299	chr2:20152299:T:C	2.09891e-54	-2.59019	-1.33637
20152683	chr2:20152683:T:A	1.86351e-53	-1.95771e-09	-1.74294
20152719	chr2:20152719:G:A	3.39407e-53	-2.43147	1.28811
20152927	chr2:20152927:G:T	2.40182e-53	-1.95771e-09	-1.48917
20153108	chr2:20153108:G:A	6.62598e-54	-2.53382	-0.243167
20153455	chr2:20153455:G:A	6.52421e-54	-2.5262	-0.266264
20153462	chr2:20153462:G:A	2.18476e-54	-2.31589	-1.57059
20153595	chr2:20153595:C:T	3.63754e-54	-1.85641	-1.52027
20153759	chr2:20153759:A:C	5.12203e-54	-1.75408	-1.28035
20153965	chr2:20153965:T:TC	2.0348e-54	-2.6872	-1.27039
20154801	chr2:20154801:G:A	2.41683e-54	-2.43896	-1.34656
20154805	chr2:20154805:T:C	2.40833e-54	-2.68763	-1.10142
20155531	chr2:20155531:C:T	5.10494e-53	-1.95771e-09	-0.73519
20155682	chr2:20155682:C:T	8.03337e-54	-2.58438	-1.53232e-09
20156001	chr2:20156001:G:A	1.97838e-53	-1.95771e-09	-1.68312
20156030	chr2:20156030:C:T	4.30939e-54	-1.89922	-1.30796
20156269	chr2:20156269:C:T	2.18796e-54	-2.58758	-1.29743
20156573	chr2:20156573:A:T	2.65001e-53	-1.95771e-09	-1.39083
20156845	chr2:20156845:G:T	1.59478e-54	-2.64601	-1.55523
20156911	chr2:20156911:C:T	1.95532e-54	-2.66106	-1.33636
20157049	chr2:20157049:T:C	5.51454e-53	-1.95771e-09	-0.65801
20157178	chr2:20157178:C:A	3.46621e-53	-1.95771e-09	-1.12234
20157183	chr2:20157183:T:C	1.91931e-54	-2.45133	-1.56469
20157217	chr2:20157217:G:C	4.78321e-54	-2.4476	-0.655273
20157291	chr2:20157291:G:A	1.58736e-54	-2.65465	-1.55126
20157352	chr2:20157352:G:A	1.92792e-53	-1.95771e-09	-1.70896
20157371	chr2:20157371:C:T	1.28583e-54	-2.68613	-1.73045
20157864	chr2:20157864:T:C	1.78289e-54	-2.44594	-1.64381
20158011	chr2:20158011:C:T	3.0453e-53	-1.95771e-09	-1.2518
20158210	chr2:20158210:A:G	1.28757e-54	-2.68529	-1.72993
20158224	chr2:20158224:G:A	7.17488e-54	-2.6974	-1.53232e-09
20158356	chr2:20158356:C:T	6.32271e-53	-1.95771e-09	-0.52125
20158595	chr2:20158595:T:C	1.94041e-54	-2.35947	-1.64561
20159251	chr2:20159251:G:A	1.94535e-53	-1.95771e-09	-1.69995
20159432	chr2:20159432:A:G	3.13539e-53	-1.95771e-09	-1.22265
20159529	chr2:20159529:A:C	1.82095e-54	-2.4619	-1.60673
20159610	chr2:20159610:A:G	7.47873e-53	-1.95771e-09	-0.353335
20159791	chr2:20159791:G:T	7.16441e-53	-1.95771e-09	-0.396272
20160142	chr2:20160142:C:T	2.83076e-53	-1.95771e-09	-1.32485
20160218	chr2:20160218:G:T	1.87698e-53	-1.95771e-09	-1.73573
20160636	chr2:20160636:G:A	1.01874e-53	-2.34683	-1.53232e-09
20160700	chr2:20160700:T:C	7.89519e-54	-2.60173	-1.53232e-09
20160702	chr2:20160702:G:T	2.33856e-53	-1.95771e-09	-1.51586
20161072	chr2:20161072:T:C	1.83985e-53	-1.95771e-09	-1.75571
20161256	chr2:20161256:C:T	2.00651e-53	-1.95771e-09	-1.669
20161341	chr2:20161341:G:GCA	5.58325e-54	-2.38741	-0.5608
20161566	chr2:20161566:T:C	3.13539e-53	-1.95771e-09	-1.22265
20161985	chr2:20161985:T:C	2.82124e-53	-1.95771e-09	-1.32822
20162150	chr2:20162150:C:T	1.83975e-53	-1.95771e-09	-1.75577
20162689	chr2:20162689:A:G	4.03839e-53	-1.95771e-09	-0.969553
20163313	chr2:20163313:G:T	3.84268e-54	-2.35863	-0.963178
20163532	chr2:20163532:C:T	2.07275e-53	-1.95771e-09	-1.63652
20164517	chr2:20164517:G:A	1.58033e-54	-2.45427	-1.75608
20164533	chr2:20164533:G:A	1.01209e-53	-2.35338	-1.53232e-09
20165644	chr2:20165644:CACA:C	1.54491e-53	-0.177258	-1.75317
20165722	chr2:20165722:T:C	3.15516e-54	-2.2544	-1.26455
20165855	chr2:20165855:A:G	1.35475e-54	-2.68526	-1.6791
20166462	chr2:20166462:T:G	2.95118e-53	-1.95771e-09	-1.28319
20166722	chr2:20166722:G:A	3.77018e-54	-2.43711	-0.903755
20167123	chr2:20167123:C:T	3.96978e-54	-2.44923	-0.840041
20167200	chr2:20167200:G:A	1.8296e-53	-1.95771e-09	-1.7613
20167400	chr2:20167400:G:C	3.9703e-53	-1.95771e-09	-0.986556
20167528	chr2:20167528:C:T	2.1539e-54	-2.69258	-1.20812
20167927	chr2:20167927:G:A	2.44749e-53	-1.95771e-09	-1.47033
20168050	chr2:20168050:C:T	3.9703e-53	-1.95771e-09	-0.986556
20168326	chr2:20168326:C:T	2.48968e-53	-1.95771e-09	-1.45324
20168435	chr2:20168435:A:G	7.42196e-54	-0.926437	-1.7371
20168632	chr2:20168632:G:A	3.36637e-54	-1.7039	-1.75025
20168642	chr2:20168642:C:T	7.63062e-54	-2.63581	-1.53232e-09
20168758	chr2:20168758:G:T	6.89606e-54	-1.16692	-1.57011
20168976	chr2:20168976:A:T	2.22516e-53	-1.95771e-09	-1.56557
20169381	chr2:20169381:G:A	3.64214e-54	-2.37034	-1.00507
20169730	chr2:20169730:C:T	2.35599e-53	-1.95771e-09	-1.50844
20169758	chr2:20169758:A:G	2.48799e-53	-1.95771e-09	-1.45392
20169940	chr2:20169940:T:A	8.2794e-54	-1.26762	-1.28659
20169961	chr2:20169961:T:A	1.96856e-53	-1.95771e-09	-1.6881
20170050	chr2:20170050:G:A	3.8836e-54	-2.4953	-0.815925
20170408	chr2:20170408:AC:A	8.83039e-54	-1.25473	-1.23505
20170581	chr2:20170581:C:T	2.28502e-53	-1.95771e-09	-1.53902
20170663	chr2:20170663:G:A	2.35048e-53	-1.95771e-09	-1.51078
20170880	chr2:20170880:A:C	8.04107e-54	-1.01209	-1.57133
20170884	chr2:20170884:T:C	3.75964e-54	-2.6994	-0.644265
20171127	chr2:20171127:T:C	2.34283e-53	-1.95771e-09	-1.51404
20171385	chr2:20171385:T:G	1.95146e-53	-1.95771e-09	-1.69682
20171406	chr2:20171406:C:T	7.80453e-54	-1.01566	-1.59762
20171540	chr2:20171540:T:G	4.67357e-54	-1.53905	-1.58701
20171619	chr2:20171619:G:A	1.05438e-53	-1.13886	-1.17359
20171675	chr2:20171675:G:T	2.50843e-53	-1.95771e-09	-1.44574
20171806	chr2:20171806:T:A	8.39539e-54	-2.63026	0.0899572
20171852	chr2:20171852:T:C	8.54106e-54	-1.28741	-1.23569
20172011	chr2:20172011:G:A	8.70526e-54	-1.23071	-1.27335
20172014	chr2:20172014:C:T	1.82195e-54	-2.65351	-1.41457
20172127	chr2:20172127:C:T	2.46514e-53	-1.95771e-09	-1.46315
20172359	chr2:20172359:G:A	1.84563e-53	-1.95771e-09	-1.75258
20172653	chr2:20172653:T:C	1.80064e-53	-2.60899	0.831737
20172692	chr2:20172692:A:C	1.98853e-53	-1.95771e-09	-1.678
20172697	chr2:20172697:G:A	4.61559e-53	-1.95771e-09	-0.835959
20172833	chr2:20172833:G:C	2.39139e-53	-1.95771e-09	-1.49353
20172977	chr2:20172977:C:T	1.82965e-53	-1.95771e-09	-1.76127
20173296	chr2:20173296:G:A	3.04679e-54	-2.66182	-0.89207
20173345	chr2:20173345:G:A	2.10612e-53	-1.95771e-09	-1.62055
20173476	chr2:20173476:ATTG:A	3.92066e-53	-1.95771e-09	-0.999139
20173611	chr2:20173611:C:T	8.03946e-54	-1.00526	-1.57836
20173684	chr2:20173684:C:A	1.83231e-53	-1.95771e-09	-1.75982
20173762	chr2:20173762:G:A	2.10612e-53	-1.95771e-09	-1.62055
20174107	chr2:20174107:C:T	2.23835e-53	-1.95771e-09	-1.55966
20174108	chr2:20174108:A:G	1.90104e-53	-0.842374	-0.88062
20174397	chr2:20174397:G:A	1.69798e-53	-1.49382	-0.342133
20174525	chr2:20174525:G:A	1.1203e-53	-1.73819	-0.51361
20175145	chr2:20175145:C:T	4.0392e-54	-1.52261	-1.74933
20175391	chr2:20175391:C:T	2.07947e-53	-1.95771e-09	-1.63328
20176034	chr2:20176034:A:G	4.62619e-54	-1.37853	-1.75772
20176046	chr2:20176046:C:T	1.88581e-53	-1.95771e-09	-1.73104
20176174	chr2:20176174:G:T	1.92653e-53	-1.95771e-09	-1.70968
20176226	chr2:20176226:C:T	4.04294e-54	-2.5034	-0.767607
20176261	chr2:20176261:T:C	5.38134e-54	-1.62795	-1.35709
20176551	chr2:20176551:G:C	1.83967e-53	-1.95771e-09	-1.75581
20176609	chr2:20176609:C:T	1.85417e-53	-1.95771e-09	-1.74796
20176941	chr2:20176941:C:T	1.82951e-53	-1.95771e-09	-1.76135
20177005	chr2:20177005:T:C	1.86473e-53	-1.95771e-09	-1.74228
20177309	chr2:20177309:C:T	4.12214e-54	-1.49028	-1.76133
20177631	chr2:20177631:C:A	3.60919e-54	-2.09771	-1.28679
20178444	chr2:20178444:G:C	3.40556e-54	-2.05762	-1.38496
20178830	chr2:20178830:G:A	4.35892e-53	-1.95771e-09	-0.893174
20178865	chr2:20178865:C:A	3.31799e-53	-1.95771e-09	-1.16604
20178897	chr2:20178897:C:T	2.18913e-53	-1.95771e-09	-1.5819
20179074	chr2:20179074:G:A	1.91377e-53	-1.95771e-09	-1.71632
20179121	chr2:20179121:T:G	1.47477e-52	-1.21876	1.54445
20179248	chr2:20179248:T:C	6.64908e-54	-2.58956	-0.183948
20179264	chr2:20179264:C:G	1.8744e-53	-1.95771e-09	-1.73711
20179277	chr2:20179277:T:C	1.82953e-53	-1.95771e-09	-1.76134
20179297	chr2:20179297:T:A	2.18765e-53	-1.95771e-09	-1.58257
20179380	chr2:20179380:T:C	1.88626e-53	-1.95771e-09	-1.7308
20179500	chr2:20179500:A:G	2.82938e-54	-2.17026	-1.45767
20180095	chr2:20180095:G:C	4.67067e-54	-2.56744	-0.55924
20180517	chr2:20180517:C:T	5.16013e-53	-1.96448	1.24005
20180543	chr2:20180543:C:T	2.57679e-54	-2.16341	-1.55803
20180651	chr2:20180651:A:G	3.07011e-54	-2.01677	-1.5295
20180755	chr2:20180755:TC:T	2.18705e-53	-1.95771e-09	-1.58285
20180956	chr2:20180956:C:T	2.52928e-54	-2.36899	-1.37106
20181096	chr2:20181096:C:G	4.3634e-54	-1.56255	-1.63218
20181264	chr2:20181264:G:A	2.08113e-53	-1.63249	-1.53232e-09
20181619	chr2:20181619:A:G	5.94996e-53	-1.95771e-09	-0.582013
20181641	chr2:20181641:T:C	3.22567e-54	-2.2244	-1.27244
20181642	chr2:20181642:C:G	2.11106e-53	-1.95771e-09	-1.61821
20182940	chr2:20182940:C:T	1.86115e-53	-1.95771e-09	-1.74421
20183308	chr2:20183308:G:A	2.27393e-53	-1.95771e-09	-1.54389
20183899	chr2:20183899:C:T	3.29894e-54	-2.26673	-1.20765
20184049	chr2:20184049:G:T	9.47904e-54	-2.4189	-1.53232e-09
20184092	chr2:20184092:G:T	2.25005e-54	-2.47331	-1.38372
20184209	chr2:20184209:A:T	2.07417e-54	-2.67079	-1.26763
20184576	chr2:20184576:G:A	1.6812e-54	-2.69829	-1.45018
20184622	chr2:20184622:G:A	1.71235e-54	-2.69981	-1.43031
20184722	chr2:20184722:CA:C	2.15897e-53	-1.95771e-09	-1.59577
20184791	chr2:20184791:C:T	1.78615e-54	-2.69837	-1.38955
20184808	chr2:20184808:A:G	1.84602e-53	-1.95771e-09	-1.75237
20184945	chr2:20184945:C:T	1.48792e-54	-2.69548	-1.57513
20185082	chr2:20185082:A:G	1.5576e-54	-2.69789	-1.52695
20185404	chr2:20185404:A:G	1.299e-54	-2.69736	-1.70903
20185472	chr2:20185472:G:A	1.99739e-53	-2.15615	0.482591
20185783	chr2:20185783:C:T	2.47257e-53	-1.95771e-09	-1.46014
20185940	chr2:20185940:T:C	1.29919e-54	-2.69963	-1.70661
20186267	chr2:20186267:G:A	3.52642e-54	-1.88558	-1.52212
20186337	chr2:20186337:T:C	1.93694e-53	-1.95771e-09	-1.70429
20186353	chr2:20186353:C:T	1.82594e-54	-2.6983	-1.36759
20186899	chr2:20186899:C:T	6.0172e-54	-1.94293	-0.930436
20187088	chr2:20187088:T:C	1.84267e-53	-1.95771e-09	-1.75418
20187200	chr2:20187200:A:G	1.27303e-54	-2.69518	-1.73141
20187503	chr2:20187503:G:A	1.40413e-54	-2.69797	-1.63059
20188202	chr2:20188202:C:T	1.6387e-54	-2.69984	-1.47424
20188672	chr2:20188672:C:T	2.30382e-53	-1.95771e-09	-1.53083
20188682	chr2:20188682:G:A	1.60343e-54	-2.69915	-1.49668
20188723	chr2:20188723:C:A	1.51326e-54	-2.69789	-1.55583
20188754	chr2:20188754:A:G	1.55425e-54	-2.69822	-1.52877
20188810	chr2:20188810:G:A	1.51707e-54	-2.68927	-1.56193
20189221	chr2:20189221:G:A	1.64961e-54	-2.40612	-1.76132
20189522	chr2:20189522:C:T	2.37968e-53	-1.95771e-09	-1.49843
20189646	chr2:20189646:G:A	1.83238e-53	-1.95771e-09	-1.75978
20189806	chr2:20189806:A:C	7.25319e-54	-1.00121	-1.68533
20190291	chr2:20190291:G:A	1.83807e-53	-1.95771e-09	-1.75668
20190292	chr2:20190292:G:A	1.89805e-54	-2.27125	-1.7559
20190933	chr2:20190933:G:A	4.87191e-54	-2.58118	-0.503312
20192092	chr2:20192092:C:T	2.70951e-54	-2.67817	-0.993045
20192467	chr2:20192467:T:G	1.30736e-54	-2.68901	-1.71097
20192479	chr2:20192479:C:T	2.38328e-53	-1.95771e-09	-1.49692
20192628	chr2:20192628:CCTATTTGGGAGG:C	4.11307e-54	-2.69516	-0.558656
20192903	chr2:20192903:G:A	5.06412e-54	-2.01418	-1.03163
20193033	chr2:20193033:G:A	1.00724e-53	-2.35818	-1.53232e-09
20193153	chr2:20193153:A:G	5.15926e-54	-1.94257	-1.08461
20193164	chr2:20193164:G:A	1.88477e-53	-1.95771e-09	-1.73159
20193214	chr2:20193214:C:T	5.02329e-54	-1.9309	-1.123
20193216	chr2:20193216:C:T	5.1185e-54	-1.9411	-1.09403
20193289	chr2:20193289:A:G	4.92122e-54	-1.95144	-1.12299
20193422	chr2:20193422:A:T	4.08546e-54	-1.98142	-1.27913
20193551	chr2:20193551:A:G	1.92625e-53	-1.95771e-09	-1.70982
20193648	chr2:20193648:T:C	9.24492e-54	-2.69541	0.2515
20193682	chr2:20193682:A:C	1.83905e-53	-1.95771e-09	-1.75615
20193810	chr2:20193810:G:A	1.84202e-53	-1.95771e-09	-1.75453
20193849	chr2:20193849:G:A	1.96434e-53	-1.95771e-09	-1.69024
20193900	chr2:20193900:G:A	1.83145e-53	-1.95771e-09	-1.76029
20193911	chr2:20193911:A:G	5.73626e-54	-1.70325	-1.21793
20194300	chr2:20194300:C:A	4.29624e-54	-1.72878	-1.48147
20194590	chr2:20194590:G:A	3.13431e-54	-2.28466	-1.24091
20194681	chr2:20194681:T:A	1.86033e-53	-1.95771e-09	-1.74464
20195042	chr2:20195042:G:A	2.57132e-53	-1.95771e-09	-1.42098
20195087	chr2:20195087:G:C	4.1879e-54	-2.6148	-0.620985
20195334	chr2:20195334:CAATTA:C	4.82431e-54	-2.50042	-0.593894
20195399	chr2:20195399:A:G	4.73713e-54	-2.44749	-0.665066
20195439	chr2:20195439:A:G	4.36599e-54	-2.52555	-0.66859
20195950	chr2:20195950:C:T	4.35398e-54	-2.57967	-0.617223
20196203	chr2:20196203:A:G	2.52877e-53	-1.95771e-09	-1.43767
20196330	chr2:20196330:C:T	1.6427e-54	-2.51586	-1.65578
20196361	chr2:20196361:T:C	6.05835e-54	-2.40449	-0.462056
20196479	chr2:20196479:C:T	3.36059e-54	-2.54434	-0.911531
20196749	chr2:20196749:A:T	1.82957e-53	-1.95771e-09	-1.76132
20196849	chr2:20196849:A:C	4.74785e-54	-2.54184	-0.568447
20196945	chr2:20196945:A:G	4.9571e-54	-2.51296	-0.554207
20197007	chr2:20197007:T:C	2.41887e-53	-1.95771e-09	-1.4821
20197062	chr2:20197062:T:C	5.06559e-54	-2.53808	-0.507433
20197268	chr2:20197268:A:G	3.20477e-53	-1.95771e-09	-1.20076
20197353	chr2:20197353:C:T	1.2127e-53	-2.5675	0.394955
20197354	chr2:20197354:C:T	1.84373e-53	-1.95771e-09	-1.75361
20197785	chr2:20197785:A:G	1.90615e-53	-1.95771e-09	-1.72031
20198398	chr2:20198398:T:C	5.27933e-53	-1.95771e-09	-0.7016
20198534	chr2:20198534:G:A	1.65861e-54	-2.49194	-1.67006
20198601	chr2:20198601:G:T	3.24542e-53	-1.95771e-09	-1.18815
20198618	chr2:20198618:G:T	1.98838e-53	-1.95771e-09	-1.67808
20199032	chr2:20199032:G:A	2.01962e-53	-1.95771e-09	-1.66249
20199146	chr2:20199146:G:T	2.29119e-53	-1.95771e-09	-1.53633
20199293	chr2:20199293:A:G	4.91719e-54	-2.29853	-0.776714
20199322	chr2:20199322:G:A	6.488e-53	-1.95771e-09	-0.495444
20199575	chr2:20199575:G:A	2.15202e-53	-1.95771e-09	-1.59899
20199805	chr2:20199805:G:T	3.76907e-53	-2.43623	1.39765
20199831	chr2:20199831:G:A	3.26542e-53	-1.95771e-09	-1.18201
20199989	chr2:20199989:A:G	1.90421e-53	-1.95771e-09	-1.72133
20200003	chr2:20200003:A:T	4.5946e-54	-2.69828	-0.444823
20200169	chr2:20200169:G:A	1.91147e-53	-1.95771e-09	-1.71752
20200172	chr2:20200172:G:T	1.83712e-53	-1.95771e-09	-1.7572
20200212	chr2:20200212:CCTGGGGT:C	2.04853e-53	-1.95771e-09	-1.64828
20200295	chr2:20200295:A:G	1.98643e-53	-1.95771e-09	-1.67906
20200669	chr2:20200669:A:G	4.3606e-54	-2.37657	-0.818803
20200795	chr2:20200795:T:C	1.75165e-52	-1.68627	2.18401
20200992	chr2:20200992:G:A	3.92307e-53	-1.95771e-09	-0.998525
20201191	chr2:20201191:A:G	1.99731e-53	-1.95771e-09	-1.6736
20201302	chr2:20201302:C:G	2.88712e-53	-1.95771e-09	-1.30514
20201851	chr2:20201851:C:T	1.93034e-53	-1.95771e-09	-1.7077
20203660	chr2:20203660:C:T	2.64187e-53	-1.95771e-09	-1.39391
20204033	chr2:20204033:A:T	1.89959e-53	-1.95771e-09	-1.72376
20204188	chr2:20204188:C:T	1.28713e-54	-2.69564	-1.71993
20204196	chr2:20204196:C:T	4.78023e-53	-1.95771e-09	-0.800909
20204213	chr2:20204213:G:A	1.83864e-53	-1.95771e-09	-1.75637
20204488	chr2:20204488:T:C	3.58042e-53	-1.08992	-1.53232e-09
20204717	chr2:20204717:C:A	1.85818e-53	-1.95771e-09	-1.7458
20204776	chr2:20204776:C:T	1.97458e-53	-1.95771e-09	-1.68504
20205001	chr2:20205001:C:T	2.14826e-54	-2.6388	-1.26452
20205018	chr2:20205018:A:T	1.24382e-54	-2.69564	-1.75416
20205243	chr2:20205243:C:T	1.24625e-54	-2.69221	-1.75564
20205280	chr2:20205280:C:G	1.54056e-54	-2.5744	-1.66143
20205289	chr2:20205289:A:C	1.87999e-53	-1.95771e-09	-1.73413
20205626	chr2:20205626:C:T	5.74969e-53	-1.95771e-09	-0.616252
20205659	chr2:20205659:C:A	1.84291e-53	-1.95771e-09	-1.75405
20205848	chr2:20205848:T:C	7.37562e-54	-2.6698	-1.53232e-09
20205912	chr2:20205912:G:A	2.06424e-53	-1.95771e-09	-1.64064
20206097	chr2:20206097:A:G	1.84154e-53	-1.95771e-09	-1.7548
20206230	chr2:20206230:G:A	1.94328e-53	-1.95771e-09	-1.70102
20206250	chr2:20206250:TG:T	3.00097e-53	-1.95771e-09	-1.26646
20206484	chr2:20206484:C:T	1.4082e-54	-2.56769	-1.75798
20207156	chr2:20207156:C:T	3.60957e-54	-2.37512	-1.00928
20207343	chr2:20207343:A:G	2.21734e-53	-1.95771e-09	-1.56909
20207444	chr2:20207444:C:T	4.06535e-54	-2.69121	-0.574274
20207535	chr2:20207535:T:A	1.74045e-54	-2.67044	-1.4434
20207583	chr2:20207583:T:C	3.27843e-53	-1.95771e-09	-1.17803
20207871	chr2:20207871:T:A	3.20092e-54	-1.77902	-1.72552
20208177	chr2:20208177:A:G	2.73855e-53	-1.95771e-09	-1.35797
20208495	chr2:20208495:G:T	1.72061e-54	-2.64012	-1.48518
20208590	chr2:20208590:C:G	2.12419e-53	-1.95771e-09	-1.61201
20208599	chr2:20208599:G:A	1.99993e-54	-2.50479	-1.47008
20208761	chr2:20208761:T:C	2.67785e-53	-1.95771e-09	-1.38038
20209075	chr2:20209075:C:T	2.92377e-53	-1.95771e-09	-1.29253
20209083	chr2:20209083:C:T	2.4341e-53	-1.95771e-09	-1.47582
20209764	chr2:20209764:T:C	4.88052e-53	-1.95771e-09	-0.780146
20209794	chr2:20209794:G:A	2.55956e-54	-2.06947	-1.65868
20209895	chr2:20209895:C:T	1.84625e-53	-1.95771e-09	-1.75224
20209930	chr2:20209930:C:T	3.13022e-52	1.38747	-0.309181
20209998	chr2:20209998:A:G	5.28553e-54	-2.69976	-0.30325
20210413	chr2:20210413:G:A	5.30953e-54	-2.68163	-0.316853
20210450	chr2:20210450:G:A	3.50687e-54	-1.79448	-1.61878
20210530	chr2:20210530:G:C	1.84869e-53	-1.95771e-09	-1.75092
20210537	chr2:20210537:G:A	2.28422e-53	-1.53937	-1.53232e-09
20210861	chr2:20210861:C:T	6.33887e-54	-1.11327	-1.70801
20211685	chr2:20211685:C:T	1.99773e-53	-1.67339	-1.53232e-09
20211692	chr2:20211692:G:A	6.44399e-54	-1.06001	-1.74482
20211729	chr2:20211729:C:T	3.15885e-53	-1.95771e-09	-1.21519
20211767	chr2:20211767:G:A	1.67795e-53	-2.00708	0.159252
20211827	chr2:20211827:T:C	7.83063e-53	-1.95771e-09	-0.307355
20211900	chr2:20211900:C:T	1.94544e-53	-1.95771e-09	-1.69991
20211901	chr2:20211901:G:A	1.96029e-53	-1.95771e-09	-1.69231
20212436	chr2:20212436:C:T	9.49226e-54	-0.659646	-1.75786
20212466	chr2:20212466:G:A	2.23399e-53	0.0273677	-1.58898
20212765	chr2:20212765:G:A	7.85427e-54	-0.981514	-1.62541
20212800	chr2:20212800:C:A	4.42805e-54	-1.92571	-1.25431
20212810	chr2:20212810:G:A	1.71685e-52	-1.95771e-09	0.47768
20212925	chr2:20212925:T:C	1.51183e-53	-0.275672	-1.67641
20212974	chr2:20212974:T:C	8.83725e-54	-0.738298	-1.75071
20212995	chr2:20212995:C:T	1.96869e-53	-1.95771e-09	-1.68803
20213069	chr2:20213069:T:C	2.15685e-53	-1.95771e-09	-1.59675
20213989	chr2:20213989:A:G	1.17954e-53	-0.509632	-1.69064
20214394	chr2:20214394:T:C	7.07089e-53	-1.95771e-09	-0.409411
20214436	chr2:20214436:G:A	1.83076e-53	-1.95771e-09	-1.76067
20214678	chr2:20214678:G:A	1.99114e-53	-1.95771e-09	-1.67669
20214797	chr2:20214797:A:G	2.21717e-53	-1.95771e-09	-1.56917
20215348	chr2:20215348:AACC:A	1.39579e-52	-1.95771e-09	0.270645
20215361	chr2:20215361:C:T	2.23267e-53	-1.95771e-09	-1.5622
20215496	chr2:20215496:G:A	2.04358e-53	-1.95771e-09	-1.6507
20215532	chr2:20215532:C:G	1.84253e-53	-1.95771e-09	-1.75426
20215805	chr2:20215805:G:A	1.59107e-53	-0.601696	-1.2993
20215890	chr2:20215890:AC:A	1.50443e-53	-0.70946	-1.24753
20216402	chr2:20216402:C:T	1.50935e-52	-1.95771e-09	0.348869
20216654	chr2:20216654:C:T	6.66489e-53	-1.95771e-09	-0.468545
20216784	chr2:20216784:C:G	1.50935e-52	-1.95771e-09	0.348869
20217090	chr2:20217090:C:T	1.30119e-54	-2.64409	-1.76061
20217352	chr2:20217352:A:G	1.3671e-53	-0.595684	-1.45702
20217541	chr2:20217541:G:A	7.08692e-53	-1.95771e-09	-0.407147
20217694	chr2:20217694:T:C	1.87887e-53	-1.95771e-09	-1.73473
20218221	chr2:20218221:G:A	1.15963e-53	-2.2173	-1.53232e-09
20218283	chr2:20218283:C:T	1.94709e-53	-1.95771e-09	-1.69906
20218346	chr2:20218346:A:T	2.7397e-54	-2.0597	-1.60044
20218406	chr2:20218406:A:G	2.12313e-53	-1.95771e-09	-1.61251
20218527	chr2:20218527:A:G	1.27717e-53	-0.922565	-1.19819
20218742	chr2:20218742:C:T	5.94714e-54	-1.28047	-1.6046
20219115	chr2:20219115:C:T	2.14245e-53	-1.95771e-09	-1.60345
20219165	chr2:20219165:A:G	9.19749e-54	-0.702709	-1.74634
20219790	chr2:20219790:C:T	1.84573e-53	-1.95771e-09	-1.75252
20220162	chr2:20220162:T:C	5.43186e-54	-1.2235	-1.7522
20220182	chr2:20220182:T:C	2.13056e-53	-1.95771e-09	-1.60901
20220229	chr2:20220229:T:C	3.6699e-53	-1.95771e-09	-1.06523
20220317	chr2:20220317:G:A	5.20252e-54	-1.27251	-1.74633
20220464	chr2:20220464:A:G	2.09183e-53	-1.95771e-09	-1.62736
20220955	chr2:20220955:C:G	4.77238e-54	-1.35282	-1.75232
20220971	chr2:20220971:A:C	4.16259e-54	-1.48286	-1.75899
20221247	chr2:20221247:C:T	1.87397e-53	-1.95771e-09	-1.73734
20221331	chr2:20221331:G:A	5.60782e-54	-1.3852	-1.55862
20221678	chr2:20221678:C:G	1.53387e-54	-2.53355	-1.70663
20222025	chr2:20222025:T:C	2.5963e-54	-2.15887	-1.55503
20222112	chr2:20222112:G:C	1.89958e-54	-2.26756	-1.75879
20222357	chr2:20222357:T:C	2.22358e-53	-1.95771e-09	-1.56628
20222758	chr2:20222758:C:T	2.13556e-53	-1.95771e-09	-1.60667
20222989	chr2:20222989:C:T	1.84724e-53	-1.95771e-09	-1.7517
20223061	chr2:20223061:A:G	1.83498e-53	-1.95771e-09	-1.75836
20223105	chr2:20223105:C:T	2.01268e-53	-1.95771e-09	-1.66593
20223106	chr2:20223106:C:T	7.22998e-53	-1.95771e-09	-0.387161
20223610	chr2:20223610:G:A	2.01521e-53	-1.95771e-09	-1.66467
20223653	chr2:20223653:G:A	1.92603e-53	-1.95771e-09	-1.70994
20223710	chr2:20223710:T:G	3.43479e-53	-1.95771e-09	-1.13144
20223843	chr2:20223843:C:T	1.49698e-54	-2.59549	-1.66904
20223910	chr2:20223910:G:A	2.00466e-53	-1.95771e-09	-1.66992
20224598	chr2:20224598:G:T	2.00583e-53	-1.95771e-09	-1.66934
20224705	chr2:20224705:T:C	3.32938e-53	-1.95771e-09	-1.16261
20225438	chr2:20225438:G:A	6.4143e-53	-1.95771e-09	-0.506869
20225558	chr2:20225558:GGGGGCGAT:G	2.02289e-53	-1.95771e-09	-1.66087
20225784	chr2:20225784:T:C	1.00257e-51	1.33547	0.906872
20225814	chr2:20225814:C:A	1.94014e-53	-1.95771e-09	-1.70264
20225955	chr2:20225955:GC:G	3.5631e-53	-1.95771e-09	-1.09477
20225960	chr2:20225960:C:T	3.5631e-53	-1.95771e-09	-1.09477
20226005	chr2:20226005:C:T	1.83127e-53	-1.95771e-09	-1.76039
20226051	chr2:20226051:C:T	1.99975e-53	-1.95771e-09	-1.67238
20226329	chr2:20226329:A:T	1.72272e-54	-2.69842	-1.42565
20226442	chr2:20226442:G:A	1.87639e-53	-1.95771e-09	-1.73605
20226808	chr2:20226808:G:A	4.61201e-53	-0.836734	-1.53232e-09
20227130	chr2:20227130:TG:T	2.52047e-53	-1.95771e-09	-1.44095
20227373	chr2:20227373:G:A	2.78579e-53	-1.95771e-09	-1.34087
20227428	chr2:20227428:G:T	6.0971e-54	-1.10678	-1.75339
20227430	chr2:20227430:C:T	6.13508e-54	-1.10057	-1.75339
20227723	chr2:20227723:G:C	1.80522e-54	-2.41732	-1.65997
20228362	chr2:20228362:C:T	1.54858e-54	-2.59095	-1.63969
20228541	chr2:20228541:G:A	2.66323e-53	-1.95771e-09	-1.38586
20228706	chr2:20228706:G:A	1.87034e-53	-1.95771e-09	-1.73928
20228737	chr2:20228737:A:G	3.44657e-53	-1.95771e-09	-1.12802
20228792	chr2:20228792:G:A	2.89606e-53	-1.95771e-09	-1.30205
20228976	chr2:20228976:G:A	6.18425e-54	-1.20397	-1.64201
20229333	chr2:20229333:G:A	8.40374e-54	-0.837675	-1.70163
20229502	chr2:20229502:G:C	2.33682e-53	-1.95771e-09	-1.51661
20229563	chr2:20229563:G:A	7.24123e-54	-2.68819	-1.53232e-09
20229564	chr2:20229564:G:A	1.51722e-53	-1.34902	-0.599499
20229612	chr2:20229612:G:T	1.87467e-53	-1.95771e-09	-1.73696
20230221	chr2:20230221:T:C	9.62587e-54	-0.787362	-1.61617
20230288	chr2:20230288:T:C	8.11977e-54	-1.00798	-1.56571
20230584	chr2:20230584:G:A	8.70223e-53	-1.95771e-09	-0.201818
20230808	chr2:20230808:G:T	1.45893e-54	-2.5738	-1.71649
20230848	chr2:20230848:G:A	9.22374e-54	-0.869005	-1.5772
20230956	chr2:20230956:A:G	1.17857e-53	-0.592183	-1.60891
20230989	chr2:20230989:T:C	4.42867e-51	2.65899	1.06888
20231002	chr2:20231002:T:G	2.78863e-53	-1.95771e-09	-1.33985
20231181	chr2:20231181:A:G	2.01607e-53	-1.95771e-09	-1.66425
20231642	chr2:20231642:A:G	2.21319e-53	-1.95771e-09	-1.57096
20231784	chr2:20231784:C:A	1.49039e-54	-2.51522	-1.75373
20231952	chr2:20231952:C:G	4.13445e-53	-2.3496	1.40355
20232272	chr2:20232272:C:T	2.28629e-53	-1.95771e-09	-1.53847
20232273	chr2:20232273:G:A	2.83094e-53	-1.95771e-09	-1.32479
20232320	chr2:20232320:C:T	6.23687e-51	3.04144	1.02881
20232559	chr2:20232559:T:A	2.30603e-53	-1.52987	-1.53232e-09
20233079	chr2:20233079:C:T	8.15681e-54	-2.56913	-1.53232e-09
20233132	chr2:20233132:T:A	1.83538e-53	-1.95771e-09	-1.75815
20233317	chr2:20233317:T:C	1.6473e-52	1.5287	-1.09238
20233457	chr2:20233457:T:C	2.08221e-53	-0.297161	-1.33481
20233534	chr2:20233534:T:C	1.93648e-53	-1.95771e-09	-1.70453
20233682	chr2:20233682:G:A	1.03088e-53	-0.624972	-1.71001
20233786	chr2:20233786:G:A	1.84101e-53	-1.95771e-09	-1.75508
20234212	chr2:20234212:TTC:T	1.8233e-54	-2.47522	-1.59211
20234213	chr2:20234213:TC:T	8.01631e-54	-0.825243	-1.76126
20234280	chr2:20234280:T:C	1.88813e-53	-1.95771e-09	-1.72981
20234452	chr2:20234452:C:T	1.64309e-53	-0.215497	-1.65332
20234563	chr2:20234563:G:T	1.88129e-53	-1.95771e-09	-1.73344
20234953	chr2:20234953:G:A	1.81436e-54	-2.46427	-1.60797
20235172	chr2:20235172:T:C	3.69901e-53	-1.95771e-09	-1.05733
20235555	chr2:20235555:A:G	1.97676e-54	-2.3928	-1.59372
20236115	chr2:20236115:A:G	1.83944e-53	-1.95771e-09	-1.75594
20236217	chr2:20236217:G:A	1.87771e-53	-1.95771e-09	-1.73535
20236456	chr2:20236456:CTCCCTCCCTTCCTTCCCACCCTCCTTCCTTCCT:C	1.83376e-53	-1.95771e-09	-1.75903
20236634	chr2:20236634:A:G	1.92387e-53	-1.95771e-09	-1.71106
20236729	chr2:20236729:A:C	2.05721e-54	-2.39451	-1.55213
20236794	chr2:20236794:C:T	2.2224e-54	-2.42064	-1.44875
20236913	chr2:20236913:C:T	8.42988e-54	-2.5362	-1.53232e-09
20236932	chr2:20236932:C:T	1.83631e-53	-1.95771e-09	-1.75764
20237076	chr2:20237076:C:T	8.27523e-53	-1.95771e-09	-0.252131
20237189	chr2:20237189:A:G	2.08966e-53	-1.95771e-09	-1.6284
20237603	chr2:20237603:G:A	1.92409e-53	-1.95771e-09	-1.71094
20237605	chr2:20237605:A:G	3.63706e-54	-2.6979	-0.678909
20237623	chr2:20237623:C:T	9.17474e-54	-1.0184	-1.43313
20237797	chr2:20237797:CATATTTGCAA:C	1.92195e-53	-1.95771e-09	-1.71206
20238094	chr2:20238094:C:T	5.04128e-54	-1.30494	-1.74538
20238549	chr2:20238549:G:A	3.19986e-53	-1.95771e-09	-1.20229
20238650	chr2:20238650:T:G	3.1953e-53	-1.95771e-09	-1.20372
20238920	chr2:20238920:C:T	1.86165e-53	-1.95771e-09	-1.74394
20239167	chr2:20239167:C:T	2.8852e-54	-2.5803	-1.02809
20239220	chr2:20239220:T:C	7.92085e-53	-1.95771e-09	-0.295899
20239865	chr2:20239865:G:A	5.51139e-54	-1.20505	-1.75611
20240087	chr2:20240087:A:C	2.32816e-54	-2.10977	-1.71314
20240560	chr2:20240560:C:T	1.60065e-54	-2.51223	-1.68535
20240802	chr2:20240802:T:C	1.84942e-53	-1.95771e-09	-1.75052
20240892	chr2:20240892:C:G	2.89985e-54	-2.55333	-1.05
20241099	chr2:20241099:C:T	8.43544e-54	-0.972455	-1.56309
20241100	chr2:20241100:G:A	2.5465e-54	-2.01979	-1.71347
20241361	chr2:20241361:C:T	3.71815e-53	-1.95771e-09	-1.05217
20241443	chr2:20241443:G:A	2.24433e-54	-2.13478	-1.7248
20241617	chr2:20241617:C:T	1.08261e-53	-2.28602	-1.53232e-09
20242430	chr2:20242430:G:A	2.03382e-53	-1.95771e-09	-1.65548
20242658	chr2:20242658:G:C	3.511e-53	-1.95771e-09	-1.1095
20242870	chr2:20242870:A:C	7.2705e-54	-1.01668	-1.66748
20242972	chr2:20242972:G:A	6.38765e-54	-1.11752	-1.6961
20243126	chr2:20243126:C:T	1.90489e-53	-1.95771e-09	-1.72097
20243940	chr2:20243940:T:C	7.02772e-53	-1.95771e-09	-0.415536
20244011	chr2:20244011:C:T	1.83252e-53	-1.95771e-09	-1.75971
20244630	chr2:20244630:C:T	1.98107e-53	-1.95771e-09	-1.68176
20244965	chr2:20244965:A:G	1.87447e-53	-1.95771e-09	-1.73707
20244966	chr2:20244966:GCAGA:G	9.28716e-53	-1.95771e-09	-0.136765
20245337	chr2:20245337:G:T	2.49744e-53	-1.95771e-09	-1.45013
20245878	chr2:20245878:T:C	5.33236e-54	-1.24193	-1.75226
20245946	chr2:20245946:T:C	8.19434e-54	-0.869706	-1.69483
20246309	chr2:20246309:T:G	1.92568e-53	-1.95771e-09	-1.71012
20246645	chr2:20246645:C:T	1.98435e-53	-1.95771e-09	-1.68011
20247104	chr2:20247104:GGGA:G	1.83785e-53	-1.95771e-09	-1.7568
20247528	chr2:20247528:G:GT	7.28812e-54	-2.68174	-1.53232e-09
20247880	chr2:20247880:G:A	4.05079e-54	-1.72272	-1.54635
20248427	chr2:20248427:T:C	3.13797e-53	-1.95771e-09	-1.22182
20248760	chr2:20248760:C:T	6.03107e-53	-2.47596	1.90749
20248800	chr2:20248800:A:G	2.63455e-52	0.882687	0.0232115
20248918	chr2:20248918:A:G	2.40472e-53	-1.95771e-09	-1.48797
20249307	chr2:20249307:A:G	2.57145e-53	-1.95771e-09	-1.42093
20249413	chr2:20249413:G:A	8.49826e-54	-0.880557	-1.64756
20250467	chr2:20250467:A:T	3.02768e-53	-1.95771e-09	-1.2576
20251942	chr2:20251942:G:A	2.54728e-54	-1.976	-1.75696
20251966	chr2:20251966:C:T	9.929e-54	-2.37252	-1.53232e-09
20251996	chr2:20251996:A:G	1.89044e-53	-1.95771e-09	-1.72859
20252240	chr2:20252240:G:A	1.98899e-53	-1.95771e-09	-1.67777
20252245	chr2:20252245:C:T	1.86606e-53	-1.95771e-09	-1.74157
20252778	chr2:20252778:T:C	3.82724e-53	-1.95771e-09	-1.02325
20253015	chr2:20253015:T:C	1.72706e-54	-2.50911	-1.61245
20253098	chr2:20253098:G:A	1.95548e-53	-1.95771e-09	-1.69476
20253107	chr2:20253107:G:A	1.41273e-54	-2.69896	-1.62349
20254335	chr2:20254335:T:C	1.86567e-53	-1.95771e-09	-1.74178
20254412	chr2:20254412:C:T	2.35323e-53	-1.95771e-09	-1.50961
20254530	chr2:20254530:A:G	1.57421e-54	-2.52457	-1.68966
20254670	chr2:20254670:A:G	2.63309e-54	-2.03569	-1.66413
20254705	chr2:20254705:T:C	7.26339e-54	-2.68514	-1.53232e-09
20254808	chr2:20254808:T:C	7.5633e-53	-1.95771e-09	-0.342091
20255485	chr2:20255485:A:G	2.12316e-54	-2.15564	-1.75944
20255706	chr2:20255706:A:T	1.94788e-53	-1.95771e-09	-1.69866
20255868	chr2:20255868:TACTG:T	2.62607e-54	-1.9565	-1.746
20255996	chr2:20255996:C:G	1.72079e-54	-2.38022	-1.74499
20256210	chr2:20256210:C:T	1.87545e-53	-1.95771e-09	-1.73655
20256570	chr2:20256570:A:C	3.37143e-53	-1.95771e-09	-1.15006
20256649	chr2:20256649:G:A	2.80784e-54	-1.87808	-1.75749
20256737	chr2:20256737:A:T	4.37076e-54	-1.47218	-1.72087
20257535	chr2:20257535:T:C	1.06342e-52	-1.95771e-09	-0.00132558
20257836	chr2:20257836:A:T	1.86118e-53	-1.95771e-09	-1.74419
20258112	chr2:20258112:TAAC:T	1.89114e-53	-1.95771e-09	-1.72822
20258913	chr2:20258913:C:T	1.89363e-53	-1.95771e-09	-1.7269
20259221	chr2:20259221:A:G	2.51282e-54	-1.99166	-1.75492
20259516	chr2:20259516:G:A	2.35323e-53	-1.95771e-09	-1.50961
20259599	chr2:20259599:T:C	2.5984e-53	-1.95771e-09	-1.4105
20259709	chr2:20259709:C:T	3.36692e-53	-1.95771e-09	-1.1514
20259892	chr2:20259892:A:T	3.3705e-53	-1.95771e-09	-1.15034
20260517	chr2:20260517:G:A	1.13193e-52	-1.95771e-09	0.0611091
20261909	chr2:20261909:C:T	2.77325e-54	-1.89448	-1.75349
20261973	chr2:20261973:T:C	2.43642e-54	-2.02379	-1.75366
20262032	chr2:20262032:T:C	5.8033e-53	-1.95771e-09	-0.606971
20262398	chr2:20262398:CTACAG:C	1.8515e-53	-1.95771e-09	-1.7494
20262564	chr2:20262564:G:C	4.7833e-53	-1.95771e-09	-0.800268
20263091	chr2:20263091:G:C	5.55959e-54	-1.20503	-1.74743
20263777	chr2:20263777:T:C	1.27211e-52	-1.95771e-09	0.177862
20264030	chr2:20264030:A:C	1.97736e-53	-1.95771e-09	-1.68364
20264269	chr2:20264269:G:A	2.70692e-54	-1.91631	-1.75586
20264571	chr2:20264571:A:T	7.00729e-54	-1.21736	-1.50368
20264769	chr2:20264769:G:A	2.30924e-53	-1.95771e-09	-1.52848
20264948	chr2:20264948:A:G	1.13532e-52	-1.95771e-09	0.064098
20264952	chr2:20264952:T:C	7.09465e-54	-1.24468	-1.46396
20265001	chr2:20265001:T:C	1.9236e-53	-1.95771e-09	-1.7112
20265251	chr2:20265251:A:C	2.69921e-54	-1.92066	-1.75437
20265253	chr2:20265253:A:C	2.61083e-54	-1.97575	-1.73256
20265255	chr2:20265255:A:C	1.82997e-53	-1.95771e-09	-1.7611
20265519	chr2:20265519:C:T	2.89555e-54	-1.87287	-1.73194
20265590	chr2:20265590:TG:T	1.26935e-52	-1.95771e-09	0.175693
20265654	chr2:20265654:T:C	2.43687e-53	-1.95771e-09	-1.47468
20265895	chr2:20265895:C:T	3.36692e-53	-1.95771e-09	-1.1514
20266055	chr2:20266055:G:A	1.86644e-53	-1.95771e-09	-1.74137
20266305	chr2:20266305:T:C	1.13753e-52	-1.95771e-09	0.0660443
20266602	chr2:20266602:T:C	2.0531e-53	-1.95771e-09	-1.64605
20266673	chr2:20266673:G:A	8.00777e-54	-0.888332	-1.69924
20266845	chr2:20266845:CTTTCTT:C	1.86978e-53	-1.95771e-09	-1.73958
20267591	chr2:20267591:A:C	2.44334e-54	-2.47784	-1.29677
20267729	chr2:20267729:A:G	7.49003e-54	-1.04581	-1.6086
20267793	chr2:20267793:T:C	2.91488e-54	-1.83899	-1.75917
20267933	chr2:20267933:G:A	7.25419e-54	-1.06521	-1.62119
20267985	chr2:20267985:G:T	1.48985e-54	-2.65847	-1.61084
20268168	chr2:20268168:C:T	2.60827e-54	-2.01808	-1.69121
20268207	chr2:20268207:T:C	2.74933e-53	-1.35404	-1.53232e-09
20268510	chr2:20268510:C:T	5.87522e-54	-1.32344	-1.5738
20268634	chr2:20268634:C:CA	2.79651e-54	-1.87875	-1.76086
20268643	chr2:20268643:T:A	8.89362e-54	-2.48265	-1.53232e-09
20268970	chr2:20268970:T:C	2.15488e-53	-1.95771e-09	-1.59766
20270300	chr2:20270300:T:C	2.77496e-53	-1.95771e-09	-1.34476
20270547	chr2:20270547:AAT:A	5.10582e-54	-1.30705	-1.73056
20271059	chr2:20271059:C:T	2.92576e-54	-1.8392	-1.75522
20271094	chr2:20271094:TG:T	6.50406e-53	-1.95771e-09	-0.492971
20271750	chr2:20271750:T:A	2.59619e-53	-1.95771e-09	-1.41135
20271768	chr2:20271768:G:A	1.83385e-53	-1.95771e-09	-1.75898
20272269	chr2:20272269:A:T	7.16526e-54	-2.69874	-1.53232e-09
20272270	chr2:20272270:A:T	4.8696e-54	-1.35111	-1.73387
20272521	chr2:20272521:C:T	2.25142e-53	-1.95771e-09	-1.55384
20272529	chr2:20272529:T:TA	2.30318e-53	-1.95771e-09	-1.53111
20272539	chr2:20272539:T:C	1.87767e-53	-1.95771e-09	-1.73537
20272646	chr2:20272646:G:A	3.25267e-53	-1.95771e-09	-1.18592
20273021	chr2:20273021:A:C	8.8293e-54	-2.48991	-1.53232e-09
20273086	chr2:20273086:G:A	6.63722e-54	-1.83343	-0.941861
20273282	chr2:20273282:C:T	1.13193e-52	-1.95771e-09	0.0611091
20274017	chr2:20274017:T:C	8.85428e-54	-2.48708	-1.53232e-09
20274174	chr2:20274174:C:T	1.13193e-52	-1.95771e-09	0.0611091
20274522	chr2:20274522:G:A	1.48459e-54	-2.59045	-1.68239
20274533	chr2:20274533:T:C	2.90266e-54	-1.86505	-1.7373
20275404	chr2:20275404:C:T	6.95171e-54	-1.13378	-1.59521
20275959	chr2:20275959:T:C	1.87842e-53	-1.95771e-09	-1.73497
20276169	chr2:20276169:A:G	1.85136e-53	-1.95771e-09	-1.74948
20276223	chr2:20276223:T:C	2.99406e-54	-1.83606	-1.73529
20276405	chr2:20276405:A:G	1.8332e-53	-1.95771e-09	-1.75934
20276427	chr2:20276427:A:G	3.21665e-52	1.96934	-0.863814
20276533	chr2:20276533:TA:T	1.19314e-52	-1.95771e-09	0.113777
20276809	chr2:20276809:A:G	2.13696e-53	-1.60601	-1.53232e-09
20277387	chr2:20277387:T:C	2.01005e-53	-1.95771e-09	-1.66724
20279021	chr2:20279021:T:C	2.63305e-54	-1.94249	-1.75736
20279147	chr2:20279147:C:T	1.97679e-53	-1.95771e-09	-1.68392
20279205	chr2:20279205:C:T	1.91641e-53	-1.95771e-09	-1.71494
20279399	chr2:20279399:C:T	4.25051e-53	-1.95771e-09	-0.918359
20279409	chr2:20279409:C:T	1.32402e-53	-0.696773	-1.38795
20279609	chr2:20279609:C:T	1.85492e-53	-1.95771e-09	-1.74755
20279706	chr2:20279706:T:C	3.01047e-52	1.99698	-0.957703
20279872	chr2:20279872:C:T	6.27524e-54	-1.17831	-1.65306
20280153	chr2:20280153:G:A	1.92988e-53	-1.95771e-09	-1.70794
20280246	chr2:20280246:T:C	2.4657e-53	-1.95771e-09	-1.46292
20280499	chr2:20280499:CTATT:C	1.05998e-53	-0.891348	-1.4158
20282118	chr2:20282118:C:T	1.9893e-53	-1.95771e-09	-1.67762
20282585	chr2:20282585:C:T	1.11772e-52	-1.95771e-09	0.0484754
20282813	chr2:20282813:A:C	2.15091e-53	-1.95771e-09	-1.59951
20283837	chr2:20283837:A:G	2.01277e-53	-1.95771e-09	-1.66589
20283917	chr2:20283917:C:T	1.85594e-53	-1.95771e-09	-1.74701
20284265	chr2:20284265:T:C	1.12676e-52	-1.95771e-09	0.0565293
20284628	chr2:20284628:T:C	2.38524e-54	-2.04916	-1.74952
20284948	chr2:20284948:G:A	6.39541e-54	-1.1834	-1.62901
20285149	chr2:20285149:G:A	1.49617e-54	-2.58221	-1.68286
20285359	chr2:20285359:T:C	2.05492e-53	-1.95771e-09	-1.64516
20285558	chr2:20285558:G:C	2.31735e-53	-1.95771e-09	-1.52497
20285931	chr2:20285931:T:C	2.73931e-54	-1.89976	-1.76052
20286028	chr2:20286028:C:T	3.12212e-54	-1.78948	-1.73999
20286188	chr2:20286188:A:G	3.14417e-54	-1.80708	-1.71535
20286190	chr2:20286190:G:A	7.21067e-54	-2.69242	-1.53232e-09
20286356	chr2:20286356:T:G	4.81565e-54	-1.71917	-1.37695
20286401	chr2:20286401:T:C	2.98268e-54	-1.81456	-1.7606
20286565	chr2:20286565:T:A	5.80625e-54	-1.20731	-1.70174
20287164	chr2:20287164:C:A	1.02978e-52	-1.95771e-09	-0.033471
20287208	chr2:20287208:C:T	5.73663e-53	-2.46215	1.84362
20287233	chr2:20287233:G:C	1.84527e-53	-1.95771e-09	-1.75277
20287236	chr2:20287236:T:C	2.02217e-53	-1.95771e-09	-1.66123
20287757	chr2:20287757:T:C	1.22714e-53	-2.16071	-1.53232e-09
20288406	chr2:20288406:T:C	6.50078e-54	-1.13832	-1.65774
20288507	chr2:20288507:G:A	1.89065e-53	-1.95771e-09	-1.72848
20289056	chr2:20289056:G:A	3.36692e-53	-1.95771e-09	-1.1514
20289207	chr2:20289207:T:C	2.3874e-54	-2.56954	-1.22824
20289275	chr2:20289275:G:A	1.8454e-53	-1.95771e-09	-1.7527
20289835	chr2:20289835:T:C	3.02554e-54	-1.80605	-1.75484
20290166	chr2:20290166:C:T	2.88518e-53	-1.95771e-09	-1.30581
20291080	chr2:20291080:T:A	8.64623e-53	1.33081	-1.53908
20291083	chr2:20291083:T:A	3.16732e-53	-2.67275	1.46024
20291451	chr2:20291451:G:A	2.83948e-54	-1.96942	-1.65495
20291560	chr2:20291560:G:A	5.94526e-54	-1.23004	-1.65535
20291823	chr2:20291823:T:C	5.15932e-54	-1.28563	-1.74155
20291871	chr2:20291871:G:A	1.99938e-54	-2.46988	-1.50526
20292610	chr2:20292610:AC:A	1.50714e-54	-2.5865	-1.67127
20292763	chr2:20292763:C:T	1.13491e-52	-1.95771e-09	0.0637436
20292777	chr2:20292777:C:G	1.90408e-53	-1.95771e-09	-1.7214
20292793	chr2:20292793:T:C	3.26635e-54	-1.74314	-1.74117
20293006	chr2:20293006:G:A	1.91264e-53	-1.95771e-09	-1.71691
20293191	chr2:20293191:T:C	2.46458e-52	2.11643	-1.27722
20293197	chr2:20293197:T:C	8.32525e-54	-0.792832	-1.75586
20293306	chr2:20293306:A:G	3.71037e-53	-1.95771e-09	-1.05427
20293446	chr2:20293446:C:T	4.68039e-52	1.72866	-0.248095
20293487	chr2:20293487:T:C	6.9956e-54	-1.05482	-1.66788
20293889	chr2:20293889:C:CA	3.78141e-54	-2.6062	-0.731684
20295823	chr2:20295823:T:C	2.39901e-53	-1.95771e-09	-1.49034
20296048	chr2:20296048:A:G	2.59619e-53	-1.95771e-09	-1.41135
20296050	chr2:20296050:T:C	1.1326e-52	-1.95771e-09	0.0617012
20296292	chr2:20296292:G:A	1.93868e-53	-1.95771e-09	-1.70339
20296322	chr2:20296322:C:T	2.47668e-53	-1.95771e-09	-1.45848
20296385	chr2:20296385:C:T	2.35323e-53	-1.95771e-09	-1.50961
20296415	chr2:20296415:A:G	3.74036e-53	-1.95771e-09	-1.04622
20296691	chr2:20296691:T:C	1.72653e-52	1.74678	-1.26348
20296789	chr2:20296789:A:G	2.35561e-53	-1.95771e-09	-1.5086
20296822	chr2:20296822:T:C	1.84491e-53	-1.95771e-09	-1.75297
20296885	chr2:20296885:GCTT:G	1.84478e-53	-1.95771e-09	-1.75304
20297059	chr2:20297059:T:C	3.73923e-53	-1.95771e-09	-1.04652
20297510	chr2:20297510:A:G	3.01511e-53	-1.95771e-09	-1.26176
20298243	chr2:20298243:AAATG:A	2.79425e-53	-1.95771e-09	-1.33783
20298399	chr2:20298399:C:T	1.83555e-53	-1.95771e-09	-1.75805
20298559	chr2:20298559:C:T	6.44534e-54	-1.06333	-1.7413
20298826	chr2:20298826:G:A	3.00229e-54	-2.12432	-1.44428
20298840	chr2:20298840:G:A	2.99571e-54	-1.81068	-1.76013
20299395	chr2:20299395:T:C	3.27232e-54	-1.72743	-1.75505
20299469	chr2:20299469:G:A	1.83111e-53	-1.95771e-09	-1.76047
20299540	chr2:20299540:T:C	2.60976e-54	-2.55571	-1.15302
20299624	chr2:20299624:C:T	6.00113e-54	-1.12948	-1.74655
20299758	chr2:20299758:C:T	1.97342e-53	-1.95771e-09	-1.68563
20299943	chr2:20299943:T:C	2.17762e-54	-2.17914	-1.7106
20300000	chr2:20300000:G:C	2.73838e-52	1.84082	-0.896269
20300602	chr2:20300602:G:A	1.8476e-53	-1.95771e-09	-1.75151
20300818	chr2:20300818:C:T	2.90399e-54	-1.84202	-1.75988
20300852	chr2:20300852:A:T	1.89987e-53	-1.95771e-09	-1.72361
20300993	chr2:20300993:A:G	1.84673e-53	-1.95771e-09	-1.75198
20301331	chr2:20301331:G:C	3.36747e-54	-1.69898	-1.75484
20301372	chr2:20301372:T:TA	2.59022e-53	-1.95771e-09	-1.41365
20301479	chr2:20301479:TA:T	1.85103e-53	-1.95771e-09	-1.74965
20301566	chr2:20301566:C:G	8.01674e-53	-1.95771e-09	-0.283866
20301656	chr2:20301656:T:C	2.44491e-53	-1.95771e-09	-1.47139
20301735	chr2:20301735:G:A	6.16983e-54	-1.12349	-1.72483
20302437	chr2:20302437:A:C	5.19855e-54	-1.29299	-1.72662
20302709	chr2:20302709:A:G	2.747e-54	-2.57361	-1.08387
20303580	chr2:20303580:A:C	1.84723e-53	-1.95771e-09	-1.75171
20303675	chr2:20303675:C:T	5.91066e-54	-1.37615	-1.51508
20303696	chr2:20303696:C:T	2.32658e-52	1.84946	-1.06787
20303987	chr2:20303987:C:CCTT	3.91843e-54	-1.62472	-1.67757
20304028	chr2:20304028:A:G	9.33826e-53	-1.95771e-09	-0.131278
20304305	chr2:20304305:C:T	2.59944e-52	1.84693	-0.954442
20304929	chr2:20304929:T:C	7.82548e-53	-1.95771e-09	-0.308013
20304968	chr2:20304968:T:C	1.93419e-53	-1.95771e-09	-1.70571
20306146	chr2:20306146:A:T	2.25291e-53	-1.95771e-09	-1.55317
20306214	chr2:20306214:A:T	2.53307e-53	-1.95771e-09	-1.43597
20306695	chr2:20306695:G:A	1.98088e-53	-1.95771e-09	-1.68186
20306732	chr2:20306732:C:T	2.43513e-53	-1.95771e-09	-1.4754
20307331	chr2:20307331:T:C	1.72299e-54	-2.45419	-1.66973
20307708	chr2:20307708:T:C	3.41249e-54	-1.69271	-1.74783
20307945	chr2:20307945:CTT:C	1.92913e-53	-1.95771e-09	-1.70833
20309158	chr2:20309158:T:A	8.95246e-54	-2.47605	-1.53232e-09
20309217	chr2:20309217:G:A	1.87673e-53	-1.95771e-09	-1.73587
20309218	chr2:20309218:C:A	1.87706e-53	-1.95771e-09	-1.73569
20309299	chr2:20309299:A:T	1.12996e-52	1.82072	-1.76135
20309957	chr2:20309957:T:A	3.08973e-54	-1.79269	-1.74721
20310729	chr2:20310729:T:G	3.50987e-54	-1.66567	-1.74673
20311821	chr2:20311821:T:C	3.07785e-54	-1.78768	-1.75608
20311825	chr2:20311825:G:A	1.83945e-53	-1.95771e-09	-1.75593
20312047	chr2:20312047:T:C	1.03035e-53	-2.3355	-1.53232e-09
20312708	chr2:20312708:G:T	1.84698e-53	-1.95771e-09	-1.75185
20312754	chr2:20312754:T:C	2.91999e-54	-1.85078	-1.74562
20312827	chr2:20312827:G:A	1.94224e-53	-1.95771e-09	-1.70156
20313405	chr2:20313405:G:C	3.36692e-53	-1.95771e-09	-1.1514
20313455	chr2:20313455:T:C	8.1564e-53	-1.95771e-09	-0.266595
20313471	chr2:20313471:T:C	1.84689e-53	-1.95771e-09	-1.7519
20313603	chr2:20313603:G:A	7.74384e-54	-0.946947	-1.67414
20314204	chr2:20314204:A:G	2.14771e-53	-1.95771e-09	-1.60099
20314551	chr2:20314551:A:G	6.63502e-54	-1.24039	-1.53523
20314657	chr2:20314657:G:A	1.85492e-53	-1.95771e-09	-1.74755
20315000	chr2:20315000:G:A	2.72676e-54	-2.04138	-1.62349
20315566	chr2:20315566:A:T	9.68255e-54	-2.39766	-1.53232e-09
20316667	chr2:20316667:T:C	6.04622e-53	-1.95771e-09	-0.565965
20316806	chr2:20316806:C:G	6.02319e-53	-1.95771e-09	-0.569781
20318025	chr2:20318025:A:G	8.02224e-53	-1.95771e-09	-0.283181
20318049	chr2:20318049:C:T	6.64936e-54	-1.14704	-1.62642
20318968	chr2:20318968:C:T	2.57404e-54	-1.98977	-1.73274
20319013	chr2:20319013:T:TC	3.19897e-53	-1.95771e-09	-1.20257
20319120	chr2:20319120:A:T	2.63566e-54	-1.96566	-1.73319
20319611	chr2:20319611:C:G	2.18809e-53	-1.95771e-09	-1.58237
20320876	chr2:20320876:T:C	7.41061e-54	-1.03364	-1.63143
20321019	chr2:20321019:A:G	3.36692e-53	-1.95771e-09	-1.1514
20321117	chr2:20321117:C:T	1.09905e-52	1.78892	-1.75728
20321186	chr2:20321186:G:T	7.2092e-54	-2.69262	-1.53232e-09
20321740	chr2:20321740:T:C	2.04762e-53	-1.95771e-09	-1.64872
20321886	chr2:20321886:G:A	7.40992e-52	2.08376	-0.143755
20322193	chr2:20322193:C:T	3.39014e-54	-2.68755	-0.759564
20322213	chr2:20322213:A:G	2.05105e-53	-1.95771e-09	-1.64705
20322546	chr2:20322546:G:A	1.85571e-53	-1.95771e-09	-1.74713
20322595	chr2:20322595:G:A	3.01047e-54	-1.97718	-1.58871
20322925	chr2:20322925:C:T	2.46738e-54	-2.01816	-1.74667
20323106	chr2:20323106:T:C	3.37852e-53	-1.95771e-09	-1.14796
20323385	chr2:20323385:T:C	2.45764e-54	-2.50955	-1.25923
20323831	chr2:20323831:A:G	1.3092e-54	-2.66131	-1.73726
20324589	chr2:20324589:C:T	2.37771e-54	-2.04088	-1.76097
20325027	chr2:20325027:T:C	1.07854e-53	-2.28979	-1.53232e-09
20325228	chr2:20325228:T:TA	2.60887e-54	-1.94792	-1.76114
20325521	chr2:20325521:TAGAA:T	6.38662e-53	-1.95771e-09	-0.511193
20325747	chr2:20325747:G:A	1.93039e-53	-1.95771e-09	-1.70767
20325863	chr2:20325863:C:T	2.2474e-52	0.657514	0.0894459
20326126	chr2:20326126:T:A	2.62422e-53	-1.95771e-09	-1.40061
20326841	chr2:20326841:T:C	2.02078e-53	-1.95771e-09	-1.66191
20327024	chr2:20327024:T:C	7.12922e-54	-1.07226	-1.63152
20327033	chr2:20327033:G:A	4.57798e-54	-1.44302	-1.70371
20327707	chr2:20327707:T:G	1.84159e-53	-1.95771e-09	-1.75477
20327874	chr2:20327874:C:T	1.83024e-53	-1.95771e-09	-1.76095
20328320	chr2:20328320:ACT:A	2.03278e-53	-1.95771e-09	-1.65599
20328774	chr2:20328774:G:A	1.84457e-53	-1.95771e-09	-1.75315
20328960	chr2:20328960:C:T	9.02373e-54	-2.46813	-1.53232e-09
20329035	chr2:20329035:T:C	2.52843e-53	-1.95771e-09	-1.4378
20329064	chr2:20329064:A:G	7.76325e-54	-1.14098	-1.4776
20329523	chr2:20329523:T:C	1.92183e-53	-1.95771e-09	-1.71212
20329646	chr2:20329646:G:A	2.01459e-53	-1.95771e-09	-1.66498
20329685	chr2:20329685:G:A	1.85757e-53	-1.95771e-09	-1.74613
20329691	chr2:20329691:T:C	2.29435e-53	-1.95771e-09	-1.53495
20329911	chr2:20329911:T:C	1.86932e-53	-1.95771e-09	-1.73982
20330179	chr2:20330179:T:C	1.06593e-53	-2.30155	-1.53232e-09
20330187	chr2:20330187:T:C	2.53035e-54	-1.99817	-1.74146
20331155	chr2:20331155:G:A	1.01249e-52	-1.95771e-09	-0.0503972
20331211	chr2:20331211:G:A	1.99944e-53	-1.95771e-09	-1.67253
20332235	chr2:20332235:G:C	1.84418e-53	-1.95771e-09	-1.75336
20332440	chr2:20332440:A:G	2.62112e-54	-1.98582	-1.71856
20332444	chr2:20332444:T:TAAGCTC	2.77642e-54	-1.91031	-1.73651
20332870	chr2:20332870:T:G	8.11837e-53	-1.95771e-09	-0.271269
20333414	chr2:20333414:G:A	1.86972e-53	-1.95771e-09	-1.73961
20334063	chr2:20334063:G:C	1.84671e-53	-1.95771e-09	-1.75199
20334155	chr2:20334155:T:A	1.88613e-53	-1.95771e-09	-1.73087
20334930	chr2:20334930:C:T	5.7515e-53	-1.95771e-09	-0.615937
20335971	chr2:20335971:G:C	1.13411e-52	-1.95771e-09	0.0630333
20336294	chr2:20336294:A:G	3.29461e-52	1.99889	-0.869417
20336438	chr2:20336438:T:C	7.28787e-54	-1.01874	-1.66303
20336474	chr2:20336474:C:T	1.85098e-53	-1.95771e-09	-1.74968
20336635	chr2:20336635:G:A	2.03236e-53	-1.95771e-09	-1.6562
20338020	chr2:20338020:A:G	2.98879e-54	-1.84046	-1.73266
20338240	chr2:20338240:C:T	5.79469e-54	-1.29872	-1.61232
20338805	chr2:20338805:C:G	2.60033e-53	-1.95771e-09	-1.40976
20338860	chr2:20338860:G:A	1.82953e-53	-1.95771e-09	-1.76134
20338861	chr2:20338861:T:A	1.82953e-53	-1.95771e-09	-1.76134
20339165	chr2:20339165:A:G	1.07822e-52	-1.95771e-09	0.0124952
20339172	chr2:20339172:C:CTAAAT	2.65949e-54	-1.969	-1.72085
20339196	chr2:20339196:T:C	3.21357e-53	-1.95771e-09	-1.19802
20339206	chr2:20339206:C:T	2.82376e-54	-1.89243	-1.73749
20339752	chr2:20339752:C:T	6.13903e-54	-1.15025	-1.70306
20339843	chr2:20339843:C:T	5.41225e-54	-1.23264	-1.74668
20341239	chr2:20341239:C:T	2.49355e-54	-2.07751	-1.67676
20341242	chr2:20341242:TAAAC:T	1.84426e-53	-1.95771e-09	-1.75332
20341489	chr2:20341489:C:T	7.54054e-53	-1.95771e-09	-0.345105
20341850	chr2:20341850:C:T	5.59296e-54	-1.20224	-1.74423
20342173	chr2:20342173:TA:T	1.99724e-53	-1.95771e-09	-1.67363
20342455	chr2:20342455:TA:T	4.86159e-54	-1.37816	-1.70846
20342513	chr2:20342513:T:C	5.6891e-54	-1.20113	-1.7283
20342623	chr2:20342623:T:A	2.35632e-54	-2.12297	-1.68791
20342849	chr2:20342849:G:A	2.9137e-54	-1.84527	-1.75329
20342970	chr2:20342970:T:C	8.22925e-53	-1.95771e-09	-0.257703
20342971	chr2:20342971:A:T	7.62197e-54	-0.991604	-1.64534
20343062	chr2:20343062:C:T	7.16907e-54	-1.04823	-1.64998
20343088	chr2:20343088:C:T	2.77635e-54	-1.91676	-1.73009
20343302	chr2:20343302:A:G	5.77237e-54	-1.29544	-1.61946
20343581	chr2:20343581:G:A	3.26207e-53	-1.95771e-09	-1.18304
20343887	chr2:20343887:C:T	2.89471e-54	-1.84438	-1.76072
20344096	chr2:20344096:C:T	7.65121e-53	-1.95771e-09	-0.330535
20344520	chr2:20344520:A:G	1.33475e-54	-2.64372	-1.73552
20344798	chr2:20344798:T:C	1.83475e-53	-1.95771e-09	-1.75849
20345181	chr2:20345181:C:T	1.84762e-53	-1.95771e-09	-1.7515
20345357	chr2:20345357:G:A	1.86868e-53	-1.95771e-09	-1.74016
20346517	chr2:20346517:A:G	2.28417e-54	-2.52498	-1.317
20346813	chr2:20346813:G:C	1.83998e-53	-1.95771e-09	-1.75565
20347042	chr2:20347042:T:C	1.99378e-53	-1.95771e-09	-1.67536
20347369	chr2:20347369:A:C	3.37669e-53	-1.95771e-09	-1.1485
20347417	chr2:20347417:T:C	6.13067e-54	-1.11109	-1.74358
20347482	chr2:20347482:C:T	5.51537e-54	-1.20626	-1.75418
20347554	chr2:20347554:A:G	2.69692e-54	-1.91493	-1.76095
20347791	chr2:20347791:A:G	8.40581e-53	-1.95771e-09	-0.236475
20348307	chr2:20348307:T:C	1.83094e-53	-1.95771e-09	-1.76057
20348781	chr2:20348781:GGCGTGGTGGCGT:G	1.32602e-54	-2.62452	-1.76128
20348797	chr2:20348797:C:CA	1.32778e-54	-2.62316	-1.76132
20348799	chr2:20348799:T:G	1.32723e-54	-2.62357	-1.76132
20348803	chr2:20348803:C:T	1.72785e-54	-2.41544	-1.70567
20348958	chr2:20348958:T:C	3.73789e-53	-1.95771e-09	-1.04688
20349468	chr2:20349468:T:C	1.9397e-53	-1.95771e-09	-1.70286
20349753	chr2:20349753:C:A	2.48573e-53	-1.95771e-09	-1.45483
20350267	chr2:20350267:G:GAGA	5.72943e-53	-0.619782	-1.53232e-09
20350328	chr2:20350328:C:G	2.49866e-54	-2.03231	-1.71992
20351494	chr2:20351494:A:G	3.36692e-53	-1.95771e-09	-1.1514
20351648	chr2:20351648:G:T	9.16984e-54	-1.00049	-1.45157
20352232	chr2:20352232:G:A	3.27946e-54	-2.63551	-0.844797
20352364	chr2:20352364:C:T	1.405e-54	-2.6824	-1.64555
20352421	chr2:20352421:C:T	9.96446e-53	-1.95771e-09	-0.0663729
20352890	chr2:20352890:G:A	2.00412e-53	-1.95771e-09	-1.67019
20353005	chr2:20353005:A:G	3.18483e-53	-1.95771e-09	-1.207
20353406	chr2:20353406:A:G	2.49522e-53	-1.95771e-09	-1.45102
20353671	chr2:20353671:C:T	2.47668e-53	-1.95771e-09	-1.45848
20353812	chr2:20353812:G:A	3.38693e-53	-1.95771e-09	-1.14548
20354137	chr2:20354137:G:A	3.70858e-53	-1.95771e-09	-1.05475
20354295	chr2:20354295:C:T	3.18483e-53	-1.95771e-09	-1.207
20355457	chr2:20355457:T:G	1.00846e-53	-0.643745	-1.71323
20355722	chr2:20355722:C:T	1.00364e-53	-0.656645	-1.70512
20355782	chr2:20355782:A:G	1.91194e-53	-1.95771e-09	-1.71728
20356149	chr2:20356149:C:T	1.85281e-53	-1.95771e-09	-1.7487
20356432	chr2:20356432:C:T	7.81211e-54	-0.914666	-1.69764
20357097	chr2:20357097:G:A	3.44444e-53	-1.95771e-09	-1.12864
20357194	chr2:20357194:G:A	2.10947e-53	-1.95771e-09	-1.61896
20357544	chr2:20357544:A:T	2.37586e-53	-1.95771e-09	-1.50004
20357660	chr2:20357660:G:A	2.88877e-53	-1.95771e-09	-1.30457
20357694	chr2:20357694:C:T	1.12655e-52	-1.95771e-09	0.0563495
20358660	chr2:20358660:G:A	4.66299e-54	-2.50958	-0.618744
20358851	chr2:20358851:C:A	1.89094e-53	-1.95771e-09	-1.72833
20359038	chr2:20359038:G:T	3.62842e-53	-1.95771e-09	-1.0766
20359481	chr2:20359481:A:G	1.36704e-52	-1.95771e-09	0.249834
20359833	chr2:20359833:G:T	2.09932e-53	-0.065771	-1.55802
20359880	chr2:20359880:G:A	1.48071e-54	-2.64481	-1.63065
20360150	chr2:20360150:G:A	2.01298e-53	-1.95771e-09	-1.66578
20361092	chr2:20361092:A:G	5.48667e-54	-2.52593	-0.439735
20361810	chr2:20361810:C:T	2.15306e-53	-0.0982784	-1.50023
20362328	chr2:20362328:G:C	1.85458e-53	-1.95771e-09	-1.74774
20362416	chr2:20362416:A:G	2.7925e-53	-1.95771e-09	-1.33846
20362836	chr2:20362836:G:A	1.50866e-54	-2.52089	-1.73587
20363457	chr2:20363457:C:T	1.32846e-54	-2.62261	-1.76135
20363727	chr2:20363727:C:T	2.03442e-53	-1.95771e-09	-1.65519
20363923	chr2:20363923:G:A	2.19777e-53	-1.95771e-09	-1.57795
20364308	chr2:20364308:G:A	1.83823e-53	-1.95771e-09	-1.7566
20364411	chr2:20364411:C:T	1.36172e-52	-1.95771e-09	0.245936
20364484	chr2:20364484:A:T	3.73073e-54	-1.79261	-1.55877
20364677	chr2:20364677:C:T	2.19777e-53	-1.95771e-09	-1.57795
20365083	chr2:20365083:C:T	1.83851e-53	-1.95771e-09	-1.75644
20365264	chr2:20365264:C:T	3.4167e-53	-1.95771e-09	-1.13672
20365362	chr2:20365362:A:G	2.14181e-54	-2.35359	-1.55275
20365668	chr2:20365668:T:C	3.62726e-53	-2.58754	1.51062
20365964	chr2:20365964:G:A	2.90112e-53	-1.95771e-09	-1.3003
20366445	chr2:20366445:G:A	2.56912e-53	-1.95771e-09	-1.42184
20366543	chr2:20366543:G:A	1.88144e-54	-2.67616	-1.35978
20366801	chr2:20366801:T:C	4.88486e-54	-2.50421	-0.577628
20367015	chr2:20367015:C:T	2.82511e-53	-1.95771e-09	-1.32685
20367039	chr2:20367039:T:G	1.83851e-53	-1.95771e-09	-1.75644
20367075	chr2:20367075:A:G	2.40293e-53	-1.48871	-1.53232e-09
20367543	chr2:20367543:A:G	7.54931e-54	-2.64653	-1.53232e-09
20367716	chr2:20367716:C:A	1.46378e-54	-2.64068	-1.64628
20368022	chr2:20368022:T:A	1.83879e-53	-1.95771e-09	-1.75629
20368087	chr2:20368087:A:G	1.83824e-53	-1.95771e-09	-1.75659
20368435	chr2:20368435:G:A	4.32188e-54	-1.50113	-1.70316
20368731	chr2:20368731:C:T	1.83859e-53	-1.95771e-09	-1.7564
20369634	chr2:20369634:G:A	2.60049e-53	-1.95771e-09	-1.4097
20369671	chr2:20369671:G:A	2.19732e-53	-1.95771e-09	-1.57816
20370006	chr2:20370006:G:A	2.60127e-53	-1.95771e-09	-1.4094
20370636	chr2:20370636:A:C	2.52812e-53	-1.16726	-0.270663
20370659	chr2:20370659:T:TC	8.29577e-54	-2.55224	-1.53232e-09
20371079	chr2:20371079:G:C	2.83192e-54	-2.42402	-1.20301
20371142	chr2:20371142:T:C	1.42062e-54	-2.57906	-1.73783
20371314	chr2:20371314:C:T	1.34294e-53	-2.07054	-1.53232e-09
20371780	chr2:20371780:G:T	2.879e-53	-1.95771e-09	-1.30796
20371870	chr2:20371870:T:C	1.46578e-53	-0.284177	-1.69883
20371908	chr2:20371908:G:A	2.97168e-53	-1.95771e-09	-1.27627
20371912	chr2:20371912:G:A	2.868e-54	-2.48692	-1.12744
20371933	chr2:20371933:C:T	1.8692e-54	-2.42649	-1.61599
20372031	chr2:20372031:G:A	8.68242e-54	-2.50668	-1.53232e-09
20372065	chr2:20372065:C:T	1.83851e-53	-1.95771e-09	-1.75644
20372685	chr2:20372685:C:A	4.41054e-53	-1.95771e-09	-0.881401
20373282	chr2:20373282:G:A	8.72971e-53	-1.95771e-09	-0.198666
20373735	chr2:20373735:C:T	4.03666e-53	-1.95771e-09	-0.969981
20373769	chr2:20373769:T:C	1.5944e-53	-2.31804	0.419134
20373874	chr2:20373874:T:C	5.8247e-52	2.21531	-0.516016
20373945	chr2:20373945:G:A	1.33662e-52	-1.95771e-09	0.227331
20374105	chr2:20374105:G:A	7.64942e-54	-2.63335	-1.53232e-09
20374192	chr2:20374192:A:T	7.57919e-54	-2.64258	-1.53232e-09
20374610	chr2:20374610:A:G	1.83889e-53	-1.95771e-09	-1.75624
20374981	chr2:20374981:G:A	1.61499e-54	-2.52185	-1.66681
20375251	chr2:20375251:A:G	2.72914e-52	1.73125	-0.79008
20375435	chr2:20375435:C:T	2.26754e-54	-2.29512	-1.55417
20375560	chr2:20375560:T:C	4.14186e-52	2.09545	-0.737116
20375588	chr2:20375588:G:A	1.86041e-53	-1.95771e-09	-1.7446
20375599	chr2:20375599:C:T	2.54984e-53	-1.95771e-09	-1.42937
20375691	chr2:20375691:C:T	1.65664e-54	-2.504	-1.65919
20375724	chr2:20375724:A:G	4.11984e-52	2.04785	-0.69485
20375725	chr2:20375725:T:C	4.14737e-52	2.04875	-0.68909
20376135	chr2:20376135:C:T	2.56597e-53	-1.95771e-09	-1.42306
20376542	chr2:20376542:C:T	1.84448e-53	-1.95771e-09	-1.7532
20376554	chr2:20376554:G:A	4.14912e-54	-2.46893	-0.776152
20376723	chr2:20376723:A:C	1.95307e-53	-1.95771e-09	-1.696
20376753	chr2:20376753:A:C	9.04782e-54	-2.46546	-1.53232e-09
20376818	chr2:20376818:C:T	5.90426e-54	-2.21364	-0.67867
20376835	chr2:20376835:T:C	1.32226e-52	-1.95771e-09	0.216527
20377094	chr2:20377094:T:C	1.88042e-53	-1.95771e-09	-1.73391
20377303	chr2:20377303:C:T	4.36796e-53	-1.95771e-09	-0.891103
20377547	chr2:20377547:C:T	2.74672e-53	-1.95771e-09	-1.35499
20377803	chr2:20377803:T:A	2.52189e-53	-1.95771e-09	-1.44039
20378024	chr2:20378024:T:C	1.34167e-52	-1.95771e-09	0.2311
20378094	chr2:20378094:C:T	1.87517e-53	-1.95771e-09	-1.7367
20378163	chr2:20378163:T:C	2.59626e-53	-1.95771e-09	-1.41133
20378493	chr2:20378493:A:G	2.61356e-53	-1.95771e-09	-1.40468
20379044	chr2:20379044:G:A	2.75924e-54	-2.46821	-1.18482
20379151	chr2:20379151:C:G	1.05114e-53	-2.31552	-1.53232e-09
20379330	chr2:20379330:C:T	1.32226e-52	-1.95771e-09	0.216527
20379460	chr2:20379460:T:A	1.84057e-53	-1.95771e-09	-1.75532
20379540	chr2:20379540:G:A	2.66046e-53	-1.95771e-09	-1.3869
20379548	chr2:20379548:C:T	6.01768e-53	0.331804	-0.9025
20379569	chr2:20379569:G:C	1.32226e-52	-1.95771e-09	0.216527
20379851	chr2:20379851:CT:C	1.90822e-53	-1.95771e-09	-1.71923
20380119	chr2:20380119:T:C	3.65478e-54	-2.56118	-0.810767
20380306	chr2:20380306:T:A	3.05719e-53	-1.95771e-09	-1.2479
20380359	chr2:20380359:G:A	1.56481e-54	-2.46411	-1.75611
20380360	chr2:20380360:C:T	2.24191e-53	-1.95771e-09	-1.55807
20380361	chr2:20380361:G:A	1.98523e-53	-1.95771e-09	-1.67966
20380532	chr2:20380532:T:C	4.9045e-53	0.569729	-1.34497
20380928	chr2:20380928:C:G	2.60242e-53	-1.95771e-09	-1.40896
20381297	chr2:20381297:A:G	1.53819e-54	-2.4761	-1.76128
20381323	chr2:20381323:A:T	1.36027e-52	-1.95771e-09	0.244873
20381541	chr2:20381541:GC:G	1.85868e-53	-1.95771e-09	-1.74553
20381542	chr2:20381542:C:T	2.6843e-54	-2.11986	-1.5607
20381924	chr2:20381924:C:T	1.97058e-53	-1.95771e-09	-1.68707
20382232	chr2:20382232:T:G	1.72603e-54	-2.41649	-1.70567
20382524	chr2:20382524:A:G	3.68707e-53	-1.95771e-09	-1.06057
20382874	chr2:20382874:G:A	2.28295e-54	-2.41539	-1.42712
20382922	chr2:20382922:C:T	2.53472e-54	-2.2478	-1.4901
20383029	chr2:20383029:A:G	4.79309e-54	-2.34017	-0.760639
20383118	chr2:20383118:T:C	4.81136e-53	-0.997705	0.203287
20383467	chr2:20383467:A:G	3.44922e-53	-1.95771e-09	-1.12725
20383533	chr2:20383533:T:C	2.06203e-52	-1.95771e-09	0.660877
20383627	chr2:20383627:T:C	1.8298e-53	-1.95771e-09	-1.76119
20383858	chr2:20383858:A:T	3.33828e-53	-1.95771e-09	-1.15994
20384009	chr2:20384009:G:T	2.62111e-54	-2.56127	-1.14311
20384035	chr2:20384035:A:G	9.6234e-54	-2.40379	-1.53232e-09
20384146	chr2:20384146:G:A	2.28017e-54	-2.33834	-1.50539
20384195	chr2:20384195:C:G	2.98088e-53	-1.95771e-09	-1.27318
20384310	chr2:20384310:C:T	2.02472e-54	-2.2012	-1.76135
20384396	chr2:20384396:G:A	1.27236e-53	-2.12453	-1.53232e-09
20384783	chr2:20384783:T:C	2.65282e-53	-1.95771e-09	-1.38978
20384796	chr2:20384796:G:T	1.89038e-54	-2.34034	-1.69086
20384829	chr2:20384829:A:G	4.06131e-53	-0.3978	-0.566093
20385032	chr2:20385032:C:T	1.84115e-52	-1.95771e-09	0.547579
20385239	chr2:20385239:G:A	3.67985e-53	-1.95771e-09	-1.06253
20385253	chr2:20385253:T:C	2.07109e-53	-1.13225	-0.505069
20386005	chr2:20386005:G:A	1.73395e-54	-2.3802	-1.73738
20386030	chr2:20386030:C:T	2.39855e-53	-0.882942	-0.607593
20386322	chr2:20386322:A:G	2.14247e-53	-1.95771e-09	-1.60344
20386441	chr2:20386441:C:T	2.78801e-54	-1.9715	-1.67116
20386745	chr2:20386745:T:C	3.51484e-53	-1.95771e-09	-1.1084
20386762	chr2:20386762:G:A	3.50278e-53	-1.95771e-09	-1.11184
20386796	chr2:20386796:C:T	3.49517e-53	-1.95771e-09	-1.11402
20387159	chr2:20387159:A:G	1.99381e-54	-2.40429	-1.57364
20388204	chr2:20388204:T:C	1.13522e-53	-1.63815	-0.600425
20388275	chr2:20388275:C:T	7.19109e-54	-2.69514	-1.53232e-09
20388382	chr2:20388382:A:G	9.96757e-54	-2.36865	-1.53232e-09
20388463	chr2:20388463:C:A	2.80037e-53	-1.95771e-09	-1.33565
20388525	chr2:20388525:G:C	2.80037e-53	-1.95771e-09	-1.33565
20388629	chr2:20388629:T:C	8.68614e-53	-1.95771e-09	-0.203669
20389101	chr2:20389101:T:C	3.47683e-54	-1.98464	-1.43723
20389169	chr2:20389169:T:C	3.03764e-54	-2.1688	-1.3881
20389330	chr2:20389330:C:T	5.40469e-53	-0.906572	0.228442
20389397	chr2:20389397:G:A	2.86258e-53	-1.95771e-09	-1.31367
20389645	chr2:20389645:T:C	3.23037e-54	-2.06425	-1.43114
20389679	chr2:20389679:A:G	3.28828e-53	-1.95771e-09	-1.17503
20389698	chr2:20389698:C:A	3.17537e-54	-2.11685	-1.39571
20390101	chr2:20390101:G:C	1.8502e-53	-1.95771e-09	-1.7501
20390152	chr2:20390152:C:T	4.18072e-53	-1.95771e-09	-0.934916
20390874	chr2:20390874:T:C	2.55192e-54	-2.00469	-1.72645
20391362	chr2:20391362:G:A	3.91664e-53	0.22696	-1.22712
20391653	chr2:20391653:C:T	1.89101e-54	-2.36033	-1.67054
20391781	chr2:20391781:A:G	5.99541e-53	-1.95771e-09	-0.574404
20391887	chr2:20391887:C:A	2.96399e-54	-2.08389	-1.49756
20392263	chr2:20392263:C:T	1.83481e-53	-1.95771e-09	-1.75846
20392823	chr2:20392823:C:T	1.83011e-53	-1.95771e-09	-1.76102
20392993	chr2:20392993:A:G	3.17635e-54	-1.9612	-1.55106
20393037	chr2:20393037:G:A	3.13315e-54	-2.18171	-1.34423
20393488	chr2:20393488:G:C	3.16892e-54	-2.69544	-0.819152
20393608	chr2:20393608:C:G	3.72652e-53	-1.95771e-09	-1.04992
20393729	chr2:20393729:C:T	6.28996e-54	-1.96277	-0.86626
20394157	chr2:20394157:C:T	2.72335e-53	-1.95771e-09	-1.36354
20394353	chr2:20394353:C:T	4.89713e-54	-1.3904	-1.68893
20394967	chr2:20394967:T:C	6.18893e-54	-1.09406	-1.75116
20395303	chr2:20395303:A:T	4.88865e-53	-1.95771e-09	-0.778482
20395318	chr2:20395318:G:A	5.66245e-54	-1.26546	-1.66867
20395349	chr2:20395349:AC:A	1.49509e-54	-2.59838	-1.66742
20395654	chr2:20395654:A:G	2.66644e-54	-2.31394	-1.3733
20395728	chr2:20395728:T:C	1.82959e-53	-1.95771e-09	-1.76131
20396101	chr2:20396101:C:T	1.83499e-53	-1.95771e-09	-1.75836
20396106	chr2:20396106:A:T	1.82995e-53	-1.95771e-09	-1.76111
20396197	chr2:20396197:T:C	1.87541e-54	-2.42857	-1.61058
20396302	chr2:20396302:A:C	6.42665e-53	-1.95771e-09	-0.504945
20396721	chr2:20396721:A:G	5.18688e-53	-1.95771e-09	-0.719266
20396771	chr2:20396771:T:C	7.32118e-54	-2.67721	-1.53232e-09
20396790	chr2:20396790:G:A	7.10425e-54	-1.3486	-1.35869
20397463	chr2:20397463:G:C	2.93969e-53	-1.95771e-09	-1.28709
20397862	chr2:20397862:G:A	1.97353e-53	-1.95771e-09	-1.68557
20398247	chr2:20398247:C:T	2.04721e-54	-2.19026	-1.76124
20398707	chr2:20398707:C:G	2.02611e-53	-1.95771e-09	-1.65928
20398749	chr2:20398749:A:C	1.31242e-54	-2.69575	-1.70037
20398755	chr2:20398755:C:T	1.31476e-54	-2.68718	-1.70715
20399344	chr2:20399344:G:A	1.56914e-54	-2.56779	-1.64967
20399573	chr2:20399573:C:T	9.6224e-54	-0.677267	-1.72662
20400039	chr2:20400039:A:G	2.55439e-54	-1.98641	-1.74375
20400115	chr2:20400115:T:C	2.42392e-54	-2.03905	-1.74354
20400118	chr2:20400118:C:T	2.68982e-53	-1.95771e-09	-1.37592
20400198	chr2:20400198:A:G	3.83711e-54	-1.68416	-1.6391
20400417	chr2:20400417:T:A	3.58946e-54	-1.94213	-1.44785
20400449	chr2:20400449:C:T	6.39291e-53	-1.95771e-09	-0.510209
20400471	chr2:20400471:A:G	3.69573e-54	-1.91093	-1.44987
20400476	chr2:20400476:T:G	3.28534e-54	-1.88987	-1.58865
20400551	chr2:20400551:T:C	3.69803e-54	-1.91266	-1.44752
20400591	chr2:20400591:G:GGCTGGTAATC	3.60617e-54	-1.92172	-1.46362
20400663	chr2:20400663:C:T	7.30498e-54	-1.21838	-1.46104
20400764	chr2:20400764:C:T	1.41115e-54	-2.65613	-1.66744
20400820	chr2:20400820:T:C	4.5741e-54	-1.38624	-1.76133
20400873	chr2:20400873:CA:C	7.24973e-54	-2.68702	-1.53232e-09
20401026	chr2:20401026:C:T	2.8435e-53	-1.95771e-09	-1.32036
20401047	chr2:20401047:GATA:CATA	7.6053e-54	-1.18358	-1.45555
20401229	chr2:20401229:T:C	1.86027e-53	-1.95771e-09	-1.74467
20401375	chr2:20401375:T:C	1.83841e-53	-1.95771e-09	-1.7565
20401533	chr2:20401533:G:C	4.10645e-54	-1.50097	-1.75445
20401700	chr2:20401700:C:T	6.13855e-54	-1.12185	-1.73154
20401802	chr2:20401802:T:C	3.20262e-54	-1.90923	-1.59478
20401885	chr2:20401885:G:A	1.88604e-53	-1.95771e-09	-1.73092
20401896	chr2:20401896:C:T	5.57749e-54	-1.20193	-1.74732
20402024	chr2:20402024:G:A	5.26012e-53	-1.95771e-09	-0.705245
20402060	chr2:20402060:C:G	4.24141e-54	-1.46737	-1.75572
20402113	chr2:20402113:G:A	4.18846e-54	-1.47445	-1.7612
20402167	chr2:20402167:C:T	2.35778e-53	-1.95771e-09	-1.50768
20402276	chr2:20402276:A:T	4.7897e-54	-1.3524	-1.74911
20402449	chr2:20402449:C:A	6.52599e-54	-1.17733	-1.61486
20402607	chr2:20402607:G:A	3.34957e-54	-1.88182	-1.57733
20402621	chr2:20402621:G:A	4.24739e-54	-1.46039	-1.76129
20402874	chr2:20402874:C:T	2.1459e-54	-2.17594	-1.72848
20402940	chr2:20402940:A:G	3.93416e-54	-1.55549	-1.7428
20403164	chr2:20403164:A:T	1.94963e-53	-1.95771e-09	-1.69776
20403306	chr2:20403306:C:T	2.55534e-53	-1.95771e-09	-1.42721
20403390	chr2:20403390:T:G	2.8101e-54	-2.00738	-1.62738
20403468	chr2:20403468:A:G	1.65236e-54	-2.46944	-1.69634
20403731	chr2:20403731:C:T	4.42794e-53	-1.95771e-09	-0.877465
20403779	chr2:20403779:T:G	3.64795e-54	-1.61257	-1.76125
20404085	chr2:20404085:C:T	3.03381e-54	-1.80251	-1.75565
20404136	chr2:20404136:C:T	4.27773e-53	-1.95771e-09	-0.911975
20404185	chr2:20404185:C:T	1.8831e-53	-1.95771e-09	-1.73248
20404495	chr2:20404495:T:C	5.26874e-53	-0.0722924	-0.631315
20404582	chr2:20404582:G:A	2.11537e-53	-1.95771e-09	-1.61617
20404979	chr2:20404979:C:T	5.07781e-53	-1.95771e-09	-0.740517
20405285	chr2:20405285:T:G	4.28272e-53	-1.95771e-09	-0.910809
20405488	chr2:20405488:A:G	8.75204e-54	-0.836565	-1.66213
20405542	chr2:20405542:T:G	1.89262e-54	-2.27778	-1.75224
20405739	chr2:20405739:G:A	1.34451e-53	-0.720542	-1.34882
20406049	chr2:20406049:C:A	6.33142e-54	-1.28363	-1.53883
20406162	chr2:20406162:C:CT	1.83334e-54	-2.33728	-1.72457
20406216	chr2:20406216:A:T	1.9595e-53	-1.95771e-09	-1.69271
20406363	chr2:20406363:G:A	1.82393e-54	-2.34963	-1.71736
20406630	chr2:20406630:C:T	6.88746e-54	-1.26109	-1.47719
20406660	chr2:20406660:A:G	1.91218e-54	-2.29962	-1.72012
20406727	chr2:20406727:G:A	1.83016e-53	-1.95771e-09	-1.76099
20407407	chr2:20407407:T:C	1.82955e-53	-1.95771e-09	-1.76133
20407625	chr2:20407625:G:A	2.71102e-53	-1.95771e-09	-1.36807
20407662	chr2:20407662:C:A	1.70671e-54	-2.37403	-1.75939
20408452	chr2:20408452:C:G	1.80317e-54	-2.34259	-1.73585
20408570	chr2:20408570:T:G	1.69874e-54	-2.37876	-1.75933
20408635	chr2:20408635:T:C	5.20694e-53	-1.95771e-09	-0.715405
20409266	chr2:20409266:T:C	1.5976e-54	-2.46044	-1.73904
20409529	chr2:20409529:A:G	1.59393e-54	-2.47972	-1.72207
20409851	chr2:20409851:T:C	1.88556e-53	-1.95771e-09	-1.73117
20410003	chr2:20410003:C:T	2.78349e-54	-2.06083	-1.58344
20410547	chr2:20410547:T:G	1.8835e-54	-2.39835	-1.6365
20410562	chr2:20410562:T:C	1.51545e-54	-2.5576	-1.69467
20410568	chr2:20410568:A:C	1.51808e-54	-2.55838	-1.69216
20410584	chr2:20410584:G:A	1.92266e-54	-2.49965	-1.51463
20410904	chr2:20410904:G:C	1.07144e-53	-2.2964	-1.53232e-09
20411247	chr2:20411247:G:T	2.18707e-54	-2.12419	-1.76123
20411350	chr2:20411350:G:A	2.30239e-54	-2.0727	-1.76133
20411635	chr2:20411635:TA:T	2.34071e-54	-2.05646	-1.76107
20412590	chr2:20412590:T:C	1.9132e-54	-2.39683	-1.62237
20412774	chr2:20412774:T:C	7.79301e-54	-2.61476	-1.53232e-09
20412792	chr2:20412792:T:A	1.75572e-54	-2.37032	-1.73479
20412804	chr2:20412804:G:A	1.57782e-54	-2.62429	-1.58765
20412897	chr2:20412897:AG:A	2.6255e-54	-2.08265	-1.62006
20413320	chr2:20413320:AG:A	2.51953e-54	-2.07176	-1.67215
20413397	chr2:20413397:T:G	1.83836e-53	-1.95771e-09	-1.75652
20413541	chr2:20413541:C:T	1.77894e-54	-2.33329	-1.75868
20413600	chr2:20413600:G:A	2.82512e-54	-2.25387	-1.37557
20413833	chr2:20413833:A:G	7.74208e-54	-1.0923	-1.52902
20413924	chr2:20413924:G:A	2.80964e-54	-2.25776	-1.37716
20414016	chr2:20414016:A:C	3.07813e-54	-2.20328	-1.34038
20414040	chr2:20414040:A:G	2.98803e-54	-2.19026	-1.38311
20414054	chr2:20414054:G:A	2.70829e-53	-1.95771e-09	-1.36908
20414070	chr2:20414070:A:G	3.03234e-53	0.0719207	-1.32798
20414075	chr2:20414075:C:T	2.31989e-54	-2.31349	-1.51298
20414208	chr2:20414208:T:C	1.83183e-53	-1.95771e-09	-1.76008
20414656	chr2:20414656:G:A	1.9506e-53	-1.95771e-09	-1.69726
20414695	chr2:20414695:T:C	2.28297e-54	-2.33316	-1.50934
20414986	chr2:20414986:A:G	3.6394e-54	-2.23383	-1.14233
20415180	chr2:20415180:T:TG	5.77596e-54	-2.21362	-0.700655
20415301	chr2:20415301:T:C	2.79605e-54	-2.01197	-1.62781
20415349	chr2:20415349:C:T	2.07448e-53	-1.95771e-09	-1.63569
20415721	chr2:20415721:A:G	2.19615e-53	-1.57869	-1.53232e-09
20415867	chr2:20415867:C:T	2.47274e-54	-2.2946	-1.46805
20416077	chr2:20416077:G:T	1.33125e-52	-1.95771e-09	0.223307
20416168	chr2:20416168:A:G	2.2419e-54	-2.12089	-1.73976
20416272	chr2:20416272:C:T	1.96643e-54	-2.42009	-1.57168
20416327	chr2:20416327:C:T	1.18179e-53	-2.19836	-1.53232e-09
20416546	chr2:20416546:G:T	2.77104e-54	-1.96875	-1.68002
20416664	chr2:20416664:C:T	2.89703e-54	-1.93022	-1.67407
20416904	chr2:20416904:C:T	9.06262e-54	-2.46383	-1.53232e-09
20416947	chr2:20416947:G:C	3.38906e-54	-2.22298	-1.22445
20417605	chr2:20417605:C:T	1.83538e-53	-1.95771e-09	-1.75815
20417609	chr2:20417609:C:T	1.40083e-54	-2.67855	-1.65237
20417663	chr2:20417663:C:T	7.15916e-54	-2.69959	-1.53232e-09
20417807	chr2:20417807:C:T	2.09593e-53	-1.95771e-09	-1.6254
20417921	chr2:20417921:T:C	2.11429e-54	-2.49666	-1.42261
20417975	chr2:20417975:C:T	1.42917e-54	-2.65567	-1.65522
20418021	chr2:20418021:C:A	2.06283e-54	-2.52015	-1.42375
20418089	chr2:20418089:T:C	1.39476e-54	-2.60991	-1.72535
20418267	chr2:20418267:G:A	1.32567e-53	-1.11626	-0.967215
20418343	chr2:20418343:T:G	2.77882e-53	-1.95771e-09	-1.34337
20418346	chr2:20418346:T:C	3.10042e-54	-2.42455	-1.1119
20418487	chr2:20418487:A:AT	1.88671e-53	-1.73056	-1.53232e-09
20418675	chr2:20418675:C:T	1.26668e-54	-2.69871	-1.73288
20418680	chr2:20418680:C:T	1.27628e-54	-2.6998	-1.72423
20418897	chr2:20418897:G:T	1.33898e-54	-2.61506	-1.76102
20419160	chr2:20419160:C:T	1.44451e-54	-2.69462	-1.60559
20419186	chr2:20419186:A:G	2.71599e-53	-1.95771e-09	-1.36624
20419346	chr2:20419346:C:T	2.71331e-53	-1.95771e-09	-1.36723
20419522	chr2:20419522:T:C	1.83092e-53	-1.95771e-09	-1.76058
20419588	chr2:20419588:A:C	1.83459e-54	-2.69683	-1.36434
20419591	chr2:20419591:C:T	1.83593e-54	-2.69609	-1.36434
20419863	chr2:20419863:G:A	2.87776e-53	-1.95771e-09	-1.30839
20420332	chr2:20420332:A:G	1.98955e-54	-2.27484	-1.70523
20420514	chr2:20420514:C:T	1.5769e-54	-2.4625	-1.75002
20420525	chr2:20420525:A:G	2.76439e-54	-2.10213	-1.54903
20420550	chr2:20420550:A:T	7.7913e-54	-2.61498	-1.53232e-09
20420834	chr2:20420834:C:T	2.01824e-53	-1.95771e-09	-1.66317
20420943	chr2:20420943:G:T	5.46612e-53	-1.95771e-09	-0.666829
20421076	chr2:20421076:C:T	1.52521e-54	-2.50103	-1.74482
20421273	chr2:20421273:T:C	1.79592e-54	-2.33373	-1.74874
20421281	chr2:20421281:C:T	1.54773e-54	-2.47596	-1.75524
20421460	chr2:20421460:G:A	1.54389e-54	-2.48478	-1.74889
20421522	chr2:20421522:C:T	1.89542e-53	-1.95771e-09	-1.72596
20421643	chr2:20421643:C:T	1.5748e-54	-2.45431	-1.75954
20421706	chr2:20421706:C:G	2.84706e-54	-2.08265	-1.53905
20421799	chr2:20421799:T:C	1.71812e-54	-2.40765	-1.71911
20421806	chr2:20421806:G:A	3.18375e-53	-1.95771e-09	-1.20734
20421834	chr2:20421834:G:A	1.91663e-53	-1.95771e-09	-1.71483
20422018	chr2:20422018:G:A	1.83501e-53	-1.95771e-09	-1.75835
20422231	chr2:20422231:C:A	2.22965e-53	-1.95771e-09	-1.56355
20422232	chr2:20422232:A:G	1.3795e-54	-2.59905	-1.74721
20422531	chr2:20422531:C:T	2.11827e-53	-1.95771e-09	-1.6148
20422593	chr2:20422593:C:A	3.09864e-54	-2.60526	-0.931758
20423181	chr2:20423181:A:G	1.68229e-54	-2.38805	-1.75978
20423255	chr2:20423255:G:C	3.89326e-53	-1.95771e-09	-1.00615
20423324	chr2:20423324:A:C	2.80459e-54	-2.12142	-1.51531
20423636	chr2:20423636:C:T	2.81195e-53	-1.95771e-09	-1.33152
20423953	chr2:20423953:A:G	3.14995e-54	-1.76564	-1.75496
20424408	chr2:20424408:C:T	1.63705e-53	-2.56575	0.693249
20424453	chr2:20424453:AC:A	9.76132e-54	-2.38956	-1.53232e-09
20425146	chr2:20425146:C:T	5.62369e-53	-1.95771e-09	-0.63841
20425176	chr2:20425176:T:C	1.46961e-54	-2.53007	-1.75292
20425188	chr2:20425188:C:T	3.07059e-54	-2.61242	-0.933694
20425209	chr2:20425209:A:G	4.65683e-54	-2.61332	-0.51633
20425211	chr2:20425211:G:T	4.66246e-54	-2.61905	-0.509386
20425244	chr2:20425244:C:T	1.102e-52	-1.95771e-09	0.0343151
20425384	chr2:20425384:A:G	1.45639e-54	-2.53897	-1.75305
20425391	chr2:20425391:G:C	1.26671e-54	-2.68366	-1.7479
20425413	chr2:20425413:T:C	1.25223e-54	-2.69393	-1.74913
20425533	chr2:20425533:A:G	4.20783e-54	-2.63266	-0.59838
20425640	chr2:20425640:A:C	2.61299e-53	-1.95771e-09	-1.4049
20426003	chr2:20426003:C:T	9.15503e-54	-2.45368	-1.53232e-09
20426844	chr2:20426844:T:C	5.11653e-53	-1.95771e-09	-0.732922
20427047	chr2:20427047:T:G	1.84251e-53	-1.95771e-09	-1.75427
20427355	chr2:20427355:C:T	2.39579e-54	-2.66254	-1.13173
20427382	chr2:20427382:C:T	3.50598e-53	-1.95771e-09	-1.11093
20427388	chr2:20427388:T:C	3.4254e-53	-1.95771e-09	-1.13418
20427474	chr2:20427474:C:T	1.30687e-54	-2.67364	-1.72671
20427699	chr2:20427699:A:G	2.11601e-53	-1.95771e-09	-1.61587
20427971	chr2:20427971:G:A	1.85371e-53	-1.95771e-09	-1.74821
20427994	chr2:20427994:G:T	2.12785e-53	-1.95771e-09	-1.61028
20428010	chr2:20428010:C:T	4.22872e-53	-1.95771e-09	-0.923499
20428114	chr2:20428114:G:A	1.46761e-54	-2.56424	-1.72011
20428205	chr2:20428205:A:G	7.21077e-54	-2.69241	-1.53232e-09
20428372	chr2:20428372:A:T	3.58863e-53	-1.95771e-09	-1.08763
20428970	chr2:20428970:A:G	3.54659e-54	-2.61533	-0.786663
20429517	chr2:20429517:G:A	2.24079e-54	-2.11814	-1.74301
20429610	chr2:20429610:T:C	4.23003e-53	-1.95771e-09	-0.923189
20429678	chr2:20429678:C:T	5.59328e-53	-1.95771e-09	-0.643832
20429962	chr2:20429962:T:C	1.4123e-54	-2.56733	-1.75543
20430511	chr2:20430511:G:A	2.81497e-54	-2.19614	-1.43689
20430765	chr2:20430765:C:A	1.49248e-53	-2.48235	0.517385
20430768	chr2:20430768:C:T	7.05616e-53	-1.95771e-09	-0.411497
20430925	chr2:20430925:G:C	2.01898e-53	-1.95771e-09	-1.66281
20431479	chr2:20431479:T:C	1.91061e-53	-1.95771e-09	-1.71797
20431635	chr2:20431635:A:G	7.17465e-54	-2.69743	-1.53232e-09
20431755	chr2:20431755:G:T	2.77603e-53	-1.95771e-09	-1.34438
20431837	chr2:20431837:T:C	1.90972e-53	-1.95771e-09	-1.71844
20432124	chr2:20432124:G:A	4.58715e-54	-1.78298	-1.36175
20432313	chr2:20432313:G:A	1.07575e-52	-1.95771e-09	0.0102027
20432593	chr2:20432593:T:C	2.82133e-53	-1.95771e-09	-1.32819
20432881	chr2:20432881:G:T	1.84715e-53	-1.95771e-09	-1.75175
20432882	chr2:20432882:GC:G	1.84475e-53	-1.95771e-09	-1.75306
20433068	chr2:20433068:C:T	1.56998e-53	-2.68289	0.768555
20433680	chr2:20433680:T:G	1.5367e-54	-2.55176	-1.68658
20434545	chr2:20434545:T:G	2.57219e-53	-1.95771e-09	-1.42064
20434591	chr2:20434591:A:G	7.25134e-54	-1.54754	-1.13926
20434668	chr2:20434668:T:C	1.83918e-53	-1.95771e-09	-1.75608
20434786	chr2:20434786:T:C	6.2116e-54	-1.71022	-1.13134
20435266	chr2:20435266:G:A	3.92113e-53	-1.95771e-09	-0.999018
20435473	chr2:20435473:C:T	1.83273e-53	-1.95771e-09	-1.75959
20436366	chr2:20436366:G:C	1.02021e-53	-1.42009	-0.925294
20436372	chr2:20436372:T:C	3.77617e-54	-2.37004	-0.969228
20436620	chr2:20436620:G:T	2.8422e-54	-2.62522	-0.998184
20437168	chr2:20437168:A:G	2.34201e-53	-1.95771e-09	-1.51439
20437572	chr2:20437572:G:A	1.94656e-53	-1.95771e-09	-1.69933
20437810	chr2:20437810:C:T	1.31948e-54	-2.68905	-1.7017
20438136	chr2:20438136:T:C	2.21709e-53	-1.95771e-09	-1.5692
20438492	chr2:20438492:G:C	1.6586e-54	-2.45221	-1.7098
20439025	chr2:20439025:C:T	3.02456e-53	-1.95771e-09	-1.25863
20440395	chr2:20440395:C:A	1.85069e-53	-1.95771e-09	-1.74984
20440399	chr2:20440399:A:G	4.54827e-53	-1.95771e-09	-0.850651
20440547	chr2:20440547:A:T	8.97841e-53	-1.95771e-09	-0.170575
20440777	chr2:20440777:C:T	2.16781e-53	-1.95771e-09	-1.59168
20441066	chr2:20441066:G:A	3.98198e-53	-1.95771e-09	-0.983618
20441297	chr2:20441297:TG:T	3.43297e-53	-1.95771e-09	-1.13197
20441646	chr2:20441646:A:G	2.30312e-53	-1.95771e-09	-1.53113
20442994	chr2:20442994:G:A	2.13186e-53	-1.95771e-09	-1.6084
20443095	chr2:20443095:A:G	2.12111e-53	-1.95771e-09	-1.61346
20443195	chr2:20443195:T:C	4.34469e-54	-1.76338	-1.43565
20443338	chr2:20443338:TTTC:T	2.32013e-53	-1.95771e-09	-1.52377
20443351	chr2:20443351:CTTTCT:C	3.09491e-53	-1.95771e-09	-1.23564
20443438	chr2:20443438:G:C	1.86131e-53	-1.95771e-09	-1.74412
20443586	chr2:20443586:C:T	2.18163e-53	-1.95771e-09	-1.58533
20444021	chr2:20444021:G:A	1.86345e-53	-1.95771e-09	-1.74297
20444087	chr2:20444087:G:C	1.53177e-53	-1.16908	-0.76989
20444926	chr2:20444926:G:A	2.39056e-53	-1.95771e-09	-1.49387
20444977	chr2:20444977:G:T	1.43335e-53	-2.00538	-1.53232e-09
20445054	chr2:20445054:C:T	1.83755e-53	-1.95771e-09	-1.75696
20445695	chr2:20445695:G:T	7.3784e-54	-2.66943	-1.53232e-09
20446306	chr2:20446306:C:T	7.15798e-54	-2.69976	-1.53232e-09
20446348	chr2:20446348:G:A	2.47584e-54	-2.35235	-1.40905
20447199	chr2:20447199:G:A	1.85174e-53	-1.95771e-09	-1.74927
20447480	chr2:20447480:C:T	7.27074e-54	-2.68412	-1.53232e-09
20447669	chr2:20447669:C:T	7.17973e-54	-2.69672	-1.53232e-09
20448338	chr2:20448338:G:T	1.26274e-53	-2.13212	-1.53232e-09
20448363	chr2:20448363:C:T	1.38987e-54	-2.58267	-1.75611
20448450	chr2:20448450:G:T	3.45137e-54	-1.89163	-1.53758
20448645	chr2:20448645:C:G	3.28781e-53	-1.95771e-09	-1.17518
20449063	chr2:20449063:T:C	2.2009e-53	-1.95771e-09	-1.57653
20449200	chr2:20449200:T:C	2.86742e-53	-1.95771e-09	-1.31199
20449302	chr2:20449302:ATTG:A	3.73241e-54	-2.34478	-1.00615
20449766	chr2:20449766:C:CT	2.47136e-54	-2.18743	-1.57578
20449785	chr2:20449785:C:T	1.93301e-53	-1.95771e-09	-1.70632
20449814	chr2:20449814:TATC:T	9.5722e-54	-0.652951	-1.75617
20449913	chr2:20449913:A:G	2.37337e-53	-1.95771e-09	-1.50109
20450234	chr2:20450234:C:T	7.60167e-54	-2.63961	-1.53232e-09
20450353	chr2:20450353:A:G	2.55839e-53	-1.95771e-09	-1.42602
20450454	chr2:20450454:G:A	2.35554e-53	-1.95771e-09	-1.50863
20450774	chr2:20450774:A:G	3.45443e-53	-1.95771e-09	-1.12574
20450782	chr2:20450782:C:G	1.90165e-53	-1.95771e-09	-1.72268
20450817	chr2:20450817:C:T	1.58479e-54	-2.52794	-1.6796
20451072	chr2:20451072:G:A	2.15637e-53	-1.95771e-09	-1.59697
20451204	chr2:20451204:T:C	1.13486e-53	-0.541285	-1.6976
20451952	chr2:20451952:A:G	2.49785e-53	-1.95771e-09	-1.44997
20452150	chr2:20452150:G:C	1.42463e-53	-2.01149	-1.53232e-09
20452604	chr2:20452604:G:A	1.91356e-53	-1.95771e-09	-1.71643
20452746	chr2:20452746:A:G	4.74393e-54	-1.41138	-1.69974
20452906	chr2:20452906:A:C	1.9508e-54	-2.30414	-1.6956
20453150	chr2:20453150:C:T	1.83431e-53	-1.95771e-09	-1.75873
20453249	chr2:20453249:TGAG:T	1.88155e-54	-2.29754	-1.73835
20453685	chr2:20453685:A:C	8.89983e-54	-2.48195	-1.53232e-09
20454147	chr2:20454147:G:A	1.89965e-53	-1.95771e-09	-1.72373
20454247	chr2:20454247:G:A	2.36178e-53	-1.95771e-09	-1.50598
20454347	chr2:20454347:T:C	2.05006e-54	-2.36896	-1.58115
20454412	chr2:20454412:GCAC:G	1.14733e-52	-2.69529	2.76992
20454526	chr2:20454526:G:A	6.83131e-54	-0.987776	-1.75869
20454585	chr2:20454585:C:T	2.33926e-53	-1.95771e-09	-1.51556
20454809	chr2:20454809:C:T	3.28651e-53	-1.95771e-09	-1.17557
20454810	chr2:20454810:G:A	2.74972e-53	-2.64324	1.28934
20455021	chr2:20455021:C:T	5.87113e-54	-1.18873	-1.7092
20455099	chr2:20455099:G:T	3.28891e-54	-2.45774	-1.01969
20455139	chr2:20455139:A:G	8.55523e-53	-1.95771e-09	-0.218855
20455151	chr2:20455151:G:A	3.28934e-54	-2.45774	-1.01956
20455257	chr2:20455257:A:T	2.90455e-54	-2.22534	-1.37637
20455623	chr2:20455623:T:G	1.85888e-53	-1.95771e-09	-1.74542
20455916	chr2:20455916:G:T	2.86587e-54	-1.94152	-1.67359
20456153	chr2:20456153:G:A	1.85799e-53	-1.95771e-09	-1.7459
20456186	chr2:20456186:C:T	3.46675e-54	-2.20501	-1.21976
20456202	chr2:20456202:G:A	9.7917e-54	-2.38645	-1.53232e-09
20456205	chr2:20456205:C:G	4.42542e-53	-1.95771e-09	-0.878033
20456261	chr2:20456261:C:A	2.278e-53	-1.95771e-09	-1.5421
20456536	chr2:20456536:A:G	3.88955e-54	-2.16253	-1.14716
20456717	chr2:20456717:G:A	5.43185e-54	-1.84333	-1.13237
20456958	chr2:20456958:C:T	1.96875e-53	-1.95771e-09	-1.688
20457030	chr2:20457030:T:C	7.19143e-52	-1.95771e-09	1.91008
20457070	chr2:20457070:G:A	8.467e-54	-2.53181	-1.53232e-09
20457416	chr2:20457416:T:A	8.55523e-53	-1.95771e-09	-0.218855
20457806	chr2:20457806:C:T	3.58446e-54	-2.37169	-1.01969
20457937	chr2:20457937:A:G	1.88188e-53	-1.95771e-09	-1.73312
20458365	chr2:20458365:G:A	3.46635e-54	-2.40519	-1.01969
20458404	chr2:20458404:C:A	2.4208e-54	-2.30475	-1.47913
20458758	chr2:20458758:C:A	3.58381e-54	-2.15402	-1.23753
20459173	chr2:20459173:G:A	8.5594e-53	-1.95771e-09	-0.218368
20459201	chr2:20459201:T:C	3.45811e-54	-2.40757	-1.01969
20459718	chr2:20459718:A:G	2.23939e-54	-2.31866	-1.54312
20459737	chr2:20459737:A:G	8.56081e-53	-1.95771e-09	-0.218203
20460101	chr2:20460101:G:T	1.09787e-53	-1.12666	-1.14536
20460280	chr2:20460280:G:A	1.88386e-53	-1.95771e-09	-1.73208
20460433	chr2:20460433:C:T	2.62416e-53	-1.95771e-09	-1.40064
20460517	chr2:20460517:C:T	2.35994e-53	-1.95771e-09	-1.50676
20460554	chr2:20460554:C:A	1.83502e-53	-1.95771e-09	-1.75834
20461176	chr2:20461176:G:T	3.94803e-54	-2.17343	-1.12134
20461307	chr2:20461307:A:G	2.25416e-53	-1.95771e-09	-1.55262
20461578	chr2:20461578:C:T	3.30859e-53	-1.16888	-1.53232e-09
20461601	chr2:20461601:A:C	3.59227e-54	-2.35264	-1.03655
20462170	chr2:20462170:G:C	8.5594e-53	-1.95771e-09	-0.218368
20463038	chr2:20463038:A:G	3.44608e-54	-2.41003	-1.02071
20463056	chr2:20463056:A:G	4.15575e-53	-1.95771e-09	-0.940906
20463310	chr2:20463310:G:A	3.4486e-54	-2.24816	-1.18185
20463371	chr2:20463371:C:A	2.04854e-53	-1.95771e-09	-1.64827
20463415	chr2:20463415:G:A	8.94313e-53	-1.95771e-09	-0.174512
20463593	chr2:20463593:G:A	1.0347e-53	-2.33129	-1.53232e-09
20463651	chr2:20463651:C:T	1.85214e-53	-1.95771e-09	-1.74905
20463692	chr2:20463692:AT:A	7.16482e-54	-2.6988	-1.53232e-09
20463929	chr2:20463929:AAAAC:A	3.5141e-54	-2.41563	-0.995572
20464013	chr2:20464013:A:G	2.03465e-53	-1.95771e-09	-1.65508
20464735	chr2:20464735:AG:A	5.69707e-54	-1.76866	-1.15937
20464761	chr2:20464761:T:TA	2.65424e-53	-1.95771e-09	-1.38924
20464855	chr2:20464855:A:G	2.10392e-53	-1.95771e-09	-1.62159
20464944	chr2:20464944:T:C	1.452e-53	-1.70511	-0.28735
20465008	chr2:20465008:C:T	4.83348e-54	-2.33905	-0.75337
20465190	chr2:20465190:G:A	1.38269e-54	-2.59586	-1.74809
20465447	chr2:20465447:GA:G	8.5594e-53	-1.95771e-09	-0.218368
20465455	chr2:20465455:G:A	2.21255e-53	-1.95771e-09	-1.57125
20465600	chr2:20465600:C:T	5.36358e-54	-2.21119	-0.777164
20465639	chr2:20465639:G:T	2.01892e-54	-2.35529	-1.61013
20465897	chr2:20465897:C:G	6.26594e-53	-1.95771e-09	-0.530269
20465960	chr2:20465960:A:C	2.12182e-54	-2.30994	-1.60577
20466135	chr2:20466135:G:A	4.62792e-54	-1.82286	-1.31302
20466150	chr2:20466150:C:G	1.46936e-53	-0.983466	-0.997103
20466434	chr2:20466434:G:A	3.43213e-54	-2.41512	-1.01969
20466438	chr2:20466438:G:A	1.25451e-53	-1.04687	-1.09178
20467645	chr2:20467645:G:T	5.52801e-53	-1.95771e-09	-0.65557
20468156	chr2:20468156:T:C	2.41523e-53	-1.95771e-09	-1.4836
20468206	chr2:20468206:C:T	1.34277e-54	-2.63602	-1.73723
20468492	chr2:20468492:A:G	1.49659e-53	-0.326397	-1.63581
20468779	chr2:20468779:G:T	1.83856e-53	-1.95771e-09	-1.75642
20468811	chr2:20468811:C:T	1.92465e-54	-2.51076	-1.50248
20468831	chr2:20468831:G:A	2.36206e-54	-2.68842	-1.12003
20469108	chr2:20469108:G:T	2.5976e-54	-2.20293	-1.51046
20469178	chr2:20469178:A:G	3.21915e-54	-1.81091	-1.68796
20469255	chr2:20469255:T:C	3.54984e-53	-1.95771e-09	-1.09849
20469324	chr2:20469324:T:A	3.22237e-53	-1.95771e-09	-1.19528
20469522	chr2:20469522:T:C	3.63366e-53	-1.95771e-09	-1.07516
20469666	chr2:20469666:G:A	1.83835e-53	-1.95771e-09	-1.75653
20469684	chr2:20469684:C:T	1.9759e-53	-0.631132	-1.05324
20469836	chr2:20469836:C:T	2.20156e-53	-0.547822	-1.02841
20469976	chr2:20469976:A:G	5.6842e-54	-1.1769	-1.7534
20470467	chr2:20470467:G:C	1.62413e-53	-0.920525	-0.959902
20471434	chr2:20471434:C:T	1.57969e-53	-1.90817	-1.53232e-09
20471496	chr2:20471496:A:T	7.30043e-54	-2.68005	-1.53232e-09
20471529	chr2:20471529:T:C	1.58321e-53	-0.321821	-1.58412
20471860	chr2:20471860:C:T	1.89142e-54	-2.69915	-1.33151
20471928	chr2:20471928:A:G	2.19201e-53	-1.95771e-09	-1.58058
20472130	chr2:20472130:G:A	2.83281e-53	-1.95771e-09	-1.32413
20472210	chr2:20472210:T:C	1.46808e-52	-1.95771e-09	0.321143
20472309	chr2:20472309:G:A	1.897e-53	-1.95771e-09	-1.72513
20472539	chr2:20472539:A:G	8.34452e-54	-1.38503	-1.16134
20472789	chr2:20472789:A:G	1.41788e-52	-1.95771e-09	0.286351
20472902	chr2:20472902:A:T	9.0212e-54	-0.805404	-1.663
20473010	chr2:20473010:C:T	1.30848e-52	-1.95771e-09	0.206053
20473012	chr2:20473012:G:A	4.09371e-54	-1.4973	-1.76123
20473111	chr2:20473111:A:AC	5.96854e-54	-1.41795	-1.46353
20473147	chr2:20473147:C:T	1.30848e-52	-1.95771e-09	0.206053
20473333	chr2:20473333:G:A	2.80676e-54	-1.9614	-1.67455
20473485	chr2:20473485:C:T	2.02242e-53	-1.95771e-09	-1.6611
20473487	chr2:20473487:G:A	4.26753e-54	-1.4559	-1.76104
20473630	chr2:20473630:C:T	2.12993e-53	-1.95771e-09	-1.60931
20474195	chr2:20474195:G:A	1.25503e-54	-2.6798	-1.76103
20474235	chr2:20474235:C:T	8.08816e-54	-2.57758	-1.53232e-09
20474261	chr2:20474261:G:A	1.56164e-51	-2.67739	5.3629
20474483	chr2:20474483:A:C	4.05188e-54	-1.50756	-1.76124
20474946	chr2:20474946:G:A	4.2298e-54	-1.46792	-1.75791
20475465	chr2:20475465:G:A	3.58132e-53	-1.95771e-09	-1.08967
20475605	chr2:20475605:C:A	2.36457e-54	-2.16338	-1.64401
20475840	chr2:20475840:T:C	5.17252e-54	-1.41734	-1.60729
20475935	chr2:20475935:G:A	1.33566e-52	-1.95771e-09	0.226611
20476092	chr2:20476092:G:A	2.32249e-53	-1.95771e-09	-1.52276
20476107	chr2:20476107:A:G	3.09662e-53	-1.95771e-09	-1.23509
20476386	chr2:20476386:G:A	1.50071e-54	-2.53602	-1.72603
20476477	chr2:20476477:T:C	7.17206e-54	-2.69779	-1.53232e-09
20476530	chr2:20476530:T:C	7.21306e-54	-2.69209	-1.53232e-09
20477234	chr2:20477234:A:G	6.14768e-53	-1.95771e-09	-0.549324
20477548	chr2:20477548:A:G	2.65828e-53	-1.95771e-09	-1.38772
20477596	chr2:20477596:TA:T	3.95038e-53	-1.95771e-09	-0.991586
20477600	chr2:20477600:TA:T	7.15945e-54	-2.69955	-1.53232e-09
20477602	chr2:20477602:TTTATTTATTTA:T	7.16283e-54	-2.69908	-1.53232e-09
20477604	chr2:20477604:TA:T	1.05923e-53	-2.30785	-1.53232e-09
20477606	chr2:20477606:TTTATTTA:T	1.08814e-53	-2.28093	-1.53232e-09
20477683	chr2:20477683:C:T	7.55558e-54	-2.6457	-1.53232e-09
20477796	chr2:20477796:C:T	2.72954e-53	-1.95771e-09	-1.36126
20477887	chr2:20477887:G:A	1.82851e-54	-2.44614	-1.61834
20478130	chr2:20478130:G:A	7.75162e-54	-2.62008	-1.53232e-09
20478469	chr2:20478469:T:C	1.8671e-53	-1.95771e-09	-1.74101
20479340	chr2:20479340:C:T	3.57461e-54	-1.71292	-1.6812
20479684	chr2:20479684:T:C	1.97735e-53	-1.95771e-09	-1.68364
20480060	chr2:20480060:G:A	2.12963e-53	-1.95771e-09	-1.60945
20480097	chr2:20480097:T:C	3.76361e-54	-1.80301	-1.53959
20480099	chr2:20480099:G:A	2.98451e-54	-2.12826	-1.44628
20480105	chr2:20480105:T:G	2.50698e-53	-1.95771e-09	-1.44632
20480416	chr2:20480416:T:C	2.24543e-53	-1.95771e-09	-1.5565
20480680	chr2:20480680:T:G	2.39369e-54	-2.0347	-1.76044
20480869	chr2:20480869:C:T	1.25505e-53	-2.13822	-1.53232e-09
20480904	chr2:20480904:C:A	2.16392e-54	-2.14123	-1.75483
20480932	chr2:20480932:G:A	2.14201e-54	-2.14896	-1.75728
20480962	chr2:20480962:T:G	6.89215e-53	-1.95771e-09	-0.435016
20481248	chr2:20481248:G:A	7.06262e-53	-1.95771e-09	-0.410582
20481333	chr2:20481333:G:A	2.7407e-54	-2.16573	-1.49404
20481353	chr2:20481353:G:T	1.89848e-53	-1.95771e-09	-1.72434
20481980	chr2:20481980:C:T	2.23603e-53	-1.95771e-09	-1.56069
20482209	chr2:20482209:CT:C	1.75523e-54	-2.53634	-1.56904
20482717	chr2:20482717:C:T	2.72855e-53	-1.95771e-09	-1.36163
20482724	chr2:20482724:ATAT:A	1.83232e-52	-1.95771e-09	0.542769
20482732	chr2:20482732:C:A	1.90259e-54	-2.32002	-1.70475
20482993	chr2:20482993:A:T	7.11945e-53	-1.95771e-09	-0.402568
20483078	chr2:20483078:T:C	3.43221e-54	-1.74073	-1.69405
20483196	chr2:20483196:T:A	3.22671e-53	-1.95771e-09	-1.19394
20483207	chr2:20483207:C:T	6.27672e-53	-1.95771e-09	-0.528551
20483384	chr2:20483384:G:A	4.98399e-53	-1.95771e-09	-0.759168
20483855	chr2:20483855:T:G	5.53346e-53	-1.95771e-09	-0.654584
20484400	chr2:20484400:T:C	6.36639e-54	-1.06066	-1.75629
20485183	chr2:20485183:T:C	2.10138e-53	-1.95771e-09	-1.6228
20485421	chr2:20485421:T:C	2.34883e-54	-2.06129	-1.75277
20485710	chr2:20485710:C:T	4.41414e-54	-1.44759	-1.73558
20485834	chr2:20485834:A:G	4.52197e-54	-1.42595	-1.73309
20485927	chr2:20485927:A:G	2.14e-53	-1.95771e-09	-1.60459
20486154	chr2:20486154:T:TGA	1.99297e-54	-2.69222	-1.28614
20486459	chr2:20486459:C:T	2.01327e-53	-1.95771e-09	-1.66564
20486782	chr2:20486782:AG:A	2.16943e-53	-1.95771e-09	-1.59093
20487010	chr2:20487010:G:C	4.96531e-54	-1.57375	-1.49175
20487339	chr2:20487339:C:T	1.58377e-54	-2.4588	-1.74937
20487955	chr2:20487955:T:A	1.24601e-54	-2.68817	-1.75987
20488301	chr2:20488301:A:C	2.91586e-54	-2.69234	-0.905474
20488758	chr2:20488758:C:T	5.02158e-54	-1.40849	-1.64575
20489336	chr2:20489336:C:A	1.83436e-53	-1.95771e-09	-1.7587
20489772	chr2:20489772:G:A	3.53367e-54	-2.53654	-0.869104
20490044	chr2:20490044:T:C	5.09524e-54	-1.3861	-1.65357
20490177	chr2:20490177:G:C	2.41092e-54	-2.6944	-1.09358
20490569	chr2:20490569:C:T	6.35425e-53	-1.95771e-09	-0.516275
20490630	chr2:20490630:A:T	5.95692e-54	-1.33668	-1.54675
20490836	chr2:20490836:CT:C	2.66098e-54	-2.57495	-1.11434
20491154	chr2:20491154:G:A	4.23837e-53	-1.95771e-09	-0.921219
20492065	chr2:20492065:C:T	2.35674e-54	-2.67453	-1.13618
20492367	chr2:20492367:G:T	4.33107e-53	-1.95771e-09	-0.899584
20492439	chr2:20492439:C:T	1.50676e-54	-2.53524	-1.72279
20492551	chr2:20492551:G:A	2.77998e-54	-2.66247	-0.983066
20492769	chr2:20492769:C:T	2.22076e-53	-1.95771e-09	-1.56755
20492859	chr2:20492859:C:T	2.7111e-54	-2.66187	-1.00876
20493187	chr2:20493187:T:C	1.72908e-54	-2.47935	-1.64104
20493374	chr2:20493374:T:C	3.20149e-54	-2.10451	-1.39985
20493402	chr2:20493402:A:C	2.86475e-54	-2.6794	-0.9361
20494043	chr2:20494043:C:T	2.36186e-54	-2.38502	-1.42351
20494285	chr2:20494285:T:G	1.83399e-53	-1.95771e-09	-1.7589
20495530	chr2:20495530:C:T	1.82041e-52	-1.95771e-09	0.53625
20495544	chr2:20495544:G:A	1.98352e-54	-2.43214	-1.55097
20495642	chr2:20495642:C:T	1.48174e-54	-2.53979	-1.73498
20495701	chr2:20495701:G:A	8.09209e-53	-1.95771e-09	-0.274511
20495871	chr2:20495871:TA:T	9.97711e-53	-1.95771e-09	-0.0651042
20495963	chr2:20495963:T:C	1.7726e-54	-2.48037	-1.61516
20496075	chr2:20496075:C:T	4.42717e-53	-1.95771e-09	-0.877638
20496218	chr2:20496218:G:A	8.38288e-53	-1.95771e-09	-0.239207
20496496	chr2:20496496:G:T	2.49225e-54	-2.41055	-1.34424
20496711	chr2:20496711:G:C	4.78681e-53	-1.95771e-09	-0.799533
20496830	chr2:20496830:G:C	1.33148e-54	-2.699	-1.6827
20496890	chr2:20496890:T:C	4.11058e-53	-1.95771e-09	-0.951834
20497147	chr2:20497147:G:A	2.84823e-54	-1.9864	-1.63488
20497590	chr2:20497590:G:A	1.9853e-54	-2.63924	-1.34298
20497658	chr2:20497658:C:T	4.11522e-53	-1.95771e-09	-0.950705
20497984	chr2:20497984:T:A	5.47957e-54	-1.38606	-1.5809
20498165	chr2:20498165:T:C	2.41072e-54	-2.46691	-1.32115
20498958	chr2:20498958:G:A	1.98016e-54	-2.28916	-1.69565
20499341	chr2:20499341:T:A	1.2082e-53	-1.78776	-0.388501
20499764	chr2:20499764:C:T	2.42368e-54	-2.4487	-1.33399
20499865	chr2:20499865:G:A	9.72114e-54	-0.762264	-1.63142
20499907	chr2:20499907:C:G	7.37559e-54	-0.919747	-1.75006
20500014	chr2:20500014:G:A	7.1654e-54	-2.69872	-1.53232e-09
20500041	chr2:20500041:C:G	8.67265e-54	-2.50781	-1.53232e-09
20500076	chr2:20500076:T:C	6.04656e-53	-1.95771e-09	-0.565909
20500237	chr2:20500237:C:T	1.0653e-53	-0.687664	-1.61447
20500405	chr2:20500405:G:A	3.49255e-54	-1.86946	-1.54789
20500691	chr2:20500691:C:T	1.59974e-53	-1.89556	-1.53232e-09
20500809	chr2:20500809:G:A	8.18189e-54	-2.56606	-1.53232e-09
20501026	chr2:20501026:C:T	4.8634e-54	-1.47	-1.61624
20501043	chr2:20501043:T:C	2.11994e-53	-1.95771e-09	-1.61401
20501140	chr2:20501140:A:G	2.00895e-52	-1.95771e-09	0.634802
20501301	chr2:20501301:T:C	7.27006e-54	-2.68422	-1.53232e-09
20501347	chr2:20501347:T:C	6.42761e-53	-1.95771e-09	-0.504795
20501390	chr2:20501390:A:C	1.98993e-53	-1.95771e-09	-1.6773
20501396	chr2:20501396:G:A	1.90287e-53	-1.95771e-09	-1.72203
20501410	chr2:20501410:A:G	2.84303e-54	-1.90596	-1.71715
20501507	chr2:20501507:T:G	7.23873e-54	-2.68854	-1.53232e-09
20501527	chr2:20501527:T:C	1.6908e-54	-2.54481	-1.59797
20501633	chr2:20501633:C:T	7.15737e-54	-2.69984	-1.53232e-09
20501692	chr2:20501692:T:C	3.3034e-54	-1.80803	-1.665
20501769	chr2:20501769:C:T	1.86807e-54	-2.51497	-1.52811
20501874	chr2:20501874:G:A	2.05005e-53	-1.95771e-09	-1.64753
20502219	chr2:20502219:C:G	2.5455e-54	-2.46488	-1.26877
20502272	chr2:20502272:C:T	3.62659e-54	-2.65364	-0.726048
20502345	chr2:20502345:G:A	1.98855e-52	-1.95771e-09	0.624591
20502555	chr2:20502555:G:A	1.44287e-53	-0.720291	-1.27847
20502763	chr2:20502763:A:G	2.88371e-52	-1.95771e-09	0.996265
20503116	chr2:20503116:T:C	2.07038e-53	-1.95771e-09	-1.63767
20503155	chr2:20503155:G:A	3.76748e-53	0.0263976	-1.06539
20503383	chr2:20503383:A:G	2.01265e-53	-0.41057	-1.25538
20503590	chr2:20503590:A:G	5.84224e-53	-0.47217	-0.128114
20503735	chr2:20503735:C:T	1.7688e-53	-2.24537	0.450269
20503805	chr2:20503805:G:A	1.90936e-53	-2.16966	0.451031
20504109	chr2:20504109:T:C	4.48732e-53	-0.589289	-0.274854
20504208	chr2:20504208:A:G	1.02104e-53	-0.889493	-1.45508
20504260	chr2:20504260:T:C	3.18294e-52	-1.95771e-09	1.09499
20504854	chr2:20504854:C:T	7.36974e-54	-1.05754	-1.61306
20505108	chr2:20505108:T:C	2.30224e-52	-1.95771e-09	0.771071
20505119	chr2:20505119:C:T	1.93868e-52	-1.95771e-09	0.599195
20505129	chr2:20505129:C:T	2.70762e-54	-2.36555	-1.30636
20505131	chr2:20505131:T:C	3.5675e-53	-1.95771e-09	-1.09353
20505495	chr2:20505495:A:T	5.19012e-54	-1.76084	-1.26038
20505833	chr2:20505833:G:A	8.7141e-54	-2.50304	-1.53232e-09
20505847	chr2:20505847:T:TGCAG	5.26437e-53	-1.95771e-09	-0.704436
20506147	chr2:20506147:C:T	2.13151e-53	-1.95771e-09	-1.60857
20506150	chr2:20506150:G:A	2.33813e-54	-2.07369	-1.74494
20506203	chr2:20506203:A:G	6.9407e-54	-1.88732	-0.843258
20506291	chr2:20506291:A:AT	1.91063e-53	-2.13548	0.417516
20506318	chr2:20506318:C:T	2.39306e-53	-1.95771e-09	-1.49282
20506616	chr2:20506616:C:T	2.50369e-53	-1.95771e-09	-1.44763
20506806	chr2:20506806:C:T	4.21865e-54	-1.57284	-1.65563
20506912	chr2:20506912:G:A	6.16256e-53	-1.95771e-09	-0.546906
20506970	chr2:20506970:G:A	5.23374e-54	-2.10375	-0.909102
20506972	chr2:20506972:G:A	1.82166e-54	-2.67755	-1.39068
20507191	chr2:20507191:A:G	1.26995e-54	-2.67817	-1.75083
20507302	chr2:20507302:A:G	1.341e-54	-2.62245	-1.75211
20507473	chr2:20507473:G:GC	2.27611e-54	-2.62543	-1.22008
20507527	chr2:20507527:G:C	1.83157e-53	-1.95771e-09	-1.76023
20507624	chr2:20507624:T:C	1.56619e-54	-2.67898	-1.54036
20507741	chr2:20507741:A:G	1.87407e-53	-1.95771e-09	-1.73728
20507910	chr2:20507910:C:T	1.7754e-52	-1.95771e-09	0.511215
20508047	chr2:20508047:T:C	2.09461e-53	-1.95771e-09	-1.62603
20508224	chr2:20508224:C:T	1.84156e-53	-1.95771e-09	-1.75478
20508225	chr2:20508225:G:A	1.41136e-52	-1.95771e-09	0.281742
20508641	chr2:20508641:T:C	3.55412e-53	-1.09729	-1.53232e-09
20508696	chr2:20508696:C:T	2.25513e-53	-1.95771e-09	-1.55219
20508809	chr2:20508809:A:G	1.83366e-53	-1.95771e-09	-1.75908
20509590	chr2:20509590:C:T	5.95515e-53	-1.95771e-09	-0.581142
20509854	chr2:20509854:C:G	1.99024e-53	-1.95771e-09	-1.67714
20509930	chr2:20509930:G:A	5.73139e-53	-1.95771e-09	-0.619441
20509934	chr2:20509934:G:A	2.82513e-54	-1.9628	-1.66663
20509988	chr2:20509988:G:C	9.83866e-54	-0.978198	-1.40347
20510016	chr2:20510016:G:A	8.05172e-54	-2.5821	-1.53232e-09
20510170	chr2:20510170:G:A	1.2188e-52	0.135054	-1.53232e-09
20510229	chr2:20510229:C:T	1.47572e-53	-1.41385	-0.562406
20510379	chr2:20510379:A:C	2.84787e-54	-1.93351	-1.6879
20510400	chr2:20510400:A:G	2.13901e-53	-1.95771e-09	-1.60505
20510402	chr2:20510402:G:A	6.53599e-53	-1.95771e-09	-0.488074
20510517	chr2:20510517:T:C	6.9659e-53	-1.95771e-09	-0.424371
20510530	chr2:20510530:C:G	1.35033e-52	-1.95771e-09	0.237539
20510934	chr2:20510934:T:C	3.07741e-54	-2.06418	-1.47971
20510947	chr2:20510947:T:C	1.90152e-53	-1.95771e-09	-1.72274
20511076	chr2:20511076:C:T	3.41838e-54	-2.57066	-0.86816
20511220	chr2:20511220:C:T	1.83054e-53	-1.95771e-09	-1.76079
20511328	chr2:20511328:C:T	1.1699e-52	-1.95771e-09	0.0941048
20511458	chr2:20511458:G:A	1.51661e-52	-1.95771e-09	0.353662
20511826	chr2:20511826:CA:C	1.44073e-54	-2.57004	-1.73279
20511896	chr2:20511896:C:T	5.25256e-54	-2.13767	-0.871597
20511942	chr2:20511942:C:G	2.20178e-54	-2.12221	-1.75651
20511959	chr2:20511959:C:T	2.41819e-53	-1.95771e-09	-1.48238
20512013	chr2:20512013:C:T	2.18997e-54	-2.44407	-1.44003
20512312	chr2:20512312:A:G	2.05646e-54	-2.18687	-1.76013
20512493	chr2:20512493:C:T	3.12604e-54	-2.65404	-0.87418
20512540	chr2:20512540:A:G	1.48638e-54	-2.51217	-1.75947
20513248	chr2:20513248:T:C	3.0232e-54	-2.54707	-1.0146
20513452	chr2:20513452:T:C	6.90363e-54	-1.29952	-1.43642
20513459	chr2:20513459:C:T	1.2906e-53	-2.56604	0.455752
20513602	chr2:20513602:C:T	1.83349e-53	-1.95771e-09	-1.75917
20513605	chr2:20513605:G:A	8.15398e-54	-1.28418	-1.2853
20513976	chr2:20513976:C:T	2.45013e-53	-1.95771e-09	-1.46926
20514078	chr2:20514078:G:C	5.76208e-53	-1.95771e-09	-0.614099
20514267	chr2:20514267:G:A	3.26349e-54	-1.95149	-1.53369
20514312	chr2:20514312:C:T	1.85187e-53	-1.95771e-09	-1.7492
20514625	chr2:20514625:C:T	1.62328e-54	-2.68814	-1.49539
20514703	chr2:20514703:C:A	1.09735e-53	-0.993131	-1.27937
20514970	chr2:20514970:G:A	8.75444e-54	-2.49842	-1.53232e-09
20515241	chr2:20515241:G:A	1.32473e-54	-2.63789	-1.74889
20515359	chr2:20515359:C:T	2.56497e-54	-2.14386	-1.58217
20515516	chr2:20515516:C:T	1.31076e-54	-2.68007	-1.7173
20515595	chr2:20515595:A:G	2.95286e-53	-0.942087	-0.340538
20515730	chr2:20515730:A:G	9.09103e-53	-1.95771e-09	-0.15811
20516043	chr2:20516043:A:C	2.08436e-53	-1.95771e-09	-1.63094
20516166	chr2:20516166:C:T	3.86426e-53	-1.95771e-09	-1.01363
20516363	chr2:20516363:T:C	2.17284e-54	-2.6213	-1.27065
20516569	chr2:20516569:A:G	1.89583e-53	-1.95771e-09	-1.72574
20516671	chr2:20516671:A:G	4.14175e-54	-1.49579	-1.75107
20516699	chr2:20516699:G:A	7.44217e-53	-1.95771e-09	-0.358235
20516863	chr2:20516863:T:C	2.84354e-53	-1.95771e-09	-1.32035
20516994	chr2:20516994:G:A	2.63109e-54	-2.46404	-1.23654
20517365	chr2:20517365:C:T	2.57407e-54	-2.6902	-1.03229
20517383	chr2:20517383:A:G	1.35252e-54	-2.69941	-1.6666
20517435	chr2:20517435:C:T	3.14731e-53	-1.95771e-09	-1.21885
20517473	chr2:20517473:C:T	3.97434e-53	-1.95771e-09	-0.98554
20517584	chr2:20517584:C:A	5.60676e-53	-1.95771e-09	-0.641425
20517958	chr2:20517958:C:T	2.31721e-53	-1.95771e-09	-1.52503
20518264	chr2:20518264:T:G	2.15974e-53	-1.59541	-1.53232e-09
20518294	chr2:20518294:G:A	1.8656e-53	-1.95771e-09	-1.74182
20518492	chr2:20518492:G:A	1.87701e-53	-1.95771e-09	-1.73572
20518609	chr2:20518609:T:A	2.89554e-53	-1.95771e-09	-1.30223
20518870	chr2:20518870:A:G	3.41e-54	-1.70772	-1.73355
20519241	chr2:20519241:C:T	5.63237e-53	-1.95771e-09	-0.636867
20519371	chr2:20519371:T:C	2.67808e-54	-2.07242	-1.61046
20519476	chr2:20519476:A:T	5.56797e-53	-1.95771e-09	-0.648368
20519695	chr2:20519695:C:T	2.42621e-53	-0.89877	-0.580296
20520041	chr2:20520041:T:C	9.50517e-54	-2.41615	-1.53232e-09
20520154	chr2:20520154:C:A	1.83371e-54	-2.62021	-1.44143
20520278	chr2:20520278:G:A	2.38087e-53	-1.95771e-09	-1.49793
20520324	chr2:20520324:T:C	2.13167e-54	-2.6501	-1.26098
20520477	chr2:20520477:A:G	4.72973e-54	-1.52145	-1.59267
20520964	chr2:20520964:T:C	2.49831e-54	-2.6847	-1.06767
20521136	chr2:20521136:G:A	2.08324e-54	-2.25281	-1.68125
20521888	chr2:20521888:A:T	1.92581e-53	-1.95771e-09	-1.71005
20522199	chr2:20522199:A:G	1.33436e-54	-2.64157	-1.73796
20522354	chr2:20522354:A:G	2.73136e-54	-2.65884	-1.00434
20522710	chr2:20522710:A:G	7.28308e-53	-1.95771e-09	-0.379844
20522729	chr2:20522729:G:A	7.18108e-53	0.27855	-0.672498
20523129	chr2:20523129:G:A	1.60282e-53	-1.89363	-1.53232e-09
20523133	chr2:20523133:T:C	5.45559e-53	-0.668758	-1.53232e-09
20523425	chr2:20523425:G:T	2.11151e-53	0.011713	-1.62971
20523604	chr2:20523604:C:T	8.44356e-53	-1.95771e-09	-0.231995
20523891	chr2:20523891:G:T	5.59664e-53	-0.643232	-1.53232e-09
20523936	chr2:20523936:G:A	3.87535e-53	-1.95771e-09	-1.01076
20524408	chr2:20524408:C:T	3.19039e-53	-0.511804	-0.69345
20524639	chr2:20524639:T:C	2.17423e-53	-1.95771e-09	-1.58872
20525267	chr2:20525267:C:T	1.84107e-53	-1.95771e-09	-1.75505
20525268	chr2:20525268:G:A	3.97208e-53	-1.95771e-09	-0.986108
20525425	chr2:20525425:C:T	3.64326e-53	-1.95771e-09	-1.07252
20525538	chr2:20525538:T:C	4.08392e-53	-0.398445	-0.559896
20525694	chr2:20525694:G:C	1.53119e-54	-2.48275	-1.75918
20526096	chr2:20526096:C:T	4.23094e-53	-1.95771e-09	-0.922973
20526355	chr2:20526355:T:G	7.71865e-53	-0.321759	-1.53232e-09
20526593	chr2:20526593:A:G	7.6682e-54	-2.6309	-1.53232e-09
20526624	chr2:20526624:G:C	4.24087e-53	-0.369338	-0.551291
20526862	chr2:20526862:A:G	1.30107e-52	-1.95771e-09	0.200373
20527283	chr2:20527283:G:A	2.5281e-53	-1.95771e-09	-1.43793
20527811	chr2:20527811:T:C	6.85328e-53	-1.95771e-09	-0.440671
20528374	chr2:20528374:AC:A	1.6236e-54	-2.60585	-1.57749
20528549	chr2:20528549:C:A	1.59649e-54	-2.59513	-1.60504
20528707	chr2:20528707:C:T	1.65042e-54	-2.49724	-1.66971
20528755	chr2:20528755:C:T	5.19123e-53	-1.95771e-09	-0.718428
20529048	chr2:20529048:T:C	4.22944e-53	-1.95771e-09	-0.923328
20529171	chr2:20529171:C:T	1.73737e-54	-2.52998	-1.58563
20529491	chr2:20529491:T:A	6.71989e-53	-1.95771e-09	-0.460327
20529837	chr2:20529837:T:C	1.80191e-54	-2.68934	-1.38979
20529986	chr2:20529986:T:C	7.20782e-53	-1.95771e-09	-0.390232
20530039	chr2:20530039:C:T	2.9568e-54	-2.63701	-0.946866
20530155	chr2:20530155:T:C	6.70313e-53	-1.95771e-09	-0.462824
20530169	chr2:20530169:T:C	1.74397e-54	-2.66458	-1.44724
20530272	chr2:20530272:G:A	2.54406e-54	-2.58951	-1.14472
20530947	chr2:20530947:A:G	3.52274e-54	-2.55777	-0.85097
20531440	chr2:20531440:C:A	6.99737e-53	-1.95771e-09	-0.419863
20531483	chr2:20531483:G:A	1.86339e-54	-2.53641	-1.50917
20532003	chr2:20532003:C:A	4.95036e-53	-1.95771e-09	-0.765937
20532221	chr2:20532221:T:A	1.29793e-53	-2.44042	0.335795
20532391	chr2:20532391:A:G	1.88091e-53	-1.95771e-09	-1.73364
20532767	chr2:20532767:G:GA	2.19529e-53	-0.654151	-0.924934
20532775	chr2:20532775:G:A	1.32331e-54	-2.69201	-1.69584
20533151	chr2:20533151:A:G	9.50881e-54	-0.774289	-1.64148
20533551	chr2:20533551:A:G	1.87292e-53	-1.95771e-09	-1.7379
20533566	chr2:20533566:C:T	3.7969e-53	-1.95771e-09	-1.03121
20533661	chr2:20533661:G:A	1.21822e-53	-2.6518	0.483796
20533707	chr2:20533707:C:T	1.49801e-54	-2.52194	-1.74191
20533997	chr2:20533997:G:T	1.85778e-53	-1.95771e-09	-1.74601
20534789	chr2:20534789:C:T	1.5044e-54	-2.52066	-1.73893
20535082	chr2:20535082:G:A	6.24115e-54	-2.69423	-0.142594
20535205	chr2:20535205:T:C	6.23822e-53	-1.95771e-09	-0.534703
20535514	chr2:20535514:T:A	3.86496e-54	-2.12385	-1.19218
20535862	chr2:20535862:A:G	1.91673e-53	-1.95771e-09	-1.71478
20535954	chr2:20535954:C:T	7.63894e-54	-2.63472	-1.53232e-09
20536477	chr2:20536477:C:T	1.26405e-54	-2.69666	-1.737
20536559	chr2:20536559:C:G	1.1952e-53	-2.68847	0.501383
20536604	chr2:20536604:A:T	4.31765e-54	-2.40627	-0.799004
20537002	chr2:20537002:T:C	2.23845e-54	-2.35149	-1.51071
20537948	chr2:20537948:C:G	2.37379e-54	-2.14629	-1.6572
20538176	chr2:20538176:G:T	7.26241e-54	-2.68527	-1.53232e-09
20538312	chr2:20538312:C:A	9.61814e-54	-2.69974	0.295412
20538402	chr2:20538402:T:TAAGGAG	2.16293e-54	-2.21209	-1.68442
20538545	chr2:20538545:C:T	5.64558e-53	-1.95771e-09	-0.634526
20538575	chr2:20538575:C:G	1.00038e-53	-1.04141	-1.32361
20538613	chr2:20538613:C:T	1.67188e-53	-1.09617	-0.755282
20538724	chr2:20538724:G:A	1.72891e-54	-2.37951	-1.74098
20538888	chr2:20538888:C:T	4.82374e-54	-1.92948	-1.16495
20538999	chr2:20538999:G:A	4.64517e-54	-2.13639	-0.995762
20539116	chr2:20539116:A:G	7.61848e-54	-1.3884	-1.24901
20539166	chr2:20539166:C:G	1.75669e-53	-0.661041	-1.14093
20539412	chr2:20539412:C:A	9.13957e-54	-2.45537	-1.53232e-09
20540038	chr2:20540038:A:G	1.84764e-53	-1.95771e-09	-1.75149
20540212	chr2:20540212:C:T	6.80618e-54	-2.68424	-0.0659075
20540363	chr2:20540363:A:T	1.44784e-54	-2.56167	-1.73623
20540438	chr2:20540438:A:G	1.18216e-53	-0.899703	-1.29835
20540645	chr2:20540645:G:A	9.67841e-54	-1.21375	-1.18434
20540716	chr2:20540716:A:G	3.48873e-54	-2.22499	-1.19346
20541422	chr2:20541422:T:C	2.2819e-53	-2.69894	1.15855
20541497	chr2:20541497:G:T	3.45718e-53	-1.95771e-09	-1.12495
20541584	chr2:20541584:T:C	4.91639e-54	-2.11435	-0.961064
20541698	chr2:20541698:A:C	5.19568e-54	-2.09052	-0.92964
20541758	chr2:20541758:C:T	1.71653e-53	-2.69984	0.874742
20542189	chr2:20542189:C:T	5.00959e-53	-0.754045	-1.53232e-09
20542267	chr2:20542267:G:A	1.88464e-53	-1.95771e-09	-1.73166
20542615	chr2:20542615:C:T	1.00439e-53	-2.36102	-1.53232e-09
20542657	chr2:20542657:C:T	1.5392e-53	-1.16738	-0.766752
20542690	chr2:20542690:G:A	2.15457e-54	-2.2379	-1.66249
20543208	chr2:20543208:C:T	7.85784e-54	-2.60647	-1.53232e-09
20543236	chr2:20543236:A:C	2.74386e-54	-2.41704	-1.24158
20543748	chr2:20543748:T:C	7.45632e-54	-1.95161	-0.707312
20543845	chr2:20543845:C:T	1.84272e-53	-1.95771e-09	-1.75415
20543880	chr2:20543880:TCTGGAAGGTGCC:T	4.14175e-52	-1.95771e-09	1.35831
20543924	chr2:20543924:G:A	7.56148e-54	-2.64492	-1.53232e-09
20543984	chr2:20543984:C:T	2.60466e-54	-2.36456	-1.34612
20544157	chr2:20544157:G:A	1.59159e-54	-2.45369	-1.74956
20544290	chr2:20544290:A:G	5.03339e-54	-1.66128	-1.39061
20544307	chr2:20544307:G:A	2.70665e-54	-2.37664	-1.29563
20544673	chr2:20544673:G:A	1.84226e-53	-1.95771e-09	-1.7544
20545081	chr2:20545081:C:T	5.07071e-53	-1.95771e-09	-0.741918
20545167	chr2:20545167:A:G	1.76928e-53	-0.792499	-1.00233
20545406	chr2:20545406:C:T	1.4227e-54	-2.62075	-1.69468
20545570	chr2:20545570:A:T	2.63722e-54	-1.98261	-1.71565
20546286	chr2:20546286:T:C	9.74021e-54	-0.767352	-1.62437
20546463	chr2:20546463:T:C	4.67377e-53	-1.95771e-09	-0.823432
20547149	chr2:20547149:G:T	6.92144e-53	-1.95771e-09	-0.430774
20547276	chr2:20547276:A:T	7.5235e-53	-1.95771e-09	-0.347367
20547488	chr2:20547488:A:G	7.15931e-54	-2.69957	-1.53232e-09
20547592	chr2:20547592:G:A	1.63008e-54	-2.69254	-1.48682
20547670	chr2:20547670:G:A	1.89266e-53	-1.95771e-09	-1.72741
20547847	chr2:20547847:A:G	1.80762e-54	-2.33868	-1.7373
20547911	chr2:20547911:A:G	2.28899e-53	-2.69342	1.15613
20548006	chr2:20548006:C:G	2.28726e-53	-1.95771e-09	-1.53804
20548017	chr2:20548017:A:T	1.4098e-53	-0.816527	-1.20542
20548121	chr2:20548121:A:C	6.28965e-53	-1.95771e-09	-0.526492
20548201	chr2:20548201:T:A	1.66599e-54	-2.43063	-1.72694
20548361	chr2:20548361:C:T	1.25234e-54	-2.69581	-1.74716
20548442	chr2:20548442:T:A	3.02235e-53	-1.95771e-09	-1.25936
20548634	chr2:20548634:T:G	1.12377e-53	-2.24871	-1.53232e-09
20548697	chr2:20548697:T:C	1.67175e-54	-2.44544	-1.70867
20549001	chr2:20549001:T:C	3.42979e-54	-1.82242	-1.61307
20549031	chr2:20549031:A:G	1.39159e-54	-2.57708	-1.76046
20549188	chr2:20549188:C:T	9.16983e-54	-2.45206	-1.53232e-09
20549300	chr2:20549300:T:C	1.83766e-53	-1.95771e-09	-1.75691
20549538	chr2:20549538:A:G	6.04418e-53	-1.95771e-09	-0.566303
20549603	chr2:20549603:G:A	3.92982e-53	-1.95771e-09	-0.996805
20549609	chr2:20549609:A:G	4.25619e-54	-1.78353	-1.43608
20549615	chr2:20549615:A:C	1.82997e-53	-1.95771e-09	-1.7611
20549795	chr2:20549795:A:G	3.73472e-53	-1.95771e-09	-1.04773
20549871	chr2:20549871:T:C	2.13632e-53	-1.95771e-09	-1.60631
20549872	chr2:20549872:G:A	2.24215e-53	-1.95771e-09	-1.55796
20549900	chr2:20549900:G:T	1.82995e-53	-1.95771e-09	-1.76111
20549971	chr2:20549971:C:T	1.82962e-53	-1.95771e-09	-1.76129
20549979	chr2:20549979:T:C	2.07416e-54	-2.55823	-1.3802
20550343	chr2:20550343:T:C	2.1197e-54	-2.47625	-1.44046
20550428	chr2:20550428:G:A	3.14109e-51	-1.95771e-09	3.38434
20550457	chr2:20550457:G:A	1.5831e-54	-2.45144	-1.75716
20550463	chr2:20550463:C:T	7.40714e-53	-0.362953	-1.53232e-09
20550607	chr2:20550607:A:G	1.57143e-54	-2.45617	-1.75983
20550742	chr2:20550742:T:C	6.93955e-53	-1.95771e-09	-0.428161
20550851	chr2:20550851:G:A	1.24703e-54	-2.68713	-1.7601
20551249	chr2:20551249:G:A	1.25428e-54	-2.68007	-1.76135
20551403	chr2:20551403:C:T	1.38826e-54	-2.6851	-1.65483
20551601	chr2:20551601:A:G	4.32249e-53	-1.95771e-09	-0.901567
20551682	chr2:20551682:G:A	1.42548e-54	-2.56504	-1.74844
20551796	chr2:20551796:C:A	1.87676e-53	-1.95771e-09	-1.73585
20552144	chr2:20552144:C:T	1.92272e-53	-1.95771e-09	-1.71166
20552272	chr2:20552272:A:G	1.89515e-53	-1.95771e-09	-1.7261
20552392	chr2:20552392:G:A	3.03851e-54	-2.23739	-1.31923
20552718	chr2:20552718:C:T	2.20334e-54	-2.17282	-1.70519
20552786	chr2:20552786:A:G	5.59845e-53	-1.95771e-09	-0.642908
20552852	chr2:20552852:T:G	3.26439e-54	-1.96239	-1.52252
20552921	chr2:20552921:G:A	1.49619e-54	-2.61256	-1.6525
20553041	chr2:20553041:A:G	1.96209e-53	-1.95771e-09	-1.69139
20553218	chr2:20553218:C:T	7.16343e-54	-2.69899	-1.53232e-09
20553261	chr2:20553261:C:T	1.81221e-54	-2.34181	-1.73163
20553330	chr2:20553330:C:T	7.77062e-53	-1.95771e-09	-0.315048
20553435	chr2:20553435:G:A	1.32318e-52	-1.95771e-09	0.217229
20553482	chr2:20553482:C:T	1.8819e-53	-1.95771e-09	-1.73312
20553508	chr2:20553508:G:A	3.23512e-53	-1.95771e-09	-1.19133
20553562	chr2:20553562:T:C	3.96269e-53	-1.95771e-09	-0.988475
20553857	chr2:20553857:C:T	1.84075e-53	-1.95771e-09	-1.75522
20553877	chr2:20553877:T:C	9.43031e-54	-2.42405	-1.53232e-09
20553951	chr2:20553951:C:T	7.93453e-54	-1.31126	-1.2855
20554552	chr2:20554552:G:A	3.11455e-54	-1.97787	-1.55403
20554582	chr2:20554582:G:A	1.39731e-53	-2.03085	-1.53232e-09
20554616	chr2:20554616:G:A	2.04973e-54	-2.30449	-1.64579
20554636	chr2:20554636:C:T	2.51859e-53	-1.95771e-09	-1.4417
20554652	chr2:20554652:G:T	1.93077e-53	-1.95771e-09	-1.70748
20554708	chr2:20554708:A:C	7.2625e-54	-2.68526	-1.53232e-09
20554836	chr2:20554836:C:T	3.49263e-54	-2.52986	-0.887471
20554845	chr2:20554845:A:T	2.17377e-53	-1.95771e-09	-1.58894
20554867	chr2:20554867:T:C	1.83826e-53	-1.95771e-09	-1.75658
20554880	chr2:20554880:T:C	1.83665e-53	-1.95771e-09	-1.75746
20555013	chr2:20555013:T:C	1.17719e-52	-1.95771e-09	0.100316
20555099	chr2:20555099:G:A	1.29833e-54	-2.69481	-1.7121
20555401	chr2:20555401:G:T	3.12793e-53	-1.95771e-09	-1.22503
20555474	chr2:20555474:T:C	1.84536e-53	-1.95771e-09	-1.75273
20555806	chr2:20555806:T:C	1.82958e-53	-1.95771e-09	-1.76131
20556103	chr2:20556103:G:C	1.74392e-54	-2.48296	-1.62889
20556139	chr2:20556139:T:C	1.41992e-54	-2.66055	-1.65683
20556438	chr2:20556438:C:T	1.88553e-53	-1.95771e-09	-1.73119
20556472	chr2:20556472:AT:A	1.77524e-54	-2.48286	-1.61119
20556475	chr2:20556475:A:C	1.75229e-54	-2.49119	-1.61587
20556742	chr2:20556742:T:C	1.84555e-53	-1.95771e-09	-1.75262
20556745	chr2:20556745:T:C	4.98923e-53	-1.95771e-09	-0.758117
20557047	chr2:20557047:TCAAA:T	1.23704e-54	-2.6951	-1.76016
20557297	chr2:20557297:T:A	1.9411e-53	-1.95771e-09	-1.70214
20557309	chr2:20557309:A:G	7.80511e-54	-2.6132	-1.53232e-09
20557421	chr2:20557421:T:C	1.94273e-53	-1.95771e-09	-1.7013
20557526	chr2:20557526:T:C	1.87553e-53	-1.95771e-09	-1.73651
20557800	chr2:20557800:C:A	1.83278e-53	-1.95771e-09	-1.75956
20557873	chr2:20557873:G:T	1.82952e-53	-1.95771e-09	-1.76134
20558134	chr2:20558134:C:T	1.99003e-54	-2.46356	-1.51628
20558168	chr2:20558168:G:C	1.83628e-53	-1.95771e-09	-1.75765
20558278	chr2:20558278:G:A	1.05349e-53	-2.31329	-1.53232e-09
20558321	chr2:20558321:G:A	1.83269e-53	-1.95771e-09	-1.75961
20558404	chr2:20558404:T:A	1.83402e-53	-1.95771e-09	-1.75889
20558553	chr2:20558553:C:T	1.8692e-53	-1.95771e-09	-1.73989
20558678	chr2:20558678:G:A	5.98627e-53	-1.95771e-09	-0.575929
20559145	chr2:20559145:G:C	1.55241e-54	-2.58694	-1.64123
20559198	chr2:20559198:C:T	1.24143e-54	-2.69043	-1.7613
20559277	chr2:20559277:G:A	1.74575e-54	-2.60542	-1.50538
20559283	chr2:20559283:C:T	1.31861e-54	-2.63009	-1.76132
20559290	chr2:20559290:T:C	2.40081e-53	-1.95771e-09	-1.48959
20559309	chr2:20559309:C:T	1.93119e-54	-2.68667	-1.32318
20559358	chr2:20559358:G:A	1.92119e-53	-1.95771e-09	-1.71245
20559766	chr2:20559766:G:A	1.85505e-53	-1.95771e-09	-1.74748
20559877	chr2:20559877:C:T	1.68644e-54	-2.39579	-1.74958
20559891	chr2:20559891:T:G	2.7275e-53	-1.95771e-09	-1.36201
20559972	chr2:20559972:T:C	1.85135e-53	-1.95771e-09	-1.74948
20560029	chr2:20560029:A:C	1.70336e-54	-2.62896	-1.50642
20560075	chr2:20560075:A:G	1.84866e-53	-1.95771e-09	-1.75094
20560363	chr2:20560363:G:A	1.85964e-53	-1.95771e-09	-1.74501
20560391	chr2:20560391:A:G	2.01414e-53	-1.95771e-09	-1.66521
20560558	chr2:20560558:A:G	2.32496e-53	-1.95771e-09	-1.52169
20560605	chr2:20560605:A:G	4.14926e-54	-1.51632	-1.72873
20560628	chr2:20560628:G:A	1.85348e-53	-1.95771e-09	-1.74833
20560829	chr2:20560829:A:G	2.33606e-53	-1.95771e-09	-1.51693
20560908	chr2:20560908:T:C	1.92127e-53	-1.95771e-09	-1.71241
20560937	chr2:20560937:C:T	1.85381e-53	-1.95771e-09	-1.74816
20561470	chr2:20561470:A:G	1.85515e-53	-1.95771e-09	-1.74743
20561528	chr2:20561528:A:G	2.00375e-53	-1.95771e-09	-1.67038
20561993	chr2:20561993:A:G	5.68526e-53	-1.95771e-09	-0.627521
20563152	chr2:20563152:T:C	1.34394e-54	-2.68228	-1.6901
20563166	chr2:20563166:T:C	1.67038e-54	-2.40312	-1.75181
20563488	chr2:20563488:C:T	1.33568e-53	-2.07596	-1.53232e-09
20563502	chr2:20563502:T:C	1.82966e-53	-1.95771e-09	-1.76127
20563554	chr2:20563554:T:C	1.90108e-53	-1.95771e-09	-1.72298
20563810	chr2:20563810:A:G	2.00139e-54	-2.41579	-1.55836
20563926	chr2:20563926:G:A	2.25135e-53	-1.95771e-09	-1.55387
20564249	chr2:20564249:G:A	1.24779e-54	-2.68835	-1.75826
20564271	chr2:20564271:T:C	1.8497e-53	-1.95771e-09	-1.75037
20564281	chr2:20564281:C:A	1.89464e-53	-1.95771e-09	-1.72637
20564549	chr2:20564549:T:C	1.39203e-54	-2.60257	-1.73466
20564730	chr2:20564730:C:T	1.7821e-54	-2.62886	-1.46133
20564779	chr2:20564779:C:T	1.93883e-53	-1.95771e-09	-1.70332
20564934	chr2:20564934:G:A	1.90596e-53	-1.95771e-09	-1.72041
20564993	chr2:20564993:T:C	1.29156e-54	-2.66927	-1.74285
20565296	chr2:20565296:G:A	1.83166e-53	-1.95771e-09	-1.76017
20565433	chr2:20565433:C:T	2.14125e-54	-2.18438	-1.72221
20565441	chr2:20565441:C:T	1.66986e-54	-2.47988	-1.67536
20565569	chr2:20565569:G:A	1.93644e-54	-2.42968	-1.57745
20565599	chr2:20565599:C:T	9.85764e-53	-1.95771e-09	-0.077151
20565967	chr2:20565967:C:T	1.47695e-54	-2.59977	-1.67823
20566125	chr2:20566125:T:G	7.47897e-54	-2.65589	-1.53232e-09
20566252	chr2:20566252:T:A	2.5904e-53	-1.95771e-09	-1.41358
20566371	chr2:20566371:G:A	9.51571e-53	-1.95771e-09	-0.112454
20566560	chr2:20566560:T:C	1.83911e-53	-1.95771e-09	-1.75611
20566596	chr2:20566596:A:G	1.85186e-53	-1.95771e-09	-1.74921
20566632	chr2:20566632:G:A	1.83587e-54	-2.63446	-1.42601
20567004	chr2:20567004:C:T	2.32528e-53	-1.95771e-09	-1.52156
20567034	chr2:20567034:G:A	1.96989e-53	-1.95771e-09	-1.68742
20567173	chr2:20567173:A:G	2.14832e-53	-1.60071	-1.53232e-09
20567338	chr2:20567338:C:A	1.86398e-53	-1.95771e-09	-1.74269
20567444	chr2:20567444:A:G	1.77884e-54	-2.33148	-1.76054
20567452	chr2:20567452:C:T	2.0376e-53	-1.95771e-09	-1.65363
20567745	chr2:20567745:A:T	1.96689e-53	-1.95771e-09	-1.68894
20567999	chr2:20567999:A:G	6.36009e-54	-1.56721	-1.25073
20568220	chr2:20568220:G:A	2.02364e-53	-1.95771e-09	-1.6605
20568467	chr2:20568467:G:A	1.57501e-54	-2.50376	-1.70996
20568487	chr2:20568487:T:C	2.02552e-54	-2.67953	-1.28263
20568623	chr2:20568623:C:G	3.33229e-53	-1.95771e-09	-1.16174
20568654	chr2:20568654:C:T	2.08367e-54	-2.68225	-1.2516
20568923	chr2:20568923:G:A	1.84261e-54	-2.38645	-1.67035
20569037	chr2:20569037:C:T	1.93106e-53	-1.95771e-09	-1.70733
20569450	chr2:20569450:G:T	9.27151e-54	-1.1273	-1.31374
20569486	chr2:20569486:GA:G	3.06291e-53	-1.95771e-09	-1.24603
20569562	chr2:20569562:A:G	9.92263e-53	-1.95771e-09	-0.0705799
20569858	chr2:20569858:G:A	7.74163e-54	-2.62137	-1.53232e-09
20569982	chr2:20569982:C:T	2.15856e-54	-2.68569	-1.21285
20570092	chr2:20570092:G:A	2.23239e-53	-1.95771e-09	-1.56232
20570168	chr2:20570168:C:T	2.16133e-54	-2.67067	-1.22659
20570287	chr2:20570287:A:G	1.88724e-53	-1.95771e-09	-1.73028
20570341	chr2:20570341:A:T	1.78713e-54	-2.42024	-1.66713
20570598	chr2:20570598:C:T	2.96266e-53	-1.27931	-1.53232e-09
20570906	chr2:20570906:G:A	2.03313e-53	-1.95771e-09	-1.65582
20570999	chr2:20570999:C:T	2.25046e-54	-2.67291	-1.18394
20571013	chr2:20571013:G:A	8.40773e-54	-1.14964	-1.38919
20571407	chr2:20571407:T:C	1.98307e-54	-2.66939	-1.31395
20571644	chr2:20571644:C:T	1.84335e-53	-1.95771e-09	-1.75381
20571755	chr2:20571755:G:A	2.82855e-53	-1.32563	-1.53232e-09
20572014	chr2:20572014:G:T	3.38907e-54	-2.42214	-1.02529
20572017	chr2:20572017:G:A	9.10076e-54	-1.0996	-1.36002
20572344	chr2:20572344:T:C	3.77939e-54	-1.66337	-1.67505
20572531	chr2:20572531:T:G	9.73666e-54	-2.39208	-1.53232e-09
20572726	chr2:20572726:T:G	2.28837e-54	-2.28913	-1.55101
20572742	chr2:20572742:C:T	5.81902e-53	-1.95771e-09	-0.604265
20572807	chr2:20572807:G:A	2.74603e-53	-1.95771e-09	-1.35524
20572888	chr2:20572888:T:C	1.6554e-53	-1.86135	-1.53232e-09
20573019	chr2:20573019:C:T	1.99278e-53	-1.95771e-09	-1.67587
20573247	chr2:20573247:C:A	1.6178e-54	-2.45899	-1.72792
20573261	chr2:20573261:C:T	1.84671e-53	-1.95771e-09	-1.75199
20573444	chr2:20573444:A:AC	1.84129e-53	-1.95771e-09	-1.75493
20573450	chr2:20573450:C:A	1.07e-53	-0.955525	-1.34222
20573459	chr2:20573459:A:G	2.10288e-54	-2.16375	-1.76093
20573479	chr2:20573479:A:C	1.88854e-54	-2.59264	-1.43954
20573787	chr2:20573787:C:T	5.06427e-53	-1.95771e-09	-0.743188
20573791	chr2:20573791:G:A	3.56806e-54	-2.38595	-1.01001
20573838	chr2:20573838:T:C	3.01732e-53	-1.95771e-09	-1.26103
20573942	chr2:20573942:A:G	1.8655e-53	-1.95771e-09	-1.74187
20574387	chr2:20574387:A:C	1.41041e-54	-2.69403	-1.63007
20574481	chr2:20574481:G:A	1.05296e-53	-0.943198	-1.37059
20574528	chr2:20574528:C:G	1.84335e-53	-1.95771e-09	-1.75381
20574567	chr2:20574567:G:C	3.65674e-54	-1.65229	-1.71913
20574593	chr2:20574593:A:G	3.89514e-53	-1.95771e-09	-1.00567
20574880	chr2:20574880:A:G	2.17597e-53	-1.95771e-09	-1.58792
20575079	chr2:20575079:C:T	1.86565e-53	-1.95771e-09	-1.74179
20575376	chr2:20575376:C:T	1.98217e-53	-1.95771e-09	-1.6812
20575826	chr2:20575826:A:C	1.09543e-53	-2.27425	-1.53232e-09
20575854	chr2:20575854:C:T	3.55611e-54	-1.84457	-1.55475
20575925	chr2:20575925:C:A	1.79056e-53	-1.78287	-1.53232e-09
20575940	chr2:20575940:A:G	2.26455e-53	-1.95771e-09	-1.54802
20576051	chr2:20576051:T:C	3.54325e-53	-1.95771e-09	-1.10035
20576057	chr2:20576057:C:A	5.58486e-52	-1.94981	3.60705
20576180	chr2:20576180:C:T	1.98327e-53	-1.95771e-09	-1.68065
20576460	chr2:20576460:G:A	1.92226e-53	-1.95771e-09	-1.71189
20577011	chr2:20577011:A:C	3.35041e-54	-2.60614	-0.852763
20577125	chr2:20577125:A:T	9.1101e-54	-2.31213	-0.146467
20577389	chr2:20577389:A:C	1.68233e-54	-2.64877	-1.49904
20577813	chr2:20577813:C:T	4.14707e-54	-1.49404	-1.75155
20577944	chr2:20577944:A:G	1.84556e-53	-1.95771e-09	-1.75261
20577996	chr2:20577996:A:G	1.80599e-54	-2.42636	-1.65051
20578049	chr2:20578049:C:G	1.32073e-54	-2.68114	-1.70865
20578072	chr2:20578072:A:G	1.87515e-53	-1.95771e-09	-1.73671
20578681	chr2:20578681:A:G	1.46248e-54	-2.68585	-1.602
20578699	chr2:20578699:G:A	3.43665e-54	-1.76871	-1.66477
20579047	chr2:20579047:C:T	9.14101e-54	-2.3042	-0.151007
20579229	chr2:20579229:C:T	1.87672e-53	-1.95771e-09	-1.73587
20579346	chr2:20579346:G:C	7.85418e-54	-2.28796	-0.318978
20579438	chr2:20579438:C:G	3.35756e-53	-1.95771e-09	-1.15418
20579622	chr2:20579622:C:G	3.01853e-54	-1.89991	-1.6633
20579631	chr2:20579631:A:T	3.11312e-53	-1.95771e-09	-1.22977
20579870	chr2:20579870:C:T	1.23507e-52	-2.05524	2.20356
20579954	chr2:20579954:C:T	4.58556e-54	-1.41052	-1.73455
20580112	chr2:20580112:T:C	1.82951e-53	-1.95771e-09	-1.76135
20580259	chr2:20580259:C:T	1.42178e-53	-2.01349	-1.53232e-09
20580263	chr2:20580263:A:G	7.68525e-54	-1.64148	-0.987199
20580347	chr2:20580347:C:T	4.47691e-53	-1.95771e-09	-0.866465
20580699	chr2:20580699:G:C	1.82956e-53	-1.95771e-09	-1.76132
20580738	chr2:20580738:A:G	3.316e-53	-1.95771e-09	-1.16664
20580911	chr2:20580911:G:A	1.84355e-53	-1.95771e-09	-1.7537
20580927	chr2:20580927:G:A	1.8977e-53	-1.95771e-09	-1.72476
20580965	chr2:20580965:C:A	1.92047e-53	-1.95771e-09	-1.71283
20581039	chr2:20581039:A:G	1.13891e-53	-2.23533	-1.53232e-09
20581235	chr2:20581235:C:T	2.43489e-53	-1.95771e-09	-1.4755
20581262	chr2:20581262:G:A	1.93415e-53	-1.95771e-09	-1.70573
20581275	chr2:20581275:A:G	3.65015e-54	-1.63528	-1.73794
20581494	chr2:20581494:C:T	1.22989e-54	-2.69977	-1.76128
20581640	chr2:20581640:G:A	4.32025e-54	-1.65187	-1.5528
20581715	chr2:20581715:C:G	2.39909e-53	-1.95771e-09	-1.49031
20581723	chr2:20581723:G:A	9.03927e-54	-1.77751	-0.688893
20581777	chr2:20581777:T:C	1.56903e-54	-2.45905	-1.75848
20581994	chr2:20581994:T:C	7.70839e-54	-2.28401	-0.341661
20582046	chr2:20582046:AG:A	1.95619e-53	-1.95771e-09	-1.6944
20582062	chr2:20582062:G:T	1.82973e-53	-1.95771e-09	-1.76123
20582225	chr2:20582225:G:A	3.29383e-53	-1.95771e-09	-1.17335
20582332	chr2:20582332:A:G	1.8298e-53	-1.95771e-09	-1.76119
20582455	chr2:20582455:G:T	2.29802e-53	-1.95771e-09	-1.53335
20582519	chr2:20582519:T:C	1.83306e-53	-1.95771e-09	-1.75941
20582787	chr2:20582787:C:T	2.39931e-53	-1.95771e-09	-1.49022
20583068	chr2:20583068:C:T	1.82953e-53	-1.95771e-09	-1.76134
20583155	chr2:20583155:C:T	4.81356e-54	-1.89142	-1.20512
20583212	chr2:20583212:C:T	1.95294e-53	-1.95771e-09	-1.69606
20583358	chr2:20583358:GTTGGTT:G	1.85248e-53	-1.95771e-09	-1.74887
20583365	chr2:20583365:CTCACTATGGGGGCAGCTTACTGGGTTATCAGGAAGGCTGGAGAGCCAGGCAGGAACCAGGGAGGGGCGCAGT:C	1.98577e-53	-1.95771e-09	-1.67939
20583477	chr2:20583477:C:T	1.86716e-53	-1.95771e-09	-1.74098
20583522	chr2:20583522:A:G	1.86719e-53	-1.95771e-09	-1.74096
20583760	chr2:20583760:A:C	2.41485e-53	-1.95771e-09	-1.48376
20583761	chr2:20583761:G:A	2.40682e-53	-1.95771e-09	-1.48709
20583904	chr2:20583904:A:C	2.01306e-53	-1.95771e-09	-1.66574
20583945	chr2:20583945:C:T	3.67992e-53	-1.95771e-09	-1.06251
20583951	chr2:20583951:C:T	2.01707e-53	-1.95771e-09	-1.66375
20584228	chr2:20584228:G:A	1.96089e-53	-1.95771e-09	-1.692
20584275	chr2:20584275:A:G	1.95379e-53	-1.95771e-09	-1.69563
20584363	chr2:20584363:G:A	4.74833e-54	-1.44719	-1.663
20584497	chr2:20584497:C:T	1.80143e-54	-2.32334	-1.75606
20584618	chr2:20584618:A:G	1.76777e-54	-2.42541	-1.67286
20584639	chr2:20584639:T:C	1.75325e-54	-2.41485	-1.69167
20584800	chr2:20584800:T:C	1.84784e-54	-2.37445	-1.67952
20585113	chr2:20585113:C:T	1.47282e-54	-2.68634	-1.59447
20585125	chr2:20585125:G:A	2.14023e-53	-1.95771e-09	-1.60448
20585139	chr2:20585139:C:T	1.77317e-54	-2.3855	-1.70972
20585257	chr2:20585257:A:G	1.99106e-53	-1.95771e-09	-1.67673
20585282	chr2:20585282:G:T	1.72464e-54	-2.43733	-1.68563
20585285	chr2:20585285:T:TGA	6.43562e-53	-1.95771e-09	-0.50355
20585315	chr2:20585315:C:G	1.85938e-53	-1.95771e-09	-1.74516
20585433	chr2:20585433:C:T	3.54743e-53	-1.95771e-09	-1.09918
20585645	chr2:20585645:T:C	1.85371e-53	-1.95771e-09	-1.74821
20585672	chr2:20585672:A:G	1.75414e-54	-2.40983	-1.69618
20585675	chr2:20585675:T:C	4.69923e-53	-1.95771e-09	-0.818
20585722	chr2:20585722:T:C	1.7811e-54	-2.39677	-1.69398
20585824	chr2:20585824:A:G	4.09524e-53	-1.95771e-09	-0.955572
20585893	chr2:20585893:C:T	1.77041e-54	-2.40326	-1.69351
20586015	chr2:20586015:GC:G	1.06324e-52	-1.95771e-09	-0.00149346
20586019	chr2:20586019:AC:A	1.45233e-54	-2.68007	-1.61475
20586038	chr2:20586038:A:C	1.84266e-54	-2.36672	-1.69005
20586055	chr2:20586055:G:A	1.0461e-52	-1.95771e-09	-0.0177461
20586065	chr2:20586065:T:C	1.75429e-54	-2.41707	-1.68885
20586092	chr2:20586092:A:G	1.77651e-54	-2.41636	-1.67698
20586116	chr2:20586116:C:T	1.74966e-54	-2.42907	-1.67949
20586196	chr2:20586196:A:G	1.02564e-53	-2.34008	-1.53232e-09
20586309	chr2:20586309:A:G	1.74666e-54	-2.41677	-1.69351
20586312	chr2:20586312:C:G	4.86046e-54	-1.55011	-1.53674
20586373	chr2:20586373:A:G	1.69534e-54	-2.43418	-1.70592
20586498	chr2:20586498:T:C	1.79283e-54	-2.38984	-1.69435
20587206	chr2:20587206:G:A	2.35559e-53	-1.95771e-09	-1.50861
20587233	chr2:20587233:G:A	1.71145e-54	-2.39096	-1.73968
20587254	chr2:20587254:G:T	1.9293e-53	-1.95771e-09	-1.70824
20587255	chr2:20587255:C:G	1.9291e-53	-1.95771e-09	-1.70834
20587678	chr2:20587678:A:G	3.8003e-53	-1.95771e-09	-1.03032
20587727	chr2:20587727:CAGAGCG:C	1.84914e-53	-1.95771e-09	-1.75068
20588293	chr2:20588293:T:A	2.17997e-54	-2.18154	-1.70713
20588512	chr2:20588512:G:A	5.30027e-54	-1.37638	-1.62384
20588524	chr2:20588524:T:C	2.58455e-54	-2.63496	-1.08347
20588539	chr2:20588539:C:T	4.88596e-53	-1.95771e-09	-0.779032
20588611	chr2:20588611:A:G	4.43975e-53	-1.95771e-09	-0.874799
20588902	chr2:20588902:TC:T	2.06252e-53	-1.95771e-09	-1.64147
20589146	chr2:20589146:A:T	2.00533e-53	-1.95771e-09	-1.66959
20589341	chr2:20589341:G:A	2.30763e-53	-1.95771e-09	-1.52918
20589483	chr2:20589483:C:T	3.96794e-54	-1.6194	-1.67034
20589777	chr2:20589777:G:T	3.1986e-53	-1.95771e-09	-1.20269
20590198	chr2:20590198:C:T	2.81931e-54	-1.96004	-1.67146
20590229	chr2:20590229:C:T	6.62569e-54	-1.23211	-1.54492
20590246	chr2:20590246:C:T	2.02112e-54	-2.23267	-1.73166
20590281	chr2:20590281:G:A	2.31077e-53	-1.95771e-09	-1.52782
20590593	chr2:20590593:C:T	2.7047e-54	-2.64439	-1.02861
20590622	chr2:20590622:A:T	1.84041e-53	-1.95771e-09	-1.75541
20590752	chr2:20590752:T:C	1.26984e-54	-2.66778	-1.76131
20591093	chr2:20591093:C:T	1.82472e-54	-2.44545	-1.6211
20591159	chr2:20591159:G:A	1.93378e-53	-1.95771e-09	-1.70592
20591971	chr2:20591971:C:T	3.58339e-53	-1.08909	-1.53232e-09
20592648	chr2:20592648:T:C	2.06506e-54	-2.6963	-1.24653
20592744	chr2:20592744:C:T	1.52801e-54	-2.62211	-1.6219
20592895	chr2:20592895:C:T	2.10523e-54	-2.69352	-1.23004
20592913	chr2:20592913:G:T	3.23137e-53	-1.95771e-09	-1.19249
20593150	chr2:20593150:C:T	2.17551e-54	-2.1934	-1.69732
20593498	chr2:20593498:G:A	2.29246e-54	-2.14167	-1.69669
20593607	chr2:20593607:C:T	1.58803e-54	-2.44436	-1.76113
20593630	chr2:20593630:C:A	7.15134e-53	-1.95771e-09	-0.398098
20593864	chr2:20593864:G:A	9.31157e-53	-1.95771e-09	-0.13414
20594038	chr2:20594038:T:C	7.37428e-54	-2.66998	-1.53232e-09
20594083	chr2:20594083:A:C	3.07435e-53	-1.95771e-09	-1.2423
20594089	chr2:20594089:G:A	9.55791e-54	-2.16603	-0.244587
20594148	chr2:20594148:T:A	3.06015e-53	-1.95771e-09	-1.24693
20594207	chr2:20594207:A:G	5.37398e-53	-1.95771e-09	-0.68383
20594254	chr2:20594254:G:A	2.46843e-53	-1.95771e-09	-1.46182
20594471	chr2:20594471:T:C	5.14045e-53	-1.95771e-09	-0.728257
20594472	chr2:20594472:G:A	1.04161e-52	-1.95771e-09	-0.0220443
20594785	chr2:20594785:C:T	4.94679e-53	-1.95771e-09	-0.76666
20594975	chr2:20594975:G:A	4.97433e-53	-1.95771e-09	-0.761107
20595224	chr2:20595224:C:T	4.46054e-53	-1.95771e-09	-0.870129
20595312	chr2:20595312:G:A	4.94679e-53	-1.95771e-09	-0.76666
20595685	chr2:20595685:C:T	2.03439e-53	-1.95771e-09	-1.6552
20595778	chr2:20595778:G:A	1.85728e-53	-1.95771e-09	-1.74628
20595856	chr2:20595856:T:A	4.40415e-53	-1.95771e-09	-0.882851
20596185	chr2:20596185:C:G	2.51471e-54	-2.68732	-1.0585
20596197	chr2:20596197:C:T	2.60508e-52	-1.95771e-09	0.894652
20596215	chr2:20596215:T:G	4.52855e-53	-1.95771e-09	-0.854997
20597328	chr2:20597328:T:C	3.1224e-54	-2.68336	-0.846025
20597394	chr2:20597394:C:T	3.13409e-53	-1.95771e-09	-1.22306
20597417	chr2:20597417:G:A	2.30616e-54	-2.64682	-1.18558
20598053	chr2:20598053:T:C	4.8799e-54	-2.18625	-0.896606
20598263	chr2:20598263:C:T	7.45644e-54	-2.6589	-1.53232e-09
20598852	chr2:20598852:C:T	1.84797e-53	-1.95771e-09	-1.75131
20598859	chr2:20598859:G:A	1.84675e-53	-1.95771e-09	-1.75197
20599510	chr2:20599510:G:A	1.76986e-54	-2.64306	-1.45402
20599619	chr2:20599619:C:T	1.94479e-53	-1.95771e-09	-1.70024
20600077	chr2:20600077:A:G	1.55276e-54	-2.57975	-1.64819
20600114	chr2:20600114:G:A	5.40098e-53	-1.95771e-09	-0.678817
20600270	chr2:20600270:A:T	2.85615e-53	-1.95771e-09	-1.31592
20600466	chr2:20600466:G:T	1.83206e-53	-1.95771e-09	-1.75996
20600552	chr2:20600552:A:G	6.65977e-54	-2.69889	-0.073012
20600757	chr2:20600757:A:G	8.03711e-53	-1.95771e-09	-0.281329
20601127	chr2:20601127:A:T	4.44394e-54	-2.21237	-0.964075
20601469	chr2:20601469:T:C	2.18986e-53	-1.95771e-09	-1.58156
20601519	chr2:20601519:G:A	2.38756e-53	-1.95771e-09	-1.49513
20601606	chr2:20601606:C:T	2.07988e-54	-2.25293	-1.68274
20601688	chr2:20601688:G:A	2.63932e-54	-2.56572	-1.13174
20602489	chr2:20602489:T:G	6.83176e-54	-2.14548	-0.60092
20602554	chr2:20602554:A:C	2.06786e-53	-1.95771e-09	-1.63888
20602847	chr2:20602847:G:A	2.30572e-53	-1.95771e-09	-1.53001
20603301	chr2:20603301:A:AAT	1.47185e-54	-2.69913	-1.58233
20603318	chr2:20603318:A:G	2.02497e-53	-1.95771e-09	-1.65984
20603524	chr2:20603524:G:A	2.57532e-54	-2.14363	-1.57838
20603710	chr2:20603710:C:T	2.54154e-54	-2.15216	-1.58306
20603938	chr2:20603938:A:AT	1.32808e-54	-2.69977	-1.68448
20603949	chr2:20603949:G:A	1.27546e-54	-2.67214	-1.75254
20603996	chr2:20603996:C:T	2.14993e-54	-2.17811	-1.72444
20604234	chr2:20604234:A:C	2.08809e-53	-1.95771e-09	-1.62915
20604412	chr2:20604412:A:G	1.96772e-53	-1.95771e-09	-1.68852
20604548	chr2:20604548:A:G	7.43705e-54	-2.66151	-1.53232e-09
20604593	chr2:20604593:A:G	1.37984e-54	-2.6844	-1.66161
20604711	chr2:20604711:A:G	1.41883e-54	-2.63378	-1.68437
20604818	chr2:20604818:T:C	1.46029e-54	-2.69194	-1.59741
20605004	chr2:20605004:C:T	2.17495e-53	-1.95771e-09	-1.58839
20605094	chr2:20605094:G:T	1.95096e-53	-1.95771e-09	-1.69708
20605317	chr2:20605317:C:T	1.94736e-53	-1.95771e-09	-1.69893
20605546	chr2:20605546:C:T	1.87678e-53	-1.95771e-09	-1.73584
20605558	chr2:20605558:TC:T	3.77829e-52	1.25439	0.0120698
20605602	chr2:20605602:C:T	8.43979e-54	-2.53503	-1.53232e-09
20606286	chr2:20606286:G:A	5.76728e-53	-1.95771e-09	-0.613197
20606533	chr2:20606533:C:T	2.2097e-53	-1.95771e-09	-1.57254
20606560	chr2:20606560:T:C	2.2101e-53	-1.95771e-09	-1.57236
20606576	chr2:20606576:C:T	1.46886e-54	-2.69453	-1.58896
20606682	chr2:20606682:G:A	1.65272e-54	-2.68241	-1.48315
20606692	chr2:20606692:C:T	3.79159e-53	-1.95771e-09	-1.03261
20606702	chr2:20606702:T:C	2.44455e-53	-1.95771e-09	-1.47154
20606739	chr2:20606739:G:A	3.62303e-53	-1.07809	-1.53232e-09
20606765	chr2:20606765:T:G	9.27129e-54	-2.4919	0.0508392
20606855	chr2:20606855:C:A	4.18405e-53	-1.95771e-09	-0.934118
20607044	chr2:20607044:T:C	2.20494e-53	-1.95771e-09	-1.5747
20607342	chr2:20607342:G:T	1.3608e-54	-2.66553	-1.69438
20608107	chr2:20608107:A:G	2.259e-53	-1.55048	-1.53232e-09
20608498	chr2:20608498:C:T	2.16831e-54	-2.15264	-1.7414
20608537	chr2:20608537:G:A	1.49728e-54	-2.59836	-1.66597
20608871	chr2:20608871:C:A	7.29334e-53	-1.95771e-09	-0.378436
20608914	chr2:20608914:C:T	1.30625e-53	-2.60321	0.504977
20608922	chr2:20608922:T:C	3.21172e-54	-2.28072	-1.22046
20608947	chr2:20608947:C:T	2.54081e-54	-2.34252	-1.39298
20608959	chr2:20608959:G:A	2.80125e-54	-2.33739	-1.30053
20609025	chr2:20609025:T:C	2.08347e-53	-1.95771e-09	-1.63137
20609082	chr2:20609082:A:T	1.06867e-53	-2.29898	-1.53232e-09
20609320	chr2:20609320:G:A	8.01369e-53	-1.95771e-09	-0.284246
20609381	chr2:20609381:G:A	3.53201e-53	-1.95771e-09	-1.10353
20609702	chr2:20609702:G:A	2.71071e-53	-1.95771e-09	-1.36819
20609841	chr2:20609841:C:T	2.66474e-53	-1.95771e-09	-1.38529
20609930	chr2:20609930:C:T	2.34401e-54	-2.49857	-1.31755
20610129	chr2:20610129:C:T	1.95218e-53	-1.95771e-09	-1.69645
20610214	chr2:20610214:G:A	1.18309e-52	-1.95771e-09	0.105317
20610472	chr2:20610472:T:G	1.49933e-54	-2.69017	-1.57279
20610526	chr2:20610526:A:ATCT	1.68188e-52	-1.95771e-09	0.457097
20610806	chr2:20610806:T:C	1.84802e-53	-1.95771e-09	-1.75128
20610824	chr2:20610824:G:A	1.83443e-53	-1.95771e-09	-1.75866
20610826	chr2:20610826:G:A	2.43408e-54	-2.42722	-1.3512
20610836	chr2:20610836:A:G	1.83599e-53	-1.95771e-09	-1.75781
20611029	chr2:20611029:G:A	1.41892e-54	-2.6361	-1.68198
20611188	chr2:20611188:C:T	2.71421e-54	-1.9217	-1.74778
20611418	chr2:20611418:C:T	3.15825e-53	-1.95771e-09	-1.21538
20611471	chr2:20611471:G:C	3.15825e-53	-1.95771e-09	-1.21538
20611522	chr2:20611522:G:A	1.25926e-53	-2.50895	0.374074
20611644	chr2:20611644:G:T	3.41901e-53	-1.95771e-09	-1.13605
20611700	chr2:20611700:G:A	3.6212e-53	-1.95771e-09	-1.07859
20611784	chr2:20611784:G:A	1.83024e-53	-1.95771e-09	-1.76095
20611792	chr2:20611792:A:C	7.19817e-54	-2.69416	-1.53232e-09
20612054	chr2:20612054:T:G	7.27142e-54	-2.68403	-1.53232e-09
20612471	chr2:20612471:T:A	1.94747e-54	-2.57172	-1.42974
20612487	chr2:20612487:C:T	1.84206e-53	-1.95771e-09	-1.75452
20612606	chr2:20612606:G:A	5.90943e-54	-2.38299	-0.508447
20612627	chr2:20612627:T:C	3.40701e-53	-1.95771e-09	-1.13956
20613012	chr2:20613012:G:T	1.86221e-53	-1.95771e-09	-1.74363
20613019	chr2:20613019:A:G	7.35018e-53	-1.95771e-09	-0.370673
20613332	chr2:20613332:G:A	1.60195e-54	-2.6403	-1.55646
20613688	chr2:20613688:C:T	3.07006e-53	-1.95771e-09	-1.2437
20613897	chr2:20613897:G:A	2.12166e-54	-2.69374	-1.22205
20613924	chr2:20613924:C:T	1.82508e-54	-2.33197	-1.73439
20614009	chr2:20614009:G:A	2.555e-53	-1.95771e-09	-1.42734
20614611	chr2:20614611:C:A	8.27999e-54	-2.66774	0.113594
20614658	chr2:20614658:C:T	7.35482e-54	-2.66651	-0.00611289
20614764	chr2:20614764:C:T	1.32879e-54	-2.69581	-1.6879
20614777	chr2:20614777:G:T	7.65438e-53	-1.95771e-09	-0.33012
20614823	chr2:20614823:C:T	7.25506e-54	-2.67086	-0.0154253
20614861	chr2:20614861:G:A	1.84431e-53	-1.95771e-09	-1.75329
20614874	chr2:20614874:G:T	1.84104e-53	-1.95771e-09	-1.75506
20614903	chr2:20614903:G:A	7.51963e-54	-2.67199	0.0215262
20614973	chr2:20614973:C:T	3.01232e-53	-1.95771e-09	-1.26269
20614985	chr2:20614985:C:T	1.92067e-53	-1.95771e-09	-1.71273
20615225	chr2:20615225:T:C	7.23396e-54	-2.6892	-1.53232e-09
20615280	chr2:20615280:C:T	7.27091e-54	-2.66438	-0.0197251
20615299	chr2:20615299:T:C	7.1756e-54	-2.65746	-0.0398325
20615371	chr2:20615371:C:A	2.57686e-53	-1.95771e-09	-1.41883
20615381	chr2:20615381:T:A	6.9613e-54	-2.67018	-0.0574342
20615425	chr2:20615425:C:T	1.41387e-54	-2.61633	-1.70533
20615460	chr2:20615460:CAG:C	2.79522e-53	-1.95771e-09	-1.33749
20615552	chr2:20615552:C:A	3.30538e-53	-1.95771e-09	-1.16985
20615745	chr2:20615745:C:T	2.10819e-53	-1.95771e-09	-1.61957
20616006	chr2:20616006:G:A	5.9938e-54	-2.63435	-0.242912
20616068	chr2:20616068:C:T	1.66445e-54	-2.63587	-1.52262
20616093	chr2:20616093:G:T	1.83862e-53	-1.95771e-09	-1.75638
20616098	chr2:20616098:G:A	2.75458e-54	-2.61797	-1.03675
20616326	chr2:20616326:C:G	1.93428e-53	-1.95771e-09	-1.70566
20616525	chr2:20616525:G:C	7.14056e-54	-2.62784	-0.0743537
20616628	chr2:20616628:A:G	6.91739e-54	-2.66062	-0.0733222
20616814	chr2:20616814:C:A	1.52746e-54	-2.65559	-1.58878
20616819	chr2:20616819:C:T	6.76302e-54	-2.66876	-0.0877495
20616924	chr2:20616924:C:T	1.34407e-52	-1.95771e-09	0.232893
20616958	chr2:20616958:T:A	6.39498e-54	-2.67834	-0.134132
20617192	chr2:20617192:G:A	7.34779e-54	-2.6405	-0.0330877
20617310	chr2:20617310:G:A	4.95013e-53	-1.95771e-09	-0.765984
20617329	chr2:20617329:G:A	1.83939e-53	-1.95771e-09	-1.75597
20617428	chr2:20617428:G:C	7.26433e-54	-2.65192	-0.0330877
20617501	chr2:20617501:C:G	7.68646e-54	-2.65435	0.0258322
20617557	chr2:20617557:G:A	1.87687e-53	-1.95771e-09	-1.73579
20617602	chr2:20617602:G:A	7.11741e-54	-2.64864	-0.0568002
20617661	chr2:20617661:A:G	7.25901e-54	-2.65265	-0.0330877
20617707	chr2:20617707:C:T	1.82985e-53	-1.95771e-09	-1.76116
20617733	chr2:20617733:C:T	1.92331e-54	-2.25582	-1.75811
20617875	chr2:20617875:T:C	3.15181e-53	-1.95771e-09	-1.21742
20617950	chr2:20617950:G:A	5.37577e-53	-0.683495	-1.53232e-09
20618017	chr2:20618017:C:T	1.99825e-54	-2.61097	-1.36474
20618052	chr2:20618052:A:G	6.5079e-54	-2.69684	-0.0981278
20618303	chr2:20618303:C:T	3.03357e-53	-1.95771e-09	-1.25566
20618433	chr2:20618433:G:A	1.9508e-54	-2.64961	-1.35014
20618632	chr2:20618632:C:T	1.82985e-53	-1.95771e-09	-1.76116
20619056	chr2:20619056:G:A	7.18489e-54	-2.696	-1.53232e-09
20619080	chr2:20619080:C:T	7.28231e-54	-2.68253	-1.53232e-09
20619273	chr2:20619273:G:A	4.00278e-53	-1.95771e-09	-0.978408
20619531	chr2:20619531:A:G	1.50335e-53	-2.68991	0.732211
20619556	chr2:20619556:G:T	1.37706e-54	-2.62173	-1.72631
20619972	chr2:20619972:C:T	1.83015e-53	-1.95771e-09	-1.761
20620026	chr2:20620026:C:T	2.42231e-54	-2.56921	-1.21405
20620533	chr2:20620533:G:C	1.85384e-53	-1.95771e-09	-1.74814
20621594	chr2:20621594:A:G	1.5864e-54	-2.44642	-1.7601
20621708	chr2:20621708:G:A	1.11344e-53	-2.69444	0.4365
20621718	chr2:20621718:C:T	2.90427e-53	-1.95771e-09	-1.29922
20621785	chr2:20621785:C:T	6.64757e-54	-2.6995	-0.0742339
20621802	chr2:20621802:T:A	2.20635e-54	-2.13508	-1.74157
20622066	chr2:20622066:CACAGCCAGAAGGAACAAAGCCTTCTTAGCCTCG:C	7.12265e-54	-2.69084	-0.0138671
20622302	chr2:20622302:G:A	2.90427e-53	-1.95771e-09	-1.29922
20622434	chr2:20622434:G:A	2.21125e-53	-1.95771e-09	-1.57184
20622517	chr2:20622517:C:T	2.6934e-53	-1.95771e-09	-1.37459
20622630	chr2:20622630:C:T	2.6934e-53	-1.95771e-09	-1.37459
20622804	chr2:20622804:C:T	2.13835e-54	-2.16564	-1.74231
20622934	chr2:20622934:C:T	3.78945e-54	-1.92268	-1.41309
20623459	chr2:20623459:C:T	1.03682e-53	-2.60764	0.278401
20623492	chr2:20623492:A:G	2.22573e-54	-2.19738	-1.67052
20623526	chr2:20623526:T:C	2.09754e-54	-2.17741	-1.74981
20623529	chr2:20623529:A:C	2.52468e-53	-1.95771e-09	-1.43928
20623704	chr2:20623704:G:A	1.33711e-54	-2.69921	-1.67826
20623710	chr2:20623710:G:A	2.01185e-53	-1.95771e-09	-1.66634
20623852	chr2:20623852:A:G	1.43363e-54	-2.54665	-1.76112
20623964	chr2:20623964:T:C	1.44654e-52	-1.95771e-09	0.306363
20623999	chr2:20623999:C:T	2.6934e-53	-1.95771e-09	-1.37459
20624090	chr2:20624090:T:C	1.44654e-52	-1.95771e-09	0.306363
20624098	chr2:20624098:C:T	1.01078e-53	-2.62301	0.268337
20624426	chr2:20624426:C:T	1.84006e-53	-1.95771e-09	-1.7556
20624543	chr2:20624543:G:A	7.96623e-54	-2.59277	-1.53232e-09
20624715	chr2:20624715:C:G	9.81986e-54	-2.38358	-1.53232e-09
20624799	chr2:20624799:C:T	1.99223e-54	-2.33802	-1.64071
20624898	chr2:20624898:G:A	5.02707e-54	-1.67548	-1.37766
20624931	chr2:20624931:C:T	3.89442e-54	-2.63585	-0.672592
20624948	chr2:20624948:T:C	4.50316e-53	-1.75704	0.896422
20625231	chr2:20625231:G:A	3.52619e-53	-1.95771e-09	-1.10518
20625286	chr2:20625286:C:T	1.01945e-53	-1.95545	-0.390684
20625287	chr2:20625287:G:A	4.37098e-54	-1.84616	-1.34684
20625539	chr2:20625539:C:T	2.1951e-54	-2.13954	-1.74222
20625605	chr2:20625605:C:T	1.8175e-53	-1.82743	0.0594927
20625649	chr2:20625649:G:A	2.01185e-53	-1.95771e-09	-1.66634
20625676	chr2:20625676:A:G	2.94235e-53	-1.95771e-09	-1.28619
20626013	chr2:20626013:C:T	3.03203e-53	-1.95771e-09	-1.25617
20626026	chr2:20626026:G:A	2.50069e-53	-1.95771e-09	-1.44883
20626114	chr2:20626114:C:T	3.07646e-53	-2.24479	1.00317
20626128	chr2:20626128:A:G	2.91039e-53	-1.95771e-09	-1.29711
20626271	chr2:20626271:G:A	1.1599e-53	-1.12184	-1.09523
20626349	chr2:20626349:C:A	1.83551e-53	-1.95771e-09	-1.75807
20626656	chr2:20626656:G:C	2.90427e-53	-1.95771e-09	-1.29922
20626738	chr2:20626738:C:T	3.2808e-53	-1.95771e-09	-1.17731
20626752	chr2:20626752:C:G	1.83595e-53	-1.95771e-09	-1.75783
20626906	chr2:20626906:C:A	1.94254e-54	-2.24292	-1.76107
20627002	chr2:20627002:G:T	2.01185e-53	-1.95771e-09	-1.66634
20627126	chr2:20627126:G:A	8.01451e-54	-2.58673	-1.53232e-09
20627516	chr2:20627516:G:T	3.07419e-54	-2.55014	-0.994802
20627665	chr2:20627665:A:G	1.87686e-53	-1.95771e-09	-1.7358
20627787	chr2:20627787:T:G	2.20595e-54	-2.13563	-1.7412
20627837	chr2:20627837:C:G	5.79843e-54	-1.31753	-1.59286
20627902	chr2:20627902:T:C	1.83154e-53	-1.95771e-09	-1.76024
20627998	chr2:20627998:C:G	5.32012e-54	-1.25663	-1.73986
20628086	chr2:20628086:G:A	3.83447e-54	-1.86686	-1.45709
20628114	chr2:20628114:T:A	2.10153e-54	-2.19091	-1.73441
20628118	chr2:20628118:C:T	4.95315e-54	-1.38587	-1.68209
20628288	chr2:20628288:A:G	1.12435e-53	-2.24819	-1.53232e-09
20628348	chr2:20628348:C:T	1.83046e-53	-1.95771e-09	-1.76083
20628359	chr2:20628359:G:A	4.75073e-54	-1.42337	-1.68631
20628383	chr2:20628383:T:C	4.85072e-54	-1.39746	-1.69139
20628415	chr2:20628415:A:G	4.7912e-54	-1.4278	-1.6734
20628417	chr2:20628417:G:A	5.06666e-54	-1.37467	-1.67063
20628435	chr2:20628435:G:A	4.6436e-54	-1.45594	-1.67655
20628549	chr2:20628549:C:T	1.68504e-54	-2.63877	-1.50742
20628550	chr2:20628550:G:A	3.33483e-53	-1.95771e-09	-1.16098
20628559	chr2:20628559:C:G	3.91833e-53	-1.95771e-09	-0.999733
20628586	chr2:20628586:C:G	5.21882e-54	-1.35667	-1.65904
20628921	chr2:20628921:G:T	1.61796e-54	-2.6531	-1.53371
20628926	chr2:20628926:G:A	1.62145e-54	-2.65095	-1.53371
20628988	chr2:20628988:T:C	2.24461e-54	-2.10495	-1.7545
20629299	chr2:20629299:C:A	1.71696e-54	-2.43556	-1.69187
20629357	chr2:20629357:C:T	1.07475e-53	-2.58726	0.293952
20629432	chr2:20629432:A:G	3.99222e-54	-1.67901	-1.60462
20629773	chr2:20629773:C:T	2.16066e-53	-1.95771e-09	-1.59499
20629990	chr2:20629990:C:T	4.19394e-53	-1.95771e-09	-0.931757
20629993	chr2:20629993:C:T	1.87651e-53	-1.95771e-09	-1.73598
20630025	chr2:20630025:C:T	1.86188e-53	-1.95771e-09	-1.74381
20630030	chr2:20630030:G:A	1.88421e-53	-1.95771e-09	-1.73189
20630285	chr2:20630285:T:A	3.07512e-53	-1.95771e-09	-1.24205
20630338	chr2:20630338:T:C	2.73213e-54	-2.16038	-1.50253
20630675	chr2:20630675:G:A	1.9372e-53	-1.95771e-09	-1.70416
20630830	chr2:20630830:C:T	3.86981e-54	-1.86947	-1.4453
20630834	chr2:20630834:G:A	2.43361e-53	-1.95771e-09	-1.47602
20630919	chr2:20630919:C:T	3.27161e-54	-2.52894	-0.953761
20630949	chr2:20630949:T:C	1.83229e-53	-1.95771e-09	-1.75983
20631035	chr2:20631035:T:C	1.97721e-53	-1.95771e-09	-1.68371
20631091	chr2:20631091:G:C	4.37622e-54	-1.47085	-1.72095
20631096	chr2:20631096:G:A	1.94313e-53	-1.95771e-09	-1.7011
20631104	chr2:20631104:T:C	1.9398e-53	-1.95771e-09	-1.70281
20631202	chr2:20631202:A:G	1.98964e-53	-1.95771e-09	-1.67744
20631205	chr2:20631205:C:A	1.98782e-53	-1.95771e-09	-1.67836
20631279	chr2:20631279:C:T	1.94464e-53	-1.95771e-09	-1.70032
20631446	chr2:20631446:T:C	1.9763e-53	-1.95771e-09	-1.68417
20631708	chr2:20631708:C:T	2.37785e-54	-2.69628	-1.10551
20631834	chr2:20631834:C:T	1.83795e-53	-1.95771e-09	-1.75675
20631864	chr2:20631864:A:C	2.02715e-53	-1.95771e-09	-1.65877
20632669	chr2:20632669:C:T	2.98459e-53	-1.95771e-09	-1.27194
20632670	chr2:20632670:G:A	3.08739e-53	-1.95771e-09	-1.23807
20633332	chr2:20633332:T:C	2.0588e-53	-1.95771e-09	-1.64328
20633433	chr2:20633433:A:C	3.55754e-54	-2.641	-0.757909
20633464	chr2:20633464:C:T	1.93073e-53	-1.95771e-09	-1.7075
20633576	chr2:20633576:G:A	1.75689e-54	-2.37345	-1.73099
20633609	chr2:20633609:G:A	1.83223e-53	-1.95771e-09	-1.75986
20633729	chr2:20633729:A:G	1.59584e-52	-1.95771e-09	0.40459
20634079	chr2:20634079:C:T	1.84684e-53	-1.95771e-09	-1.75192
20634125	chr2:20634125:T:G	2.04522e-53	-1.95771e-09	-1.64989
20634126	chr2:20634126:T:A	2.04443e-53	-1.95771e-09	-1.65028
20634425	chr2:20634425:T:C	3.04467e-53	-1.95771e-09	-1.25201
20634699	chr2:20634699:T:G	5.43011e-52	1.62915	-1.53232e-09
20634712	chr2:20634712:G:A	1.86187e-53	-1.95771e-09	-1.74382
20635589	chr2:20635589:G:A	4.1669e-53	-1.95771e-09	-0.938225
20635590	chr2:20635590:T:A	1.86177e-53	-1.95771e-09	-1.74387
20635690	chr2:20635690:A:G	1.79694e-54	-2.32108	-1.76082
20635903	chr2:20635903:G:C	1.57793e-53	-2.68229	0.77301
20636157	chr2:20636157:A:T	7.475e-54	-2.65642	-1.53232e-09
20636893	chr2:20636893:G:A	2.89906e-53	-1.95771e-09	-1.30101
20636952	chr2:20636952:A:G	1.67594e-54	-2.69277	-1.45884
20637172	chr2:20637172:G:T	3.22106e-53	-1.95771e-09	-1.19569
20637293	chr2:20637293:C:T	7.29872e-54	-2.68028	-1.53232e-09
20637367	chr2:20637367:T:C	1.26859e-52	-1.95771e-09	0.175095
20637578	chr2:20637578:A:G	1.28557e-53	-2.69207	0.577877
20637704	chr2:20637704:C:T	1.30472e-53	-2.69771	0.598304
20637709	chr2:20637709:C:T	1.59178e-54	-2.61059	-1.59254
20637748	chr2:20637748:C:T	2.7487e-53	-1.95771e-09	-1.35427
20637949	chr2:20637949:G:A	2.14322e-53	-1.95771e-09	-1.60309
20637959	chr2:20637959:G:A	1.61493e-54	-2.43643	-1.75226
20638177	chr2:20638177:C:T	1.83524e-53	-1.95771e-09	-1.75822
20638305	chr2:20638305:C:T	3.16568e-53	-1.95771e-09	-1.21303
20638410	chr2:20638410:G:A	2.66325e-53	-1.95771e-09	-1.38585
20638462	chr2:20638462:C:T	1.68066e-54	-2.45705	-1.69175
20638558	chr2:20638558:G:A	1.54893e-54	-2.64698	-1.58344
20638987	chr2:20638987:G:A	1.51732e-53	-2.69867	0.750222
20639243	chr2:20639243:G:A	1.76911e-54	-2.47431	-1.6232
20639268	chr2:20639268:GC:G	2.32668e-53	-1.95771e-09	-1.52096
20639671	chr2:20639671:G:A	3.02678e-53	-1.95771e-09	-1.2579
20640128	chr2:20640128:T:C	3.1841e-53	-1.95771e-09	-1.20723
20640135	chr2:20640135:G:A	1.8362e-53	-1.95771e-09	-1.7577
20640196	chr2:20640196:T:C	2.26098e-54	-2.51088	-1.3413
20640587	chr2:20640587:C:T	1.26187e-52	0.169783	-1.53232e-09
20640652	chr2:20640652:A:G	2.10409e-53	-2.60216	0.980647
20640791	chr2:20640791:G:A	1.83118e-53	-1.95771e-09	-1.76044
20641299	chr2:20641299:C:T	2.71748e-54	-2.1726	-1.49568
20641319	chr2:20641319:C:T	1.98186e-53	-1.95771e-09	-1.68136
20641348	chr2:20641348:C:T	2.57871e-53	-1.95771e-09	-1.41811
20641408	chr2:20641408:A:G	2.00717e-54	-2.62477	-1.34649
20641422	chr2:20641422:G:A	9.4582e-54	-1.43223	-0.988872
20641626	chr2:20641626:C:T	2.59011e-53	-1.95771e-09	-1.4137
20641848	chr2:20641848:A:G	2.73885e-53	-1.95771e-09	-1.35786
20641961	chr2:20641961:C:T	1.30355e-54	-2.68775	-1.71515
20641965	chr2:20641965:G:A	3.52254e-53	-1.95771e-09	-1.10622
20642233	chr2:20642233:C:T	1.32198e-54	-2.69509	-1.69376
20642384	chr2:20642384:G:C	2.81458e-53	-1.95771e-09	-1.33058
20642556	chr2:20642556:C:T	1.91431e-53	-1.95771e-09	-1.71604
20642567	chr2:20642567:G:A	5.10642e-54	-2.36583	-0.671657
20642595	chr2:20642595:C:A	1.20146e-52	-1.95771e-09	0.120728
20642882	chr2:20642882:C:T	1.85018e-53	-1.95771e-09	-1.75011
20643400	chr2:20643400:T:A	2.8893e-54	-2.6603	-0.946673
20643818	chr2:20643818:A:G	2.39501e-54	-2.64517	-1.14943
20643841	chr2:20643841:G:A	3.29057e-53	-2.62358	1.44924
20643955	chr2:20643955:C:T	1.84337e-53	-1.95771e-09	-1.7538
20643994	chr2:20643994:G:C	1.34813e-53	-2.06668	-1.53232e-09
20644527	chr2:20644527:G:A	3.22134e-54	-1.90346	-1.59472
20644685	chr2:20644685:A:G	1.8597e-53	-1.95771e-09	-1.74498
20644714	chr2:20644714:G:A	3.60293e-54	-2.04282	-1.34342
20645090	chr2:20645090:C:A	1.85611e-53	-1.95771e-09	-1.74691
20645201	chr2:20645201:C:G	7.17684e-54	-2.69712	-1.53232e-09
20645701	chr2:20645701:G:T	1.97943e-54	-2.47033	-1.51485
20646077	chr2:20646077:T:C	1.87041e-53	-1.95771e-09	-1.73924
20646182	chr2:20646182:A:G	1.3677e-53	-0.299817	-1.75245
20646275	chr2:20646275:C:T	9.57082e-54	-0.648062	-1.7612
20646402	chr2:20646402:G:A	2.26386e-53	-1.95771e-09	-1.54833
20646471	chr2:20646471:C:T	1.94901e-54	-2.38294	-1.61772
20646531	chr2:20646531:A:T	2.76861e-53	-1.95771e-09	-1.34705
20646551	chr2:20646551:A:G	1.82961e-53	-1.95771e-09	-1.7613
20646729	chr2:20646729:C:T	2.92307e-53	-1.95771e-09	-1.29277
20646802	chr2:20646802:C:T	1.8322e-53	-1.95771e-09	-1.75988
20646827	chr2:20646827:G:C	1.37152e-54	-2.69955	-1.65252
20646959	chr2:20646959:G:A	1.99522e-53	-1.95771e-09	-1.67464
20647071	chr2:20647071:G:T	1.29472e-54	-2.67565	-1.73404
20647414	chr2:20647414:C:A	1.13414e-53	-0.484136	-1.75539
20647459	chr2:20647459:G:A	2.31076e-54	-2.13915	-1.69126
20647687	chr2:20647687:G:A	1.82951e-53	-1.95771e-09	-1.76135
20647778	chr2:20647778:G:A	1.95946e-53	-1.95771e-09	-1.69273
20648094	chr2:20648094:A:C	9.2737e-54	-2.4408	-1.53232e-09
20648327	chr2:20648327:A:G	2.62548e-54	-2.16351	-1.53921
20648837	chr2:20648837:C:T	3.64494e-53	-1.95771e-09	-1.07206
20649002	chr2:20649002:G:A	1.90392e-53	-1.95771e-09	-1.72148
20649041	chr2:20649041:A:G	4.53346e-53	0.189927	-1.04384
20649047	chr2:20649047:A:T	1.50792e-53	-0.300131	-1.65454
20649642	chr2:20649642:G:A	3.07259e-52	-1.95771e-09	1.05971
20649812	chr2:20649812:G:A	1.85949e-53	-1.95771e-09	-1.74509
20651301	chr2:20651301:A:C	4.33284e-53	0.746424	-1.6456
20651521	chr2:20651521:T:G	7.48314e-54	-2.65533	-1.53232e-09
20651848	chr2:20651848:A:T	7.99775e-54	-0.923597	-1.66523
20651947	chr2:20651947:C:T	1.83674e-53	-1.95771e-09	-1.75741
20652552	chr2:20652552:T:C	1.23877e-52	1.82431	-1.673
20652651	chr2:20652651:A:C	1.24968e-53	-1.08606	-1.05645
20652920	chr2:20652920:C:A	1.92678e-53	-1.95771e-09	-1.70955
20653434	chr2:20653434:T:C	7.53445e-54	-2.6485	-1.53232e-09
20653488	chr2:20653488:TCG:T	1.8368e-53	-1.95771e-09	-1.75737
20653542	chr2:20653542:C:G	5.37436e-53	-1.95771e-09	-0.683758
20653601	chr2:20653601:G:A	1.85409e-53	-1.95771e-09	-1.748
20654120	chr2:20654120:C:T	7.86306e-54	-2.60581	-1.53232e-09
20654468	chr2:20654468:A:G	1.83112e-53	-1.95771e-09	-1.76047
20654583	chr2:20654583:C:T	9.7401e-53	-2.68809	2.59895
20654687	chr2:20654687:G:C	1.04542e-53	-0.792151	-1.52883
20654858	chr2:20654858:G:A	1.95897e-53	-1.95771e-09	-1.69298
20655240	chr2:20655240:C:T	2.142e-53	-1.95771e-09	-1.60366
20655609	chr2:20655609:T:C	2.33948e-53	-0.464495	-1.05097
20656151	chr2:20656151:C:T	1.30038e-53	-0.44506	-1.65768
20656243	chr2:20656243:T:C	2.5875e-53	-1.95771e-09	-1.41471
20656355	chr2:20656355:A:G	2.60445e-53	-1.95771e-09	-1.40817
20656384	chr2:20656384:G:A	2.10999e-54	-2.23492	-1.68638
20657100	chr2:20657100:A:G	1.97631e-53	-1.95771e-09	-1.68416
20657566	chr2:20657566:A:C	2.59354e-53	-1.95771e-09	-1.41237
20657696	chr2:20657696:A:G	1.68531e-54	-2.52093	-1.6251
20658089	chr2:20658089:C:G	2.14782e-53	-1.95771e-09	-1.60094
20658292	chr2:20658292:C:T	3.87685e-53	-1.95771e-09	-1.01038
20658365	chr2:20658365:C:T	1.83407e-53	-1.95771e-09	-1.75886
20658532	chr2:20658532:A:G	3.60572e-53	-1.95771e-09	-1.08288
20658638	chr2:20658638:C:T	7.71776e-52	-1.95771e-09	1.98071
20658829	chr2:20658829:G:A	1.95244e-53	-1.95771e-09	-1.69632
20659128	chr2:20659128:T:C	2.35124e-53	-1.95771e-09	-1.51045
20659882	chr2:20659882:A:G	4.69324e-53	-1.95771e-09	-0.819275
20660062	chr2:20660062:C:A	5.54362e-53	-0.65275	-1.53232e-09
20660143	chr2:20660143:A:T	1.83333e-53	-1.95771e-09	-1.75926
20660995	chr2:20660995:A:G	2.18154e-53	-1.95771e-09	-1.58537
20661077	chr2:20661077:G:C	1.02905e-53	-2.33676	-1.53232e-09
20661226	chr2:20661226:C:T	4.52778e-52	-1.95771e-09	1.44742
20661299	chr2:20661299:G:T	4.01924e-53	-1.95771e-09	-0.974306
20661447	chr2:20661447:A:G	2.01257e-54	-2.58328	-1.38529
20661848	chr2:20661848:A:G	7.78487e-54	-2.6158	-1.53232e-09
20662160	chr2:20662160:C:T	7.16672e-54	-2.69854	-1.53232e-09
20662202	chr2:20662202:C:T	2.18173e-53	-1.95771e-09	-1.58528
20662273	chr2:20662273:C:T	5.49582e-53	-1.95771e-09	-0.661411
20662636	chr2:20662636:A:G	1.31933e-54	-2.65294	-1.73792
20662637	chr2:20662637:T:C	2.15001e-53	-1.95771e-09	-1.59993
20662779	chr2:20662779:C:A	3.83161e-54	-1.76656	-1.55814
20663526	chr2:20663526:C:T	1.57139e-54	-2.50095	-1.71507
20663570	chr2:20663570:T:C	2.12524e-53	-1.95771e-09	-1.61151
20663612	chr2:20663612:C:T	8.5706e-53	1.10967	-1.32673
20663621	chr2:20663621:G:A	5.19558e-53	-1.95771e-09	-0.71759
20663783	chr2:20663783:G:C	7.17527e-54	-2.69734	-1.53232e-09
20664210	chr2:20664210:G:T	3.87272e-53	-1.2565	0.245061
20664281	chr2:20664281:T:G	2.17652e-53	-1.95771e-09	-1.58767
20664532	chr2:20664532:G:A	1.24493e-54	-2.6959	-1.753
20664676	chr2:20664676:G:A	4.75317e-53	-1.95771e-09	-0.806585
20664903	chr2:20664903:G:A	2.76882e-53	-1.95771e-09	-1.34698
20665328	chr2:20665328:C:T	1.31261e-54	-2.69153	-1.70444
20665760	chr2:20665760:G:C	1.17642e-52	-1.95771e-09	0.0996594
20666135	chr2:20666135:AC:A	3.65643e-53	-1.95771e-09	-1.06891
20666939	chr2:20666939:G:C	7.98919e-54	-2.3943	-0.195593
20666960	chr2:20666960:G:C	5.23118e-54	-2.28898	-0.724364
20667572	chr2:20667572:C:T	3.18852e-53	-1.95771e-09	-1.20584
20667690	chr2:20667690:G:A	4.39501e-53	-1.95771e-09	-0.884928
20667726	chr2:20667726:G:A	2.47801e-53	-1.95771e-09	-1.45794
20667984	chr2:20667984:A:G	3.19761e-54	-2.39467	-1.11091
20667993	chr2:20667993:G:T	3.84305e-53	-1.95771e-09	-1.01913
20668226	chr2:20668226:T:A	2.13981e-53	-1.95771e-09	-1.60468
20668323	chr2:20668323:G:A	2.8079e-54	-2.35451	-1.28103
20668365	chr2:20668365:T:C	4.43495e-54	-2.37232	-0.806144
20668419	chr2:20668419:G:A	2.5208e-54	-2.44691	-1.2965
20668609	chr2:20668609:C:T	1.3877e-54	-2.65696	-1.68337
20668654	chr2:20668654:C:A	1.06595e-53	-2.34587	0.0443396
20668710	chr2:20668710:A:G	2.65743e-53	-1.95771e-09	-1.38804
20669188	chr2:20669188:C:T	2.43568e-53	-1.95771e-09	-1.47517
20670811	chr2:20670811:C:T	2.92821e-53	-1.95771e-09	-1.29101
20670819	chr2:20670819:G:A	5.34129e-54	-2.23084	-0.761678
20670928	chr2:20670928:G:A	3.22267e-53	-1.95771e-09	-1.19519
20671018	chr2:20671018:G:A	6.09688e-53	-1.95771e-09	-0.557621
20671060	chr2:20671060:G:T	2.6623e-54	-2.32103	-1.36776
20671638	chr2:20671638:T:C	8.25837e-54	-2.33574	-0.221013
20671715	chr2:20671715:G:A	3.78039e-53	-1.95771e-09	-1.03557
20672029	chr2:20672029:T:C	7.60982e-53	-1.95771e-09	-0.335958
20672306	chr2:20672306:A:C	2.49399e-53	-1.95771e-09	-1.45151
20672465	chr2:20672465:C:A	1.61101e-54	-2.50443	-1.68669
20673339	chr2:20673339:T:A	1.25547e-54	-2.68447	-1.75601
20673573	chr2:20673573:G:A	1.23648e-54	-2.69463	-1.76109
20673748	chr2:20673748:G:T	4.25596e-54	-1.65125	-1.56841
20673904	chr2:20673904:C:G	1.89214e-53	-1.95771e-09	-1.72769
20674289	chr2:20674289:C:G	1.9289e-53	-1.95771e-09	-1.70845
20674428	chr2:20674428:C:T	1.9942e-53	-1.95771e-09	-1.67516
20674478	chr2:20674478:C:T	6.0654e-53	-1.95771e-09	-0.562797
20674479	chr2:20674479:T:C	6.70572e-53	-1.95771e-09	-0.462437
20674843	chr2:20674843:G:A	4.38056e-53	-1.95771e-09	-0.888222
20675004	chr2:20675004:G:C	2.13589e-53	-1.60652	-1.53232e-09
20675011	chr2:20675011:A:G	6.00572e-53	-1.95771e-09	-0.572685
20675273	chr2:20675273:AG:A	1.60722e-54	-2.50096	-1.69252
20675353	chr2:20675353:C:T	2.67988e-53	-1.95771e-09	-1.37962
20675381	chr2:20675381:T:A	1.52581e-54	-2.54014	-1.70532
20675496	chr2:20675496:C:T	2.61077e-54	-2.07894	-1.62939
20675514	chr2:20675514:G:A	2.46305e-54	-2.12041	-1.64618
20675560	chr2:20675560:G:A	2.57772e-54	-2.08926	-1.63182
20675734	chr2:20675734:C:T	1.69288e-54	-2.47804	-1.66351
20675774	chr2:20675774:C:T	2.08155e-54	-2.18711	-1.74776
20676085	chr2:20676085:TC:T	3.01971e-53	0.408652	-1.66889
20676155	chr2:20676155:C:A	4.70926e-53	-1.95771e-09	-0.815866
20676167	chr2:20676167:T:C	1.28343e-54	-2.6571	-1.76134
20676230	chr2:20676230:A:G	1.99593e-54	-2.21979	-1.75708
20676626	chr2:20676626:G:A	3.45988e-53	-0.847716	-0.276449
20676664	chr2:20676664:G:A	2.70049e-53	-1.95771e-09	-1.37197
20676772	chr2:20676772:T:C	7.88323e-53	-1.95771e-09	-0.300661
20676908	chr2:20676908:C:T	2.24757e-53	-1.95771e-09	-1.55555
20676919	chr2:20676919:T:C	7.60271e-54	-2.63948	-1.53232e-09
20676976	chr2:20676976:T:C	3.12905e-54	-2.53398	-0.993277
20677017	chr2:20677017:T:C	2.26806e-53	-1.95771e-09	-1.54647
20677352	chr2:20677352:A:C	2.10699e-53	-1.95771e-09	-1.62014
20677506	chr2:20677506:T:C	1.49979e-54	-2.52979	-1.73287
20677777	chr2:20677777:A:G	1.92289e-53	-2.55228	0.840709
20678124	chr2:20678124:A:T	8.78591e-54	-2.49483	-1.53232e-09
20678290	chr2:20678290:C:T	2.65866e-53	-1.95771e-09	-1.38758
20678345	chr2:20678345:A:G	1.93008e-53	-2.25939	0.55155
20678362	chr2:20678362:TG:T	8.84672e-53	-0.185352	-1.53232e-09
20678393	chr2:20678393:T:C	1.93957e-53	-2.33502	0.632081
20678646	chr2:20678646:T:C	2.96531e-53	-2.27058	0.992164
20678650	chr2:20678650:G:A	2.05372e-53	-1.95771e-09	-1.64575
20678890	chr2:20678890:T:G	1.04256e-52	-1.95771e-09	-0.0211363
20678959	chr2:20678959:T:C	1.77385e-53	-1.43921	-0.353038
20679060	chr2:20679060:T:C	1.84254e-53	-0.234409	-1.51985
20679234	chr2:20679234:A:G	1.51989e-53	-1.94676	-1.53232e-09
20679539	chr2:20679539:G:A	2.37331e-53	-1.95771e-09	-1.50111
20679770	chr2:20679770:A:C	1.02478e-52	-0.554108	0.515771
20680178	chr2:20680178:A:C	4.6207e-54	-1.37668	-1.76076
20680422	chr2:20680422:C:T	2.96044e-53	-1.95771e-09	-1.28006
20680585	chr2:20680585:T:C	4.87111e-54	-1.33267	-1.75199
20680954	chr2:20680954:T:C	3.24384e-54	-2.48252	-1.00871
20681073	chr2:20681073:C:T	1.15575e-53	-2.31852	0.0978714
20681259	chr2:20681259:C:T	4.30316e-54	-1.48489	-1.72375
20682194	chr2:20682194:GC:G	4.35307e-54	-2.54764	-0.649463
20682198	chr2:20682198:A:T	1.76999e-54	-2.40255	-1.69446
20682466	chr2:20682466:A:G	6.84015e-54	-1.18104	-1.56414
20682482	chr2:20682482:G:A	1.11788e-53	-2.25397	-1.53232e-09
20682486	chr2:20682486:G:A	1.90267e-53	-1.95771e-09	-1.72214
20682541	chr2:20682541:A:C	2.73748e-53	-1.95771e-09	-1.35836
20682653	chr2:20682653:T:C	2.09642e-54	-2.23777	-1.68998
20682674	chr2:20682674:T:C	1.78512e-54	-2.69416	-1.39434
20682875	chr2:20682875:TAGTC:T	1.91802e-53	-1.95771e-09	-1.71411
20682930	chr2:20682930:G:C	1.95493e-53	-1.95771e-09	-1.69504
20682955	chr2:20682955:A:T	3.16715e-53	-1.95771e-09	-1.21256
20683075	chr2:20683075:C:T	3.05044e-53	-1.95771e-09	-1.25011
20683101	chr2:20683101:A:G	1.61957e-54	-2.56159	-1.62423
20683106	chr2:20683106:C:T	2.4059e-53	-1.95771e-09	-1.48747
20683189	chr2:20683189:A:G	1.62684e-54	-2.55558	-1.62576
20683301	chr2:20683301:A:T	1.59095e-54	-2.58671	-1.61694
20683456	chr2:20683456:T:C	7.54206e-54	-2.61369	-0.0337935
20683484	chr2:20683484:A:G	1.83688e-53	-1.95771e-09	-1.75733
20683507	chr2:20683507:T:C	1.22007e-52	-1.95771e-09	0.136094
20683801	chr2:20683801:C:T	9.01541e-54	-2.57228	0.103231
20683892	chr2:20683892:GGTGAA:G	1.56508e-54	-2.59047	-1.62958
20684030	chr2:20684030:G:T	2.40269e-53	-1.95771e-09	-1.48881
20684193	chr2:20684193:C:T	3.03386e-54	-2.33133	-1.22682
20684375	chr2:20684375:TTTAATC:T	8.23736e-54	-2.63469	0.0753833
20684502	chr2:20684502:G:A	5.501e-54	-1.61841	-1.34465
20684509	chr2:20684509:G:C	2.27703e-53	-1.95771e-09	-1.54253
20684608	chr2:20684608:T:C	2.54822e-54	-2.51523	-1.21736
20684621	chr2:20684621:C:T	2.87338e-54	-2.33076	-1.28173
20684790	chr2:20684790:C:A	2.73186e-54	-2.53168	-1.13132
20684826	chr2:20684826:G:C	8.24734e-54	-2.63266	0.0745711
20685000	chr2:20685000:T:A	8.69364e-53	-1.95771e-09	-0.202806
20685213	chr2:20685213:A:C	4.46536e-54	-1.73449	-1.43714
20685561	chr2:20685561:C:A	5.48677e-54	-1.5249	-1.44074
20685710	chr2:20685710:T:C	2.17058e-53	-1.95771e-09	-1.5904
20686638	chr2:20686638:T:C	2.50833e-53	-1.95771e-09	-1.44578
20686759	chr2:20686759:C:T	1.82951e-53	-1.95771e-09	-1.76135
20687466	chr2:20687466:T:G	3.93901e-52	1.30812	-1.53232e-09
20688261	chr2:20688261:G:A	4.18937e-54	-1.75137	-1.48406
20688486	chr2:20688486:G:C	1.59065e-54	-2.56915	-1.63469
20688505	chr2:20688505:A:G	6.6879e-54	-2.59084	-0.176839
20688659	chr2:20688659:C:T	1.33786e-53	-1.346	-0.728326
20689653	chr2:20689653:G:C	4.28961e-53	-1.81626	0.907053
20689700	chr2:20689700:G:A	1.97754e-54	-2.25181	-1.73432
20689954	chr2:20689954:C:T	2.65281e-54	-2.43959	-1.25277
20690144	chr2:20690144:G:A	9.66998e-53	-1.95771e-09	-0.0963713
20690203	chr2:20690203:ACACC:A	2.032e-53	-1.95771e-09	-1.65638
20690362	chr2:20690362:T:C	1.92831e-53	-1.95771e-09	-1.70876
20690626	chr2:20690626:G:A	3.64544e-54	-1.96031	-1.4142
20690773	chr2:20690773:T:C	2.89748e-53	-1.95771e-09	-1.30156
20690882	chr2:20690882:CGTT:C	1.84454e-53	-0.0591939	-1.69397
20691214	chr2:20691214:G:A	3.08613e-53	-1.95771e-09	-1.23848
20691687	chr2:20691687:G:A	1.88778e-53	-1.95771e-09	-1.73
20692039	chr2:20692039:A:G	3.41561e-54	-1.73944	-1.70019
20692127	chr2:20692127:A:G	3.24816e-54	-1.77662	-1.71328
20692712	chr2:20692712:T:C	8.74348e-53	-1.95771e-09	-0.19709
20692723	chr2:20692723:A:G	3.47101e-54	-1.7431	-1.68043
20692850	chr2:20692850:G:T	2.11107e-53	-1.95771e-09	-1.6182
20693330	chr2:20693330:G:A	4.50722e-53	-1.95771e-09	-0.859717
20693392	chr2:20693392:A:C	1.88729e-53	-1.95771e-09	-1.73025
20693420	chr2:20693420:A:G	4.16998e-54	-1.80595	-1.43412
20694174	chr2:20694174:T:C	3.63555e-53	-1.95771e-09	-1.07464
20694409	chr2:20694409:C:T	4.21358e-54	-2.18093	-1.04875
20694851	chr2:20694851:T:C	3.68087e-53	-1.95771e-09	-1.06225
20695150	chr2:20695150:T:C	1.0343e-53	-2.33167	-1.53232e-09
20695448	chr2:20695448:CTCTT:C	3.89724e-53	-1.95771e-09	-1.00513
20695521	chr2:20695521:T:C	2.12881e-53	-1.95771e-09	-1.60984
20695611	chr2:20695611:G:A	9.06043e-53	-1.95771e-09	-0.161482
20695737	chr2:20695737:C:T	4.50826e-54	-1.98294	-1.17913
20695903	chr2:20695903:G:T	2.56536e-54	-2.05169	-1.6742
20696289	chr2:20696289:C:T	3.66295e-53	-1.95771e-09	-1.06713
20696865	chr2:20696865:C:A	8.68655e-54	-0.744882	-1.76132
20697322	chr2:20697322:T:C	3.5852e-54	-2.02042	-1.37075
20697350	chr2:20697350:G:C	3.51149e-54	-2.04119	-1.37075
20697585	chr2:20697585:T:C	1.44066e-54	-2.60922	-1.69366
20697776	chr2:20697776:T:G	1.00144e-53	-0.603902	-1.76006
20698412	chr2:20698412:G:A	2.47079e-54	-2.10587	-1.65758
20698948	chr2:20698948:T:C	3.55883e-53	-1.09597	-1.53232e-09
20699024	chr2:20699024:T:C	2.68664e-53	-1.37711	-1.53232e-09
20699323	chr2:20699323:G:A	1.82947e-54	-2.32676	-1.7372
20699531	chr2:20699531:T:C	3.73975e-53	-1.95771e-09	-1.04638
20699828	chr2:20699828:T:C	2.07295e-53	-1.95771e-09	-1.63643
20700088	chr2:20700088:C:T	2.82573e-54	-1.92669	-1.70253
20700623	chr2:20700623:T:C	3.0582e-54	-1.92301	-1.62715
20701072	chr2:20701072:T:C	4.74168e-54	-2.14247	-0.969126
20701073	chr2:20701073:G:A	1.73658e-54	-2.38642	-1.72964
20701187	chr2:20701187:G:T	3.3544e-54	-1.96115	-1.49656
20701900	chr2:20701900:G:T	3.20454e-54	-1.90902	-1.5944
20702513	chr2:20702513:C:T	1.26283e-54	-2.67516	-1.75947
20702667	chr2:20702667:G:A	5.94242e-53	-1.95771e-09	-0.583281
20702671	chr2:20702671:A:G	6.53052e-53	-1.95771e-09	-0.488912
20703136	chr2:20703136:T:G	6.1281e-53	-1.95771e-09	-0.552513
20703255	chr2:20703255:T:C	4.67226e-54	-1.52356	-1.60278
20703697	chr2:20703697:C:T	1.01648e-52	-1.95771e-09	-0.0464654
20703712	chr2:20703712:G:A	5.64255e-53	-1.95771e-09	-0.635062
20704258	chr2:20704258:A:C	2.61675e-54	-2.01211	-1.69394
20704318	chr2:20704318:T:C	4.8121e-54	-1.44171	-1.65514
20704351	chr2:20704351:C:T	4.97614e-54	-2.21432	-0.849004
20704938	chr2:20704938:C:T	5.3075e-54	-2.15733	-0.841531
20705237	chr2:20705237:G:A	5.31885e-54	-2.161	-0.835729
20705285	chr2:20705285:T:C	3.54828e-54	-1.67362	-1.72791
20705869	chr2:20705869:G:A	6.65913e-53	-1.95771e-09	-0.46941
20706138	chr2:20706138:C:T	5.92192e-53	-1.95771e-09	-0.586737
20706232	chr2:20706232:G:T	8.262e-53	-1.95771e-09	-0.253731
20706400	chr2:20706400:CAT:C	9.5441e-53	-1.95771e-09	-0.109474
20707151	chr2:20707151:C:T	5.94242e-53	-1.95771e-09	-0.583281
20707921	chr2:20707921:C:T	8.49305e-54	-0.770551	-1.75818
20708377	chr2:20708377:C:T	1.01117e-53	-2.35429	-1.53232e-09
20709007	chr2:20709007:A:G	6.6359e-54	-1.17775	-1.59774
20709221	chr2:20709221:G:A	1.89604e-53	-1.95771e-09	-1.72563
20710075	chr2:20710075:G:A	1.99504e-53	-1.95771e-09	-1.67473
20710254	chr2:20710254:T:G	2.14976e-53	-1.95771e-09	-1.60004
20710302	chr2:20710302:A:C	7.09591e-54	-1.09672	-1.61174
20710567	chr2:20710567:G:A	5.23822e-53	-1.95771e-09	-0.709417
20710587	chr2:20710587:T:G	4.52806e-53	-0.855105	-1.53232e-09
20711046	chr2:20711046:A:G	2.50002e-53	-1.95771e-09	-1.4491
20711146	chr2:20711146:T:C	5.94586e-53	-1.95771e-09	-0.582704
20711280	chr2:20711280:C:T	4.62993e-53	-1.95771e-09	-0.832855
20711363	chr2:20711363:C:T	1.14512e-52	0.0726956	-1.53232e-09
20711523	chr2:20711523:C:T	3.07766e-54	-1.87948	-1.66433
20711893	chr2:20711893:C:G	2.13922e-53	-0.477473	-1.12748
20711899	chr2:20711899:A:G	1.38513e-54	-2.58085	-1.76134
20712527	chr2:20712527:A:G	7.55779e-54	-1.05942	-1.58599
20712545	chr2:20712545:T:C	2.14058e-53	-0.433105	-1.17122
20712753	chr2:20712753:A:G	2.3133e-53	-0.463386	-1.06334
20712840	chr2:20712840:A:G	8.71617e-54	-2.5028	-1.53232e-09
20713090	chr2:20713090:G:C	1.93379e-53	-0.547737	-1.15818
20713454	chr2:20713454:A:G	2.54418e-54	-2.01551	-1.71867
20715080	chr2:20715080:A:G	1.08805e-53	-2.28101	-1.53232e-09
20715116	chr2:20715116:G:A	1.41118e-54	-2.56757	-1.75598
20715209	chr2:20715209:C:T	7.27362e-54	-1.09518	-1.58855
20715303	chr2:20715303:G:A	2.13257e-54	-2.20789	-1.70276
20715469	chr2:20715469:A:G	1.84498e-54	-2.4321	-1.62342
20715488	chr2:20715488:T:C	1.86807e-54	-2.44002	-1.60305
20716278	chr2:20716278:G:A	1.84715e-53	-1.95771e-09	-1.75175
20716291	chr2:20716291:A:G	1.3122e-53	-0.504377	-1.58932
20716957	chr2:20716957:T:C	3.68361e-54	-1.86748	-1.49661
20717509	chr2:20717509:C:A	3.2502e-53	-1.95771e-09	-1.18668
20717547	chr2:20717547:G:A	1.68048e-51	-1.95771e-09	2.75885
20717719	chr2:20717719:T:C	1.82463e-53	-0.58695	-1.17707
20717732	chr2:20717732:T:C	1.91483e-53	-1.95771e-09	-1.71577
20717793	chr2:20717793:C:G	7.02643e-54	-1.12836	-1.58995
20717998	chr2:20717998:T:C	8.16656e-54	-0.807719	-1.76022
20718362	chr2:20718362:C:T	7.6081e-53	-1.95771e-09	-0.336184
20718428	chr2:20718428:ATATAAT:A	7.67719e-53	-1.95771e-09	-0.327144
20718743	chr2:20718743:C:T	2.02742e-53	-1.95771e-09	-1.65863
20718863	chr2:20718863:T:C	7.8927e-54	-0.842665	-1.75938
20719191	chr2:20719191:T:TA	8.22152e-54	-0.801339	-1.75989
20719521	chr2:20719521:A:G	8.01941e-54	-0.826166	-1.75995
20719848	chr2:20719848:A:G	1.06508e-52	-1.95771e-09	0.000232662
20720414	chr2:20720414:A:G	5.27701e-53	-1.95771e-09	-0.702039
20720649	chr2:20720649:C:T	2.04195e-53	-1.95771e-09	-1.65149
20720737	chr2:20720737:T:C	8.73867e-54	-0.741023	-1.7592
20720878	chr2:20720878:T:C	1.91564e-53	-1.95771e-09	-1.71534
20720960	chr2:20720960:C:G	2.11468e-53	-1.95771e-09	-1.61649
20721411	chr2:20721411:A:C	5.94242e-53	-1.95771e-09	-0.583281
20721441	chr2:20721441:A:G	4.81738e-53	-1.95771e-09	-0.793168
20721731	chr2:20721731:T:C	2.10507e-54	-2.24085	-1.68278
20722695	chr2:20722695:T:C	8.47254e-53	-1.95771e-09	-0.228567
20722780	chr2:20722780:G:C	2.48622e-53	-1.95771e-09	-1.45464
20723144	chr2:20723144:C:A	5.14135e-53	-1.95771e-09	-0.728082
20723540	chr2:20723540:C:T	1.69477e-53	-0.446438	-1.39141
20724191	chr2:20724191:C:T	1.89365e-53	-1.95771e-09	-1.72689
20724304	chr2:20724304:G:A	2.4089e-53	-1.95771e-09	-1.48623
20724350	chr2:20724350:T:C	5.05177e-54	-2.69962	-0.348619
20724429	chr2:20724429:C:G	1.87633e-53	-1.95771e-09	-1.73608
20724484	chr2:20724484:A:G	7.00769e-54	-1.04999	-1.67099
20724620	chr2:20724620:A:G	8.2442e-54	-0.802085	-1.75639
20724665	chr2:20724665:C:T	6.45499e-54	-1.18708	-1.61605
20724710	chr2:20724710:T:TAA	6.96212e-53	-1.95771e-09	-0.424914
20725309	chr2:20725309:T:C	9.45349e-54	-1.84061	-0.580988
20725414	chr2:20725414:C:T	7.66625e-53	-1.95771e-09	-0.328571
20725486	chr2:20725486:G:C	3.09107e-53	-1.23688	-1.53232e-09
20725544	chr2:20725544:A:G	2.24023e-53	-0.32408	-1.23474
20725776	chr2:20725776:G:C	1.19034e-52	-1.95771e-09	0.111427
20725903	chr2:20725903:T:C	9.19755e-54	-0.693834	-1.75521
20726160	chr2:20726160:C:G	8.75665e-54	-0.742894	-1.75527
20726536	chr2:20726536:A:G	2.53042e-51	3.16816	-1.53232e-09
20726556	chr2:20726556:C:A	1.9097e-53	-0.49133	-1.22712
20726557	chr2:20726557:A:G	8.91759e-54	-0.727484	-1.75247
20726656	chr2:20726656:AT:A	2.38383e-53	-1.95771e-09	-1.49669
20726701	chr2:20726701:T:G	2.38383e-53	-1.95771e-09	-1.49669
20726798	chr2:20726798:C:T	6.18863e-54	-1.21055	-1.63472
20726943	chr2:20726943:A:G	5.61728e-53	-1.95771e-09	-0.63955
20727147	chr2:20727147:G:A	1.66226e-52	-1.95771e-09	0.445364
20727150	chr2:20727150:G:A	2.85199e-53	-1.95771e-09	-1.31738
20727207	chr2:20727207:T:C	2.20211e-53	-0.239952	-1.33603
20727830	chr2:20727830:T:C	1.10742e-53	-1.41118	-0.852188
20728237	chr2:20728237:T:C	1.95534e-53	-0.334637	-1.3602
20728291	chr2:20728291:T:C	1.32729e-54	-2.636	-1.74884
20728432	chr2:20728432:C:T	2.86014e-53	-1.95771e-09	-1.31453
20728817	chr2:20728817:A:G	1.91878e-53	-1.71371	-1.53232e-09
20729100	chr2:20729100:T:C	2.9748e-52	-1.95771e-09	1.02736
20729209	chr2:20729209:G:C	6.85346e-53	-0.82945	0.388805
20729212	chr2:20729212:C:CT	9.64791e-53	-1.23893	1.14028
20729307	chr2:20729307:T:C	6.19537e-54	-2.49145	-0.352728
20729364	chr2:20729364:T:C	1.58361e-53	-1.22824	-0.677458
20729377	chr2:20729377:G:A	3.59104e-53	-1.95771e-09	-1.08696
20729434	chr2:20729434:A:C	1.91053e-53	-1.95771e-09	-1.71802
20729702	chr2:20729702:C:G	6.169e-53	-1.95771e-09	-0.545861
20729762	chr2:20729762:A:G	1.95004e-53	-1.95771e-09	-1.69755
20729954	chr2:20729954:C:T	6.23557e-53	-1.95771e-09	-0.535129
20729997	chr2:20729997:C:T	5.65314e-53	-1.95771e-09	-0.633187
20730336	chr2:20730336:GT:G	2.12298e-53	-1.95771e-09	-1.61258
20730854	chr2:20730854:C:T	1.82995e-53	-1.95771e-09	-1.76111
20730981	chr2:20730981:C:T	1.84193e-53	-1.95771e-09	-1.75459
20731269	chr2:20731269:C:T	8.29014e-54	-2.55292	-1.53232e-09
20731331	chr2:20731331:G:A	1.83991e-53	-1.95771e-09	-1.75568
20731345	chr2:20731345:T:C	1.8458e-53	-1.95771e-09	-1.75248
20731390	chr2:20731390:G:T	1.83594e-53	-1.95771e-09	-1.75784
20731413	chr2:20731413:A:G	1.85948e-53	-1.95771e-09	-1.7451
20731501	chr2:20731501:T:G	1.95064e-53	-1.95771e-09	-1.69724
20731685	chr2:20731685:C:T	1.82964e-53	-1.95771e-09	-1.76128
20731691	chr2:20731691:G:A	6.1358e-53	-1.95771e-09	-0.551257
20731841	chr2:20731841:A:AT	7.7391e-53	-1.95771e-09	-0.319112
20731904	chr2:20731904:G:A	2.96172e-53	-1.95771e-09	-1.27963
20732126	chr2:20732126:C:T	7.01616e-53	1.25995	-1.67714
20732201	chr2:20732201:C:T	1.95215e-53	-1.95771e-09	-1.69647
20732296	chr2:20732296:T:C	6.63663e-53	-1.95771e-09	-0.472794
20732463	chr2:20732463:G:A	1.83282e-53	-1.95771e-09	-1.75954
20732518	chr2:20732518:T:C	2.44518e-53	0.2784	-1.74968
20732729	chr2:20732729:A:G	1.84277e-53	-1.95771e-09	-1.75413
20732812	chr2:20732812:T:C	2.83357e-53	0.352005	-1.67586
20732850	chr2:20732850:A:AT	1.97076e-53	-1.95771e-09	-1.68698
20733145	chr2:20733145:A:AT	1.83331e-53	-1.95771e-09	-1.75928
20733251	chr2:20733251:G:T	4.34982e-54	-1.55289	-1.64496
20733373	chr2:20733373:C:T	5.29536e-53	-1.95771e-09	-0.698567
20733380	chr2:20733380:T:C	3.25663e-53	0.357151	-1.54186
20733383	chr2:20733383:C:T	1.84207e-53	-1.95771e-09	-1.75451
20733433	chr2:20733433:T:A	1.83733e-53	-1.95771e-09	-1.75708
20733686	chr2:20733686:G:A	1.83008e-53	-1.95771e-09	-1.76104
20733976	chr2:20733976:C:T	1.83333e-53	-1.95771e-09	-1.75926
20733985	chr2:20733985:C:G	1.86525e-53	-1.95771e-09	-1.742
20734047	chr2:20734047:A:G	1.83354e-53	-1.95771e-09	-1.75915
20734062	chr2:20734062:G:A	1.8339e-53	-1.95771e-09	-1.75895
20734099	chr2:20734099:T:C	9.36509e-54	-2.43099	-1.53232e-09
20734127	chr2:20734127:T:C	1.83414e-53	-1.95771e-09	-1.75882
20734376	chr2:20734376:A:G	1.8342e-53	-1.95771e-09	-1.75879
20734378	chr2:20734378:TC:T	5.22866e-53	-1.95771e-09	-0.711244
20734505	chr2:20734505:G:C	1.83399e-53	-1.95771e-09	-1.7589
20734747	chr2:20734747:A:G	1.83418e-53	-1.95771e-09	-1.7588
20734863	chr2:20734863:T:C	6.83697e-53	0.860726	-1.30378
20734890	chr2:20734890:C:T	1.83774e-53	-1.95771e-09	-1.75686
20734892	chr2:20734892:C:T	7.99749e-54	-0.86696	-1.7219
20734937	chr2:20734937:G:T	1.83299e-53	-1.95771e-09	-1.75945
20735089	chr2:20735089:G:A	1.83548e-53	-1.95771e-09	-1.75809
20735134	chr2:20735134:A:T	1.83538e-53	-1.95771e-09	-1.75815
20735309	chr2:20735309:C:T	1.84153e-53	-1.95771e-09	-1.7548
20735318	chr2:20735318:G:T	1.45937e-52	1.35473	-1.03954
20735979	chr2:20735979:C:T	1.83124e-53	-1.95771e-09	-1.76041
20736094	chr2:20736094:A:G	1.96987e-53	-1.95771e-09	-1.68743
20736411	chr2:20736411:T:C	1.97174e-53	-1.95771e-09	-1.68648
20736458	chr2:20736458:T:C	1.86718e-53	-1.95771e-09	-1.74097
20736482	chr2:20736482:A:G	1.96992e-53	-1.95771e-09	-1.68741
20736500	chr2:20736500:T:C	1.23143e-54	-2.69846	-1.76135
20736592	chr2:20736592:A:G	1.96865e-53	-1.95771e-09	-1.68805
20736707	chr2:20736707:T:C	1.96269e-53	-1.95771e-09	-1.69108
20736756	chr2:20736756:A:G	2.86163e-53	0.213806	-1.52781
20736763	chr2:20736763:C:A	6.45843e-53	-1.95771e-09	-0.500013
20736770	chr2:20736770:C:CTT	1.96797e-53	-1.95771e-09	-1.68839
20736819	chr2:20736819:T:C	1.97062e-53	-1.95771e-09	-1.68705
20736880	chr2:20736880:T:C	2.28783e-53	0.0877309	-1.62552
20736912	chr2:20736912:A:G	1.71608e-54	-2.37209	-1.75585
20737002	chr2:20737002:A:G	1.9753e-53	-1.95771e-09	-1.68468
20737115	chr2:20737115:T:C	1.59788e-52	1.50886	-1.10299
20737146	chr2:20737146:T:C	1.96328e-53	-1.95771e-09	-1.69078
20737169	chr2:20737169:A:G	1.96797e-53	-1.95771e-09	-1.68839
20737340	chr2:20737340:G:A	5.74135e-53	-1.95771e-09	-0.617703
20737721	chr2:20737721:A:T	6.7682e-53	-1.95771e-09	-0.453163
20737990	chr2:20737990:A:G	2.03737e-53	-1.95771e-09	-1.65374
20738065	chr2:20738065:T:A	1.89327e-53	-1.95771e-09	-1.72709
20738208	chr2:20738208:C:T	1.83066e-53	-1.95771e-09	-1.76072
20738614	chr2:20738614:C:T	2.1224e-53	-1.95771e-09	-1.61285
20739000	chr2:20739000:T:C	1.82956e-53	-1.95771e-09	-1.76132
20739303	chr2:20739303:C:T	1.88116e-53	-1.95771e-09	-1.73351
20739613	chr2:20739613:T:G	1.85967e-53	-1.95771e-09	-1.745
20739629	chr2:20739629:C:T	1.87597e-53	-1.95771e-09	-1.73627
20739710	chr2:20739710:G:A	6.60861e-53	-1.95771e-09	-0.477025
20739946	chr2:20739946:T:C	4.02657e-54	-2.47813	-0.79694
20739948	chr2:20739948:C:T	4.48473e-53	0.753358	-1.61808
20740659	chr2:20740659:G:A	1.91244e-53	-1.95771e-09	-1.71702
20740746	chr2:20740746:A:G	4.20253e-53	0.697676	-1.62739
20740825	chr2:20740825:C:T	1.86028e-53	-1.95771e-09	-1.74467
20740832	chr2:20740832:T:A	1.86028e-53	-1.95771e-09	-1.74467
20740988	chr2:20740988:C:T	8.752e-53	-1.95771e-09	-0.196116
20741024	chr2:20741024:T:C	1.50712e-52	-1.95771e-09	0.347386
20741277	chr2:20741277:A:G	1.23333e-54	-2.69828	-1.75998
20741338	chr2:20741338:A:G	5.07353e-53	-1.95771e-09	-0.741362
20741538	chr2:20741538:C:T	1.85729e-53	-1.95771e-09	-1.74628
20741672	chr2:20741672:A:G	1.85748e-53	-1.95771e-09	-1.74618
20741761	chr2:20741761:A:G	1.85769e-53	-1.95771e-09	-1.74607
20741790	chr2:20741790:C:G	7.1405e-53	-1.95771e-09	-0.399615
20741805	chr2:20741805:CT:C	1.85921e-53	-1.95771e-09	-1.74525
20741856	chr2:20741856:C:A	5.32241e-53	-1.95771e-09	-0.693471
20741995	chr2:20741995:T:C	1.27114e-54	-2.67947	-1.7486
20742031	chr2:20742031:A:G	1.83177e-53	-1.95771e-09	-1.76011
20742050	chr2:20742050:A:G	2.13612e-51	2.99876	-1.53232e-09
20742407	chr2:20742407:A:C	1.1191e-53	-0.892439	-1.36043
20742436	chr2:20742436:C:T	2.14916e-53	-1.95771e-09	-1.60032
20742511	chr2:20742511:T:C	5.58602e-53	-1.95771e-09	-0.64513
20742550	chr2:20742550:T:G	1.85729e-53	-1.95771e-09	-1.74628
20742562	chr2:20742562:T:C	1.85729e-53	-1.95771e-09	-1.74628
20742906	chr2:20742906:C:A	2.10592e-53	-1.95771e-09	-1.62065
20742948	chr2:20742948:A:T	1.51101e-53	-0.856624	-1.096
20742969	chr2:20742969:T:C	1.85042e-53	-1.95771e-09	-1.74998
20743020	chr2:20743020:G:C	1.85846e-53	-1.95771e-09	-1.74565
20743292	chr2:20743292:T:G	3.15029e-54	-1.7736	-1.74689
20743373	chr2:20743373:G:C	6.29955e-53	-0.52492	-1.53232e-09
20743982	chr2:20743982:A:G	2.66097e-54	-2.32406	-1.36523
20744005	chr2:20744005:C:G	1.90946e-53	-1.95771e-09	-1.71858
20744676	chr2:20744676:A:G	1.87094e-53	-1.95771e-09	-1.73896
20744865	chr2:20744865:C:G	1.18303e-53	-0.631691	-1.56563
20745111	chr2:20745111:T:C	1.45408e-54	-2.5624	-1.73121
20745185	chr2:20745185:G:A	1.00943e-53	-2.35601	-1.53232e-09
20745253	chr2:20745253:T:C	1.8909e-53	-1.95771e-09	-1.72835
20745530	chr2:20745530:T:C	1.8909e-53	-1.95771e-09	-1.72835
20745579	chr2:20745579:A:G	1.88466e-53	-1.95771e-09	-1.73165
20745737	chr2:20745737:T:C	1.28058e-54	-2.67856	-1.74211
20746002	chr2:20746002:G:A	1.3342e-52	1.62224	-1.39672
20746091	chr2:20746091:G:T	1.88261e-53	-1.95771e-09	-1.73274
20746252	chr2:20746252:G:C	3.07518e-53	-1.95771e-09	-1.24203
20746279	chr2:20746279:T:C	1.88804e-53	-1.95771e-09	-1.72986
20746342	chr2:20746342:T:C	1.88753e-53	-1.95771e-09	-1.73013
20746466	chr2:20746466:C:T	1.68711e-54	-2.44443	-1.70054
20746468	chr2:20746468:T:A	6.11329e-53	-1.95771e-09	-0.554932
20746471	chr2:20746471:C:T	1.89148e-53	-1.95771e-09	-1.72804
20746849	chr2:20746849:C:T	1.99178e-53	-1.95771e-09	-1.67637
20747046	chr2:20747046:T:C	1.41638e-54	-2.64614	-1.67374
20747437	chr2:20747437:T:C	8.00204e-53	1.27751	-1.56321
20747671	chr2:20747671:T:C	1.9532e-53	-1.95771e-09	-1.69593
20747795	chr2:20747795:C:T	1.29235e-53	-2.10894	-1.53232e-09
20748332	chr2:20748332:C:T	1.83113e-53	-1.95771e-09	-1.76047
20748566	chr2:20748566:C:G	2.75759e-54	-2.07716	-1.57647
20748679	chr2:20748679:G:A	2.51801e-53	-1.95771e-09	-1.44193
20748778	chr2:20748778:A:T	2.6207e-54	-2.09089	-1.61365
20749368	chr2:20749368:T:A	2.7338e-53	-1.95771e-09	-1.35971
20749646	chr2:20749646:T:C	3.55475e-53	-1.95771e-09	-1.09711
20750151	chr2:20750151:T:C	1.11386e-52	1.61497	-1.56994
20751005	chr2:20751005:T:C	1.8305e-53	-1.95771e-09	-1.76081
20751086	chr2:20751086:A:G	2.69481e-54	-2.09742	-1.57924
20751198	chr2:20751198:T:G	4.51298e-53	-1.95771e-09	-0.85844
20751220	chr2:20751220:T:C	1.68603e-52	1.63565	-1.17608
20751276	chr2:20751276:G:T	8.20618e-53	-1.95771e-09	-0.260511
20751311	chr2:20751311:AT:A	1.83226e-53	-1.95771e-09	-1.75985
20751572	chr2:20751572:A:G	2.68681e-54	-2.11365	-1.56597
20751684	chr2:20751684:C:A	2.69443e-54	-2.11796	-1.55884
20751960	chr2:20751960:C:T	2.52938e-53	-1.95771e-09	-1.43742
20751980	chr2:20751980:C:T	7.48324e-54	-0.953805	-1.70151
20752290	chr2:20752290:A:T	1.88449e-53	-1.95771e-09	-1.73174
20752802	chr2:20752802:T:C	6.43622e-53	1.22444	-1.72789
20753330	chr2:20753330:G:C	1.33297e-54	-2.69526	-1.68531
20753364	chr2:20753364:G:A	2.48315e-53	-1.95771e-09	-1.45587
20753428	chr2:20753428:T:C	1.381e-54	-2.69889	-1.64628
20753482	chr2:20753482:C:T	9.83023e-53	-1.95771e-09	-0.0799356
20753699	chr2:20753699:A:C	5.00562e-53	-0.166047	-0.588788
20753863	chr2:20753863:T:C	2.05836e-53	-1.95771e-09	-1.64349
20754213	chr2:20754213:C:T	3.09137e-54	-2.21713	-1.32224
20754329	chr2:20754329:A:C	1.83558e-53	-1.95771e-09	-1.75804
20754333	chr2:20754333:A:T	2.65886e-53	-1.95771e-09	-1.3875
20755272	chr2:20755272:AG:A	4.38551e-53	-0.887092	-1.53232e-09
20755607	chr2:20755607:G:A	1.86866e-53	-1.95771e-09	-1.74017
20755712	chr2:20755712:G:A	2.0593e-53	-1.95771e-09	-1.64303
20756092	chr2:20756092:C:T	4.042e-53	-1.95771e-09	-0.968658
20756702	chr2:20756702:G:A	2.50866e-53	-1.95771e-09	-1.44565
20756889	chr2:20756889:AC:A	2.69139e-53	-1.95771e-09	-1.37534
20757442	chr2:20757442:C:A	1.83141e-53	-1.95771e-09	-1.76031
20757572	chr2:20757572:C:T	9.20685e-53	-0.14545	-1.53232e-09
20757639	chr2:20757639:G:T	1.9381e-52	1.85114	-1.25224
20757844	chr2:20757844:C:T	2.07561e-53	-1.95771e-09	-1.63514
20757966	chr2:20757966:T:C	1.85027e-53	-1.95771e-09	-1.75006
20758218	chr2:20758218:T:C	4.89059e-53	-1.95771e-09	-0.778086
20758626	chr2:20758626:G:A	2.76702e-53	-1.95771e-09	-1.34763
20759305	chr2:20759305:T:G	1.8704e-53	-1.95771e-09	-1.73925
20760052	chr2:20760052:A:G	3.18881e-53	-1.20575	-1.53232e-09
20760151	chr2:20760151:G:C	7.8419e-54	-1.54149	-1.06701
20761086	chr2:20761086:T:TC	3.76065e-53	-1.95771e-09	-1.04081
20761139	chr2:20761139:A:G	8.98434e-53	-1.95771e-09	-0.169916
20761830	chr2:20761830:C:T	1.56585e-52	1.82686	-1.44124
20762026	chr2:20762026:T:C	1.84772e-53	-1.95771e-09	-1.75145
20762140	chr2:20762140:C:G	8.14378e-54	-0.945136	-1.62559
20762540	chr2:20762540:T:TAA	9.03667e-53	-1.95771e-09	-0.164107
20762609	chr2:20762609:TTAAG:T	2.61502e-53	-1.95771e-09	-1.40413
20762658	chr2:20762658:G:T	2.0381e-53	-1.95771e-09	-1.65338
20762910	chr2:20762910:C:T	6.54676e-53	1.25122	-1.73765
20763534	chr2:20763534:A:T	7.16147e-54	-2.69927	-1.53232e-09
20764258	chr2:20764258:A:G	4.99057e-53	-1.95771e-09	-0.757849
20764496	chr2:20764496:T:C	1.84852e-53	-1.95771e-09	-1.75101
20764969	chr2:20764969:T:C	3.55391e-53	-1.95771e-09	-1.09735
20765033	chr2:20765033:G:C	1.91057e-53	-1.95771e-09	-1.71799
20765037	chr2:20765037:C:G	3.65951e-53	0.5396	-1.60767
20765507	chr2:20765507:A:G	2.20203e-53	-1.95771e-09	-1.57602
20765607	chr2:20765607:T:A	2.685e-53	-1.95771e-09	-1.37772
20766269	chr2:20766269:C:T	4.19677e-53	-0.931083	-1.53232e-09
20766498	chr2:20766498:G:C	3.11632e-53	-1.22875	-1.53232e-09
20766919	chr2:20766919:C:T	2.31883e-53	-1.95771e-09	-1.52434
20766927	chr2:20766927:C:T	2.65037e-53	-1.95771e-09	-1.3907
20767638	chr2:20767638:G:A	2.95731e-53	-1.95771e-09	-1.28112
20767650	chr2:20767650:G:A	5.23171e-53	-0.710659	-1.53232e-09
20768123	chr2:20768123:C:T	4.64805e-53	-1.95771e-09	-0.828949
20768224	chr2:20768224:G:A	2.01179e-53	-1.95771e-09	-1.66638
20768521	chr2:20768521:A:G	8.22477e-53	-1.95771e-09	-0.258248
20768527	chr2:20768527:AC:A	8.39624e-52	3.81777	-1.7528
20768620	chr2:20768620:C:T	1.83468e-53	-1.95771e-09	-1.75853
20768960	chr2:20768960:C:T	7.24909e-54	-2.68711	-1.53232e-09
20769109	chr2:20769109:C:T	4.66477e-54	-1.42702	-1.70093
20769312	chr2:20769312:G:A	1.84176e-53	-1.95771e-09	-1.75468
20770178	chr2:20770178:A:T	1.83696e-53	-1.95771e-09	-1.75728
20770293	chr2:20770293:G:A	2.2135e-54	-2.59399	-1.27942
20770485	chr2:20770485:G:A	7.46595e-54	-2.65763	-1.53232e-09
20770820	chr2:20770820:G:A	2.16329e-53	-1.95771e-09	-1.59377
20771739	chr2:20771739:C:T	2.94637e-53	-1.95771e-09	-1.28482
20771758	chr2:20771758:TTTTGGACAATTTATTGCACACATTATTTTCTAGCTTACACCC:T	1.83011e-53	-1.95771e-09	-1.76102
20771873	chr2:20771873:A:G	2.98016e-53	-1.95771e-09	-1.27342
20771921	chr2:20771921:G:A	2.26361e-53	-1.54844	-1.53232e-09
20772190	chr2:20772190:C:G	2.92471e-53	-1.95771e-09	-1.2922
20772249	chr2:20772249:G:T	2.45596e-53	-1.95771e-09	-1.46688
20772312	chr2:20772312:G:A	1.86676e-53	-1.95771e-09	-1.74119
20772644	chr2:20772644:A:C	1.833e-53	-1.95771e-09	-1.75944
20772646	chr2:20772646:C:T	1.84176e-53	-1.95771e-09	-1.75468
20772856	chr2:20772856:A:C	2.98481e-53	-1.27186	-1.53232e-09
20772907	chr2:20772907:A:G	5.50775e-54	-1.56957	-1.39226
20773166	chr2:20773166:A:G	1.84232e-53	-1.95771e-09	-1.75438
20773177	chr2:20773177:C:T	2.65149e-53	-1.95771e-09	-1.39028
20773326	chr2:20773326:AG:A	1.97896e-53	-1.95771e-09	-1.68282
20773475	chr2:20773475:A:G	2.61905e-53	-1.95771e-09	-1.40259
20774108	chr2:20774108:T:C	2.39308e-53	-1.95771e-09	-1.49282
20774127	chr2:20774127:G:T	2.93916e-53	-1.95771e-09	-1.28727
20774360	chr2:20774360:TA:T	2.2844e-53	-1.95771e-09	-1.53929
20774442	chr2:20774442:A:G	2.1652e-53	-1.95771e-09	-1.59289
20775072	chr2:20775072:T:C	2.15074e-53	-1.95771e-09	-1.59958
20775303	chr2:20775303:A:G	2.95883e-53	-1.95771e-09	-1.28061
20775327	chr2:20775327:G:A	1.82954e-53	-1.95771e-09	-1.76133
20775795	chr2:20775795:C:T	1.02477e-53	-2.34093	-1.53232e-09
20775958	chr2:20775958:T:C	1.93317e-53	-1.95771e-09	-1.70624
20776223	chr2:20776223:T:G	3.8565e-53	-1.95771e-09	-1.01564
20776786	chr2:20776786:T:C	5.75421e-54	-1.55699	-1.36106
20777392	chr2:20777392:G:T	1.54304e-52	-1.95771e-09	0.370943
20777400	chr2:20777400:A:G	1.52393e-52	-1.95771e-09	0.358479
20777447	chr2:20777447:T:C	1.86647e-53	-1.95771e-09	-1.74135
20777510	chr2:20777510:C:T	2.75284e-53	-1.95771e-09	-1.35277
20777773	chr2:20777773:T:C	3.55798e-54	-2.58334	-0.815452
20777944	chr2:20777944:T:C	2.44185e-53	-1.95771e-09	-1.47264
20778298	chr2:20778298:C:T	2.95134e-53	-1.95771e-09	-1.28314
20778420	chr2:20778420:CCA:C	2.44e-53	-1.95771e-09	-1.4734
20778855	chr2:20778855:T:C	1.24761e-51	2.461	-1.53232e-09
20779258	chr2:20779258:C:G	1.83264e-53	-1.95771e-09	-1.75964
20779618	chr2:20779618:T:C	1.5484e-53	-1.92818	-1.53232e-09
20779701	chr2:20779701:T:C	2.77134e-52	-1.95771e-09	0.956519
20779741	chr2:20779741:A:T	1.05471e-52	1.35584	-1.36539
20779976	chr2:20779976:G:T	2.65834e-53	-1.95771e-09	-1.38769
20780205	chr2:20780205:A:C	5.58847e-53	-1.95771e-09	-0.644693
20780630	chr2:20780630:A:G	2.38863e-53	-1.95771e-09	-1.49468
20780900	chr2:20780900:C:T	8.65583e-54	-2.50975	-1.53232e-09
20781045	chr2:20781045:T:C	2.52371e-53	-1.95771e-09	-1.43967
20781150	chr2:20781150:T:C	3.25778e-53	-1.95771e-09	-1.18435
20781494	chr2:20781494:T:C	2.31898e-53	-1.95771e-09	-1.52427
20781945	chr2:20781945:A:G	1.91296e-53	-1.95771e-09	-1.71675
20782073	chr2:20782073:T:C	2.91057e-53	-1.95771e-09	-1.29705
20782511	chr2:20782511:C:T	2.29143e-53	-1.95771e-09	-1.53622
20782631	chr2:20782631:T:C	5.99459e-54	-1.50407	-1.37306
20782712	chr2:20782712:T:TC	2.78849e-53	-1.95771e-09	-1.3399
20782716	chr2:20782716:C:T	1.9619e-53	-1.95771e-09	-1.69148
20782727	chr2:20782727:C:T	1.84211e-53	-1.95771e-09	-1.75449
20782752	chr2:20782752:T:C	1.83008e-53	-1.95771e-09	-1.76104
20783114	chr2:20783114:A:T	2.72695e-53	-1.95771e-09	-1.36222
20783234	chr2:20783234:C:T	2.01998e-53	-1.95771e-09	-1.66231
20783490	chr2:20783490:A:C	9.66937e-54	-2.39902	-1.53232e-09
20783780	chr2:20783780:C:T	1.84756e-53	-1.95771e-09	-1.75153
20784174	chr2:20784174:G:A	6.16489e-53	-2.4613	1.91477
20784532	chr2:20784532:G:A	2.12067e-53	-1.95771e-09	-1.61367
20785695	chr2:20785695:T:A	2.38391e-51	3.64921	-0.540699
20785768	chr2:20785768:C:T	1.23548e-54	-2.69839	-1.75813
20785820	chr2:20785820:AT:A	5.15876e-53	-1.95771e-09	-0.724703
20785997	chr2:20785997:T:A	3.9952e-54	-1.74661	-1.53628
20786351	chr2:20786351:G:A	1.83808e-53	-1.95771e-09	-1.75667
20786835	chr2:20786835:T:A	5.74554e-53	0.610068	-1.22704
20787979	chr2:20787979:G:A	2.5001e-53	-2.4538	1.00474
20788099	chr2:20788099:A:G	1.89919e-53	-1.95771e-09	-1.72397
20788547	chr2:20788547:A:G	2.13895e-53	-1.95771e-09	-1.60508
20788639	chr2:20788639:T:C	1.40282e-54	-2.69941	-1.63009
20789102	chr2:20789102:C:A	2.0977e-53	-1.95771e-09	-1.62456
20789132	chr2:20789132:T:A	1.91364e-52	0.586197	-1.53232e-09
20789767	chr2:20789767:G:A	2.83957e-53	-1.32175	-1.53232e-09
20790362	chr2:20790362:G:A	1.87137e-53	-1.95771e-09	-1.73872
20790407	chr2:20790407:A:G	1.82952e-53	-1.95771e-09	-1.76135
20790475	chr2:20790475:G:A	1.8558e-53	-1.95771e-09	-1.74708
20790553	chr2:20790553:C:A	2.02707e-53	-1.95771e-09	-1.65881
20790840	chr2:20790840:T:C	5.66265e-53	-1.95771e-09	-0.631506
20791339	chr2:20791339:T:C	8.06412e-53	0.519414	-0.797387
20791768	chr2:20791768:T:G	4.04619e-53	-0.967621	-1.53232e-09
20791913	chr2:20791913:C:T	8.22283e-53	-0.446844	0.188361
20792720	chr2:20792720:G:A	2.06216e-53	-1.95771e-09	-1.64164
20793017	chr2:20793017:T:C	1.87299e-53	-1.95771e-09	-1.73786
20793035	chr2:20793035:T:A	2.06558e-53	-1.95771e-09	-1.63999
20793426	chr2:20793426:A:G	1.97654e-53	-1.95771e-09	-1.68405
20793560	chr2:20793560:G:A	1.97654e-53	-1.95771e-09	-1.68405
20793644	chr2:20793644:C:G	1.60596e-52	-1.95771e-09	0.410907
20794006	chr2:20794006:T:C	1.75769e-54	-2.39136	-1.71262
20794057	chr2:20794057:G:GT	1.74184e-54	-2.39557	-1.71747
20794059	chr2:20794059:TTTC:T	1.74177e-54	-2.39561	-1.71747
20794063	chr2:20794063:A:G	1.74032e-54	-2.39645	-1.71747
20794299	chr2:20794299:G:A	1.96584e-53	-1.95771e-09	-1.68948
20794576	chr2:20794576:T:C	1.98266e-53	-1.95771e-09	-1.68096
20794642	chr2:20794642:C:A	2.08129e-53	-1.95771e-09	-1.63241
20794659	chr2:20794659:G:A	1.88232e-53	-1.95771e-09	-1.73289
20794958	chr2:20794958:T:C	1.80852e-54	-2.37477	-1.70071
20795066	chr2:20795066:T:A	1.98266e-53	-1.95771e-09	-1.68096
20795435	chr2:20795435:A:C	1.83037e-53	-1.95771e-09	-1.76088
20795548	chr2:20795548:G:C	1.83999e-53	-1.95771e-09	-1.75564
20796057	chr2:20796057:T:C	1.83354e-53	-1.95771e-09	-1.75915
20796866	chr2:20796866:A:G	1.98556e-53	-1.95771e-09	-1.6795
20797026	chr2:20797026:A:G	2.16716e-53	-1.95771e-09	-1.59198
20797279	chr2:20797279:G:C	2.28521e-53	-1.95771e-09	-1.53894
20797618	chr2:20797618:G:A	1.83999e-53	-1.95771e-09	-1.75564
20797839	chr2:20797839:AAAAC:A	5.30509e-53	-1.95771e-09	-0.696731
20798054	chr2:20798054:T:G	1.97878e-53	-1.95771e-09	-1.68292
20798418	chr2:20798418:A:C	1.87225e-53	-1.95771e-09	-1.73826
20798530	chr2:20798530:C:T	9.50777e-54	-2.41587	-1.53232e-09
20798672	chr2:20798672:A:G	1.2448e-52	-1.95771e-09	0.156165
20798764	chr2:20798764:GATA:G	1.83028e-53	-1.95771e-09	-1.76093
20799388	chr2:20799388:T:C	1.9857e-53	-1.95771e-09	-1.67943
20799408	chr2:20799408:G:A	1.63076e-52	0.789831	-0.363596
20799714	chr2:20799714:T:C	1.8346e-53	-1.95771e-09	-1.75857
20799760	chr2:20799760:T:A	2.87146e-52	2.74104	-1.74904
20799857	chr2:20799857:G:A	1.00791e-53	-2.35752	-1.53232e-09
20800086	chr2:20800086:C:T	4.30007e-53	-1.95771e-09	-0.906766
20800270	chr2:20800270:A:T	2.16512e-54	-2.39552	-1.49999
20800397	chr2:20800397:A:C	1.83176e-53	-1.95771e-09	-1.76012
20801089	chr2:20801089:C:CAT	1.30002e-52	0.58139	-0.381822
20801470	chr2:20801470:A:G	2.15926e-53	-1.95771e-09	-1.59563
20802000	chr2:20802000:A:G	1.82951e-53	-1.95771e-09	-1.76135
20802023	chr2:20802023:C:T	1.11733e-52	-1.95771e-09	0.048129
20802095	chr2:20802095:C:T	1.14848e-53	-2.67985	0.452885
20802312	chr2:20802312:G:A	1.83075e-53	-1.95771e-09	-1.76067
20802968	chr2:20802968:T:C	1.14566e-52	0.60895	-0.535782
20803930	chr2:20803930:T:C	1.8573e-53	-1.95771e-09	-1.74628
20804673	chr2:20804673:CTT:C	4.04746e-52	-1.95771e-09	1.33528
20805066	chr2:20805066:C:T	1.02597e-52	-1.95771e-09	-0.0371788
20805159	chr2:20805159:T:C	2.03154e-54	-2.39842	-1.56077
20805216	chr2:20805216:G:A	2.10608e-54	-2.37664	-1.54652
20805498	chr2:20805498:G:C	1.95703e-53	-1.95771e-09	-1.69397
20805649	chr2:20805649:T:C	2.46503e-53	-1.46319	-1.53232e-09
20805816	chr2:20805816:T:C	5.13319e-54	-2.69827	-0.33399
20805898	chr2:20805898:A:ATACT	1.61174e-54	-2.45764	-1.73303
20806629	chr2:20806629:T:C	2.01869e-53	-1.95771e-09	-1.66295
20806917	chr2:20806917:A:G	1.27587e-52	0.654467	-0.473653
20807065	chr2:20807065:C:G	2.31992e-53	-1.95771e-09	-1.52386
20807637	chr2:20807637:A:G	5.09124e-53	-1.95771e-09	-0.737877
20807853	chr2:20807853:A:C	1.84386e-53	-1.97978	0.226245
20807942	chr2:20807942:A:G	2.84328e-53	-1.95771e-09	-1.32044
20808115	chr2:20808115:A:G	1.8573e-53	-1.95771e-09	-1.74628
20808286	chr2:20808286:A:C	2.55129e-53	-1.95771e-09	-1.4288
20808644	chr2:20808644:A:C	2.34831e-53	-0.786157	-0.725544
20808966	chr2:20808966:T:G	7.33022e-53	-1.95771e-09	-0.373393
20809331	chr2:20809331:G:A	2.31501e-53	-1.95771e-09	-1.52599
20809385	chr2:20809385:G:C	1.83145e-53	-1.95771e-09	-1.76029
20809838	chr2:20809838:G:A	1.07072e-52	-1.95771e-09	0.00552098
20810819	chr2:20810819:A:C	6.47777e-53	-1.95771e-09	-0.497021
20810884	chr2:20810884:C:T	1.61052e-54	-2.48974	-1.70169
20810943	chr2:20810943:T:C	1.52066e-54	-2.52989	-1.71895
20811104	chr2:20811104:A:G	1.66626e-54	-2.47037	-1.68703
20811135	chr2:20811135:A:G	1.57683e-54	-2.49952	-1.71304
20811210	chr2:20811210:G:A	1.846e-53	-1.95771e-09	-1.75238
20811367	chr2:20811367:CTAATCTCTCTCAT:C	1.09119e-52	-1.95771e-09	0.02446
20812073	chr2:20812073:A:G	1.30117e-54	-2.65344	-1.75128
20812439	chr2:20812439:T:C	1.90213e-53	-1.95771e-09	-1.72243
20812548	chr2:20812548:T:C	8.31176e-53	0.519707	-0.767434
20812691	chr2:20812691:C:T	8.30733e-53	0.519174	-0.767434
20813148	chr2:20813148:T:C	2.0477e-53	-1.95771e-09	-1.64868
20813329	chr2:20813329:G:A	1.83307e-53	-1.95771e-09	-1.75941
20813704	chr2:20813704:C:G	2.65309e-53	-1.38967	-1.53232e-09
20814064	chr2:20814064:T:C	1.88189e-53	-1.95771e-09	-1.73312
20814293	chr2:20814293:C:A	4.61723e-52	-1.95771e-09	1.46698
20814883	chr2:20814883:T:C	1.86839e-53	-1.95771e-09	-1.74032
20814901	chr2:20814901:G:A	1.8564e-53	-1.95771e-09	-1.74676
20815289	chr2:20815289:T:C	1.1025e-52	-1.95771e-09	0.0347645
20815506	chr2:20815506:A:G	1.76151e-51	3.03267	-0.226722
20815722	chr2:20815722:C:T	1.15695e-52	-1.95771e-09	0.0829706
20816003	chr2:20816003:G:A	1.59143e-54	-2.48309	-1.72026
20816613	chr2:20816613:C:A	1.76497e-54	-2.54352	-1.55633
20816633	chr2:20816633:C:T	1.83076e-54	-2.52896	-1.53429
20816682	chr2:20816682:C:A	2.90825e-53	-1.95771e-09	-1.29785
20816905	chr2:20816905:A:T	1.99548e-53	-1.95771e-09	-1.67451
20816948	chr2:20816948:A:G	1.12295e-52	-1.95771e-09	0.0531495
20817059	chr2:20817059:A:T	2.52164e-53	-1.44049	-1.53232e-09
20817624	chr2:20817624:C:A	1.0946e-52	-1.95771e-09	0.0275804
20818330	chr2:20818330:A:G	1.02588e-53	-2.33985	-1.53232e-09
20818862	chr2:20818862:C:T	2.02309e-53	-1.95771e-09	-1.66077
20818952	chr2:20818952:C:T	1.99373e-53	-1.95771e-09	-1.67539
20819101	chr2:20819101:C:G	1.84632e-53	-1.95771e-09	-1.7522
20819614	chr2:20819614:C:T	1.83523e-53	-1.95771e-09	-1.75823
20819870	chr2:20819870:G:A	1.72258e-54	-2.55775	-1.56641
20820737	chr2:20820737:A:G	7.45524e-54	-2.65907	-1.53232e-09
20821604	chr2:20821604:C:T	1.86823e-53	-1.95771e-09	-1.74041
20822178	chr2:20822178:G:A	2.80958e-53	-1.95771e-09	-1.33236
20822329	chr2:20822329:A:G	1.89553e-54	-2.47596	-1.55253
20822432	chr2:20822432:G:C	1.74696e-54	-2.5488	-1.56131
20822662	chr2:20822662:G:A	2.03911e-53	-1.95771e-09	-1.65289
20822730	chr2:20822730:C:T	1.46897e-52	0.588801	-0.267052
20822810	chr2:20822810:T:A	8.90561e-53	0.572761	-0.751478
20823025	chr2:20823025:G:A	2.08206e-53	-1.95771e-09	-1.63204
20823181	chr2:20823181:T:A	1.80768e-54	-2.5257	-1.55024
20823505	chr2:20823505:A:G	2.09098e-52	2.41566	-1.74084
20823571	chr2:20823571:C:A	1.88805e-52	0.829616	-0.256886
20823889	chr2:20823889:G:T	1.91609e-54	-2.45288	-1.56481
20824137	chr2:20824137:C:G	1.85164e-53	-1.95771e-09	-1.74933
20824626	chr2:20824626:A:G	1.89733e-53	-1.95771e-09	-1.72495
20825210	chr2:20825210:T:C	1.12275e-52	-1.95771e-09	0.0529658
20825452	chr2:20825452:A:C	1.97407e-53	-1.95771e-09	-1.6853
20825473	chr2:20825473:G:A	3.37244e-53	-1.95771e-09	-1.14976
20825865	chr2:20825865:A:G	2.08201e-53	-1.95771e-09	-1.63207
20825871	chr2:20825871:TC:T	1.17345e-52	-1.95771e-09	0.0971393
20826648	chr2:20826648:GT:G	1.20353e-52	0.405328	-0.282878
20826879	chr2:20826879:G:A	2.82277e-53	-1.95771e-09	-1.32768
20826985	chr2:20826985:G:A	1.64538e-54	-2.68627	-1.48374
20827083	chr2:20827083:A:T	1.68853e-53	-2.68461	0.843067
20827873	chr2:20827873:G:A	1.85742e-53	-1.95771e-09	-1.74621
20828096	chr2:20828096:G:A	1.86196e-53	-1.95771e-09	-1.74377
20830149	chr2:20830149:T:C	8.50634e-54	-2.52717	-1.53232e-09
20830391	chr2:20830391:CTCTTG:C	1.23931e-52	-1.95771e-09	0.151742
20831219	chr2:20831219:C:T	1.35408e-54	-2.6933	-1.67156
20831841	chr2:20831841:A:G	2.03713e-53	-1.95771e-09	-1.65386
20832329	chr2:20832329:T:G	1.97381e-53	-1.95771e-09	-1.68543
20832653	chr2:20832653:T:G	1.7913e-54	-2.69343	-1.39161
20832833	chr2:20832833:T:C	9.76609e-52	3.75554	-1.53944
20832904	chr2:20832904:T:C	1.6372e-53	-2.67794	0.805525
20832937	chr2:20832937:T:C	1.90853e-53	-1.95771e-09	-1.71906
20833133	chr2:20833133:G:T	1.87361e-53	-1.95771e-09	-1.73753
20833151	chr2:20833151:A:G	1.84761e-53	-1.95771e-09	-1.7515
20833627	chr2:20833627:G:A	7.37219e-53	-1.95771e-09	-0.367684
20833814	chr2:20833814:C:A	8.77814e-54	-2.49572	-1.53232e-09
20833919	chr2:20833919:C:T	2.0629e-53	-1.95771e-09	-1.64129
20834416	chr2:20834416:C:T	1.87831e-53	-1.95771e-09	-1.73503
20835097	chr2:20835097:A:C	6.08414e-53	0.0133027	-0.573015
20835321	chr2:20835321:G:A	2.22889e-53	-1.95771e-09	-1.5639
20835401	chr2:20835401:T:A	7.17128e-54	-2.6979	-1.53232e-09
20836156	chr2:20836156:A:G	1.84627e-53	-1.95771e-09	-1.75223
20836825	chr2:20836825:G:C	2.58968e-53	-1.95771e-09	-1.41386
20836879	chr2:20836879:T:C	1.85468e-53	-1.95771e-09	-1.74768
20837509	chr2:20837509:A:G	2.10636e-54	-2.63726	-1.28577
20837619	chr2:20837619:T:C	1.9053e-53	-1.95771e-09	-1.72076
20837650	chr2:20837650:G:C	3.50723e-52	0.144415	1.0476
20838162	chr2:20838162:C:T	8.23767e-53	0.32307	-0.57975
20838575	chr2:20838575:A:G	1.8599e-53	-1.95771e-09	-1.74487
20838618	chr2:20838618:G:A	8.97824e-54	-2.69041	0.217234
20838632	chr2:20838632:T:C	1.83336e-53	-1.95771e-09	-1.75925
20838710	chr2:20838710:A:G	9.15491e-54	-2.45369	-1.53232e-09
20838840	chr2:20838840:A:G	1.90864e-53	-1.95771e-09	-1.71901
20838970	chr2:20838970:G:A	2.21754e-53	-1.95771e-09	-1.569
20839484	chr2:20839484:G:T	2.6041e-53	-1.95771e-09	-1.40831
20839846	chr2:20839846:T:C	2.20466e-53	-1.95771e-09	-1.57482
20840198	chr2:20840198:G:A	9.85906e-53	1.04363	-1.12064
20840417	chr2:20840417:G:T	1.84128e-53	-1.95771e-09	-1.75494
20840588	chr2:20840588:A:T	2.07369e-53	-1.95771e-09	-1.63607
20840611	chr2:20840611:T:A	2.79171e-54	-2.16465	-1.47668
20841450	chr2:20841450:G:A	2.1539e-53	-1.95771e-09	-1.59812
20842256	chr2:20842256:G:A	3.20027e-52	0.606992	0.49343
20842264	chr2:20842264:A:G	1.8573e-53	-1.95771e-09	-1.74627
20842785	chr2:20842785:T:G	2.71811e-53	-1.95771e-09	-1.36546
20843001	chr2:20843001:T:C	1.15879e-52	-1.95771e-09	0.0845602
20843800	chr2:20843800:T:C	2.21646e-53	-1.95771e-09	-1.56949
20843807	chr2:20843807:G:A	1.83643e-53	-1.95771e-09	-1.75757
20844782	chr2:20844782:C:G	4.01914e-53	-1.95771e-09	-0.974329
20844832	chr2:20844832:T:A	2.38054e-52	0.0557888	0.748727
20844997	chr2:20844997:A:C	1.8317e-53	-1.95771e-09	-1.76015
20845011	chr2:20845011:T:C	2.01888e-53	-1.95771e-09	-1.66285
20845037	chr2:20845037:A:G	2.0653e-54	-2.39338	-1.54933
20845468	chr2:20845468:A:G	1.11516e-52	-1.95771e-09	0.0461866
20845512	chr2:20845512:A:G	1.91325e-53	-1.95771e-09	-1.71659
20846270	chr2:20846270:C:T	2.19427e-53	-1.95771e-09	-1.57955
20847122	chr2:20847122:G:A	1.8319e-53	-1.95771e-09	-1.76005
20847683	chr2:20847683:A:G	8.71189e-54	-2.50329	-1.53232e-09
20847989	chr2:20847989:C:T	1.63288e-53	-2.6463	0.771246
20848804	chr2:20848804:C:T	1.10823e-53	-2.26263	-1.53232e-09
20848913	chr2:20848913:C:G	7.75558e-53	0.212169	-0.529154
20849369	chr2:20849369:C:T	2.81216e-53	-2.69783	1.36638
20849511	chr2:20849511:G:A	1.9389e-52	-1.95771e-09	0.599307
20849954	chr2:20849954:C:T	2.09003e-53	-1.95771e-09	-1.62822
20850140	chr2:20850140:G:C	3.12568e-53	-1.95771e-09	-1.22575
20850730	chr2:20850730:T:C	4.31027e-53	-1.95771e-09	-0.904397
20850820	chr2:20850820:C:CA	3.04024e-53	-1.95771e-09	-1.25346
20851006	chr2:20851006:G:A	2.27748e-52	-1.95771e-09	0.760257
20851638	chr2:20851638:G:C	2.52969e-53	-1.95771e-09	-1.4373
20851758	chr2:20851758:C:G	2.06346e-53	-1.95771e-09	-1.64102
20852089	chr2:20852089:A:G	1.88794e-53	-1.95771e-09	-1.72991
20852104	chr2:20852104:G:A	5.03964e-54	-1.9472	-1.10345
20852366	chr2:20852366:T:C	6.32296e-53	-1.95771e-09	-0.521211
20852487	chr2:20852487:A:G	2.04267e-53	-1.95771e-09	-1.65114
20852657	chr2:20852657:T:A	1.79342e-54	-2.3847	-1.69916
20852968	chr2:20852968:T:C	2.05121e-54	-2.65835	-1.29121
20853172	chr2:20853172:C:T	1.08844e-52	-1.95771e-09	0.0219343
20853312	chr2:20853312:C:T	2.10806e-53	-1.95771e-09	-1.61963
20853314	chr2:20853314:G:A	1.8301e-53	-1.95771e-09	-1.76103
20853450	chr2:20853450:A:G	3.93156e-53	-1.95771e-09	-0.996362
20853675	chr2:20853675:C:T	3.87873e-53	-1.95771e-09	-1.00989
20853848	chr2:20853848:T:C	1.12044e-52	-1.95771e-09	0.050908
20854155	chr2:20854155:C:T	1.66547e-53	-0.134673	-1.72062
20854298	chr2:20854298:G:A	1.95045e-54	-2.27355	-1.72637
20854428	chr2:20854428:A:G	8.29079e-54	-2.65254	0.0997038
20854507	chr2:20854507:G:GT	3.5239e-54	-2.20064	-1.20777
20854699	chr2:20854699:G:A	1.88209e-53	-1.95771e-09	-1.73302
20855327	chr2:20855327:C:T	5.71378e-53	-1.95771e-09	-0.622517
20855582	chr2:20855582:C:T	1.71191e-53	-0.130688	-1.6971
20855755	chr2:20855755:T:C	3.04163e-53	-1.253	-1.53232e-09
20856090	chr2:20856090:G:A	8.10071e-54	-2.57603	-1.53232e-09
20856300	chr2:20856300:A:G	3.61748e-54	-2.47897	-0.903232
20856402	chr2:20856402:C:G	1.88571e-51	1.57029	1.30379
20856473	chr2:20856473:T:C	3.08637e-53	-1.95771e-09	-1.2384
20856926	chr2:20856926:A:G	1.83022e-53	-1.95771e-09	-1.76096
20856965	chr2:20856965:C:T	1.28879e-54	-2.69933	-1.71495
20857187	chr2:20857187:C:A	1.10691e-52	0.0387564	-1.53232e-09
20857815	chr2:20857815:C:T	4.35898e-54	-1.93754	-1.2582
20857975	chr2:20857975:C:T	3.89856e-54	-1.95027	-1.35711
20858062	chr2:20858062:C:T	7.68401e-54	-2.62884	-1.53232e-09
20858305	chr2:20858305:C:G	1.75902e-54	-2.50276	-1.60047
20858328	chr2:20858328:A:G	4.45027e-54	-1.90618	-1.26883
20858523	chr2:20858523:G:T	2.0578e-53	-1.95771e-09	-1.64376
20858524	chr2:20858524:G:T	2.0578e-53	-1.95771e-09	-1.64376
20858529	chr2:20858529:T:C	1.14973e-52	-1.95771e-09	0.0767153
20858800	chr2:20858800:T:C	1.83717e-53	-1.95771e-09	-1.75717
20858869	chr2:20858869:G:C	2.27895e-53	-1.95771e-09	-1.54168
20859040	chr2:20859040:T:C	1.66931e-54	-2.52065	-1.63492
20859080	chr2:20859080:A:T	1.83412e-53	-1.95771e-09	-1.75884
20859280	chr2:20859280:A:G	4.25407e-54	-1.96418	-1.25593
20859344	chr2:20859344:C:T	3.64745e-53	-1.95771e-09	-1.07137
20859502	chr2:20859502:G:C	5.37992e-54	-1.34162	-1.64369
20859813	chr2:20859813:G:A	1.73242e-54	-2.5084	-1.61006
20859892	chr2:20859892:A:G	2.71241e-54	-1.96847	-1.70167
20859893	chr2:20859893:T:A	2.13559e-53	-1.95771e-09	-1.60665
20860054	chr2:20860054:C:T	3.78807e-54	-2.38922	-0.946906
20860121	chr2:20860121:A:G	2.14188e-53	-1.95771e-09	-1.60371
20860273	chr2:20860273:A:G	3.83394e-53	-1.95771e-09	-1.0215
20860541	chr2:20860541:T:C	1.1854e-53	-1.66497	-0.53035
20860596	chr2:20860596:A:G	3.68649e-53	-1.95771e-09	-1.06072
20860701	chr2:20860701:T:C	1.07233e-53	-0.561043	-1.73452
20860839	chr2:20860839:A:T	4.08204e-53	-1.95771e-09	-0.958801
20861484	chr2:20861484:A:G	9.80395e-54	-0.759796	-1.6254
20861542	chr2:20861542:T:TA	1.02343e-53	-1.77128	-0.570962
20861635	chr2:20861635:T:A	2.13917e-53	-1.95771e-09	-1.60498
20861862	chr2:20861862:T:A	9.50603e-54	-1.80195	-0.614109
20861885	chr2:20861885:T:A	2.13759e-53	-1.95771e-09	-1.60572
20862174	chr2:20862174:A:G	4.93266e-54	-1.97144	-1.10066
20862398	chr2:20862398:A:C	1.05794e-53	-1.77249	-0.536586
20862687	chr2:20862687:A:T	3.41747e-54	-2.42342	-1.01567
20862905	chr2:20862905:A:G	2.95392e-53	-1.95771e-09	-1.28227
20862911	chr2:20862911:C:T	3.61211e-53	-1.71804	0.636934
20863174	chr2:20863174:T:G	1.99381e-53	-1.95771e-09	-1.67535
20863938	chr2:20863938:A:G	1.91598e-54	-2.39883	-1.61892
20864137	chr2:20864137:T:C	1.13602e-53	-1.71306	-0.524816
20864306	chr2:20864306:A:G	3.75298e-53	-1.95771e-09	-1.04285
20864358	chr2:20864358:G:C	2.50461e-54	-2.6006	-1.14925
20864368	chr2:20864368:T:C	1.41736e-54	-2.56307	-1.75611
20865019	chr2:20865019:G:A	1.37927e-53	-1.49201	-0.551829
20865029	chr2:20865029:A:G	4.4986e-51	5.24958	-1.50604
20865565	chr2:20865565:A:G	1.08639e-52	-1.95771e-09	0.0200488
20865805	chr2:20865805:T:C	7.63562e-52	1.97001	-1.53232e-09
20866209	chr2:20866209:T:C	2.13438e-53	-1.95771e-09	-1.60722
20866328	chr2:20866328:A:G	1.72054e-54	-2.512	-1.61335
20866353	chr2:20866353:A:G	2.53697e-53	-1.95771e-09	-1.43443
20866475	chr2:20866475:A:G	2.53697e-53	-1.95771e-09	-1.43443
20866714	chr2:20866714:A:G	2.13372e-53	-1.95771e-09	-1.60753
20867300	chr2:20867300:T:C	3.46434e-54	-2.44022	-0.985238
20867417	chr2:20867417:T:A	1.05099e-53	-1.79599	-0.519675
20867526	chr2:20867526:A:C	2.20038e-53	-1.95771e-09	-1.57677
20867888	chr2:20867888:C:T	3.45444e-54	-2.36124	-1.06708
20867921	chr2:20867921:A:G	2.09103e-53	-1.62774	-1.53232e-09
20868366	chr2:20868366:A:G	1.14874e-52	-1.95771e-09	0.075857
20868368	chr2:20868368:C:A	4.64445e-53	-1.95771e-09	-0.829725
20868388	chr2:20868388:A:G	1.83061e-53	-1.95771e-09	-1.76075
20868589	chr2:20868589:T:G	1.87752e-54	-2.41252	-1.62551
20868780	chr2:20868780:T:C	2.50622e-53	-1.95771e-09	-1.44662
20868820	chr2:20868820:C:A	4.64445e-53	-1.95771e-09	-0.829725
20869071	chr2:20869071:AGATT:A	9.68278e-54	-2.39763	-1.53232e-09
20869505	chr2:20869505:A:G	2.12302e-54	-2.344	-1.57115
20869568	chr2:20869568:C:A	2.44108e-53	-1.95771e-09	-1.47296
20869608	chr2:20869608:T:G	2.4136e-53	-1.95771e-09	-1.48428
20870084	chr2:20870084:G:A	6.16871e-51	5.03944	-0.980179
20870205	chr2:20870205:G:A	8.85881e-54	-0.743232	-1.74334
20870321	chr2:20870321:C:T	1.90817e-53	-1.95771e-09	-1.71926
20870393	chr2:20870393:G:A	2.15567e-53	-1.95771e-09	-1.59729
20870472	chr2:20870472:T:C	8.81936e-54	-2.49103	-1.53232e-09
20870526	chr2:20870526:C:T	3.18742e-53	-1.95771e-09	-1.20619
20870605	chr2:20870605:T:A	1.94429e-53	-1.95771e-09	-1.7005
20870777	chr2:20870777:C:T	3.99086e-53	-1.95771e-09	-0.981392
20870797	chr2:20870797:T:C	2.36713e-53	-1.95771e-09	-1.50372
20871176	chr2:20871176:C:T	4.17775e-54	-2.11752	-1.12069
20871207	chr2:20871207:A:T	2.32828e-53	-1.95771e-09	-1.52027
20871426	chr2:20871426:A:G	2.76264e-53	-1.95771e-09	-1.34921
20871433	chr2:20871433:C:T	2.12026e-53	-1.95771e-09	-1.61386
20871842	chr2:20871842:C:T	4.70047e-53	-1.95771e-09	-0.817736
20871936	chr2:20871936:A:G	2.36253e-53	-1.95771e-09	-1.50567
20871984	chr2:20871984:C:A	2.69529e-53	-1.95771e-09	-1.37389
20872240	chr2:20872240:C:T	1.83294e-53	-1.95771e-09	-1.75947
20872262	chr2:20872262:T:C	2.99153e-54	-2.24658	-1.32561
20872329	chr2:20872329:T:C	1.55045e-54	-2.49064	-1.7388
20872343	chr2:20872343:G:T	2.99467e-53	-1.95771e-09	-1.26856
20872761	chr2:20872761:G:A	1.67566e-54	-2.4993	-1.65247
20873036	chr2:20873036:T:C	1.58178e-52	-1.95771e-09	0.395739
20873085	chr2:20873085:T:A	7.75673e-54	-2.61942	-1.53232e-09
20873150	chr2:20873150:T:C	2.33805e-53	-1.95771e-09	-1.51608
20873413	chr2:20873413:T:C	4.42393e-53	-1.95771e-09	-0.878369
20873559	chr2:20873559:G:T	2.84575e-53	-1.95771e-09	-1.31957
20873569	chr2:20873569:A:T	2.14883e-54	-2.27148	-1.63158
20873818	chr2:20873818:C:T	1.85809e-53	-1.95771e-09	-1.74585
20873831	chr2:20873831:G:A	2.27185e-53	-1.95771e-09	-1.5448
20874118	chr2:20874118:T:G	4.41549e-54	-1.92647	-1.25639
20874389	chr2:20874389:C:T	1.88124e-53	-1.95771e-09	-1.73347
20874406	chr2:20874406:G:A	2.09368e-54	-2.18015	-1.74891
20874610	chr2:20874610:A:G	1.69345e-54	-2.61734	-1.52388
20874862	chr2:20874862:TC:T	5.52811e-53	-0.655552	-1.53232e-09
20874895	chr2:20874895:A:G	2.69132e-53	-1.95771e-09	-1.37537
20875059	chr2:20875059:A:T	2.41756e-53	-1.95771e-09	-1.48264
20875063	chr2:20875063:G:A	6.99497e-53	-1.95771e-09	-0.420206
20875117	chr2:20875117:C:T	4.34133e-53	-1.95771e-09	-0.897217
20875542	chr2:20875542:G:T	2.35891e-53	-1.95771e-09	-1.5072
20875638	chr2:20875638:C:T	6.75114e-53	-1.95771e-09	-0.455687
20875714	chr2:20875714:G:A	3.09987e-53	-1.95771e-09	-1.23404
20875963	chr2:20875963:T:C	2.35878e-53	-1.95771e-09	-1.50725
20876249	chr2:20876249:G:A	2.41778e-53	-1.95771e-09	-1.48255
20876387	chr2:20876387:T:C	2.73976e-53	-1.95771e-09	-1.35753
20876389	chr2:20876389:C:T	2.2197e-54	-2.14176	-1.72885
20876398	chr2:20876398:T:A	2.36833e-53	-1.95771e-09	-1.50321
20876961	chr2:20876961:C:T	3.27414e-53	-1.17934	-1.53232e-09
20877205	chr2:20877205:G:A	3.81115e-53	-1.95771e-09	-1.02747
20877302	chr2:20877302:A:G	2.07948e-54	-2.31444	-1.62143
20877821	chr2:20877821:C:T	4.08388e-53	-1.95771e-09	-0.95835
20877867	chr2:20877867:A:G	3.2745e-52	-1.95771e-09	1.12335
20878293	chr2:20878293:A:T	3.95346e-54	-1.93242	-1.36097
20878393	chr2:20878393:C:A	3.59534e-53	-1.95771e-09	-1.08576
20878744	chr2:20878744:C:T	2.72031e-53	-1.95771e-09	-1.36465
20878989	chr2:20878989:T:C	2.75349e-52	-1.95771e-09	0.950056
20879354	chr2:20879354:A:G	2.44035e-53	-1.95771e-09	-1.47326
20879791	chr2:20879791:C:T	1.42243e-54	-2.55431	-1.76131
20880179	chr2:20880179:T:C	4.47153e-53	-1.95771e-09	-0.867668
20880251	chr2:20880251:C:T	2.0088e-53	-1.95771e-09	-1.66786
20880392	chr2:20880392:C:A	2.82184e-53	-1.95771e-09	-1.32801
20880775	chr2:20880775:C:A	2.03913e-52	-1.95771e-09	0.649711
20880817	chr2:20880817:T:A	2.09362e-53	-1.95771e-09	-1.6265
20880833	chr2:20880833:C:T	3.89609e-54	-2.41165	-0.896358
20880941	chr2:20880941:T:C	1.5019e-52	0.343916	-1.53232e-09
20881431	chr2:20881431:A:G	1.5933e-54	-2.44251	-1.75967
20881527	chr2:20881527:G:A	2.36833e-53	-1.95771e-09	-1.50321
20882169	chr2:20882169:G:T	1.33801e-52	-1.95771e-09	0.228372
20882182	chr2:20882182:G:A	1.83476e-53	-1.95771e-09	-1.75848
20882213	chr2:20882213:G:A	2.48752e-53	-1.95771e-09	-1.45411
20882276	chr2:20882276:C:A	1.3847e-53	-2.03991	-1.53232e-09
20882729	chr2:20882729:T:C	1.65207e-54	-2.49007	-1.67588
20882794	chr2:20882794:A:G	1.84972e-53	-1.95771e-09	-1.75036
20882836	chr2:20882836:C:T	1.83516e-53	-1.95771e-09	-1.75827
20882841	chr2:20882841:A:G	1.83352e-53	-1.95771e-09	-1.75916
20882990	chr2:20882990:G:T	1.93564e-53	-1.95771e-09	-1.70496
20883292	chr2:20883292:T:C	3.14773e-52	2.79496	-1.71109
20883424	chr2:20883424:C:T	2.55446e-53	-1.95771e-09	-1.42756
20883835	chr2:20883835:G:T	2.2232e-53	-1.95771e-09	-1.56645
20884206	chr2:20884206:T:C	3.09316e-53	-1.95771e-09	-1.2362
20884326	chr2:20884326:T:C	7.72572e-54	-1.90672	-0.71671
20884572	chr2:20884572:C:T	1.3079e-54	-2.65301	-1.74655
20884685	chr2:20884685:G:T	1.4103e-52	2.02828	-1.74729
20884894	chr2:20884894:T:G	2.48606e-53	-1.95771e-09	-1.4547
20885072	chr2:20885072:C:T	9.34221e-54	-1.09817	-1.33527
20885205	chr2:20885205:G:A	5.66042e-53	-0.631899	-1.53232e-09
20885486	chr2:20885486:A:C	3.72116e-53	-1.05136	-1.53232e-09
20885650	chr2:20885650:T:C	3.07173e-50	7.38369	-1.71909
20885653	chr2:20885653:G:A	1.48175e-52	-1.95771e-09	0.33041
20885692	chr2:20885692:T:C	3.34583e-53	-0.517333	-0.640349
20885726	chr2:20885726:C:T	1.85104e-53	-1.95771e-09	-1.74965
20886209	chr2:20886209:C:T	1.96302e-52	0.620862	-0.00918871
20886465	chr2:20886465:T:C	9.97749e-53	-0.0650663	-1.53232e-09
20886513	chr2:20886513:G:A	2.77937e-52	0.750366	0.209043
20886529	chr2:20886529:G:A	2.85376e-52	0.744718	0.241108
20886667	chr2:20886667:C:A	3.19717e-52	0.766762	0.332692
20886803	chr2:20886803:A:G	4.95183e-53	0.147253	-0.912895
20886933	chr2:20886933:T:C	2.90297e-52	0.795991	0.206931
20887459	chr2:20887459:G:T	2.62282e-52	0.707081	0.194357
20887499	chr2:20887499:CA:C	1.85925e-53	-1.95771e-09	-1.74522
20887563	chr2:20887563:TCTC:T	4.43506e-51	4.75383	-1.02452
20888530	chr2:20888530:T:C	1.92465e-53	-1.95771e-09	-1.71065
20888704	chr2:20888704:A:G	1.01482e-50	6.30092	-1.74385
20888747	chr2:20888747:C:T	6.26878e-53	0.331656	-0.861472
20888817	chr2:20888817:A:G	7.08515e-53	0.454076	-0.861472
20889039	chr2:20889039:T:C	2.32838e-52	0.611039	0.171318
20889152	chr2:20889152:G:A	1.65948e-50	6.79218	-1.74332
20889167	chr2:20889167:C:T	1.95917e-50	6.79597	-1.58109
20889278	chr2:20889278:C:T	1.97117e-53	-1.95771e-09	-1.68677
20889351	chr2:20889351:C:T	3.09794e-53	-1.95771e-09	-1.23466
20889360	chr2:20889360:G:A	2.87328e-53	-1.95771e-09	-1.30994
20889612	chr2:20889612:T:C	1.37887e-53	-1.1486	-0.895538
20889820	chr2:20889820:A:C	1.37841e-53	-1.21688	-0.827585
20889839	chr2:20889839:C:G	2.54732e-53	-1.95771e-09	-1.43036
20889878	chr2:20889878:T:TTACA	1.88539e-53	-1.95771e-09	-1.73126
20890462	chr2:20890462:C:T	1.82985e-53	-1.95771e-09	-1.76117
20890586	chr2:20890586:A:G	2.27033e-53	-0.769082	-0.776391
20891174	chr2:20891174:T:C	3.3487e-53	-1.95771e-09	-1.15683
20891396	chr2:20891396:A:AG	1.36687e-53	-1.1632	-0.88967
20891492	chr2:20891492:A:G	8.36815e-54	-2.54355	-1.53232e-09
20891626	chr2:20891626:C:G	1.83097e-53	-1.95771e-09	-1.76055
20891648	chr2:20891648:T:A	4.37263e-49	8.32031	-1.53232e-09
20891649	chr2:20891649:C:A	4.25592e-49	8.29325	-1.53232e-09
20891698	chr2:20891698:T:C	7.07439e-54	-2.15435	-0.557147
20891714	chr2:20891714:G:A	1.42871e-52	0.43388	-0.139924
20891932	chr2:20891932:A:T	1.63454e-52	0.430921	-0.00236992
20892042	chr2:20892042:T:C	1.56344e-53	-1.19934	-0.71917
20892346	chr2:20892346:A:T	2.29608e-51	4.73655	-1.66557
20892728	chr2:20892728:T:C	2.55577e-51	4.29172	-1.11359
20893194	chr2:20893194:C:T	1.20021e-53	-2.1829	-1.53232e-09
20893352	chr2:20893352:A:G	2.40304e-47	12.3268	-1.53232e-09
20893456	chr2:20893456:T:C	3.7197e-51	4.62353	-1.07011
20893567	chr2:20893567:G:A	1.43183e-52	0.459787	-0.163648
20893620	chr2:20893620:G:A	4.28807e-52	1.33446	0.0585621
20893832	chr2:20893832:G:A	1.86719e-53	-1.95771e-09	-1.74096
20894113	chr2:20894113:A:C	2.22271e-52	-1.95771e-09	0.735915
20894244	chr2:20894244:A:G	1.5081e-53	-1.2249	-0.729647
20894274	chr2:20894274:T:A	1.43003e-53	-0.254816	-1.75289
20894581	chr2:20894581:T:A	4.21563e-54	-2.05669	-1.17249
20894620	chr2:20894620:G:A	7.66556e-54	-2.5254	-0.105848
20894852	chr2:20894852:A:C	1.27353e-53	-1.41181	-0.711792
20894888	chr2:20894888:G:A	1.28643e-53	-1.37362	-0.739904
20895012	chr2:20895012:T:C	1.48206e-53	-1.23778	-0.734185
20895131	chr2:20895131:A:G	1.51256e-52	1.44629	-1.0953
20895138	chr2:20895138:G:A	5.13113e-54	-2.01549	-1.01717
20895227	chr2:20895227:G:A	7.58458e-54	-2.64187	-1.53232e-09
20895381	chr2:20895381:G:A	6.16074e-54	-1.89255	-0.957236
20895652	chr2:20895652:A:G	1.86339e-53	-1.95771e-09	-1.743
20895701	chr2:20895701:T:C	1.8333e-53	-1.95771e-09	-1.75928
20895719	chr2:20895719:C:T	3.23922e-52	1.22237	-0.109854
20895887	chr2:20895887:G:A	5.62608e-53	0.588611	-1.2266
20896201	chr2:20896201:T:C	1.34435e-53	-1.28165	-0.787837
20896259	chr2:20896259:C:T	1.82959e-53	-1.95771e-09	-1.76131
20896432	chr2:20896432:C:T	1.4926e-53	-1.26216	-0.702714
20896600	chr2:20896600:G:T	2.05729e-53	-1.95771e-09	-1.64401
20896731	chr2:20896731:T:C	3.07552e-53	-1.95771e-09	-1.24192
20897165	chr2:20897165:T:C	2.82356e-53	-1.95771e-09	-1.3274
20897289	chr2:20897289:C:A	5.48054e-53	0.474161	-1.13836
20897505	chr2:20897505:A:G	1.83909e-53	-1.95771e-09	-1.75613
20898194	chr2:20898194:C:T	5.68624e-54	-1.26768	-1.66226
20898202	chr2:20898202:T:C	1.12626e-49	8.48976	-1.52592
20898314	chr2:20898314:C:CAA	1.71588e-53	-1.92971	0.104238
20898772	chr2:20898772:G:A	4.578e-53	0.665258	-1.50939
20899017	chr2:20899017:G:A	1.29271e-52	-1.95771e-09	0.193924
20899071	chr2:20899071:G:A	1.05068e-53	-1.95986	-0.356098
20899551	chr2:20899551:T:C	8.52369e-54	-2.06198	-0.463156
20899653	chr2:20899653:C:T	5.92641e-54	-2.35781	-0.530756
20899680	chr2:20899680:C:T	2.34317e-53	-1.95771e-09	-1.51389
20900111	chr2:20900111:A:G	6.1707e-50	7.87683	-1.51466
20900600	chr2:20900600:A:G	1.87716e-53	-1.95771e-09	-1.73564
20900678	chr2:20900678:G:T	4.77108e-52	3.18082	-1.68106
20900780	chr2:20900780:C:G	9.0598e-52	3.22221	-1.08118
20901107	chr2:20901107:A:G	1.0823e-48	8.15509	1.07153
20901200	chr2:20901200:A:G	2.48219e-53	-0.0380719	-1.41819
20901210	chr2:20901210:A:G	2.23186e-53	-1.95771e-09	-1.56256
20901356	chr2:20901356:C:A	6.07758e-54	-2.30331	-0.560068
20901589	chr2:20901589:G:GA	5.2106e-53	-1.95771e-09	-0.714703
20901639	chr2:20901639:C:G	2.43097e-53	-1.95771e-09	-1.47711
20901683	chr2:20901683:C:T	2.12774e-53	-1.95771e-09	-1.61034
20901800	chr2:20901800:TA:T	1.9431e-53	-1.18439	-0.516724
20901985	chr2:20901985:G:A	1.52803e-53	-1.47856	-0.462858
20902495	chr2:20902495:T:C	2.11344e-53	-1.95771e-09	-1.61708
20902711	chr2:20902711:G:A	9.61734e-53	-1.95771e-09	-0.10183
20902785	chr2:20902785:G:A	2.10196e-53	-1.95771e-09	-1.62253
20904624	chr2:20904624:G:T	1.99349e-53	-1.95771e-09	-1.67551
20904629	chr2:20904629:G:C	2.59317e-52	-1.95771e-09	0.89007
20905018	chr2:20905018:C:T	3.29819e-51	-1.95771e-09	3.43315
20905035	chr2:20905035:C:T	1.44901e-48	9.22738	0.29103
20905340	chr2:20905340:T:A	3.7429e-51	-1.95771e-09	3.55963
20905451	chr2:20905451:C:A	8.40868e-53	-1.77842	1.54229
20905962	chr2:20905962:T:C	1.87848e-53	-1.95771e-09	-1.73494
20906277	chr2:20906277:C:T	1.85472e-53	-1.95771e-09	-1.74766
20906839	chr2:20906839:C:G	1.82944e-44	20.3121	-1.35027
20907269	chr2:20907269:CTGTT:C	1.85088e-53	-1.95771e-09	-1.74974
20907403	chr2:20907403:A:G	1.99206e-52	-2.06411	2.69047
20907545	chr2:20907545:T:C	2.04532e-53	-1.95771e-09	-1.64985
20907588	chr2:20907588:C:T	2.51673e-51	4.69005	-1.52731
20907719	chr2:20907719:G:C	2.07699e-53	-1.95771e-09	-1.63448
20907742	chr2:20907742:T:C	1.83918e-53	-1.95771e-09	-1.75608
20907950	chr2:20907950:C:T	4.29376e-54	-1.95326	-1.25756
20908099	chr2:20908099:G:T	3.96441e-53	-1.95771e-09	-0.988042
20908128	chr2:20908128:A:G	3.40076e-51	-1.95771e-09	3.46377
20908415	chr2:20908415:C:CA	2.7468e-52	-1.95771e-09	0.947624
20908564	chr2:20908564:A:G	2.38322e-52	-1.95771e-09	0.805639
20909094	chr2:20909094:G:A	2.31834e-53	-1.95771e-09	-1.52455
20909109	chr2:20909109:G:T	2.12993e-53	-1.95771e-09	-1.60931
20909416	chr2:20909416:A:G	2.38738e-52	-1.95771e-09	0.807381
20909576	chr2:20909576:C:T	1.68926e-50	6.80454	-1.73789
20909652	chr2:20909652:C:G	1.74534e-50	-1.95771e-09	5.09931
20909694	chr2:20909694:G:C	1.94701e-53	-1.95771e-09	-1.6991
20910019	chr2:20910019:T:C	1.94081e-53	-1.95771e-09	-1.70229
20910092	chr2:20910092:G:A	2.30403e-53	-1.53074	-1.53232e-09
20910163	chr2:20910163:A:G	2.13555e-52	-1.95771e-09	0.695909
20910224	chr2:20910224:C:T	1.16674e-52	-1.95771e-09	0.0913997
20910342	chr2:20910342:G:A	1.24548e-53	-2.14588	-1.53232e-09
20910517	chr2:20910517:C:T	2.96067e-51	-1.95771e-09	3.32519
20910710	chr2:20910710:G:A	2.98549e-51	-1.95771e-09	3.33354
20910772	chr2:20910772:C:T	1.92249e-53	-1.95771e-09	-1.71178
20910773	chr2:20910773:G:A	1.94328e-53	-1.95771e-09	-1.70102
20910858	chr2:20910858:G:A	2.27058e-52	-1.95771e-09	0.757223
20911101	chr2:20911101:G:T	1.92857e-53	-1.95771e-09	-1.70862
20911262	chr2:20911262:T:C	2.8789e-50	7.33431	-1.73454
20911264	chr2:20911264:C:A	2.67298e-50	7.26068	-1.73513
20911274	chr2:20911274:C:T	3.07546e-44	20.9734	-1.49203
20911358	chr2:20911358:C:T	7.05208e-53	-1.95771e-09	-0.412075
20911564	chr2:20911564:G:A	3.06383e-51	5.12058	-1.76114
20911713	chr2:20911713:C:T	1.39234e-50	6.6197	-1.74635
20911868	chr2:20911868:A:T	1.82963e-53	-1.95771e-09	-1.76129
20912826	chr2:20912826:T:C	3.36461e-51	-1.95771e-09	3.45309
20912929	chr2:20912929:A:G	3.29273e-45	18.6787	-1.43172
20913408	chr2:20913408:GTTGCTGATCTCAGCCTTGTCCCTGTCAAAGTTTCAGAAAAGTCCCAATGTCTAGAAGCTTCGTAATTATAACTTGCCTCATTATATT:G	1.86717e-53	-1.95771e-09	-1.74097
20914393	chr2:20914393:G:A	3.89047e-52	1.09764	0.198075
20914578	chr2:20914578:C:T	3.04452e-51	-1.95771e-09	3.35311
20915733	chr2:20915733:G:A	3.15357e-53	0.265539	-1.4824
20915741	chr2:20915741:T:C	1.01037e-53	-2.35508	-1.53232e-09
20915789	chr2:20915789:T:C	1.92124e-53	-1.95771e-09	-1.71243
20917008	chr2:20917008:C:G	1.11754e-52	-1.95771e-09	0.0483155
20917090	chr2:20917090:G:A	3.37603e-52	2.43243	-1.27854
20917366	chr2:20917366:C:T	1.97177e-53	-1.95771e-09	-1.68647
20917553	chr2:20917553:C:T	3.05976e-54	-2.32099	-1.22865
20918332	chr2:20918332:C:T	2.81954e-53	-1.95771e-09	-1.32882
20918396	chr2:20918396:C:T	1.83435e-53	-1.95771e-09	-1.75871
20918473	chr2:20918473:C:T	2.16064e-53	-1.95771e-09	-1.59499
20918484	chr2:20918484:C:T	2.28758e-53	-1.95771e-09	-1.5379
20918497	chr2:20918497:T:A	6.95618e-53	-2.35559	1.92982
20919223	chr2:20919223:A:C	2.57123e-54	-2.43508	-1.28852
20919288	chr2:20919288:T:C	1.31914e-52	-2.21526	2.42943
20919521	chr2:20919521:C:T	8.31139e-53	-0.247771	-1.53232e-09
20919667	chr2:20919667:G:A	8.66632e-52	-0.417351	2.51398
20919762	chr2:20919762:G:A	2.22619e-53	-1.95771e-09	-1.5651
20919806	chr2:20919806:C:T	3.08722e-53	-1.95771e-09	-1.23813
20920090	chr2:20920090:A:T	6.25713e-49	9.1336	-0.454936
20920428	chr2:20920428:C:T	2.90097e-53	-1.95771e-09	-1.30035
20921074	chr2:20921074:G:A	7.39845e-52	0.243126	1.69533
20921082	chr2:20921082:C:A	1.6672e-51	4.11846	-1.36754
20921141	chr2:20921141:A:C	1.93104e-54	-2.42592	-1.584
20921252	chr2:20921252:A:C	5.79024e-52	1.69336	-1.53232e-09
20921367	chr2:20921367:C:A	8.4508e-52	0.44208	1.62937
20921370	chr2:20921370:T:G	1.00172e-50	6.26462	-1.72055
20921416	chr2:20921416:T:C	9.28906e-52	1.18377	0.98225
20921560	chr2:20921560:G:A	3.55397e-51	4.37509	-0.867249
20921575	chr2:20921575:C:T	8.60512e-54	-2.51563	-1.53232e-09
20921704	chr2:20921704:T:C	4.51881e-52	0.898861	0.546575
20921809	chr2:20921809:C:T	4.59702e-54	-1.83205	-1.31053
20921896	chr2:20921896:G:T	6.9426e-54	-2.59262	-0.137691
20922095	chr2:20922095:C:G	1.10987e-50	-1.95771e-09	4.6466
20922545	chr2:20922545:A:G	7.15934e-54	-2.69957	-1.53232e-09
20922630	chr2:20922630:A:G	7.57795e-52	0.340294	1.62214
20923472	chr2:20923472:GA:G	1.29657e-53	-2.10568	-1.53232e-09
20923592	chr2:20923592:C:A	6.93814e-52	0.709945	1.16428
20923901	chr2:20923901:G:A	6.44001e-53	0.960593	-1.46346
20924195	chr2:20924195:T:C	5.16029e-51	-1.95771e-09	3.88076
20924229	chr2:20924229:T:C	9.26064e-52	0.429468	1.73349
20924983	chr2:20924983:C:T	1.91519e-53	-1.95771e-09	-1.71558
20925405	chr2:20925405:G:A	2.19654e-54	-2.29162	-1.58948
20925873	chr2:20925873:T:C	3.28771e-51	3.83893	-0.408966
20925982	chr2:20925982:T:C	2.03514e-54	-2.34072	-1.6167
20926088	chr2:20926088:G:A	3.009e-51	4.33447	-0.993091
20926307	chr2:20926307:A:T	1.95651e-53	-1.95771e-09	-1.69424
20926521	chr2:20926521:T:C	6.55018e-53	-1.95771e-09	-0.485905
20926663	chr2:20926663:A:C	2.23778e-52	0.742672	-1.53232e-09
20926945	chr2:20926945:A:G	3.24999e-53	-1.95771e-09	-1.18675
20927099	chr2:20927099:G:C	2.37066e-54	-2.52774	-1.27708
20927164	chr2:20927164:G:C	2.97876e-53	-1.95771e-09	-1.27389
20927176	chr2:20927176:G:A	2.48244e-50	5.4516	-1.53232e-09
20927297	chr2:20927297:T:C	2.4732e-53	-1.45989	-1.53232e-09
20927389	chr2:20927389:T:C	2.10308e-53	-1.95771e-09	-1.62199
20927856	chr2:20927856:G:A	1.99928e-54	-2.67007	-1.30513
20927916	chr2:20927916:C:G	7.11167e-49	9.83895	-1.03227
20928093	chr2:20928093:T:C	1.96119e-54	-2.37598	-1.61845
20928245	chr2:20928245:G:A	1.92e-53	-1.95771e-09	-1.71308
20928270	chr2:20928270:T:A	1.96267e-53	-1.95771e-09	-1.69109
20928529	chr2:20928529:C:G	5.72943e-51	-1.95771e-09	3.98539
20928534	chr2:20928534:G:A	3.30062e-52	0.859578	0.271719
20928691	chr2:20928691:G:A	1.40136e-53	-2.31741	0.28945
20928860	chr2:20928860:G:A	2.04104e-53	-1.95771e-09	-1.65194
20928941	chr2:20928941:C:T	4.82326e-51	5.5625	-1.74928
20929116	chr2:20929116:A:G	1.95686e-53	-1.95771e-09	-1.69406
20929266	chr2:20929266:C:T	3.70372e-51	3.99466	-0.445551
20929315	chr2:20929315:A:G	5.8332e-54	-2.51452	-0.389894
20929466	chr2:20929466:C:T	1.91559e-54	-2.67879	-1.33917
20929669	chr2:20929669:T:C	6.63793e-53	1.14524	-1.61783
20929676	chr2:20929676:G:A	2.006e-54	-2.69748	-1.27436
20929774	chr2:20929774:T:G	8.15767e-53	1.3738	-1.64024
20930201	chr2:20930201:C:T	1.14673e-52	0.0741033	-1.53232e-09
20930274	chr2:20930274:G:A	1.97059e-53	-1.95771e-09	-1.68706
20930739	chr2:20930739:C:T	4.29965e-53	-0.906865	-1.53232e-09
20931146	chr2:20931146:G:A	2.80306e-53	-1.95771e-09	-1.33469
20931549	chr2:20931549:G:A	2.34386e-53	-1.95771e-09	-1.5136
20931857	chr2:20931857:T:C	1.94415e-53	-1.95771e-09	-1.70058
20931923	chr2:20931923:T:C	2.17021e-54	-2.61915	-1.27402
20931957	chr2:20931957:C:A	4.2963e-51	4.52573	-0.828207
20932297	chr2:20932297:T:C	6.28879e-53	-1.95771e-09	-0.526629
20932367	chr2:20932367:T:C	2.41942e-53	-1.95771e-09	-1.48187
20932647	chr2:20932647:A:G	8.8812e-51	-1.95771e-09	4.42371
20933037	chr2:20933037:C:T	1.82963e-53	-1.95771e-09	-1.76129
20933368	chr2:20933368:A:T	2.38659e-51	3.10964	-1.53232e-09
20933642	chr2:20933642:G:A	1.97261e-53	-1.95771e-09	-1.68604
20933730	chr2:20933730:G:A	1.92135e-53	-1.95771e-09	-1.71237
20934030	chr2:20934030:C:T	2.10441e-53	-1.95771e-09	-1.62136
20934109	chr2:20934109:AG:A	3.00435e-53	-1.95771e-09	-1.26534
20934123	chr2:20934123:A:G	2.7325e-46	12.6298	2.12815
20934251	chr2:20934251:T:C	2.44677e-52	1.60005	-0.768093
20934283	chr2:20934283:C:T	1.58526e-51	2.70052	-1.53232e-09
20934304	chr2:20934304:C:T	1.38387e-45	18.0986	-1.71844
20934449	chr2:20934449:C:T	7.81566e-54	-2.61185	-1.53232e-09
20934896	chr2:20934896:C:T	3.65403e-45	19.0867	-1.73561
20935132	chr2:20935132:G:C	8.8467e-52	3.86519	-1.74796
20935162	chr2:20935162:G:A	5.75586e-54	-2.6211	-0.296665
20935225	chr2:20935225:T:C	2.22824e-53	-1.95771e-09	-1.56419
20935300	chr2:20935300:G:A	1.60038e-51	3.66414	-0.954128
20935427	chr2:20935427:G:A	7.2554e-45	18.615	-0.57802
20935460	chr2:20935460:A:G	2.41048e-53	-1.48557	-1.53232e-09
20935676	chr2:20935676:G:A	2.0122e-53	-1.95771e-09	-1.66617
20935817	chr2:20935817:A:G	7.30356e-45	19.7827	-1.73905
20935868	chr2:20935868:C:T	9.52884e-51	5.05267	-0.558578
20935892	chr2:20935892:A:G	2.87197e-53	-2.39683	1.08643
20935909	chr2:20935909:A:G	2.22824e-53	-1.95771e-09	-1.56419
20935927	chr2:20935927:G:A	2.35213e-51	0.795008	2.30008
20936402	chr2:20936402:T:C	2.00151e-53	-1.95771e-09	-1.6715
20936529	chr2:20936529:G:C	2.72154e-52	0.938385	-1.53232e-09
20936691	chr2:20936691:C:G	3.722e-46	15.4998	-0.432868
20936742	chr2:20936742:G:A	9.89007e-54	-2.50878	0.132327
20936804	chr2:20936804:C:T	6.34509e-52	0.557792	1.22708
20936998	chr2:20936998:A:G	1.8665e-53	-1.95771e-09	-1.74134
20937136	chr2:20937136:G:A	2.33148e-53	-1.95771e-09	-1.5189
20937176	chr2:20937176:C:A	6.35765e-51	3.84617	0.243262
20937665	chr2:20937665:C:T	7.51002e-45	18.324	-0.252512
20938076	chr2:20938076:C:T	4.4424e-52	0.542469	0.885913
20938433	chr2:20938433:ATGGGT:A	2.5536e-53	-1.95771e-09	-1.42789
20938435	chr2:20938435:G:A	9.24232e-52	3.82568	-1.6647
20938777	chr2:20938777:C:T	2.10369e-53	-1.95771e-09	-1.6217
20939231	chr2:20939231:C:A	2.1205e-53	-1.95771e-09	-1.61374
20939657	chr2:20939657:A:T	2.74008e-46	15.4654	-0.70468
20939710	chr2:20939710:T:A	2.41385e-46	15.3407	-0.70682
20939798	chr2:20939798:A:G	1.84867e-53	-1.95771e-09	-1.75093
20939865	chr2:20939865:G:T	2.27723e-49	8.44909	-0.781184
20940029	chr2:20940029:C:T	8.7817e-53	-1.95771e-09	-0.192728
20940273	chr2:20940273:T:C	2.31054e-51	4.16076	-1.08351
20941453	chr2:20941453:C:T	8.77742e-52	0.979913	1.12946
20941563	chr2:20941563:A:G	4.30853e-53	0.565225	-1.47002
20941604	chr2:20941604:C:CCT	4.67636e-53	0.646328	-1.46921
20941728	chr2:20941728:G:A	1.41146e-51	3.81752	-1.23312
20941770	chr2:20941770:C:T	4.4851e-53	-1.95771e-09	-0.864638
20941965	chr2:20941965:A:G	2.61497e-47	13.545	-1.13367
20942055	chr2:20942055:T:C	4.8801e-53	0.679395	-1.45963
20942098	chr2:20942098:G:T	3.09602e-51	3.83419	-0.464303
20942149	chr2:20942149:A:C	8.67989e-52	3.43124	-1.33305
20942248	chr2:20942248:A:G	6.46632e-51	-1.95771e-09	4.10638
20942440	chr2:20942440:A:G	7.40474e-51	-1.95771e-09	4.24189
20942713	chr2:20942713:A:C	1.97939e-53	-1.95771e-09	-1.68261
20942786	chr2:20942786:T:G	1.20472e-51	3.68787	-1.26185
20942881	chr2:20942881:C:T	2.53646e-53	-1.95771e-09	-1.43463
20943164	chr2:20943164:A:G	1.87002e-53	-1.95771e-09	-1.73945
20943234	chr2:20943234:C:T	2.15296e-49	9.32639	-1.7146
20943282	chr2:20943282:T:C	2.16072e-53	-1.95771e-09	-1.59496
20943416	chr2:20943416:T:C	1.87639e-53	-1.95771e-09	-1.73605
20943529	chr2:20943529:T:C	4.44726e-49	10.0227	-1.68544
20943569	chr2:20943569:A:G	1.58421e-48	11.0942	-1.48655
20944095	chr2:20944095:T:G	3.82432e-53	-1.95771e-09	-1.02402
20944222	chr2:20944222:C:T	2.44404e-51	3.03545	0.097974
20944739	chr2:20944739:A:G	2.91372e-52	0.687567	0.319051
20944799	chr2:20944799:CTCTT:C	3.81352e-53	-1.95771e-09	-1.02685
20945030	chr2:20945030:A:G	1.96019e-53	-1.95771e-09	-1.69236
20945069	chr2:20945069:G:T	3.80176e-51	2.57044	1.0048
20945074	chr2:20945074:G:T	2.51245e-46	15.7715	-1.09757
20945427	chr2:20945427:G:A	3.01633e-53	-1.95771e-09	-1.26136
20945739	chr2:20945739:G:A	4.34327e-51	2.6698	1.0386
20945905	chr2:20945905:T:C	8.08819e-52	2.02759	-1.53232e-09
20946090	chr2:20946090:A:G	1.3032e-48	11.0138	-1.60144
20946172	chr2:20946172:AC:A	4.38038e-51	2.72056	0.996346
20946488	chr2:20946488:T:C	1.05127e-53	-2.3154	-1.53232e-09
20946632	chr2:20946632:G:A	2.90579e-53	-1.95771e-09	-1.29869
20946761	chr2:20946761:G:T	5.3907e-51	2.77318	1.15126
20946974	chr2:20946974:G:A	2.83343e-53	-1.95771e-09	-1.32391
20947419	chr2:20947419:C:T	3.90527e-49	9.96792	-1.76065
20947661	chr2:20947661:G:A	2.12398e-53	-1.95771e-09	-1.61211
20947686	chr2:20947686:C:T	8.44864e-53	-1.95771e-09	-0.231393
20947933	chr2:20947933:C:T	1.43911e-46	15.0572	-0.940474
20947942	chr2:20947942:G:A	2.87191e-53	-1.95771e-09	-1.31042
20948359	chr2:20948359:T:C	2.28287e-53	-1.95771e-09	-1.53997
20948366	chr2:20948366:T:C	2.11258e-53	-1.95771e-09	-1.61749
20948390	chr2:20948390:T:A	2.28287e-53	-1.95771e-09	-1.53997
20948567	chr2:20948567:A:G	3.13225e-53	-1.95771e-09	-1.22365
20948729	chr2:20948729:G:A	5.44293e-54	-2.55742	-0.416249
20949664	chr2:20949664:A:G	3.52418e-48	10.7075	-0.300306
20949695	chr2:20949695:C:A	2.89838e-53	-1.95771e-09	-1.30125
20950144	chr2:20950144:A:G	1.20164e-52	0.552997	-0.432124
20950745	chr2:20950745:G:A	2.80092e-53	-1.95771e-09	-1.33545
20951076	chr2:20951076:T:C	2.28287e-53	-1.95771e-09	-1.53997
20951339	chr2:20951339:C:G	2.86988e-53	-1.95771e-09	-1.31113
20951560	chr2:20951560:C:T	1.98863e-53	-1.95771e-09	-1.67795
20951648	chr2:20951648:G:A	1.35408e-47	13.4814	-1.72818
20952157	chr2:20952157:T:C	3.64002e-43	20.479	1.47346
20952188	chr2:20952188:C:T	2.07358e-53	-1.95771e-09	-1.63612
20952331	chr2:20952331:C:T	1.92812e-53	-1.95771e-09	-1.70885
20952479	chr2:20952479:TG:T	5.45881e-52	3.31572	-1.6813
20952784	chr2:20952784:G:A	3.77631e-53	-1.95771e-09	-1.03665
20952995	chr2:20952995:G:A	6.19678e-46	15.5767	-1.53232e-09
20953510	chr2:20953510:TTATG:T	9.24217e-47	15.1536	-1.47975
20954038	chr2:20954038:G:A	2.01286e-53	-1.95771e-09	-1.66584
20954712	chr2:20954712:G:A	2.00467e-53	-1.95771e-09	-1.66992
20954817	chr2:20954817:G:A	1.95983e-53	-1.95771e-09	-1.69254
20954906	chr2:20954906:A:G	1.86646e-50	2.8261	2.3403
20955154	chr2:20955154:G:A	2.60311e-53	-1.95771e-09	-1.40869
20955352	chr2:20955352:T:C	1.90756e-53	-1.95771e-09	-1.71957
20955929	chr2:20955929:T:C	2.00558e-53	-1.95771e-09	-1.66946
20956141	chr2:20956141:G:C	2.00558e-53	-1.95771e-09	-1.66946
20956480	chr2:20956480:C:T	3.05582e-53	-1.95771e-09	-1.24835
20956507	chr2:20956507:G:A	4.36206e-52	1.41013	-1.53232e-09
20956554	chr2:20956554:C:T	5.6267e-50	6.02723	0.242648
20956739	chr2:20956739:C:G	4.12388e-53	-1.95771e-09	-0.948603
20957349	chr2:20957349:G:A	1.97102e-53	-1.95771e-09	-1.68685
20957456	chr2:20957456:C:T	3.03615e-53	-1.95771e-09	-1.25481
20957810	chr2:20957810:G:A	2.95592e-54	-2.42216	-1.16202
20957987	chr2:20957987:G:A	2.00562e-53	-1.95771e-09	-1.66945
20958070	chr2:20958070:G:A	4.31638e-53	-2.22187	1.31889
20958481	chr2:20958481:A:G	9.53198e-54	-2.41333	-1.53232e-09
20958693	chr2:20958693:T:C	1.18454e-45	16.9845	-0.759858
20958763	chr2:20958763:A:G	5.03134e-53	-1.95771e-09	-0.749711
20958814	chr2:20958814:C:A	1.19212e-46	15.3501	-1.4217
20958839	chr2:20958839:C:T	4.33219e-53	-1.95771e-09	-0.899325
20958939	chr2:20958939:T:TC	2.68246e-53	-1.95771e-09	-1.37867
20959020	chr2:20959020:T:C	2.61155e-53	-1.95771e-09	-1.40546
20959244	chr2:20959244:A:G	1.21354e-40	27.9835	-0.221711
20959450	chr2:20959450:G:T	3.03105e-50	5.83112	-0.179854
20959838	chr2:20959838:A:G	8.11455e-48	11.137	0.104169
20960240	chr2:20960240:A:T	2.39623e-54	-2.14575	-1.64834
20960266	chr2:20960266:G:A	2.43565e-45	17.263	-0.317497
20960289	chr2:20960289:G:T	2.93439e-54	-2.38828	-1.2032
20960462	chr2:20960462:A:C	6.53847e-54	-2.05175	-0.73853
20960487	chr2:20960487:C:T	2.1235e-53	-1.95771e-09	-1.61233
20961365	chr2:20961365:C:T	9.86178e-54	-2.37932	-1.53232e-09
20961717	chr2:20961717:TC:T	2.10206e-53	-1.95771e-09	-1.62248
20961892	chr2:20961892:A:G	2.35857e-53	-1.75453	0.247187
20961975	chr2:20961975:A:G	3.37239e-45	17.2825	-0.0115501
20962329	chr2:20962329:C:T	2.06525e-53	-1.95771e-09	-1.64015
20962511	chr2:20962511:T:A	2.61358e-53	-1.95771e-09	-1.40468
20962547	chr2:20962547:T:C	8.69325e-54	-2.50544	-1.53232e-09
20963249	chr2:20963249:A:C	3.27582e-45	17.1392	0.102668
20963277	chr2:20963277:A:G	1.09723e-51	2.33256	-1.53232e-09
20964019	chr2:20964019:A:G	2.57884e-53	-2.08329	0.665233
20964416	chr2:20964416:A:G	2.42351e-53	-1.95771e-09	-1.48018
20964499	chr2:20964499:A:G	4.58949e-45	17.3169	0.262161
20964541	chr2:20964541:C:T	3.71175e-53	-1.95771e-09	-1.05389
20964769	chr2:20964769:T:C	1.46338e-53	-1.76293	-0.221721
20965289	chr2:20965289:C:T	1.68702e-52	0.460152	-1.53232e-09
20965308	chr2:20965308:A:C	2.6113e-54	-2.30668	-1.40146
20965568	chr2:20965568:A:G	2.6304e-54	-2.29939	-1.40146
20965616	chr2:20965616:T:C	3.91942e-45	17.1642	0.257024
20965698	chr2:20965698:T:A	2.78381e-53	-1.82501	0.483432
20965793	chr2:20965793:C:T	3.51386e-53	-1.95771e-09	-1.10868
20965798	chr2:20965798:G:C	3.09831e-53	-1.95771e-09	-1.23454
20966196	chr2:20966196:C:T	2.75399e-53	-1.84987	0.497522
20966219	chr2:20966219:C:T	1.09507e-48	10.8456	-1.60731
20966511	chr2:20966511:A:C	2.53542e-45	17.0472	-0.0615924
20966879	chr2:20966879:G:A	5.48705e-51	3.94216	-1.53232e-09
20967118	chr2:20967118:C:T	1.84105e-53	-1.95771e-09	-1.75506
20967152	chr2:20967152:C:T	5.0354e-44	19.9744	-1.53232e-09
20967153	chr2:20967153:G:A	1.87682e-53	-1.95771e-09	-1.73582
20967210	chr2:20967210:C:T	3.71175e-53	-1.95771e-09	-1.05389
20967235	chr2:20967235:T:G	3.79791e-46	16.0285	-0.941354
20967337	chr2:20967337:C:T	6.17616e-45	17.876	-1.53232e-09
20967366	chr2:20967366:G:T	2.15146e-53	-2.13161	0.53236
20967856	chr2:20967856:G:A	1.15738e-52	-1.95771e-09	0.0833439
20967977	chr2:20967977:T:C	1.89071e-53	-1.95771e-09	-1.72844
20968191	chr2:20968191:A:G	1.07363e-50	6.17256	-1.55916
20968537	chr2:20968537:A:T	1.06155e-53	-2.10342	-0.202251
20968770	chr2:20968770:G:A	1.98658e-53	-1.95771e-09	-1.67898
20969240	chr2:20969240:A:C	1.96351e-53	-2.31771	0.627043
20969280	chr2:20969280:A:G	1.89695e-53	-1.95771e-09	-1.72515
20969490	chr2:20969490:G:A	2.41101e-53	-2.07222	0.586868
20969651	chr2:20969651:A:G	2.42625e-53	-2.03745	0.558396
20970140	chr2:20970140:G:A	1.88667e-53	-1.95771e-09	-1.73058
20971239	chr2:20971239:C:T	1.88229e-53	-1.95771e-09	-1.73291
20971248	chr2:20971248:C:T	1.85475e-53	-1.95771e-09	-1.74765
20971663	chr2:20971663:G:A	2.17217e-53	-1.95771e-09	-1.58967
20971752	chr2:20971752:G:A	1.93165e-53	-1.95771e-09	-1.70702
20971996	chr2:20971996:T:C	8.87521e-50	5.72362	1.002
20972033	chr2:20972033:A:G	2.37624e-54	-2.32167	-1.4808
20972540	chr2:20972540:T:C	2.68748e-53	-2.27628	0.899488
20972638	chr2:20972638:A:T	3.14039e-53	-1.95771e-09	-1.22105
20972650	chr2:20972650:G:T	1.11265e-49	5.90625	1.04544
20973240	chr2:20973240:A:G	1.19134e-46	15.0696	-1.14179
20973378	chr2:20973378:A:G	1.03433e-53	-1.67287	-0.658767
20973812	chr2:20973812:G:T	2.83324e-46	15.5827	-0.788573
20974609	chr2:20974609:TC:T	1.75059e-50	5.48362	-0.381306
20975264	chr2:20975264:G:A	2.12453e-53	-2.34705	0.735197
20976028	chr2:20976028:G:A	1.58842e-50	6.54307	-1.53797
20976271	chr2:20976271:G:A	4.56908e-53	-1.95771e-09	-0.846086
20976554	chr2:20976554:G:A	2.52176e-54	-2.26238	-1.48065
20977552	chr2:20977552:C:G	2.01403e-53	-1.95771e-09	-1.66526
20978005	chr2:20978005:C:T	2.84604e-53	-1.95771e-09	-1.31947
20978478	chr2:20978478:C:T	3.23374e-54	-2.1111	-1.38324
20978723	chr2:20978723:G:T	1.88735e-53	-1.95771e-09	-1.73022
20979805	chr2:20979805:T:C	3.78679e-51	3.57129	-1.53232e-09
20979886	chr2:20979886:G:A	3.89794e-49	9.9551	-1.74971
20980007	chr2:20980007:T:G	3.00394e-53	-2.29483	1.02936
20980052	chr2:20980052:C:A	4.44611e-53	-0.873368	-1.53232e-09
20980184	chr2:20980184:T:G	1.8308e-53	-1.95771e-09	-1.76065
20980194	chr2:20980194:G:A	8.26736e-54	-2.55567	-1.53232e-09
20980208	chr2:20980208:A:G	2.39685e-54	-2.31114	-1.48268
20980216	chr2:20980216:T:C	2.44377e-53	-1.95771e-09	-1.47186
20980292	chr2:20980292:A:G	7.06991e-51	-1.95771e-09	4.19562
20980326	chr2:20980326:A:G	2.00622e-53	-1.95771e-09	-1.66915
20980922	chr2:20980922:A:G	2.1475e-54	-2.16852	-1.73516
20981005	chr2:20981005:C:G	5.54344e-50	7.11596	-0.860986
20981153	chr2:20981153:G:T	3.36944e-50	6.45742	-0.70032
20981515	chr2:20981515:G:GGATA	2.95563e-53	-1.95771e-09	-1.28169
20981609	chr2:20981609:G:C	8.87781e-54	-2.11866	-0.36577
20981973	chr2:20981973:A:C	2.61351e-54	-2.22336	-1.48394
20982506	chr2:20982506:G:A	2.01403e-53	-1.95771e-09	-1.66526
20982547	chr2:20982547:G:A	1.84977e-53	-1.95771e-09	-1.75033
20982585	chr2:20982585:G:A	2.72139e-50	2.07943	3.46407
20982630	chr2:20982630:G:T	1.69002e-50	6.6645	-1.5974
20982691	chr2:20982691:A:G	3.2152e-50	2.01405	3.6962
20983042	chr2:20983042:C:T	9.01129e-54	-1.83922	-0.63029
20983048	chr2:20983048:C:T	5.76806e-46	15.3722	0.132812
20983095	chr2:20983095:A:G	1.85556e-53	-1.95771e-09	-1.74721
20983166	chr2:20983166:G:A	1.85296e-53	-1.95771e-09	-1.74861
20983311	chr2:20983311:T:G	2.22696e-50	6.48325	-1.14025
20983330	chr2:20983330:G:C	1.91739e-53	-1.95771e-09	-1.71443
20983403	chr2:20983403:G:C	1.74069e-50	5.67955	-0.582906
20983848	chr2:20983848:T:G	1.98105e-53	-1.95771e-09	-1.68177
20983871	chr2:20983871:G:C	1.93759e-53	-1.95771e-09	-1.70395
20984034	chr2:20984034:C:T	6.39275e-54	-2.23367	-0.579153
20984432	chr2:20984432:G:A	1.85144e-53	-1.95771e-09	-1.74944
20984479	chr2:20984479:T:G	1.88174e-53	-1.95771e-09	-1.7332
20984838	chr2:20984838:G:A	2.12691e-53	-1.95771e-09	-1.61073
20985018	chr2:20985018:C:T	2.10642e-53	-1.95771e-09	-1.62041
20985339	chr2:20985339:A:G	2.6347e-50	6.24153	-0.730406
20985342	chr2:20985342:C:T	3.15167e-53	-1.95771e-09	-1.21746
20986440	chr2:20986440:CTG:C	1.03506e-53	-2.33094	-1.53232e-09
20986572	chr2:20986572:C:T	1.86268e-53	-1.95771e-09	-1.74338
20986670	chr2:20986670:C:T	1.54268e-40	25.4489	2.55287
20986894	chr2:20986894:T:C	2.46502e-53	-1.65013	0.186931
20987036	chr2:20987036:G:A	3.01122e-53	-1.95771e-09	-1.26305
20987093	chr2:20987093:T:A	2.21506e-53	-1.95771e-09	-1.57012
20987471	chr2:20987471:C:T	3.29657e-53	-1.95771e-09	-1.17252
20987972	chr2:20987972:C:T	1.98206e-53	-1.95771e-09	-1.68126
20989148	chr2:20989148:C:A	1.83639e-53	-1.95771e-09	-1.75759
20989476	chr2:20989476:G:A	1.43507e-53	-2.62626	0.622075
20989935	chr2:20989935:T:C	4.25311e-53	-1.95771e-09	-0.917748
20990254	chr2:20990254:C:T	6.79635e-47	14.9554	-1.58887
20990321	chr2:20990321:C:T	5.56458e-46	14.8867	0.582376
20990546	chr2:20990546:T:C	4.75621e-53	-1.95771e-09	-0.805948
20990584	chr2:20990584:A:G	7.08574e-53	-1.95771e-09	-0.407314
20990645	chr2:20990645:A:T	3.49398e-53	-1.95771e-09	-1.11436
20990660	chr2:20990660:C:T	1.01229e-53	-2.35318	-1.53232e-09
20990672	chr2:20990672:T:C	1.39993e-40	26.1674	1.73719
20991155	chr2:20991155:G:A	8.20459e-54	-2.56329	-1.53232e-09
20991280	chr2:20991280:A:G	1.24159e-53	-2.69162	0.542613
20991336	chr2:20991336:A:G	3.41482e-54	-2.67231	-0.767551
20991745	chr2:20991745:C:T	2.80872e-53	-1.95771e-09	-1.33267
20991960	chr2:20991960:G:A	1.9736e-48	11.3188	-1.49145
20992094	chr2:20992094:G:A	2.64233e-53	-1.95771e-09	-1.39374
20992177	chr2:20992177:G:A	5.62158e-53	-1.95771e-09	-0.638786
20992773	chr2:20992773:C:T	1.62489e-42	21.4628	1.98566
20992805	chr2:20992805:A:G	2.21976e-53	-1.95771e-09	-1.568
20993375	chr2:20993375:C:G	2.1816e-42	21.7883	1.95483
20993419	chr2:20993419:T:G	2.25356e-53	-1.95771e-09	-1.55289
20993930	chr2:20993930:C:T	5.18666e-53	-1.95771e-09	-0.719308
20994096	chr2:20994096:G:A	2.72247e-53	-1.95771e-09	-1.36386
20994357	chr2:20994357:T:A	1.77989e-42	22.3508	1.18877
20994358	chr2:20994358:A:G	1.89055e-42	22.4111	1.18877
20994395	chr2:20994395:G:C	2.62319e-53	-1.95771e-09	-1.40101
20994445	chr2:20994445:A:G	1.95657e-53	-1.95771e-09	-1.69421
20994618	chr2:20994618:C:T	2.31415e-26	56.4738	4.16968
20994705	chr2:20994705:T:C	2.28456e-53	-1.95771e-09	-1.53923
20994866	chr2:20994866:G:A	2.12791e-53	-1.95771e-09	-1.61026
20995376	chr2:20995376:C:T	2.12946e-53	-1.95771e-09	-1.60953
20995780	chr2:20995780:A:G	1.83045e-53	-1.95771e-09	-1.76083
20995933	chr2:20995933:C:T	5.75617e-40	21.9669	7.35158
20996129	chr2:20996129:G:T	7.61046e-40	22.0457	7.55205
20996454	chr2:20996454:GCCCAAGCCA:G	3.40705e-53	-1.95771e-09	-1.13955
20997022	chr2:20997022:G:A	1.8299e-53	-1.95771e-09	-1.76114
20997310	chr2:20997310:T:C	3.45852e-53	-1.95771e-09	-1.12456
20997645	chr2:20997645:A:T	1.96024e-53	-1.95771e-09	-1.69233
20997964	chr2:20997964:C:G	1.9645e-53	-1.95771e-09	-1.69016
20998083	chr2:20998083:G:A	4.50093e-40	21.5586	7.51392
20998163	chr2:20998163:A:C	5.73232e-53	1.11432	-1.7336
20998261	chr2:20998261:G:A	4.9317e-40	21.7612	7.40274
20998281	chr2:20998281:C:T	1.89029e-53	-1.72867	-1.53232e-09
20998309	chr2:20998309:T:C	1.84127e-53	-1.95771e-09	-1.75494
20999010	chr2:20999010:T:A	2.63174e-50	4.17499	1.33501
20999055	chr2:20999055:T:G	2.04308e-53	-1.95771e-09	-1.65094
20999955	chr2:20999955:T:A	1.89017e-53	-1.95771e-09	-1.72873
21000378	chr2:21000378:A:G	1.18682e-47	4.43493	7.18647
21000543	chr2:21000543:G:A	1.60679e-51	-1.95771e-09	2.71401
21000700	chr2:21000700:G:A	6.56248e-47	13.9456	-0.61415
21000729	chr2:21000729:A:G	1.85112e-53	-1.95771e-09	-1.74961
21000736	chr2:21000736:A:G	2.01039e-53	-1.95771e-09	-1.66707
21000902	chr2:21000902:C:T	6.23225e-53	-0.535661	-1.53232e-09
21000932	chr2:21000932:C:T	1.66843e-52	0.449073	-1.53232e-09
21001202	chr2:21001202:T:A	3.10257e-50	5.67459	-1.53232e-09
21001248	chr2:21001248:A:G	7.16648e-54	-2.69857	-1.53232e-09
21001719	chr2:21001719:C:A	1.95287e-53	-1.95771e-09	-1.6961
21001981	chr2:21001981:C:T	8.50783e-54	-2.527	-1.53232e-09
21002409	chr2:21002409:C:T	1.79932e-52	1.11891	-0.594314
21002613	chr2:21002613:C:G	1.15048e-47	4.67495	6.91534
21002725	chr2:21002725:A:T	1.89017e-53	-1.95771e-09	-1.72873
21003380	chr2:21003380:A:G	1.09422e-47	4.46015	7.08
21003688	chr2:21003688:A:G	7.55537e-53	1.41001	-1.75315
21003904	chr2:21003904:A:C	1.88837e-53	-1.95771e-09	-1.72968
21004459	chr2:21004459:G:A	2.97353e-53	-1.95771e-09	-1.27565
21004511	chr2:21004511:C:G	1.77776e-47	13.6015	-1.57606
21004656	chr2:21004656:G:A	1.89017e-53	-1.95771e-09	-1.72873
21004979	chr2:21004979:G:C	1.88374e-53	-1.95771e-09	-1.73214
21005955	chr2:21005955:C:T	3.56653e-51	4.88009	-1.36872
21006131	chr2:21006131:G:A	1.83826e-53	-1.95771e-09	-1.75658
21006988	chr2:21006988:A:G	1.89085e-53	-1.95771e-09	-1.72837
21007033	chr2:21007033:T:C	4.95738e-53	-1.95771e-09	-0.76452
21007864	chr2:21007864:G:A	4.85616e-53	-1.95771e-09	-0.78515
21008652	chr2:21008652:G:A	1.88232e-52	1.12061	-0.550921
21008720	chr2:21008720:G:A	3.6936e-51	3.21313	0.333238
21009323	chr2:21009323:G:A	4.52976e-23	65.1077	3.11509
21009501	chr2:21009501:G:T	1.89148e-53	-1.95771e-09	-1.72804
21009932	chr2:21009932:G:A	2.76553e-23	64.6028	3.12658
21009973	chr2:21009973:C:G	1.93267e-53	-1.95771e-09	-1.7065
21011100	chr2:21011100:T:C	1.51978e-45	16.4738	-1.53232e-09
21011127	chr2:21011127:T:C	3.71621e-50	5.85506	-1.53232e-09
21012976	chr2:21012976:G:T	2.0315e-53	-1.95771e-09	-1.65663
21013610	chr2:21013610:A:G	1.96035e-53	-1.95771e-09	-1.69228
21013960	chr2:21013960:A:G	5.86475e-53	-1.95771e-09	-0.596439
21014158	chr2:21014158:T:C	2.33877e-53	-1.95771e-09	-1.51577
21014274	chr2:21014274:G:A	1.85576e-53	-1.95771e-09	-1.7471
21014366	chr2:21014366:A:T	4.58455e-47	14.0996	-1.12677
21014370	chr2:21014370:A:C	1.91566e-53	-1.95771e-09	-1.71534
21014914	chr2:21014914:T:G	2.05559e-47	13.8795	-1.70886
21015135	chr2:21015135:G:T	2.31252e-53	-1.95771e-09	-1.52706
21015270	chr2:21015270:C:T	1.90083e-53	-1.95771e-09	-1.72311
21015926	chr2:21015926:T:A	2.04683e-53	-1.95771e-09	-1.6491
21016112	chr2:21016112:A:G	7.26012e-54	-2.68559	-1.53232e-09
21016121	chr2:21016121:C:A	8.93829e-54	-2.47764	-1.53232e-09
21016211	chr2:21016211:T:A	3.15244e-53	-1.95771e-09	-1.21722
21016739	chr2:21016739:C:G	2.77091e-53	-1.34622	-1.53232e-09
21016789	chr2:21016789:T:C	2.15298e-40	23.7908	4.54431
21016795	chr2:21016795:T:C	6.11276e-33	42.9517	2.54502
21016856	chr2:21016856:T:C	5.5672e-53	-1.95771e-09	-0.648506
21016946	chr2:21016946:T:A	4.5265e-53	-1.95771e-09	-0.855449
21017159	chr2:21017159:A:C	5.41694e-54	-1.36325	-1.61521
21017239	chr2:21017239:T:A	2.74366e-53	-1.95771e-09	-1.3561
21017251	chr2:21017251:G:A	2.99019e-53	-1.95771e-09	-1.27006
21017254	chr2:21017254:C:T	2.745e-53	-1.95771e-09	-1.35562
21017492	chr2:21017492:A:G	4.23583e-54	-1.68945	-1.53495
21017504	chr2:21017504:C:T	1.20149e-51	-1.95771e-09	2.42334
21017690	chr2:21017690:C:T	2.38184e-53	-1.95771e-09	-1.49753
21017842	chr2:21017842:C:T	3.96971e-53	-1.95771e-09	-0.986705
21018087	chr2:21018087:G:T	4.28638e-53	-1.95771e-09	-0.909956
21018124	chr2:21018124:C:T	3.05672e-53	-1.95771e-09	-1.24806
21018283	chr2:21018283:T:G	8.62528e-53	-1.95771e-09	-0.210701
21018298	chr2:21018298:A:C	2.25663e-53	-1.95771e-09	-1.55153
21018633	chr2:21018633:A:G	1.53379e-41	21.5033	4.19001
21018872	chr2:21018872:C:T	6.41953e-46	17.2024	-1.5904
21020001	chr2:21020001:TC:T	2.77409e-53	-1.95771e-09	-1.34508
21020572	chr2:21020572:G:A	9.22967e-53	-1.95771e-09	-0.142975
21020782	chr2:21020782:T:C	8.60165e-53	-1.95771e-09	-0.213444
21020783	chr2:21020783:G:A	3.00799e-53	-1.95771e-09	-1.26413
21021128	chr2:21021128:G:T	1.66093e-25	60.8382	1.77612
21021447	chr2:21021447:G:A	2.11649e-53	-1.95771e-09	-1.61564
21021925	chr2:21021925:A:G	2.52962e-53	-1.95771e-09	-1.43733
21022457	chr2:21022457:G:T	4.31878e-54	-1.52636	-1.67865
21022495	chr2:21022495:A:G	1.18708e-40	22.9263	4.8134
21022941	chr2:21022941:G:A	8.38007e-54	-2.54213	-1.53232e-09
21023265	chr2:21023265:A:T	2.69281e-53	-1.95771e-09	-1.37481
21023434	chr2:21023434:G:C	7.6179e-41	22.5197	4.7764
21024303	chr2:21024303:C:T	1.87544e-53	-1.95771e-09	-1.73656
21024339	chr2:21024339:C:T	2.11371e-44	20.294	-1.18771
21024415	chr2:21024415:C:T	1.51594e-50	-1.95771e-09	4.95839
21024857	chr2:21024857:C:T	7.75802e-52	-1.95771e-09	1.98591
21025965	chr2:21025965:A:G	2.7871e-53	-1.95771e-09	-1.3404
21026308	chr2:21026308:C:T	5.03928e-53	-1.95771e-09	-0.748134
21026574	chr2:21026574:A:G	5.69535e-53	-1.95771e-09	-0.625749
21026785	chr2:21026785:C:T	1.15796e-52	-1.95771e-09	0.0838493
21026844	chr2:21026844:C:T	2.16027e-43	21.4307	-1.53232e-09
21027351	chr2:21027351:G:A	2.76227e-27	56.8234	1.69451
21027593	chr2:21027593:G:A	1.83001e-53	-1.95771e-09	-1.76108
21028042	chr2:21028042:G:A	3.91195e-46	11.6777	3.43908
21028168	chr2:21028168:T:G	3.2581e-35	26.0709	14.1914
21028656	chr2:21028656:A:G	3.27753e-53	-1.95771e-09	-1.17831
21028841	chr2:21028841:G:A	1.97827e-53	-1.95771e-09	-1.68317
21028928	chr2:21028928:T:C	3.70906e-53	-1.95771e-09	-1.05462
21029432	chr2:21029432:A:G	3.17632e-53	-1.95771e-09	-1.20968
21029467	chr2:21029467:G:A	3.66844e-53	-1.95771e-09	-1.06563
21029844	chr2:21029844:G:A	2.91086e-53	-1.95771e-09	-1.29695
21030027	chr2:21030027:G:A	1.83844e-53	-1.95771e-09	-1.75648
21030368	chr2:21030368:A:G	1.87737e-53	-1.95771e-09	-1.73553
21030756	chr2:21030756:A:T	1.94194e-45	16.7747	-0.0557645
21031297	chr2:21031297:C:A	7.2449e-54	-2.68768	-1.53232e-09
21031513	chr2:21031513:G:A	3.19565e-53	-1.95771e-09	-1.20361
21031692	chr2:21031692:T:C	1.62561e-53	-1.87952	-1.53232e-09
21031858	chr2:21031858:C:T	1.58635e-52	-1.95771e-09	0.39862
21032125	chr2:21032125:T:C	3.8033e-53	-1.95771e-09	-1.02953
21032294	chr2:21032294:G:T	2.60503e-53	-1.95771e-09	-1.40796
21032483	chr2:21032483:A:G	2.98357e-53	-1.95771e-09	-1.27228
21032892	chr2:21032892:C:T	9.02462e-53	-0.165442	-1.53232e-09
21033076	chr2:21033076:A:G	2.23101e-53	-1.95771e-09	-1.56294
21033541	chr2:21033541:G:A	2.35316e-53	-1.95771e-09	-1.50964
21033993	chr2:21033993:T:A	9.06025e-53	-1.95771e-09	-0.161501
21034505	chr2:21034505:C:T	2.2619e-53	-1.54919	-1.53232e-09
21034542	chr2:21034542:G:C	2.46464e-53	-1.95771e-09	-1.46335
21034805	chr2:21034805:G:C	6.43676e-53	-1.95771e-09	-0.503373
21035039	chr2:21035039:C:T	2.23536e-53	-1.95771e-09	-1.56099
21035055	chr2:21035055:T:C	1.68831e-52	0.460915	-1.53232e-09
21035104	chr2:21035104:G:A	6.41866e-53	-1.95771e-09	-0.506189
21036457	chr2:21036457:T:C	3.16316e-53	-1.95771e-09	-1.21383
21036740	chr2:21036740:A:G	1.83954e-46	11.6505	2.7117
21037186	chr2:21037186:T:C	2.13165e-53	-1.95771e-09	-1.6085
21037187	chr2:21037187:T:A	6.76586e-53	-1.95771e-09	-0.453509
21037264	chr2:21037264:G:A	3.63107e-53	-1.95771e-09	-1.07587
21037489	chr2:21037489:G:A	3.31235e-53	-1.95771e-09	-1.16774
21037729	chr2:21037729:G:A	6.75751e-35	27.1913	13.8005
21038261	chr2:21038261:C:T	7.87369e-53	-1.95771e-09	-0.301871
21038635	chr2:21038635:T:C	2.73578e-35	27.1441	12.9435
21039126	chr2:21039126:A:C	3.81553e-51	3.57885	-1.53232e-09
21039163	chr2:21039163:T:C	2.00869e-53	-1.95771e-09	-1.66791
21039318	chr2:21039318:C:T	1.83429e-53	-1.95771e-09	-1.75874
21039443	chr2:21039443:G:T	2.70327e-53	-1.95771e-09	-1.37094
21039471	chr2:21039471:C:T	1.89882e-53	-1.95771e-09	-1.72417
21039503	chr2:21039503:G:T	1.96172e-53	-1.95771e-09	-1.69158
21039674	chr2:21039674:A:C	1.92226e-53	-1.95771e-09	-1.7119
21039796	chr2:21039796:T:A	4.81837e-53	-1.95771e-09	-0.792962
21039884	chr2:21039884:G:A	2.90041e-53	-1.95771e-09	-1.30054
21039999	chr2:21039999:A:T	9.43731e-51	4.48444	-1.53232e-09
21040767	chr2:21040767:T:G	1.30515e-13	84.4717	5.53263
21041028	chr2:21041028:G:A	9.20206e-16	78.1016	6.94805
21041862	chr2:21041862:T:C	1.67852e-53	-2.67916	0.831675
21042646	chr2:21042646:A:T	9.40646e-21	72.4919	1.06683
21042823	chr2:21042823:T:C	4.40776e-52	-1.95771e-09	1.42055
21043292	chr2:21043292:C:T	1.53293e-53	-2.69718	0.758956
21043351	chr2:21043351:T:C	1.32605e-46	14.0349	-1.53232e-09
21043733	chr2:21043733:T:C	4.09614e-53	-1.95771e-09	-0.955352
21044060	chr2:21044060:G:C	6.63394e-50	8.18935	-1.75479
21044222	chr2:21044222:G:A	1.6987e-53	-2.6983	0.862758
21044338	chr2:21044338:A:G	3.56968e-10	86.24	11.6782
21044589	chr2:21044589:G:A	4.88229e-15	79.4451	7.27336
21044910	chr2:21044910:T:C	4.47775e-52	-1.55255	2.98886
21045736	chr2:21045736:G:T	4.02395e-52	-1.95771e-09	1.32945
21045740	chr2:21045740:C:T	8.07436e-52	-1.95771e-09	2.02588
21045771	chr2:21045771:G:A	4.09524e-52	-1.95771e-09	1.34701
21045950	chr2:21045950:T:A	1.12028e-53	-0.599122	-1.6527
21045951	chr2:21045951:T:A	4.53145e-53	-1.95771e-09	-0.854357
21045952	chr2:21045952:T:A	8.44503e-49	9.61006	-0.631541
21045953	chr2:21045953:T:A	1.84294e-53	-1.95771e-09	-1.75404
21046068	chr2:21046068:C:T	3.32268e-53	-1.95771e-09	-1.16463
21046369	chr2:21046369:T:A	4.94307e-52	-2.40854	3.94371
21047045	chr2:21047045:C:T	8.11547e-53	-1.95771e-09	-0.271626
21047185	chr2:21047185:A:G	8.61459e-51	-1.05159	5.44482
21047682	chr2:21047682:A:C	3.70082e-10	87.6186	10.3358
21048192	chr2:21048192:G:A	8.16301e-54	-2.69983	0.131462
21048300	chr2:21048300:G:T	1.96512e-53	-1.95771e-09	-1.68985
21048451	chr2:21048451:A:G	1.37373e-09	88.4425	10.8234
21048483	chr2:21048483:C:T	2.54218e-53	-1.95771e-09	-1.43238
21048584	chr2:21048584:C:T	2.20951e-53	-1.95771e-09	-1.57263
21048750	chr2:21048750:T:C	1.95319e-53	-1.95771e-09	-1.69594
21048808	chr2:21048808:G:A	2.04022e-53	-1.95771e-09	-1.65234
21048835	chr2:21048835:T:A	1.21966e-19	76.45	-0.328972
21049528	chr2:21049528:A:G	1.26325e-52	-1.95771e-09	0.170878
21049891	chr2:21049891:AG:A	9.17214e-18	74.7708	5.67043
21049906	chr2:21049906:T:C	1.52447e-48	9.26534	0.303828
21051291	chr2:21051291:A:G	8.53088e-54	-1.99161	-0.532684
21051295	chr2:21051295:A:T	1.76999e-12	86.6344	5.97713
21051782	chr2:21051782:T:A	1.94758e-53	-1.95771e-09	-1.69881
21052006	chr2:21052006:T:C	1.07973e-53	-1.96438	-0.324302
21052025	chr2:21052025:T:C	6.25418e-53	-1.95771e-09	-0.532148
21052027	chr2:21052027:A:AG	4.18085e-53	-1.95771e-09	-0.934883
21052184	chr2:21052184:C:T	7.54598e-54	-2.64697	-1.53232e-09
21052356	chr2:21052356:G:A	6.31405e-53	-1.95771e-09	-0.52262
21052665	chr2:21052665:C:G	7.65308e-54	-2.63287	-1.53232e-09
21052692	chr2:21052692:T:C	1.54886e-52	-1.95771e-09	0.374704
21052832	chr2:21052832:C:CA	1.05765e-53	-1.99182	-0.317528
21052926	chr2:21052926:C:T	1.39785e-52	-1.95771e-09	0.272121
21052953	chr2:21052953:A:G	1.7423e-53	-2.56361	0.753413
21053017	chr2:21053017:A:G	2.179e-53	-1.95771e-09	-1.58653
21053136	chr2:21053136:T:C	2.60323e-48	9.8745	0.229776
21053529	chr2:21053529:A:G	1.59592e-53	-2.59033	0.692386
21053562	chr2:21053562:T:C	3.84551e-53	-1.95771e-09	-1.01849
21054084	chr2:21054084:C:T	9.0718e-53	-1.95771e-09	-0.160227
21054245	chr2:21054245:A:G	9.19756e-53	-1.95771e-09	-0.14646
21055050	chr2:21055050:A:G	4.94631e-19	73.2664	4.25473
21055060	chr2:21055060:C:T	1.08832e-17	74.0739	6.53838
21055067	chr2:21055067:A:G	7.59474e-53	-1.95771e-09	-0.337942
21055198	chr2:21055198:T:C	2.99415e-50	7.02303	-1.38401
21055341	chr2:21055341:C:T	4.76381e-54	-1.7674	-1.33954
21055810	chr2:21055810:A:G	4.09958e-54	-1.80245	-1.45465
21055901	chr2:21055901:G:T	8.95913e-18	74.2932	6.12453
21056541	chr2:21056541:C:T	4.1211e-53	-1.95771e-09	-0.949277
21056866	chr2:21056866:A:G	4.09193e-52	-1.95771e-09	1.3462
21057037	chr2:21057037:G:T	2.43037e-53	-2.5723	1.09495
21057046	chr2:21057046:G:T	3.76003e-53	-1.95771e-09	-1.04097
21057345	chr2:21057345:T:C	3.13623e-53	-1.95771e-09	-1.22238
21057366	chr2:21057366:G:A	7.6526e-54	-2.63294	-1.53232e-09
21058225	chr2:21058225:A:G	1.56118e-17	74.5652	6.40789
21058984	chr2:21058984:G:A	1.38017e-10	88.8628	8.10521
21059021	chr2:21059021:T:C	1.00484e-53	-0.684734	-1.67584
21059132	chr2:21059132:A:G	1.51742e-52	-1.95771e-09	0.354197
21059563	chr2:21059563:A:G	1.09953e-53	-2.60788	0.337365
21059576	chr2:21059576:T:A	1.94246e-53	-1.95771e-09	-1.70144
21059706	chr2:21059706:C:G	1.75489e-17	74.4632	6.62687
21060205	chr2:21060205:C:G	1.85406e-53	-1.95771e-09	-1.74802
21060292	chr2:21060292:T:C	2.11841e-52	-1.06177	1.74962
21061091	chr2:21061091:G:A	7.52717e-54	-2.64946	-1.53232e-09
21061512	chr2:21061512:G:T	3.93486e-53	-1.95771e-09	-0.995522
21061556	chr2:21061556:A:G	1.83447e-53	-1.95771e-09	-1.75864
21061805	chr2:21061805:T:G	3.36047e-53	-1.95771e-09	-1.15332
21061841	chr2:21061841:G:A	9.2942e-53	-0.707038	0.57103
21062695	chr2:21062695:A:G	9.57912e-53	-0.674501	0.568689
21062839	chr2:21062839:C:A	1.37086e-17	74.7366	6.10653
21062925	chr2:21062925:TC:T	1.91198e-53	-1.95771e-09	-1.71726
21063145	chr2:21063145:A:G	1.71485e-52	-0.659745	1.13626
21063185	chr2:21063185:T:C	7.89063e-10	98.0252	0.686232
21063489	chr2:21063489:C:T	5.70736e-51	-1.95771e-09	3.98153
21063867	chr2:21063867:T:C	6.35783e-52	-1.95771e-09	1.78687
21064469	chr2:21064469:G:A	4.74816e-53	-1.95771e-09	-0.80764
21064771	chr2:21064771:T:C	3.5725e-54	-1.66733	-1.72739
21064846	chr2:21064846:A:G	1.85887e-53	-1.95771e-09	-1.74543
21065153	chr2:21065153:T:C	3.35034e-53	-1.95771e-09	-1.15634
21065354	chr2:21065354:G:A	0.229701	105.353	12.8477
21065407	chr2:21065407:G:A	2.0601e-53	-1.95771e-09	-1.64264
21065449	chr2:21065449:A:G	0.001091	102.324	10.5269
21066098	chr2:21066098:A:C	4.97676e-51	3.84455	-1.53232e-09
21066191	chr2:21066191:A:G	3.8144e-53	-1.95771e-09	-1.02662
21066196	chr2:21066196:G:A	1.9488e-50	5.43116	-0.221591
21066469	chr2:21066469:A:C	1.85827e-53	-1.95771e-09	-1.74575
21067028	chr2:21067028:AAG:A	3.47732e-54	-1.67788	-1.74384
21067208	chr2:21067208:G:A	3.57472e-53	-1.95771e-09	-1.09151
21067331	chr2:21067331:A:C	4.01772e-53	-1.95771e-09	-0.974683
21067377	chr2:21067377:C:T	4.85054e-54	-2.65319	-0.435705
21067804	chr2:21067804:A:G	1.26651e-53	-2.12913	-1.53232e-09
21068009	chr2:21068009:G:A	3.9992e-53	-1.95771e-09	-0.979304
21068029	chr2:21068029:C:T	3.9992e-53	-1.95771e-09	-0.979304
21068053	chr2:21068053:A:G	3.9992e-53	-1.95771e-09	-0.979304
21068221	chr2:21068221:A:G	3.9992e-53	-1.95771e-09	-0.979304
21068241	chr2:21068241:C:G	2.48402e-53	-1.95771e-09	-1.45552
21068360	chr2:21068360:G:A	3.31391e-54	-1.725	-1.74486
21068361	chr2:21068361:A:G	3.31741e-54	-1.72342	-1.74538
21068440	chr2:21068440:T:C	0.11177	106.97	10.5098
21068657	chr2:21068657:G:A	0.264592	105.866	12.4764
21068718	chr2:21068718:A:T	3.9992e-53	-1.95771e-09	-0.979304
21068826	chr2:21068826:A:G	4.13907e-53	-1.95771e-09	-0.944927
21068987	chr2:21068987:T:A	5.75813e-53	-0.614785	-1.53232e-09
21069180	chr2:21069180:C:T	2.09258e-51	-1.95771e-09	2.97817
21069400	chr2:21069400:C:T	3.21425e-53	-1.95771e-09	-1.1978
21069522	chr2:21069522:G:A	2.58581e-50	7.20131	-1.70892
21070255	chr2:21070255:G:A	4.24805e-53	-1.95771e-09	-0.918939
21070263	chr2:21070263:C:T	2.01287e-50	6.7396	-1.49768
21070357	chr2:21070357:T:A	4.06144e-53	-1.95771e-09	-0.96386
21070477	chr2:21070477:A:G	4.30993e-53	-1.95771e-09	-0.904477
21070697	chr2:21070697:G:T	1.96693e-53	-1.95771e-09	-1.68892
21071042	chr2:21071042:A:C	3.80266e-53	-2.53932	1.50962
21071167	chr2:21071167:A:C	5.3249e-18	73.4197	6.47779
21071269	chr2:21071269:A:C	2.0999e-50	-1.95771e-09	5.28425
21072103	chr2:21072103:G:A	0.392839	105.752	12.985
21072125	chr2:21072125:G:A	2.47243e-53	-1.95771e-09	-1.4602
21072355	chr2:21072355:G:A	9.11498e-21	68.0438	5.4834
21072419	chr2:21072419:T:C	3.9812e-53	-1.95771e-09	-0.983814
21072628	chr2:21072628:G:A	2.47293e-53	-1.95771e-09	-1.46
21073189	chr2:21073189:A:G	5.46538e-53	-1.95771e-09	-0.666965
21073209	chr2:21073209:C:T	1.58757e-52	-1.95771e-09	0.39939
21073564	chr2:21073564:T:C	1.8325e-53	-1.95771e-09	-1.75972
21073665	chr2:21073665:G:C	2.12658e-45	14.5371	2.27265
21073674	chr2:21073674:A:G	7.71682e-20	69.4087	6.25465
21074114	chr2:21074114:A:G	3.10802e-54	-1.80067	-1.73333
21074277	chr2:21074277:A:G	3.64433e-06	95.5047	11.6446
21074305	chr2:21074305:T:A	9.31039e-54	-2.57221	0.135357
21074321	chr2:21074321:T:C	4.67351e-53	-1.95771e-09	-0.823488
21074322	chr2:21074322:G:C	3.11207e-54	-1.80073	-1.73196
21074854	chr2:21074854:G:A	1.95138e-53	-1.95771e-09	-1.69686
21075512	chr2:21075512:T:A	1.45611e-21	65.3957	6.29735
21075549	chr2:21075549:T:C	2.07359e-53	-1.95771e-09	-1.63612
21075620	chr2:21075620:G:C	4.31276e-53	-1.95771e-09	-0.90382
21075675	chr2:21075675:T:A	4.82325e-19	70.7289	6.76706
21075939	chr2:21075939:G:A	1.22025e-21	65.1197	6.39669
21076323	chr2:21076323:C:T	2.62759e-19	70.536	6.35259
21076346	chr2:21076346:T:C	4.37323e-53	-1.95771e-09	-0.889897
21076780	chr2:21076780:T:C	4.3727e-53	-1.95771e-09	-0.890017
21076995	chr2:21076995:T:A	3.48701e-06	95.3287	11.7765
21077483	chr2:21077483:G:A	4.19893e-52	-1.95771e-09	1.37202
21077911	chr2:21077911:C:A	1.70858e-52	1.60614	-1.1333
21078435	chr2:21078435:C:A	3.28689e-54	-1.77727	-1.70077
21078510	chr2:21078510:G:A	4.15995e-53	-1.95771e-09	-0.939895
21078514	chr2:21078514:T:C	2.87383e-53	-1.95771e-09	-1.30975
21079390	chr2:21079390:G:T	3.20185e-54	-1.78877	-1.71548
21079624	chr2:21079624:G:T	8.54505e-54	-2.52263	-1.53232e-09
21079859	chr2:21079859:G:A	2.16038e-53	-1.95771e-09	-1.59511
21079875	chr2:21079875:C:T	2.5924e-53	-1.95771e-09	-1.41282
21079936	chr2:21079936:C:A	2.99792e-53	-1.95771e-09	-1.26748
21079952	chr2:21079952:C:T	1.67722e-53	-2.56661	0.718349
21080010	chr2:21080010:G:A	3.04307e-53	-1.95771e-09	-1.25253
21080097	chr2:21080097:A:G	2.91308e-53	-1.95771e-09	-1.29619
21080171	chr2:21080171:C:T	1.20621e-22	64.2046	4.99767
21080394	chr2:21080394:G:T	2.88031e-53	-1.95771e-09	-1.3075
21080397	chr2:21080397:A:G	2.23829e-53	-1.95771e-09	-1.55968
21080531	chr2:21080531:G:A	2.05787e-52	0.658859	-1.53232e-09
21080598	chr2:21080598:T:C	5.38343e-11	91.7465	4.27998
21080744	chr2:21080744:C:T	8.20947e-07	93.8132	11.8456
21080781	chr2:21080781:A:G	7.15947e-54	-2.69955	-1.53232e-09
21080960	chr2:21080960:T:C	2.81298e-53	-1.95771e-09	-1.33115
21081187	chr2:21081187:G:A	2.91245e-53	-1.95771e-09	-1.2964
21081275	chr2:21081275:G:A	1.65543e-53	-2.56118	0.699838
21081741	chr2:21081741:G:C	3.05767e-53	-1.95771e-09	-1.24775
21081753	chr2:21081753:A:C	1.89162e-53	-1.95771e-09	-1.72797
21082323	chr2:21082323:A:G	1.02408e-22	63.2188	5.81977
21082360	chr2:21082360:T:A	3.04951e-53	-1.95771e-09	-1.25042
21082715	chr2:21082715:A:C	3.12906e-54	-1.80194	-1.72531
21082782	chr2:21082782:A:G	2.32948e-53	-1.95771e-09	-1.51975
21083359	chr2:21083359:G:C	3.06873e-54	-1.8133	-1.73342
21083440	chr2:21083440:T:A	2.74661e-53	-1.95771e-09	-1.35503
21083619	chr2:21083619:G:GTT	1.54589e-22	63.5376	5.91272
21083900	chr2:21083900:C:A	3.24631e-53	-1.95771e-09	-1.18788
21083955	chr2:21083955:G:A	6.15894e-53	-1.95771e-09	-0.547493
21084102	chr2:21084102:A:G	7.8677e-20	70.1838	5.49889
21084238	chr2:21084238:G:A	2.98564e-54	-1.83971	-1.73446
21084294	chr2:21084294:A:G	3.28368e-53	-1.95771e-09	-1.17643
21084395	chr2:21084395:C:T	3.07273e-53	-1.95771e-09	-1.24283
21084757	chr2:21084757:A:G	4.9652e-53	-1.95771e-09	-0.762945
21085364	chr2:21085364:G:A	3.23108e-53	-1.95771e-09	-1.19258
21086315	chr2:21086315:C:T	8.25338e-53	-0.254775	-1.53232e-09
21086380	chr2:21086380:G:A	4.9652e-53	-1.95771e-09	-0.762945
21086409	chr2:21086409:T:C	2.09641e-54	-2.27855	-1.64921
21086605	chr2:21086605:T:C	1.84303e-53	-1.95771e-09	-1.75399
21086886	chr2:21086886:C:T	1.95672e-54	-2.24852	-1.7482
21086938	chr2:21086938:T:C	4.5126e-53	-1.95771e-09	-0.858524
21086984	chr2:21086984:G:A	2.10692e-13	87.5378	2.94539
21087236	chr2:21087236:G:A	4.50661e-53	-1.95771e-09	-0.859853
21087355	chr2:21087355:AATG:A	2.76058e-54	-1.93761	-1.71493
21087684	chr2:21087684:G:C	2.25201e-53	-1.95771e-09	-1.55358
21088085	chr2:21088085:A:G	3.24892e-53	-1.95771e-09	-1.18708
21088204	chr2:21088204:T:C	3.09673e-53	-1.95771e-09	-1.23505
21088236	chr2:21088236:G:T	4.48546e-53	-1.95771e-09	-0.864558
21088668	chr2:21088668:A:G	3.54913e-52	-1.95771e-09	1.20389
21088669	chr2:21088669:T:G	1.10871e-27	50.607	6.99799
21088715	chr2:21088715:G:A	2.69971e-53	-1.95771e-09	-1.37225
21088819	chr2:21088819:A:G	1.26566e-22	64.8341	4.41623
21089324	chr2:21089324:TTGGGG:T	7.37287e-54	-2.67018	-1.53232e-09
21089331	chr2:21089331:CATCT:C	7.3725e-54	-2.67023	-1.53232e-09
21089433	chr2:21089433:A:T	6.33722e-52	-1.95771e-09	1.78363
21089540	chr2:21089540:A:G	3.09223e-53	-1.95771e-09	-1.23651
21089772	chr2:21089772:T:TG	3.78287e-53	-1.95771e-09	-1.03491
21089945	chr2:21089945:G:A	3.11499e-53	-1.95771e-09	-1.22917
21089986	chr2:21089986:A:T	3.26849e-53	-1.95771e-09	-1.18107
21090248	chr2:21090248:T:C	7.28242e-54	-2.68252	-1.53232e-09
21090558	chr2:21090558:G:T	3.58464e-22	64.4805	5.81091
21090705	chr2:21090705:G:A	1.21345e-08	90.7122	10.7322
21090802	chr2:21090802:T:G	2.01963e-53	-1.95771e-09	-1.66248
21090804	chr2:21090804:C:T	8.52234e-54	-2.66441	0.139114
21090906	chr2:21090906:TC:T	9.73675e-29	48.9352	6.23739
21091693	chr2:21091693:G:A	5.87362e-53	0.805881	-1.40081
21091897	chr2:21091897:C:A	3.27793e-53	-1.95771e-09	-1.17819
21091979	chr2:21091979:G:A	6.26241e-23	63.5105	5.03624
21091983	chr2:21091983:ATATCT:A	3.96549e-54	-1.8166	-1.47375
21092026	chr2:21092026:A:G	3.32496e-53	-1.95771e-09	-1.16394
21092736	chr2:21092736:A:C	3.08855e-53	-1.95771e-09	-1.2377
21092792	chr2:21092792:C:T	3.24538e-11	85.3569	10.1635
21093658	chr2:21093658:T:C	3.12959e-53	-1.95771e-09	-1.2245
21093662	chr2:21093662:G:A	2.0017e-53	-1.95771e-09	-1.6714
21093675	chr2:21093675:C:T	4.928e-54	-1.51831	-1.55474
21094084	chr2:21094084:GA:G	2.13246e-53	-1.95771e-09	-1.60812
21094774	chr2:21094774:T:C	3.14e-53	-1.95771e-09	-1.22118
21094925	chr2:21094925:A:G	2.88991e-53	-1.95771e-09	-1.30417
21095586	chr2:21095586:T:A	4.63335e-54	-1.42033	-1.71437
21095761	chr2:21095761:T:C	1.13483e-21	66.1018	5.34206
21095845	chr2:21095845:T:A	3.32284e-52	-1.95771e-09	1.13801
21096144	chr2:21096144:T:G	3.30824e-14	84.5473	4.08458
21096194	chr2:21096194:G:T	1.12577e-53	-2.24693	-1.53232e-09
21096937	chr2:21096937:GACAA:G	1.16349e-53	-2.56477	0.350791
21097114	chr2:21097114:GTGATGT:G	9.61505e-25	59.1074	5.26291
21097310	chr2:21097310:A:C	2.89853e-53	-1.95771e-09	-1.3012
21097473	chr2:21097473:T:C	2.9174e-53	-1.95771e-09	-1.29471
21097609	chr2:21097609:G:A	9.40236e-54	-2.55287	0.125851
21098151	chr2:21098151:G:A	3.00538e-53	-1.95771e-09	-1.26499
21098286	chr2:21098286:A:G	1.28619e-53	-2.61231	0.498599
21098467	chr2:21098467:A:G	2.14322e-53	-1.95771e-09	-1.60309
21098679	chr2:21098679:T:A	3.12625e-53	-1.95771e-09	-1.22556
21098852	chr2:21098852:T:C	4.18365e-25	59.3368	4.20133
21098994	chr2:21098994:C:T	1.36741e-53	-2.58192	0.529444
21099388	chr2:21099388:A:C	8.28784e-54	-2.55319	-1.53232e-09
21100154	chr2:21100154:C:T	8.96045e-53	-1.95771e-09	-0.172577
21100497	chr2:21100497:A:G	1.50745e-21	66.0794	5.64831
21100779	chr2:21100779:T:G	7.79298e-22	65.6905	5.37745
21100996	chr2:21100996:CA:C	1.27042e-21	65.7848	5.77192
21101118	chr2:21101118:C:A	4.93949e-54	-1.37123	-1.69949
21101576	chr2:21101576:T:C	1.74847e-52	-1.95771e-09	0.495928
21101618	chr2:21101618:C:T	1.96367e-52	-1.95771e-09	0.612004
21102111	chr2:21102111:G:A	2.2533e-53	-1.95771e-09	-1.553
21102204	chr2:21102204:A:C	3.19266e-53	-1.95771e-09	-1.20454
21102810	chr2:21102810:G:T	1.83472e-53	-1.95771e-09	-1.7585
21103311	chr2:21103311:A:G	4.1346e-22	71.3969	-0.962742
21103806	chr2:21103806:A:G	3.70316e-53	-1.95771e-09	-1.05621
21104170	chr2:21104170:GCTAGTGCCTA:G	1.79754e-22	64.9347	4.66646
21104763	chr2:21104763:G:A	4.78856e-30	50.4061	1.75422
21104829	chr2:21104829:T:C	3.80001e-54	-1.7195	-1.61348
21105494	chr2:21105494:G:GCTTC	4.817e-54	-1.45374	-1.64209
21105937	chr2:21105937:C:G	7.81706e-54	-2.61167	-1.53232e-09
21105953	chr2:21105953:A:G	1.24279e-29	51.4441	1.66993
21106031	chr2:21106031:C:T	3.43711e-54	-1.78645	-1.6469
21106127	chr2:21106127:T:C	1.34587e-53	-2.60751	0.539153
21106216	chr2:21106216:G:A	1.0266e-52	-1.95771e-09	-0.0365618
21106231	chr2:21106231:A:G	4.32921e-53	-1.95771e-09	-0.900012
21106356	chr2:21106356:T:C	1.91007e-53	-1.95771e-09	-1.71826
21106378	chr2:21106378:G:A	1.93232e-53	-1.95771e-09	-1.70668
21106847	chr2:21106847:T:C	3.44256e-53	-1.95771e-09	-1.12918
21106949	chr2:21106949:T:G	3.54783e-54	-1.71132	-1.69033
21106998	chr2:21106998:A:C	7.12507e-53	-1.95771e-09	-0.401779
21107223	chr2:21107223:A:G	3.4374e-53	-1.95771e-09	-1.13068
21107272	chr2:21107272:T:C	2.62436e-53	-1.95771e-09	-1.40056
21107573	chr2:21107573:C:T	7.98309e-53	-1.95771e-09	-0.288072
21107738	chr2:21107738:A:G	2.17505e-53	-0.635971	-0.952377
21107897	chr2:21107897:T:C	1.11337e-53	-2.61265	0.354644
21107978	chr2:21107978:G:A	4.56709e-53	-1.95771e-09	-0.846522
21108101	chr2:21108101:A:G	1.22024e-53	-2.60689	0.440531
21108265	chr2:21108265:T:C	1.60327e-23	63.9235	3.26069
21108289	chr2:21108289:A:T	4.23319e-53	-1.95771e-09	-0.922442
21108313	chr2:21108313:T:C	1.1706e-23	63.6058	3.26382
21108606	chr2:21108606:T:C	1.84248e-53	-1.95771e-09	-1.75429
21108617	chr2:21108617:CT:C	1.42228e-53	-2.62759	0.614452
21108757	chr2:21108757:A:G	1.83108e-53	-1.95771e-09	-1.76049
21108975	chr2:21108975:A:G	3.75481e-53	-1.95771e-09	-1.04236
21109806	chr2:21109806:A:AT	1.33672e-53	-2.63033	0.555148
21109909	chr2:21109909:AG:A	7.93619e-53	-1.95771e-09	-0.293964
21110095	chr2:21110095:C:T	7.0202e-53	-1.95771e-09	-0.416606
21110182	chr2:21110182:T:C	2.06035e-53	-1.95771e-09	-1.64252
21110414	chr2:21110414:G:A	7.6684e-53	-1.95771e-09	-0.32829
21110468	chr2:21110468:T:C	4.43928e-54	-1.81328	-1.36421
21110873	chr2:21110873:T:C	6.79129e-53	-1.95771e-09	-0.449758
21110978	chr2:21110978:A:G	5.87038e-54	-1.54976	-1.3483
21111060	chr2:21111060:A:C	8.80015e-29	55.8273	-0.755873
21111843	chr2:21111843:T:C	1.85089e-53	-1.95771e-09	-1.74973
21111845	chr2:21111845:C:T	3.24405e-52	1.11401	-1.53232e-09
21111861	chr2:21111861:T:C	2.05201e-53	-1.95771e-09	-1.64658
21111867	chr2:21111867:T:A	5.91461e-54	-1.54463	-1.34593
21112175	chr2:21112175:G:A	4.28313e-53	-1.95771e-09	-0.910714
21112857	chr2:21112857:T:C	7.6779e-54	-1.25649	-1.37314
21113000	chr2:21113000:C:T	6.13621e-53	-1.95771e-09	-0.55119
21113350	chr2:21113350:T:A	7.63766e-54	-2.61589	-0.0189985
21113666	chr2:21113666:T:C	1.98679e-53	-1.95771e-09	-1.67888
21114190	chr2:21114190:A:G	1.91671e-53	-1.95771e-09	-1.71479
21114294	chr2:21114294:TA:T	8.09676e-51	4.33124	-1.53232e-09
21114531	chr2:21114531:C:A	1.81957e-53	-2.60523	0.838435
21114664	chr2:21114664:A:G	6.88784e-53	-1.95771e-09	-0.43564
21114985	chr2:21114985:G:C	1.91999e-53	-2.59706	0.883976
21115424	chr2:21115424:C:T	1.93149e-53	-1.95771e-09	-1.7071
21115434	chr2:21115434:T:C	1.33726e-53	-2.07477	-1.53232e-09
21115455	chr2:21115455:G:A	7.53475e-54	-2.64846	-1.53232e-09
21115946	chr2:21115946:A:G	4.53558e-53	-1.95771e-09	-0.853445
21116268	chr2:21116268:C:T	6.47705e-53	-1.95771e-09	-0.497133
21116332	chr2:21116332:C:G	3.46753e-54	-1.66429	-1.76026
21116413	chr2:21116413:C:A	3.12365e-22	71.0425	-0.888761
21117411	chr2:21117411:T:C	1.05853e-52	-1.95771e-09	-0.00592867
21117431	chr2:21117431:G:A	1.2806e-53	-2.59167	0.473602
21117615	chr2:21117615:C:T	6.89659e-53	-1.95771e-09	-0.43437
21117915	chr2:21117915:G:A	3.86716e-52	-1.95771e-09	1.28971
21118017	chr2:21118017:T:C	5.82558e-54	-1.55338	-1.35234
21118088	chr2:21118088:G:C	1.07577e-53	-2.29236	-1.53232e-09
21118159	chr2:21118159:C:G	4.72888e-53	-1.95771e-09	-0.81171
21118249	chr2:21118249:G:A	6.75567e-52	-1.95771e-09	1.84757
21118913	chr2:21118913:G:T	7.32542e-53	-1.95771e-09	-0.374048
21119021	chr2:21119021:G:A	2.09302e-54	-2.2801	-1.64927
21119220	chr2:21119220:T:C	1.23816e-53	-2.62672	0.474946
21119440	chr2:21119440:A:G	1.22683e-53	-2.65557	0.494608
21119612	chr2:21119612:T:C	3.4374e-53	-1.95771e-09	-1.13068
21119906	chr2:21119906:T:G	8.26599e-53	-1.95771e-09	-0.253248
21120654	chr2:21120654:T:C	3.26763e-53	-1.95771e-09	-1.18133
21121389	chr2:21121389:A:G	3.0335e-54	-1.79744	-1.76082
21121682	chr2:21121682:A:C	2.8426e-54	-1.86258	-1.76068
21121738	chr2:21121738:T:C	5.60029e-52	-1.95771e-09	1.66001
21122021	chr2:21122021:A:G	4.56858e-53	-1.95771e-09	-0.846195
21122133	chr2:21122133:C:A	5.62035e-54	-1.5885	-1.35308
21122440	chr2:21122440:T:A	2.04892e-53	-1.95771e-09	-1.64808
21123598	chr2:21123598:A:G	2.08126e-53	-1.95771e-09	-1.63242
21123617	chr2:21123617:C:T	5.73669e-50	6.28924	-1.53232e-09
21123649	chr2:21123649:A:G	2.58497e-22	65.3208	4.64361
21123684	chr2:21123684:T:C	1.62569e-22	64.806	4.69469
21123705	chr2:21123705:G:C	1.32905e-53	-2.58775	0.506818
21123732	chr2:21123732:G:T	1.94832e-53	-0.196778	-1.50165
21123928	chr2:21123928:G:T	2.2533e-53	-1.95771e-09	-1.553
21123930	chr2:21123930:G:T	2.2533e-53	-1.95771e-09	-1.553
21123931	chr2:21123931:G:C	2.22438e-53	-1.95771e-09	-1.56592
21124253	chr2:21124253:G:A	2.14015e-53	-1.95771e-09	-1.60452
21125291	chr2:21125291:C:T	9.34857e-52	-1.95771e-09	2.17241
21125702	chr2:21125702:A:G	8.27701e-51	6.09974	-1.74648
21125798	chr2:21125798:A:G	8.63592e-23	65.2311	3.63699
21126086	chr2:21126086:T:C	1.09021e-22	65.3743	3.72686
21126123	chr2:21126123:C:T	3.79912e-53	-1.95771e-09	-1.03063
21126211	chr2:21126211:C:T	8.25708e-54	-2.55691	-1.53232e-09
21126306	chr2:21126306:T:C	2.48005e-53	-0.368227	-1.08889
21126327	chr2:21126327:T:C	1.68148e-53	-2.46195	0.616226
21126389	chr2:21126389:G:A	8.21968e-53	-1.95771e-09	-0.258867
21126463	chr2:21126463:T:A	2.87383e-53	-1.95771e-09	-1.30975
21126950	chr2:21126950:T:G	1.86673e-53	-2.61825	0.877039
21127171	chr2:21127171:T:A	3.03983e-53	-1.95771e-09	-1.2536
21127283	chr2:21127283:T:G	5.51949e-54	-1.70439	-1.25531
21127452	chr2:21127452:G:A	4.70304e-23	65.0416	3.21875
21127581	chr2:21127581:CT:C	2.83295e-53	-1.95771e-09	-1.32408
21127869	chr2:21127869:T:C	1.83081e-53	-1.95771e-09	-1.76064
21128403	chr2:21128403:A:T	2.91624e-53	-1.95771e-09	-1.2951
21128448	chr2:21128448:G:A	9.22361e-54	-2.44622	-1.53232e-09
21128454	chr2:21128454:C:T	4.46458e-16	82.1355	2.19094
21128980	chr2:21128980:A:G	5.14836e-53	-1.95771e-09	-0.726721
21129177	chr2:21129177:A:G	1.83003e-53	-1.95771e-09	-1.76107
21129214	chr2:21129214:T:C	7.54911e-54	-1.20926	-1.43729
21129246	chr2:21129246:T:C	1.42332e-53	-2.01241	-1.53232e-09
21129343	chr2:21129343:T:C	1.98815e-53	-1.95771e-09	-1.67819
21129410	chr2:21129410:G:A	1.84142e-53	-1.95771e-09	-1.75486
21129655	chr2:21129655:T:C	3.72454e-53	-1.95771e-09	-1.05045
21129857	chr2:21129857:T:C	7.76492e-54	-1.19788	-1.42049
21130509	chr2:21130509:T:C	1.84371e-53	-1.95771e-09	-1.75362
21130595	chr2:21130595:C:G	5.5995e-53	-1.95771e-09	-0.642721
21131225	chr2:21131225:G:T	3.79101e-53	-1.95771e-09	-1.03277
21131249	chr2:21131249:G:A	7.60846e-54	-1.19798	-1.44074
21131446	chr2:21131446:C:T	1.89506e-53	-1.95771e-09	-1.72615
21131718	chr2:21131718:A:C	1.85575e-53	-1.95771e-09	-1.74711
21131830	chr2:21131830:G:A	3.56569e-54	-1.67737	-1.71925
21132558	chr2:21132558:T:G	1.54571e-53	-2.61227	0.682352
21132637	chr2:21132637:A:G	4.58187e-53	-1.95771e-09	-0.843291
21132749	chr2:21132749:A:G	1.83638e-53	-1.95771e-09	-1.7576
21132894	chr2:21132894:G:C	7.32567e-53	-1.95771e-09	-0.374013
21132947	chr2:21132947:T:A	7.74601e-53	-1.95771e-09	-0.318221
21132964	chr2:21132964:A:G	7.65981e-53	-1.95771e-09	-0.329411
21133228	chr2:21133228:G:A	4.83814e-53	-1.95771e-09	-0.788867
21133608	chr2:21133608:T:C	2.00825e-53	-1.95771e-09	-1.66814
21134007	chr2:21134007:T:A	7.83843e-54	-1.18262	-1.42633
21134537	chr2:21134537:T:C	8.13288e-53	-1.95771e-09	-0.269483
21134577	chr2:21134577:T:G	1.94517e-53	-1.95771e-09	-1.70005
21134646	chr2:21134646:A:G	7.53555e-53	-1.95771e-09	-0.345766
21134667	chr2:21134667:T:C	7.04627e-53	-1.95771e-09	-0.412899
21134971	chr2:21134971:ATTAGT:A	7.4825e-53	-1.95771e-09	-0.352831
21135091	chr2:21135091:T:C	4.56116e-53	-1.95771e-09	-0.847822
21135134	chr2:21135134:TTATA:T	4.33798e-53	-1.95771e-09	-0.89799
21135397	chr2:21135397:C:G	4.06641e-53	-1.95771e-09	-0.962637
21135785	chr2:21135785:T:G	8.11019e-53	-1.95771e-09	-0.272277
21136285	chr2:21136285:T:C	3.4374e-53	-1.95771e-09	-1.13068
21136409	chr2:21136409:A:C	3.56656e-54	-1.69829	-1.6981
21136956	chr2:21136956:G:A	3.08858e-53	0.231541	-1.46923
21137711	chr2:21137711:A:G	2.26581e-54	-2.18021	-1.66984
21138172	chr2:21138172:A:G	3.94748e-53	-1.95771e-09	-0.99232
21138704	chr2:21138704:C:G	8.99606e-54	-2.4712	-1.53232e-09
21139219	chr2:21139219:A:G	3.97676e-53	-1.95771e-09	-0.984932
21140450	chr2:21140450:G:A	3.95194e-53	-1.95771e-09	-0.991192
21140454	chr2:21140454:C:A	3.94748e-53	-1.95771e-09	-0.99232
21140487	chr2:21140487:T:G	2.48741e-53	-1.95771e-09	-1.45416
21140523	chr2:21140523:T:C	3.00254e-53	-1.95771e-09	-1.26594
21141690	chr2:21141690:C:T	2.87116e-48	10.2022	-1.53232e-09
21141935	chr2:21141935:G:A	3.42754e-53	-1.95771e-09	-1.13356
21142096	chr2:21142096:T:C	1.31353e-52	0.209902	-1.53232e-09
21143280	chr2:21143280:A:G	3.44404e-53	-1.95771e-09	-1.12875
21143446	chr2:21143446:T:G	7.17113e-54	-2.69792	-1.53232e-09
21143452	chr2:21143452:G:C	2.90976e-54	-1.89768	-1.70223
21143779	chr2:21143779:T:C	4.49481e-53	-1.95771e-09	-0.862474
21143810	chr2:21143810:T:C	1.34905e-52	0.23659	-1.53232e-09
21144394	chr2:21144394:A:G	3.05065e-53	-1.95771e-09	-1.25004
21144452	chr2:21144452:A:T	1.00872e-52	-1.95771e-09	-0.054127
21144644	chr2:21144644:A:G	1.22659e-53	-2.68142	0.520263
21144794	chr2:21144794:TAAAC:T	5.64661e-53	-1.95771e-09	-0.634343
21144881	chr2:21144881:T:G	8.09848e-53	-1.95771e-09	-0.273721
21145345	chr2:21145345:A:G	5.53798e-22	71.5874	-0.861032
21145496	chr2:21145496:AAC:A	2.1319e-53	-1.95771e-09	-1.60838
21145579	chr2:21145579:G:A	1.37748e-53	-2.66227	0.617128
21146642	chr2:21146642:A:G	7.08791e-52	-1.95771e-09	1.89558
21146681	chr2:21146681:A:T	3.2976e-53	-1.95771e-09	-1.1722
21146696	chr2:21146696:T:C	1.56014e-53	-2.68989	0.769264
21147375	chr2:21147375:T:A	7.81391e-54	-1.14097	-1.4711
21148196	chr2:21148196:T:C	3.23934e-22	65.4777	4.71244
21148256	chr2:21148256:T:C	4.29507e-53	-1.95771e-09	-0.90793
21148323	chr2:21148323:CTCT:C	5.13366e-15	84.7195	2.04911
21148678	chr2:21148678:T:C	1.37586e-53	-2.69166	0.645334
21149142	chr2:21149142:A:G	3.33657e-49	9.67538	-1.62549
21149144	chr2:21149144:G:A	4.02263e-53	-1.95771e-09	-0.973463
21149614	chr2:21149614:TG:T	2.72941e-51	3.24386	-1.53232e-09
21149675	chr2:21149675:T:C	2.79197e-54	-2.00831	-1.63293
21149718	chr2:21149718:T:C	1.23783e-53	-2.68328	0.531233
21149805	chr2:21149805:G:A	1.17765e-53	-2.69025	0.488376
21149823	chr2:21149823:G:T	2.03778e-53	-1.95771e-09	-1.65354
21149862	chr2:21149862:C:T	2.47459e-54	-2.07171	-1.6902
21150301	chr2:21150301:T:C	1.95501e-53	-1.95771e-09	-1.695
21150543	chr2:21150543:C:T	6.84687e-53	-1.95771e-09	-0.441606
21150887	chr2:21150887:T:C	2.13118e-53	-1.95771e-09	-1.60872
21151133	chr2:21151133:C:T	3.01009e-53	-1.95771e-09	-1.26343
21151208	chr2:21151208:T:C	1.05421e-52	-1.95771e-09	-0.0100176
21151359	chr2:21151359:G:C	2.61729e-22	65.0761	4.90081
21151541	chr2:21151541:C:T	9.55005e-30	51.8184	1.0322
21151946	chr2:21151946:C:T	6.32234e-54	-1.18838	-1.63552
21152068	chr2:21152068:C:T	3.63118e-53	-1.95771e-09	-1.07584
21152360	chr2:21152360:T:C	1.94397e-53	-1.95771e-09	-1.70066
21152474	chr2:21152474:G:A	2.69627e-29	52.3746	1.51395
21153148	chr2:21153148:A:G	8.16917e-53	-1.95771e-09	-0.26503
21153184	chr2:21153184:A:G	7.88998e-54	-1.13563	-1.46676
21153460	chr2:21153460:A:G	3.58454e-53	-1.95771e-09	-1.08877
21153528	chr2:21153528:C:T	1.87874e-53	-1.95771e-09	-1.7348
21153552	chr2:21153552:G:A	4.90503e-54	-1.86355	-1.21417
21153712	chr2:21153712:A:G	1.34955e-53	-2.68968	0.624059
21153761	chr2:21153761:C:T	8.11166e-53	-1.95771e-09	-0.272095
21153774	chr2:21153774:C:A	4.57417e-54	-1.91654	-1.23101
21153912	chr2:21153912:C:T	2.0041e-53	-1.95771e-09	-1.6702
21154487	chr2:21154487:G:A	1.8338e-53	-1.95771e-09	-1.75901
21154730	chr2:21154730:C:T	3.04753e-53	-1.95771e-09	-1.25107
21154829	chr2:21154829:G:A	3.77566e-53	-1.95771e-09	-1.03682
21154833	chr2:21154833:A:T	8.65301e-15	84.524	2.76673
21155066	chr2:21155066:A:G	4.11517e-15	84.2255	2.32201
21155595	chr2:21155595:G:A	5.28867e-54	-1.9012	-1.10122
21155906	chr2:21155906:C:T	2.87484e-15	83.9078	2.28107
21156214	chr2:21156214:A:G	6.9586e-53	-1.95771e-09	-0.42542
21156343	chr2:21156343:C:T	6.68172e-53	-1.95771e-09	-0.466023
21156550	chr2:21156550:T:C	6.54158e-53	-1.95771e-09	-0.48722
21158030	chr2:21158030:T:C	4.36721e-22	65.9037	4.58519
21158099	chr2:21158099:G:T	3.53496e-53	-1.95771e-09	-1.1027
21158305	chr2:21158305:G:A	5.71734e-24	63.8696	2.28349
21158625	chr2:21158625:C:G	2.81769e-54	-1.92144	-1.71063
21158817	chr2:21158817:T:G	9.37298e-15	84.6386	2.73207
21158830	chr2:21158830:G:A	5.74035e-15	84.3637	2.51667
21158909	chr2:21158909:T:G	5.16325e-15	84.3882	2.38615
21159017	chr2:21159017:T:C	3.4374e-53	-1.95771e-09	-1.13068
21159063	chr2:21159063:G:A	3.92892e-53	-1.95771e-09	-0.997035
21159123	chr2:21159123:A:G	4.42681e-53	-0.877718	-1.53232e-09
21159447	chr2:21159447:C:CT	7.74176e-15	84.783	2.39646
21159570	chr2:21159570:G:A	1.82989e-53	-1.95771e-09	-1.76114
21159571	chr2:21159571:TCC:T	9.86787e-53	-0.0761144	-1.53232e-09
21159575	chr2:21159575:A:AAAG	9.87131e-53	-0.0757659	-1.53232e-09
21159714	chr2:21159714:C:T	3.4374e-53	-1.95771e-09	-1.13068
21159914	chr2:21159914:C:A	4.65454e-15	84.2562	2.41444
21160204	chr2:21160204:C:G	4.12912e-53	-1.95771e-09	-0.947334
21160299	chr2:21160299:T:A	3.44045e-53	-1.95771e-09	-1.1298
21160407	chr2:21160407:T:G	4.63978e-15	84.246	2.42149
21160481	chr2:21160481:C:T	2.19335e-24	64.1867	1.0083
21160562	chr2:21160562:A:G	3.1591e-15	83.8719	2.4112
21160642	chr2:21160642:G:A	3.02643e-15	83.8692	2.37101
21160652	chr2:21160652:G:A	3.94692e-15	84.0325	2.47327
21160664	chr2:21160664:G:A	5.26132e-22	71.6056	-0.930449
21160845	chr2:21160845:C:T	3.9366e-15	84.0283	2.47486
21160870	chr2:21160870:A:G	3.49849e-15	83.9643	2.42082
21160969	chr2:21160969:A:G	4.97274e-15	84.1963	2.54053
21160976	chr2:21160976:A:G	5.60436e-15	84.3199	2.53644
21161009	chr2:21161009:A:T	5.09797e-15	84.1315	2.63014
21161079	chr2:21161079:C:T	4.51263e-15	84.0948	2.54487
21161110	chr2:21161110:A:G	1.10637e-16	80.4881	2.44322
21161198	chr2:21161198:A:C	1.08946e-53	-2.27972	-1.53232e-09
21161486	chr2:21161486:T:C	2.10011e-16	82.0977	1.4745
21161624	chr2:21161624:C:T	2.15164e-53	-1.95771e-09	-1.59917
21161810	chr2:21161810:A:G	4.87833e-15	84.2845	2.43315
21161830	chr2:21161830:G:C	4.01045e-53	-1.95771e-09	-0.976495
21161851	chr2:21161851:G:A	3.23508e-53	-1.95771e-09	-1.19134
21162078	chr2:21162078:A:G	4.75625e-54	-1.35041	-1.75812
21162275	chr2:21162275:C:T	4.07575e-53	-1.95771e-09	-0.960343
21162277	chr2:21162277:T:C	6.94641e-15	84.6103	2.46074
21162666	chr2:21162666:C:T	1.8743e-52	-0.354937	0.920359
21162669	chr2:21162669:A:G	5.69955e-15	84.1549	2.7183
21162676	chr2:21162676:G:A	2.25682e-53	-1.95771e-09	-1.55144
21162777	chr2:21162777:C:T	5.42668e-15	84.4428	2.38134
21162923	chr2:21162923:G:A	2.72731e-52	-1.95771e-09	0.940501
21163186	chr2:21163186:C:T	4.52043e-15	82.4473	4.19415
21163432	chr2:21163432:T:C	3.02412e-15	81.3749	4.86451
21163481	chr2:21163481:C:T	3.84871e-39	30.8205	0.397993
21163503	chr2:21163503:A:G	1.61894e-15	82.4027	3.21187
21163615	chr2:21163615:C:G	3.50925e-54	-1.65814	-1.75444
21163759	chr2:21163759:C:CA	1.90006e-53	-1.95771e-09	-1.72352
21164241	chr2:21164241:T:C	3.23742e-15	82.0385	4.26911
21164321	chr2:21164321:T:C	2.83473e-52	-1.22419	2.20332
21164367	chr2:21164367:A:G	1.98545e-32	44.3158	2.35898
21164437	chr2:21164437:T:A	4.1574e-53	-1.95771e-09	-0.940509
21164561	chr2:21164561:A:G	1.9146e-53	-1.95771e-09	-1.71589
21164823	chr2:21164823:A:G	3.32923e-54	-1.71101	-1.75423
21164848	chr2:21164848:G:A	1.9446e-53	-1.95771e-09	-1.70034
21165076	chr2:21165076:G:T	3.64289e-15	82.2045	4.22113
21165274	chr2:21165274:G:A	1.82179e-51	-1.18191	4.02149
21165352	chr2:21165352:C:T	2.85186e-15	82.1279	4.05294
21165584	chr2:21165584:T:C	3.7303e-15	82.2893	4.16001
21165590	chr2:21165590:A:G	1.93663e-53	-1.95771e-09	-1.70445
21165810	chr2:21165810:T:C	2.74079e-54	-2.19377	-1.46597
21166147	chr2:21166147:A:G	1.88263e-15	81.7908	3.97469
21166451	chr2:21166451:T:C	1.02264e-38	31.3573	0.838443
21166472	chr2:21166472:A:AT	3.13517e-54	-1.77485	-1.75045
21166558	chr2:21166558:T:A	2.95075e-15	81.8541	4.36081
21167025	chr2:21167025:T:C	4.11832e-15	82.2896	4.25865
21167128	chr2:21167128:G:A	9.99888e-15	82.531	4.90432
21167277	chr2:21167277:A:T	3.6152e-15	82.0665	4.3515
21167437	chr2:21167437:TA:T	3.09067e-15	81.9349	4.32634
21167459	chr2:21167459:T:C	3.39701e-54	-1.69132	-1.75377
21167554	chr2:21167554:T:C	3.54052e-53	-1.95771e-09	-1.10112
21167669	chr2:21167669:C:T	2.07123e-53	-1.95771e-09	-1.63726
21167802	chr2:21167802:G:A	2.65806e-15	81.6653	4.44518
21168428	chr2:21168428:A:G	9.27727e-53	-1.95771e-09	-0.137831
21168571	chr2:21168571:A:G	2.85071e-53	-1.95771e-09	-1.31783
21168609	chr2:21168609:A:C	3.11224e-53	-1.95771e-09	-1.23006
21168644	chr2:21168644:A:G	1.99176e-53	-1.95771e-09	-1.67638
21168659	chr2:21168659:G:A	4.75771e-15	82.3064	4.38616
21168731	chr2:21168731:G:A	1.94131e-53	-1.95771e-09	-1.70203
21168776	chr2:21168776:A:G	4.87371e-53	-1.95771e-09	-0.781543
21168797	chr2:21168797:C:T	2.87758e-54	-2.43863	-1.1724
21168868	chr2:21168868:T:C	4.54732e-15	82.2376	4.4098
21169020	chr2:21169020:G:A	4.76473e-15	82.3976	4.29643
21169093	chr2:21169093:C:G	1.84027e-53	-1.95771e-09	-1.75548
21169176	chr2:21169176:A:C	4.90815e-53	-1.95771e-09	-0.774501
21169281	chr2:21169281:T:G	3.88823e-15	82.1774	4.31342
21169357	chr2:21169357:G:A	7.40659e-15	82.8103	4.3249
21169554	chr2:21169554:T:C	4.03232e-15	82.1519	4.37525
21169698	chr2:21169698:C:T	5.78103e-15	82.5077	4.37977
21169856	chr2:21169856:G:A	1.90048e-53	-1.95771e-09	-1.72329
21169872	chr2:21169872:C:T	5.82308e-15	82.5053	4.38933
21169970	chr2:21169970:A:C	3.52852e-53	-1.95771e-09	-1.10452
21170030	chr2:21170030:A:T	1.98939e-53	-1.95771e-09	-1.67757
21170046	chr2:21170046:T:C	2.97025e-15	81.8423	4.37917
21170476	chr2:21170476:G:T	3.86703e-15	82.131	4.35427
21170492	chr2:21170492:T:A	3.5276e-53	-1.95771e-09	-1.10478
21170751	chr2:21170751:A:G	3.52855e-15	82.1201	4.27364
21170817	chr2:21170817:G:T	1.89229e-22	67.0495	2.60301
21170851	chr2:21170851:A:G	2.70346e-51	-1.33033	4.56464
21170891	chr2:21170891:G:A	6.54878e-53	-0.486119	-1.53232e-09
21170994	chr2:21170994:A:G	4.33034e-15	82.156	4.44247
21171126	chr2:21171126:A:G	1.83108e-53	-1.95771e-09	-1.76049
21171235	chr2:21171235:A:G	3.51618e-53	-1.95771e-09	-1.10802
21171326	chr2:21171326:C:T	2.21891e-53	-1.95771e-09	-1.56838
21171327	chr2:21171327:C:T	4.32244e-15	82.1801	4.41652
21171468	chr2:21171468:G:A	1.08545e-14	82.4705	5.04696
21171586	chr2:21171586:T:C	4.62487e-15	82.2613	4.40298
21171742	chr2:21171742:A:G	2.80417e-15	81.8555	4.30841
21171849	chr2:21171849:T:A	1.82595e-52	0.53929	-1.53232e-09
21171871	chr2:21171871:C:A	5.44496e-52	1.63188	-1.53232e-09
21171926	chr2:21171926:T:G	5.3324e-15	82.5187	4.28795
21172020	chr2:21172020:T:C	4.98927e-15	82.3507	4.38944
21172389	chr2:21172389:C:G	3.43001e-15	81.978	4.38735
21172393	chr2:21172393:T:C	3.68473e-53	-1.95771e-09	-1.0612
21172465	chr2:21172465:A:G	3.984e-15	82.2016	4.31349
21172497	chr2:21172497:G:T	2.66867e-54	-1.92669	-1.75972
21172597	chr2:21172597:G:A	4.04283e-15	82.1483	4.38144
21172726	chr2:21172726:A:G	7.71174e-16	80.5351	4.33794
21172933	chr2:21172933:A:G	2.4332e-15	81.6396	4.38241
21173141	chr2:21173141:A:G	3.31142e-15	82.2399	4.09031
21173491	chr2:21173491:T:C	6.48649e-39	31.0087	0.731784
21173534	chr2:21173534:C:T	3.09668e-52	-1.25248	2.32
21173561	chr2:21173561:T:G	2.76793e-52	-1.21526	2.17054
21173679	chr2:21173679:G:A	3.96997e-15	82.1265	4.38511
21173737	chr2:21173737:A:G	4.25389e-15	82.1932	4.3875
21173850	chr2:21173850:G:A	1.8365e-53	-1.95771e-09	-1.75754
21174016	chr2:21174016:T:C	2.84352e-49	8.95004	-1.06005
21174163	chr2:21174163:T:A	1.33014e-14	82.6354	5.08527
21174224	chr2:21174224:A:G	4.43046e-53	-1.95771e-09	-0.876894
21174310	chr2:21174310:G:A	3.31874e-15	81.8517	4.48068
21174765	chr2:21174765:T:C	3.71814e-15	82.0404	4.40565
21174998	chr2:21174998:G:T	1.9406e-53	-1.95771e-09	-1.7024
21175208	chr2:21175208:T:G	1.97828e-51	-1.08935	4.01135
21175224	chr2:21175224:G:T	2.13791e-53	-1.95771e-09	-1.60557
21175507	chr2:21175507:T:C	1.08364e-14	82.9443	4.57142
21175985	chr2:21175985:GA:G	8.42221e-15	82.7762	4.48752
21176344	chr2:21176344:G:T	1.53321e-14	83.2346	4.6282
21176441	chr2:21176441:C:T	2.15336e-53	-1.95771e-09	-1.59837
21177102	chr2:21177102:C:G	1.01715e-14	82.9136	4.53886
21177141	chr2:21177141:A:G	1.17955e-14	83.1396	4.46092
21177424	chr2:21177424:CA:C	1.9354e-53	-1.95771e-09	-1.70508
21177433	chr2:21177433:G:A	1.2121e-14	83.152	4.47578
21177436	chr2:21177436:A:G	8.81523e-53	-1.95771e-09	-0.188918
21177789	chr2:21177789:G:A	1.21968e-35	40.2879	-1.0082
21178078	chr2:21178078:C:T	1.75917e-14	83.5371	4.46318
21178419	chr2:21178419:G:A	2.99125e-54	-1.81896	-1.75333
21178730	chr2:21178730:G:A	1.83973e-53	-1.95771e-09	-1.75578
21178759	chr2:21178759:C:T	2.33355e-32	44.2558	2.58045
21178828	chr2:21178828:G:A	1.74819e-32	44.1384	2.40905
21178929	chr2:21178929:G:A	2.13133e-32	44.3493	2.39638
21178979	chr2:21178979:A:G	2.53869e-14	83.1691	5.19801
21179098	chr2:21179098:A:G	8.14469e-39	31.069	0.899153
21179584	chr2:21179584:T:G	3.69352e-32	44.8655	2.42994
21179678	chr2:21179678:G:C	1.97217e-53	-1.95771e-09	-1.68627
21179817	chr2:21179817:A:G	1.97217e-53	-1.95771e-09	-1.68627
21179866	chr2:21179866:AC:A	3.10642e-53	-1.95771e-09	-1.23193
21180085	chr2:21180085:C:T	1.76531e-38	31.9515	0.790235
21180109	chr2:21180109:T:C	2.81258e-32	44.4072	2.61581
21180145	chr2:21180145:C:A	1.60813e-53	-1.89033	-1.53232e-09
21180188	chr2:21180188:C:T	1.84657e-53	-1.95771e-09	-1.75207
21180259	chr2:21180259:G:A	1.94372e-53	-1.95771e-09	-1.7008
21180306	chr2:21180306:A:G	3.60079e-54	-1.62639	-1.76044
21180425	chr2:21180425:A:C	2.75923e-14	83.3641	5.08628
21180566	chr2:21180566:A:G	3.57429e-38	30.9526	2.49456
21180609	chr2:21180609:T:G	2.68993e-14	83.3275	5.09744
21180767	chr2:21180767:T:C	4.25755e-32	44.8381	2.5995
21180883	chr2:21180883:G:T	5.2646e-52	-1.95771e-09	1.59819
21180957	chr2:21180957:T:C	4.9737e-32	45.0996	2.49348
21181048	chr2:21181048:G:A	1.89008e-53	-1.95771e-09	-1.72878
21181076	chr2:21181076:G:A	3.32333e-53	-1.95771e-09	-1.16443
21181093	chr2:21181093:G:A	3.6245e-32	44.7871	2.48954
21181373	chr2:21181373:CTA:C	4.99894e-32	45.1191	2.47903
21181526	chr2:21181526:A:G	3.42043e-32	44.6841	2.53451
21181596	chr2:21181596:T:A	1.96951e-32	44.2236	2.44306
21181845	chr2:21181845:A:C	3.12938e-52	-1.16624	2.24426
21182108	chr2:21182108:A:G	1.78871e-32	44.0449	2.52546
21182145	chr2:21182145:TC:T	1.95238e-53	-1.69635	-1.53232e-09
21182704	chr2:21182704:G:A	3.5619e-53	-1.95771e-09	-1.0951
21182717	chr2:21182717:T:C	1.48377e-51	-1.07666	3.71102
21182745	chr2:21182745:C:T	3.34331e-49	9.11754	-1.06563
21182918	chr2:21182918:G:A	2.4113e-32	44.4789	2.39011
21183224	chr2:21183224:A:G	1.89056e-53	-1.95771e-09	-1.72853
21183305	chr2:21183305:T:A	3.5217e-53	-1.95771e-09	-1.10646
21183599	chr2:21183599:T:C	2.79437e-32	44.5529	2.4636
21183631	chr2:21183631:G:T	2.01798e-53	-1.95771e-09	-1.6633
21183879	chr2:21183879:G:A	8.48057e-15	82.6669	4.60376
21183944	chr2:21183944:A:T	9.25622e-53	-1.95771e-09	-0.140102
21183959	chr2:21183959:C:T	2.94316e-54	-1.84304	-1.74546
21184070	chr2:21184070:C:T	9.67979e-33	43.8996	2.05673
21184138	chr2:21184138:C:T	1.75823e-51	-1.13776	3.94185
21184467	chr2:21184467:A:G	9.1459e-53	-1.95771e-09	-0.152092
21184959	chr2:21184959:TC:T	3.10371e-53	-1.95771e-09	-1.2328
21185189	chr2:21185189:CAG:C	1.83135e-53	-1.95771e-09	-1.76035
21185671	chr2:21185671:A:T	2.9274e-54	-1.83758	-1.75629
21185775	chr2:21185775:T:A	7.24241e-15	82.5689	4.54386
21185843	chr2:21185843:T:C	2.07228e-51	-1.95771e-09	2.96842
21185969	chr2:21185969:T:C	7.85299e-33	43.42	2.32721
21185970	chr2:21185970:G:A	4.98309e-53	-1.95771e-09	-0.759347
21186323	chr2:21186323:A:C	3.42923e-53	-1.95771e-09	-1.13306
21186679	chr2:21186679:T:C	2.40791e-53	-1.95771e-09	-1.48664
21186809	chr2:21186809:G:C	2.7413e-53	-1.95771e-09	-1.35696
21186845	chr2:21186845:A:G	1.01517e-32	43.8991	2.10489
21187143	chr2:21187143:A:T	2.72881e-51	3.24364	-1.53232e-09
21187206	chr2:21187206:G:A	3.15922e-53	-1.95771e-09	-1.21507
21187220	chr2:21187220:T:C	1.9461e-53	-1.95771e-09	-1.69957
21187532	chr2:21187532:T:C	7.90503e-33	44.3582	1.39559
21187608	chr2:21187608:C:T	3.45849e-53	-1.95771e-09	-1.12457
21187817	chr2:21187817:A:G	2.31763e-53	-1.95771e-09	-1.52485
21188221	chr2:21188221:G:A	3.95039e-53	-1.95771e-09	-0.991583
21188422	chr2:21188422:C:T	8.72964e-33	42.8174	3.03559
21188621	chr2:21188621:T:A	2.92331e-53	-1.95771e-09	-1.29268
21188622	chr2:21188622:A:G	2.93615e-53	-1.95771e-09	-1.2883
21188759	chr2:21188759:G:A	6.21911e-36	36.5248	2.08139
21188777	chr2:21188777:A:G	4.29502e-34	41.1129	1.72831
21188865	chr2:21188865:T:C	2.55012e-53	-1.95771e-09	-1.42926
21189096	chr2:21189096:C:T	1.40655e-51	-1.24348	3.82439
21189127	chr2:21189127:T:G	1.19093e-49	8.29464	-1.27496
21189298	chr2:21189298:G:A	2.43027e-53	-1.95771e-09	-1.47739
21189500	chr2:21189500:A:G	9.65524e-50	7.97944	-1.16958
21189807	chr2:21189807:T:C	2.53777e-53	-1.95771e-09	-1.43411
21189975	chr2:21189975:C:T	4.93679e-33	43.9728	1.31024
21190185	chr2:21190185:T:G	2.23942e-49	8.41252	-0.76136
21190197	chr2:21190197:C:G	1.26831e-48	9.38521	-1.53232e-09
21190205	chr2:21190205:G:A	1.60062e-42	24.8304	-1.39694
21190412	chr2:21190412:A:C	4.20248e-16	81.4517	2.81425
21190413	chr2:21190413:T:A	2.36304e-53	-1.95771e-09	-1.50545
21190510	chr2:21190510:T:G	3.31575e-51	3.23011	0.208346
21190543	chr2:21190543:A:T	2.32254e-53	-1.95771e-09	-1.52274
21190855	chr2:21190855:C:G	1.66971e-53	-1.85275	-1.53232e-09
21190890	chr2:21190890:A:G	2.77499e-52	-1.28813	2.24596
21190891	chr2:21190891:C:T	2.7999e-52	-1.27458	2.24136
21190934	chr2:21190934:G:C	1.94885e-53	-1.95771e-09	-1.69816
21191089	chr2:21191089:T:C	2.8524e-52	-1.24729	2.23263
21191200	chr2:21191200:G:C	1.85465e-30	46.7843	4.42744
21191270	chr2:21191270:T:C	5.00723e-30	46.7039	5.50103
21191561	chr2:21191561:T:G	2.21253e-53	-1.95771e-09	-1.57126
21191614	chr2:21191614:T:G	3.49805e-53	-1.95771e-09	-1.11319
21191655	chr2:21191655:G:A	2.2133e-53	-1.95771e-09	-1.57091
21191678	chr2:21191678:TG:T	3.86915e-40	26.908	2.01322
21191921	chr2:21191921:C:T	4.18156e-53	-1.95771e-09	-0.934714
21191974	chr2:21191974:T:C	4.14838e-54	-1.48432	-1.76095
21192039	chr2:21192039:A:C	4.00428e-53	-1.95771e-09	-0.978035
21192063	chr2:21192063:A:G	1.90598e-53	-1.95771e-09	-1.7204
21192159	chr2:21192159:T:C	3.84996e-54	-1.58587	-1.73405
21192594	chr2:21192594:G:A	1.96612e-39	30.533	0.0138719
21192856	chr2:21192856:G:T	2.38712e-26	60.6745	-1.53232e-09
21192858	chr2:21192858:T:C	4.50641e-54	-1.40121	-1.76127
21193474	chr2:21193474:T:A	3.31385e-13	85.5682	5.36787
21193589	chr2:21193589:G:T	4.52157e-54	-1.39958	-1.75955
21193663	chr2:21193663:A:G	1.74579e-51	0.662792	2.13419
21193698	chr2:21193698:A:G	1.87933e-53	-1.95771e-09	-1.73448
21193742	chr2:21193742:A:T	1.42657e-13	84.3846	5.70868
21194704	chr2:21194704:C:T	3.79935e-16	79.6125	4.55263
21194890	chr2:21194890:A:G	4.2927e-54	-1.45081	-1.76026
21194963	chr2:21194963:G:C	3.59599e-53	-1.95771e-09	-1.08558
21195025	chr2:21195025:G:C	3.67049e-38	32.9546	0.51906
21195211	chr2:21195211:G:A	2.86498e-17	77.5765	4.0037
21195446	chr2:21195446:C:A	2.72765e-53	-1.36196	-1.53232e-09
21195847	chr2:21195847:C:A	3.19055e-16	79.2563	4.73418
21195884	chr2:21195884:A:G	2.5415e-16	79.0231	4.73995
21196146	chr2:21196146:G:A	1.67944e-48	10.5495	-0.883514
21196648	chr2:21196648:T:C	4.42542e-53	-1.95771e-09	-0.878032
21196937	chr2:21196937:A:T	2.67875e-16	79.21	4.60557
21197049	chr2:21197049:C:T	4.3027e-54	-1.45226	-1.75648
21197486	chr2:21197486:C:A	1.47118e-16	78.7385	4.47782
21197800	chr2:21197800:G:A	4.13851e-53	-1.95771e-09	-0.945062
21197825	chr2:21197825:A:G	1.18571e-16	79.1577	3.84292
21197956	chr2:21197956:T:C	3.96907e-53	-1.63239	0.645523
21198211	chr2:21198211:C:T	1.85904e-53	-1.95771e-09	-1.74534
21198910	chr2:21198910:C:A	7.43915e-17	78.6279	3.90651
21199325	chr2:21199325:G:A	4.35272e-54	-1.44545	-1.75173
21199639	chr2:21199639:C:A	1.51267e-48	10.5269	-0.965514
21199691	chr2:21199691:G:T	2.51113e-53	-1.95771e-09	-1.44466
21199954	chr2:21199954:G:T	1.51391e-54	-2.49206	-1.76123
21200115	chr2:21200115:A:T	3.31777e-53	-1.95771e-09	-1.1661
21200360	chr2:21200360:G:A	3.45922e-53	-1.95771e-09	-1.12436
21200409	chr2:21200409:G:A	1.51519e-53	-1.33558	-0.614281
21200660	chr2:21200660:G:A	3.12701e-24	66.9037	-1.35401
21201099	chr2:21201099:G:A	1.86276e-53	-1.34759	-0.395752
21201117	chr2:21201117:T:C	9.11435e-20	72.1048	3.72498
21201910	chr2:21201910:A:T	2.21622e-53	-1.95771e-09	-1.56959
21201936	chr2:21201936:TAGAA:T	6.62529e-49	9.73551	-0.999673
21202132	chr2:21202132:CAA:C	1.05937e-53	-2.30773	-1.53232e-09
21202810	chr2:21202810:A:G	1.83265e-53	-1.95771e-09	-1.75964
21202835	chr2:21202835:G:T	1.93651e-53	-1.95771e-09	-1.70451
21203092	chr2:21203092:C:T	7.94785e-49	10.013	-1.09518
21203237	chr2:21203237:C:T	8.43583e-49	9.94703	-0.969597
21203299	chr2:21203299:A:T	2.47756e-35	37.9517	2.03673
21203390	chr2:21203390:T:C	1.95243e-53	-1.95771e-09	-1.69633
21203823	chr2:21203823:G:C	8.58071e-54	-2.51847	-1.53232e-09
21203871	chr2:21203871:C:A	1.15991e-19	72.295	3.77583
21203907	chr2:21203907:T:C	1.65446e-52	-0.0188631	0.459526
21204048	chr2:21204048:C:A	3.44813e-53	-1.95771e-09	-1.12757
21204706	chr2:21204706:C:T	4.53597e-53	-1.95771e-09	-0.853359
21204904	chr2:21204904:A:G	1.93666e-53	-1.95771e-09	-1.70443
21204992	chr2:21204992:C:T	4.55332e-53	-1.95771e-09	-0.849542
21205097	chr2:21205097:A:G	1.75144e-41	26.6393	-0.813288
21205177	chr2:21205177:A:C	3.29349e-35	37.9537	2.31933
21205313	chr2:21205313:A:G	2.50493e-35	37.7726	2.22679
21205417	chr2:21205417:A:G	1.38269e-24	66.1063	-1.37273
21206023	chr2:21206023:A:C	2.69864e-50	5.98501	-0.449902
21206065	chr2:21206065:AC:A	4.06807e-42	25.175	-0.808836
21206271	chr2:21206271:T:C	4.82212e-53	-1.95771e-09	-0.792185
21207269	chr2:21207269:A:G	7.72762e-50	7.33204	-0.744879
21207306	chr2:21207306:T:G	7.65826e-53	-0.329614	-1.53232e-09
21207464	chr2:21207464:T:C	5.44222e-53	-1.95771e-09	-0.67121
21207603	chr2:21207603:T:C	2.0112e-53	-1.95771e-09	-1.66666
21208417	chr2:21208417:C:T	1.92107e-53	-1.95771e-09	-1.71251
21208449	chr2:21208449:A:G	3.11875e-50	6.40382	-0.724033
21208460	chr2:21208460:A:G	3.00694e-50	6.58124	-0.937965
21208489	chr2:21208489:G:C	6.26411e-41	28.813	-1.71254
21208742	chr2:21208742:G:T	1.83479e-53	-1.95771e-09	-1.75847
21208779	chr2:21208779:T:A	7.9581e-53	-1.95771e-09	-0.291208
21208972	chr2:21208972:A:G	2.3645e-53	-1.95771e-09	-1.50483
21209137	chr2:21209137:A:G	6.97634e-53	-0.422874	-1.53232e-09
21209160	chr2:21209160:C:T	1.97628e-53	-1.95771e-09	-1.68418
21210990	chr2:21210990:G:T	5.058e-53	-1.95771e-09	-0.744428
21211476	chr2:21211476:C:T	8.04727e-53	-2.52551	2.24545
21211629	chr2:21211629:T:C	1.33517e-53	-0.949466	-1.12687
21211708	chr2:21211708:A:G	8.96707e-40	28.9108	0.85098
21211873	chr2:21211873:A:G	7.27984e-52	-1.05075	2.97305
21212008	chr2:21212008:A:G	1.38744e-53	-0.876721	-1.16122
21212387	chr2:21212387:C:T	4.80007e-53	-1.95771e-09	-0.796768
21212399	chr2:21212399:C:G	1.11962e-24	61.1975	3.32503
21212744	chr2:21212744:C:T	9.49749e-54	-0.812383	-1.60457
21212817	chr2:21212817:TA:T	1.32002e-53	-0.885386	-1.20236
21212959	chr2:21212959:A:T	1.35832e-25	59.3139	3.09931
21213292	chr2:21213292:T:C	4.28059e-41	28.3208	-1.60106
21213329	chr2:21213329:C:T	1.66123e-52	-1.95771e-09	0.444748
21213407	chr2:21213407:A:G	6.54748e-52	-1.10323	2.9195
21213579	chr2:21213579:G:A	2.14638e-40	26.8384	1.49362
21213768	chr2:21213768:T:C	8.03361e-52	-1.02227	3.04309
21213907	chr2:21213907:C:T	1.9172e-53	-1.95771e-09	-1.71453
21214058	chr2:21214058:G:T	1.53995e-53	-0.86638	-1.06727
21214150	chr2:21214150:C:T	6.30492e-53	-1.95771e-09	-0.524067
21214156	chr2:21214156:T:G	3.2875e-25	60.4163	2.8808
21214361	chr2:21214361:TC:T	2.23725e-50	5.96585	-0.618243
21214403	chr2:21214403:C:T	8.80908e-52	-0.93867	3.05164
21214449	chr2:21214449:T:G	3.71567e-52	3.00673	-1.75698
21214474	chr2:21214474:G:C	2.3666e-50	6.02205	-0.618243
21214564	chr2:21214564:G:T	1.6214e-52	-1.95771e-09	0.420475
21215043	chr2:21215043:G:A	4.43002e-52	-0.966467	2.39206
21215191	chr2:21215191:G:GC	1.6214e-52	-1.95771e-09	0.420475
21215236	chr2:21215236:C:G	3.10339e-53	-1.95771e-09	-1.2329
21215308	chr2:21215308:T:G	7.25834e-52	-0.955618	2.87496
21215608	chr2:21215608:G:A	8.1079e-52	-0.967802	2.99783
21215810	chr2:21215810:ATTGT:A	4.12353e-41	26.788	-0.105701
21215866	chr2:21215866:A:G	9.16829e-51	4.45552	-1.53232e-09
21215922	chr2:21215922:A:G	7.72856e-52	-1.00852	2.99063
21215991	chr2:21215991:T:C	7.91451e-52	-0.998834	3.00472
21216313	chr2:21216313:T:C	2.32492e-50	6.14361	-0.757571
21216457	chr2:21216457:G:T	6.64593e-25	60.8225	3.17848
21216626	chr2:21216626:T:C	7.58439e-52	-2.50459	4.46787
21217025	chr2:21217025:A:G	8.00651e-52	-2.47767	4.49511
21217542	chr2:21217542:T:C	1.34974e-52	-1.95771e-09	0.2371
21218046	chr2:21218046:G:T	8.56637e-52	-0.951151	3.03618
21218788	chr2:21218788:G:A	4.79223e-53	-1.95771e-09	-0.798402
21218879	chr2:21218879:T:C	7.54409e-52	-0.768049	2.726
21219330	chr2:21219330:A:G	3.55464e-53	-1.95771e-09	-1.09714
21219702	chr2:21219702:G:A	6.60602e-52	-1.06669	2.89186
21219742	chr2:21219742:A:G	3.19599e-52	-0.945894	2.04498
21219763	chr2:21219763:G:A	3.48266e-52	-0.977299	2.16228
21219861	chr2:21219861:T:C	6.61123e-52	-0.998745	2.8247
21219983	chr2:21219983:A:C	1.49409e-51	-0.990051	3.63134
21220138	chr2:21220138:G:T	7.81694e-54	-0.856263	-1.75543
21220218	chr2:21220218:T:G	7.73941e-52	-0.944387	2.9279
21220240	chr2:21220240:C:T	7.41475e-52	-0.943351	2.88401
21220297	chr2:21220297:G:A	7.34626e-52	-0.922803	2.85418
21220391	chr2:21220391:G:A	5.77936e-53	-1.95771e-09	-0.611105
21220593	chr2:21220593:G:A	7.56011e-52	-0.901634	2.86171
21220834	chr2:21220834:A:G	3.41751e-53	-1.95771e-09	-1.13649
21221223	chr2:21221223:GGT:G	7.69193e-52	-0.963685	2.94104
21221663	chr2:21221663:A:G	1.83569e-53	-1.95771e-09	-1.75798
21221806	chr2:21221806:G:A	9.93505e-52	-2.45616	4.68942
21221907	chr2:21221907:T:C	3.0626e-24	60.873	4.65588
21222078	chr2:21222078:G:T	6.64284e-52	-0.923888	2.75461
21222168	chr2:21222168:T:G	1.1493e-52	-1.95771e-09	0.0763361
21222526	chr2:21222526:T:A	4.56063e-53	-0.847937	-1.53232e-09
21222697	chr2:21222697:G:A	8.3522e-46	17.506	-1.63083
21222871	chr2:21222871:T:C	1.74301e-43	21.8325	-0.616406
21222954	chr2:21222954:T:C	1.59916e-50	5.93601	-0.924176
21223469	chr2:21223469:T:C	1.13708e-52	-1.95771e-09	0.0656542
21224122	chr2:21224122:C:A	7.55945e-52	-0.855133	2.81512
21224569	chr2:21224569:G:T	1.52161e-50	6.023	-1.06088
21224815	chr2:21224815:C:T	7.35764e-52	-0.874761	2.80769
21224855	chr2:21224855:C:A	8.25591e-52	-0.962769	3.01088
21225735	chr2:21225735:C:T	1.62382e-24	61.1898	3.70454
21226015	chr2:21226015:C:T	7.48057e-44	20.8995	-0.529362
21226162	chr2:21226162:T:C	2.05073e-39	30.7756	-0.186623
21226218	chr2:21226218:G:A	6.76622e-53	-1.95771e-09	-0.453455
21226226	chr2:21226226:T:C	8.22708e-52	-2.43992	4.48454
21226346	chr2:21226346:C:A	1.83293e-53	-1.95771e-09	-1.75948
21226406	chr2:21226406:TA:T	1.04661e-44	19.7557	-1.35227
21226536	chr2:21226536:C:T	1.53464e-24	60.5869	4.25096
21226878	chr2:21226878:AG:A	8.22276e-54	-2.56108	-1.53232e-09
21226915	chr2:21226915:A:G	4.45207e-53	-1.3065	0.434467
21226919	chr2:21226919:A:G	4.49022e-53	-1.30479	0.441296
21227040	chr2:21227040:A:T	4.3692e-53	-1.95771e-09	-0.890819
21227068	chr2:21227068:G:C	2.44094e-53	-1.36398	-0.109038
21227115	chr2:21227115:G:A	1.75867e-39	31.2466	-0.811211
21227128	chr2:21227128:T:C	1.84925e-53	-1.95771e-09	-1.75062
21227501	chr2:21227501:A:G	5.49795e-53	-1.95771e-09	-0.661023
21227551	chr2:21227551:G:A	1.94051e-53	-1.95771e-09	-1.70245
21227633	chr2:21227633:A:C	4.35652e-53	-1.95771e-09	-0.893724
21227803	chr2:21227803:G:A	3.49213e-53	-1.95771e-09	-1.11488
21227842	chr2:21227842:A:G	1.13359e-24	60.8497	3.68524
21228130	chr2:21228130:A:G	1.3499e-53	-0.986485	-1.07888
21228586	chr2:21228586:G:A	1.04321e-53	-1.23593	-1.08716
21228683	chr2:21228683:C:T	7.275e-54	-2.68354	-1.53232e-09
21228732	chr2:21228732:C:T	3.53648e-39	30.3101	0.823835
21228815	chr2:21228815:G:A	6.98629e-38	35.4498	-1.33252
21228955	chr2:21228955:A:G	5.25911e-48	12.513	-1.70551
21229281	chr2:21229281:A:G	1.4973e-53	-0.661666	-1.30007
21229604	chr2:21229604:G:T	3.43464e-53	-1.95771e-09	-1.13148
21229747	chr2:21229747:A:G	1.89209e-53	-1.95771e-09	-1.72772
21229831	chr2:21229831:T:A	1.05703e-52	-1.95771e-09	-0.00735386
21230299	chr2:21230299:C:T	1.87421e-53	-1.95771e-09	-1.73721
21230339	chr2:21230339:G:A	6.41723e-47	12.9422	0.366947
21230485	chr2:21230485:C:T	3.12157e-53	-1.95771e-09	-1.22706
21230507	chr2:21230507:A:C	1.02647e-52	-1.95771e-09	-0.036691
21230548	chr2:21230548:A:G	2.04817e-53	-1.95771e-09	-1.64845
21230861	chr2:21230861:A:G	2.33547e-32	46.0782	0.758868
21231078	chr2:21231078:C:T	9.33883e-54	-1.87021	-0.56359
21231115	chr2:21231115:C:T	2.23428e-53	-1.95771e-09	-1.56148
21231305	chr2:21231305:T:C	1.90661e-53	-1.95771e-09	-1.72007
21231354	chr2:21231354:TC:T	2.79362e-53	-1.95771e-09	-1.33806
21231552	chr2:21231552:G:T	1.57804e-46	15.9658	-1.75696
21231850	chr2:21231850:C:T	1.55526e-53	-1.9423	0.0185439
21231907	chr2:21231907:C:T	3.80822e-52	-1.95771e-09	1.27435
21232322	chr2:21232322:A:G	3.38386e-53	-1.95771e-09	-1.14638
21232446	chr2:21232446:T:C	2.0758e-53	-1.95771e-09	-1.63505
21232676	chr2:21232676:A:G	8.39306e-53	-1.70331	1.46532
21232759	chr2:21232759:A:G	1.82952e-53	-1.95771e-09	-1.76135
21232917	chr2:21232917:G:A	2.03306e-52	-1.95771e-09	0.646728
21233069	chr2:21233069:A:C	1.62446e-53	-1.90237	0.0221484
21233371	chr2:21233371:G:T	8.06865e-53	-1.6794	1.40199
21233739	chr2:21233739:T:G	3.07349e-53	-1.95771e-09	-1.24258
21234012	chr2:21234012:A:AC	1.03676e-53	-1.93574	-0.393564
21234115	chr2:21234115:C:G	8.43856e-53	-2.37151	2.13892
21234133	chr2:21234133:G:A	1.92456e-53	-1.95771e-09	-1.7107
21234274	chr2:21234274:C:T	3.35055e-53	-1.95771e-09	-1.15627
21234452	chr2:21234452:A:G	7.9483e-42	25.998	-0.961975
21234455	chr2:21234455:G:A	2.26289e-52	-1.72963	2.48346
21234755	chr2:21234755:C:T	3.46396e-54	-1.77025	-1.65532
21234772	chr2:21234772:G:A	1.94435e-53	-1.95771e-09	-1.70047
21234987	chr2:21234987:C:T	4.4569e-53	-1.73251	0.861571
21235235	chr2:21235235:G:A	1.82564e-53	-1.87291	0.109447
21235316	chr2:21235316:T:G	1.88538e-53	-1.95771e-09	-1.73127
21235685	chr2:21235685:A:G	3.15151e-53	-1.95771e-09	-1.21751
21235761	chr2:21235761:A:G	4.76711e-53	-1.95771e-09	-0.803657
21235840	chr2:21235840:A:G	2.1733e-53	-1.95771e-09	-1.58915
21235891	chr2:21235891:T:A	4.98511e-53	-1.95771e-09	-0.758942
21235950	chr2:21235950:C:T	2.00224e-53	-1.67113	-1.53232e-09
21236418	chr2:21236418:A:G	3.39488e-53	-1.95771e-09	-1.14313
21236491	chr2:21236491:A:G	2.21642e-52	-1.77148	2.50456
21236652	chr2:21236652:A:G	9.19577e-53	-1.95771e-09	-0.146655
21236715	chr2:21236715:C:G	1.36312e-46	10.5746	3.48787
21237304	chr2:21237304:C:T	5.16623e-47	14.8238	-1.7315
21237387	chr2:21237387:G:A	5.02872e-53	-1.95771e-09	-0.750233
21237898	chr2:21237898:A:ACT	9.55701e-54	-2.41071	-1.53232e-09
21237914	chr2:21237914:T:C	5.13115e-53	-0.74379	0.013723
21238207	chr2:21238207:C:T	1.833e-53	-1.95771e-09	-1.75944
21238237	chr2:21238237:T:C	9.79114e-53	-1.95771e-09	-0.0839199
21238361	chr2:21238361:T:C	1.86312e-53	-1.95771e-09	-1.74314
21238899	chr2:21238899:G:T	2.25585e-52	-1.95771e-09	0.750715
21238958	chr2:21238958:T:C	1.90267e-53	-1.95771e-09	-1.72214
21239224	chr2:21239224:A:G	6.9054e-54	-2.37348	-0.3622
21239253	chr2:21239253:G:C	4.96085e-53	-1.95771e-09	-0.763822
21239292	chr2:21239292:T:C	1.03884e-52	-1.95771e-09	-0.0247119
21239749	chr2:21239749:C:G	1.82974e-53	-1.95771e-09	-1.76123
21239871	chr2:21239871:T:C	5.68157e-52	3.4284	-1.75398
21239953	chr2:21239953:G:A	1.87744e-53	-1.95771e-09	-1.73549
21240247	chr2:21240247:TGC:T	1.10722e-52	-1.95771e-09	0.0390433
21240371	chr2:21240371:A:T	9.26319e-52	-1.95771e-09	2.16324
21240395	chr2:21240395:T:C	1.27445e-53	-0.692238	-1.43065
21240499	chr2:21240499:G:A	2.0077e-53	-1.95771e-09	-1.66841
21240811	chr2:21240811:T:C	7.88979e-53	-0.299829	-1.53232e-09
21241050	chr2:21241050:C:T	6.6591e-33	47.1482	-1.56589
21241186	chr2:21241186:G:A	1.8697e-53	-1.95771e-09	-1.73962
21241371	chr2:21241371:T:G	3.93255e-54	-1.5853	-1.71339
21241549	chr2:21241549:A:G	1.93825e-47	10.3843	1.72762
21241626	chr2:21241626:G:A	2.30975e-47	10.4998	1.78748
21241641	chr2:21241641:G:A	4.43014e-54	-2.02888	-1.15067
21241925	chr2:21241925:A:G	2.35962e-51	0.34656	2.75171
21241928	chr2:21241928:C:T	8.03356e-54	-1.71062	-0.873734
21241998	chr2:21241998:T:C	2.54954e-53	-1.95771e-09	-1.42948
21242155	chr2:21242155:G:A	2.30998e-53	-1.52816	-1.53232e-09
21242180	chr2:21242180:C:T	3.78664e-53	-1.95771e-09	-1.03392
21242209	chr2:21242209:A:G	2.62934e-53	-1.95771e-09	-1.39867
21242270	chr2:21242270:GAA:G	2.32306e-54	-2.30912	-1.51598
21242385	chr2:21242385:G:A	2.7496e-53	-1.95771e-09	-1.35394
21242388	chr2:21242388:C:T	2.16307e-53	-1.95771e-09	-1.59387
21242596	chr2:21242596:A:G	1.83165e-53	-1.95771e-09	-1.76018
21243069	chr2:21243069:C:A	2.00716e-53	-1.95771e-09	-1.66868
21244127	chr2:21244127:G:A	7.29499e-54	-1.76934	-0.911452
21244465	chr2:21244465:A:G	3.89075e-54	-1.58795	-1.72143
21244842	chr2:21244842:T:C	3.8295e-54	-1.60531	-1.71994
21244999	chr2:21244999:A:T	2.25686e-53	-1.95771e-09	-1.55143
21245392	chr2:21245392:C:T	3.60596e-54	-1.6715	-1.71389
21245993	chr2:21245993:C:A	8.40452e-53	-1.95771e-09	-0.236628
21246150	chr2:21246150:A:G	3.82495e-54	-1.60099	-1.72544
21246464	chr2:21246464:C:T	7.01999e-33	46.5318	-0.896724
21246610	chr2:21246610:G:A	8.34644e-53	-1.95771e-09	-0.243563
21246670	chr2:21246670:A:G	2.02029e-53	-1.95771e-09	-1.66216
21246711	chr2:21246711:T:G	3.96225e-54	-1.57031	-1.72086
21246822	chr2:21246822:G:A	1.02218e-53	-0.763029	-1.58043
21246866	chr2:21246866:G:T	4.13252e-33	46.005	-0.899774
21246991	chr2:21246991:A:G	2.35904e-51	0.774839	2.32319
21247359	chr2:21247359:C:A	8.51527e-53	-1.95771e-09	-0.223537
21247620	chr2:21247620:A:T	9.10298e-53	-1.95771e-09	-0.156797
21247724	chr2:21247724:G:A	7.7301e-47	12.7196	0.775679
21247788	chr2:21247788:T:C	3.58139e-54	-1.65517	-1.73706
21248115	chr2:21248115:C:T	3.20299e-33	46.0464	-1.19597
21248156	chr2:21248156:C:T	2.48943e-51	0.834923	2.3169
21248463	chr2:21248463:C:T	7.35032e-53	-0.370654	-1.53232e-09
21248507	chr2:21248507:G:A	2.96499e-53	-1.95771e-09	-1.27852
21248731	chr2:21248731:T:C	1.53327e-29	54.0306	-0.706556
21248777	chr2:21248777:A:G	3.01284e-47	10.7616	1.79143
21249073	chr2:21249073:A:G	4.18965e-54	-1.72681	-1.50856
21249276	chr2:21249276:G:A	1.93382e-53	-1.95771e-09	-1.7059
21249881	chr2:21249881:C:T	2.92843e-48	10.222	-1.53232e-09
21250041	chr2:21250041:A:C	1.20897e-52	0.126957	-1.53232e-09
21250437	chr2:21250437:G:A	1.53258e-53	-2.3402	0.401749
21250522	chr2:21250522:A:G	1.53442e-53	-2.32517	0.387923
21250596	chr2:21250596:G:A	1.5673e-53	-2.32601	0.409967
21250810	chr2:21250810:C:T	1.63406e-53	-2.32102	0.446692
21250879	chr2:21250879:A:G	1.49124e-53	-2.36308	0.397287
21250984	chr2:21250984:A:G	1.52115e-53	-2.32814	0.38221
21251025	chr2:21251025:C:T	6.50687e-54	-1.43498	-1.36015
21251077	chr2:21251077:T:C	7.99936e-53	-1.95771e-09	-0.286036
21251078	chr2:21251078:A:T	1.46786e-53	-2.3438	0.362209
21251097	chr2:21251097:G:A	5.70202e-54	-1.45629	-1.47087
21251567	chr2:21251567:C:T	1.86837e-53	-1.95771e-09	-1.74033
21251615	chr2:21251615:C:T	1.37715e-47	10.9785	0.791681
21251880	chr2:21251880:G:T	2.82843e-53	-1.95771e-09	-1.32568
21252025	chr2:21252025:T:C	2.22949e-53	-1.95771e-09	-1.56363
21252305	chr2:21252305:T:C	2.00612e-53	-1.95771e-09	-1.66919
21252393	chr2:21252393:A:G	4.17688e-54	-2.69115	-0.547266
21252418	chr2:21252418:A:G	5.67905e-54	-1.56934	-1.36186
21252433	chr2:21252433:G:A	6.46108e-54	-1.55945	-1.24274
21252672	chr2:21252672:C:T	1.8307e-53	-1.95771e-09	-1.7607
21252704	chr2:21252704:T:C	2.35559e-53	-1.95771e-09	-1.50861
21253198	chr2:21253198:G:A	1.82954e-53	-1.95771e-09	-1.76133
21253262	chr2:21253262:A:G	5.254e-54	-1.53093	-1.47807
21253375	chr2:21253375:A:C	3.34917e-33	45.8835	-0.988512
21253385	chr2:21253385:C:T	1.82954e-53	-1.95771e-09	-1.76133
21253429	chr2:21253429:A:G	2.01571e-47	10.805	1.34605
21253762	chr2:21253762:A:G	6.6648e-33	46.8654	-1.28226
21253900	chr2:21253900:T:C	3.12233e-53	-1.95771e-09	-1.22682
21253931	chr2:21253931:T:A	2.1971e-54	-2.18957	-1.69127
21253994	chr2:21253994:C:T	1.83029e-53	-1.95771e-09	-1.76092
21254157	chr2:21254157:A:G	1.2615e-53	-2.13309	-1.53232e-09
21254483	chr2:21254483:A:G	1.75307e-54	-2.61147	-1.49514
21254550	chr2:21254550:T:C	1.82961e-53	-1.95771e-09	-1.76129
21254632	chr2:21254632:G:A	4.0813e-48	11.0329	-0.479
21254672	chr2:21254672:T:C	1.82977e-53	-1.95771e-09	-1.76121
21255009	chr2:21255009:A:G	1.92999e-53	-1.95771e-09	-1.70788
21255135	chr2:21255135:A:T	1.82975e-53	-1.95771e-09	-1.76122
21255212	chr2:21255212:T:C	2.09782e-53	-1.95771e-09	-1.6245
21255322	chr2:21255322:C:T	2.03327e-53	-1.95771e-09	-1.65575
21255323	chr2:21255323:C:G	1.83126e-53	-1.95771e-09	-1.76039
21255597	chr2:21255597:A:G	1.92651e-53	-1.95771e-09	-1.70969
21255662	chr2:21255662:G:A	1.83e-53	-1.95771e-09	-1.76108
21255706	chr2:21255706:A:G	1.82986e-53	-1.95771e-09	-1.76116
21255768	chr2:21255768:C:T	2.17807e-53	-1.95771e-09	-1.58696
21255830	chr2:21255830:T:C	1.85582e-54	-2.63351	-1.41615
21255838	chr2:21255838:G:A	1.83e-53	-1.95771e-09	-1.76108
21256007	chr2:21256007:A:T	1.84768e-53	-1.95771e-09	-1.75146
21256241	chr2:21256241:T:C	2.78518e-54	-1.8857	-1.75797
21256337	chr2:21256337:T:A	2.09716e-53	-1.95771e-09	-1.62482
21256363	chr2:21256363:A:G	1.82965e-53	-1.95771e-09	-1.76127
21256380	chr2:21256380:C:T	2.13011e-53	-1.95771e-09	-1.60923
21256914	chr2:21256914:A:G	1.79589e-53	-2.37072	0.590822
21257038	chr2:21257038:G:A	4.14004e-54	-2.20742	-1.03985
21257070	chr2:21257070:A:G	4.17251e-54	-1.48592	-1.75355
21257203	chr2:21257203:C:T	1.70504e-51	-0.818744	3.5921
21258220	chr2:21258220:G:T	1.48837e-53	-1.61526	-0.352461
21259078	chr2:21259078:G:A	9.82723e-50	8.5718	-1.74428
21259420	chr2:21259420:G:A	2.76258e-53	0.282641	-1.63188
21259664	chr2:21259664:G:A	2.18516e-54	-2.19725	-1.68905
21259704	chr2:21259704:T:G	1.03593e-51	-1.95771e-09	2.27507
21259802	chr2:21259802:G:A	5.66275e-49	9.82597	-1.24712
21259854	chr2:21259854:G:A	3.49408e-53	-1.24735	0.133021
21259934	chr2:21259934:C:G	1.8519e-53	-1.95771e-09	-1.74919
21260017	chr2:21260017:TGCACTGAG:T	1.95218e-53	-2.52663	0.830177
21260086	chr2:21260086:C:T	4.07197e-51	-1.95771e-09	3.6439
21260175	chr2:21260175:G:T	1.26698e-53	-0.41057	-1.71819
21260683	chr2:21260683:G:T	2.50435e-51	-1.53722	4.69502
21261169	chr2:21261169:C:G	6.71951e-54	-2.23749	-0.525482
21261203	chr2:21261203:G:A	1.45696e-53	-0.252618	-1.73643
21261209	chr2:21261209:C:T	2.15591e-49	7.48479	0.128363
21261216	chr2:21261216:T:C	6.05647e-50	7.44968	-1.1062
21262182	chr2:21262182:C:T	8.72787e-54	-2.50146	-1.53232e-09
21262219	chr2:21262219:G:A	4.8002e-53	-1.97904	1.1823
21262441	chr2:21262441:G:T	2.12265e-53	-1.95771e-09	-1.61273
21262462	chr2:21262462:A:G	1.84209e-53	-1.95771e-09	-1.7545
21262760	chr2:21262760:A:G	4.579e-47	9.70295	3.26864
21263131	chr2:21263131:CT:C	5.27873e-54	-2.44929	-0.555009
21263495	chr2:21263495:G:T	3.70153e-53	-1.95771e-09	-1.05665
21264246	chr2:21264246:T:C	4.43624e-54	-2.45536	-0.722816
21264639	chr2:21264639:G:A	7.66552e-52	1.97392	-1.53232e-09
21265001	chr2:21265001:G:A	1.00473e-47	8.56822	2.88661
21265086	chr2:21265086:G:A	2.29304e-53	-1.95771e-09	-1.53552
21265263	chr2:21265263:T:C	4.504e-53	-1.95771e-09	-0.860433
21265724	chr2:21265724:A:T	3.88577e-53	-1.49031	0.482236
21265732	chr2:21265732:G:A	2.46361e-53	-1.95771e-09	-1.46377
21266211	chr2:21266211:G:A	6.05362e-54	-2.36309	-0.504232
21266436	chr2:21266436:A:G	3.50848e-53	-1.95771e-09	-1.11022
21266585	chr2:21266585:C:T	9.15033e-54	-2.45419	-1.53232e-09
21266803	chr2:21266803:G:A	6.20552e-54	-1.77248	-1.07006
21267213	chr2:21267213:A:G	3.44769e-53	-1.95771e-09	-1.12769
21267304	chr2:21267304:A:G	3.49358e-53	-1.95771e-09	-1.11447
21267402	chr2:21267402:G:A	2.29118e-53	-1.95771e-09	-1.53633
21267808	chr2:21267808:C:T	5.06769e-54	-1.28856	-1.75653
21268292	chr2:21268292:A:G	1.33672e-52	-2.65193	2.87933
21268388	chr2:21268388:C:T	2.50046e-52	-1.92065	2.77431
21268976	chr2:21268976:T:G	4.56197e-54	-1.42445	-1.72578
21269054	chr2:21269054:A:C	5.87556e-53	-1.95771e-09	-0.594597
21269228	chr2:21269228:C:G	2.02185e-53	-1.95771e-09	-1.66139
21270112	chr2:21270112:A:G	1.90833e-53	-1.95771e-09	-1.71917
21270397	chr2:21270397:T:C	1.52477e-52	1.92035	-1.56131
21270794	chr2:21270794:T:C	6.75219e-53	-1.95771e-09	-0.45553
21271293	chr2:21271293:C:T	1.83364e-53	-1.95771e-09	-1.7591
21271574	chr2:21271574:C:G	5.74726e-53	-1.95771e-09	-0.616675
21271604	chr2:21271604:C:T	5.66344e-52	2.11568	-0.444464
21271611	chr2:21271611:T:G	2.48719e-53	-1.95771e-09	-1.45425
21271998	chr2:21271998:T:C	1.65734e-53	-1.71459	-0.145591
21272101	chr2:21272101:G:A	7.1192e-53	-1.95771e-09	-0.402603
21272650	chr2:21272650:A:G	8.13913e-54	-2.5713	-1.53232e-09
21272705	chr2:21272705:G:A	2.13132e-53	-1.60866	-1.53232e-09
21272860	chr2:21272860:G:A	3.04391e-52	2.75433	-1.704
21272879	chr2:21272879:T:C	4.97918e-47	11.0845	1.97089
21272967	chr2:21272967:T:C	3.2757e-54	-1.88102	-1.60043
21272980	chr2:21272980:A:T	2.30507e-53	-1.95771e-09	-1.53029
21273325	chr2:21273325:C:T	2.76201e-53	-1.95771e-09	-1.34944
21273415	chr2:21273415:A:G	3.54289e-53	-1.95771e-09	-1.10046
21273805	chr2:21273805:A:T	4.67981e-52	-1.95771e-09	1.48044
21273987	chr2:21273987:C:T	3.27248e-54	-2.36481	-1.11762
21274160	chr2:21274160:G:C	2.18842e-53	-1.95771e-09	-1.58222
21274495	chr2:21274495:G:A	1.72349e-46	10.1331	4.16397
21275195	chr2:21275195:A:G	4.55326e-53	0.761392	-1.61095
21276785	chr2:21276785:C:T	8.30241e-54	-2.53655	-0.0148879
21277354	chr2:21277354:G:A	5.27703e-52	-1.95771e-09	1.60055
21278008	chr2:21278008:G:A	1.84655e-53	-1.95771e-09	-1.75208
21278347	chr2:21278347:C:A	6.86546e-54	-2.50272	-0.238757
21278472	chr2:21278472:G:T	3.31447e-52	1.76826	-0.632778
21278564	chr2:21278564:G:A	2.40846e-52	-1.95771e-09	0.816176
21278657	chr2:21278657:T:C	2.35688e-53	-1.95771e-09	-1.50806
21279101	chr2:21279101:C:T	1.26644e-50	-1.95771e-09	4.77857
21279412	chr2:21279412:T:A	9.27683e-54	-2.44046	-1.53232e-09
21279855	chr2:21279855:A:G	1.73901e-50	5.00239	0.0932874
21279973	chr2:21279973:G:C	2.1288e-53	-1.60984	-1.53232e-09
21279980	chr2:21279980:G:A	1.86533e-53	-1.95771e-09	-1.74196
21281867	chr2:21281867:G:A	8.65692e-54	-0.751437	-1.75819
21282188	chr2:21282188:C:T	3.79291e-52	1.27032	-1.53232e-09
21282189	chr2:21282189:GTGTAT:G	1.56521e-49	7.98409	-0.691126
21282514	chr2:21282514:T:C	8.09815e-54	-2.14369	-0.432656
21283066	chr2:21283066:C:T	2.7789e-52	-1.57729	2.53653
21283539	chr2:21283539:G:A	1.83213e-53	-1.95771e-09	-1.75992
21283969	chr2:21283969:ACT:A	3.5452e-52	-1.95771e-09	1.20278
21284545	chr2:21284545:T:C	1.34073e-53	-1.39186	-0.680329
21284628	chr2:21284628:A:G	1.36896e-52	1.76413	-1.51289
21284979	chr2:21284979:G:A	2.16141e-52	1.70928	-1.00134
21285040	chr2:21285040:T:C	9.11834e-53	1.54852	-1.70363
21285515	chr2:21285515:G:A	3.18676e-52	-1.95771e-09	1.09619
21285901	chr2:21285901:A:C	3.64061e-53	-1.07325	-1.53232e-09
21285975	chr2:21285975:A:G	4.38234e-53	-1.95771e-09	-0.887816
21286220	chr2:21286220:T:C	5.37571e-54	-1.28489	-1.7012
21287931	chr2:21287931:A:G	1.95114e-53	-1.95771e-09	-1.69699
21288959	chr2:21288959:T:C	1.68075e-51	3.58836	-0.829348
21289342	chr2:21289342:C:T	8.65185e-53	-0.167934	-0.0396914
21289869	chr2:21289869:C:G	1.27305e-51	3.40224	-0.921056
21290674	chr2:21290674:T:C	1.1155e-52	-0.119299	0.16579
21290703	chr2:21290703:G:A	2.0257e-50	3.74289	1.50538
21290963	chr2:21290963:T:C	1.15424e-52	-0.072417	0.153046
21291025	chr2:21291025:C:G	1.29145e-52	-0.0951957	0.288148
21291307	chr2:21291307:C:T	3.65057e-53	-1.95771e-09	-1.07052
21291509	chr2:21291509:G:T	6.6858e-54	-1.6722	-1.09579
21291609	chr2:21291609:C:A	1.25473e-51	3.44167	-0.974976
21291756	chr2:21291756:C:T	3.27327e-53	-1.95771e-09	-1.17961
21291850	chr2:21291850:G:C	1.33686e-52	-0.127234	0.354748
21291924	chr2:21291924:C:G	2.16362e-42	24.9082	-1.17335
21292033	chr2:21292033:C:T	6.10659e-51	1.26403	2.78511
21292198	chr2:21292198:G:A	3.08413e-51	0.375305	2.99074
21292343	chr2:21292343:A:T	1.42378e-52	-0.0855032	0.376007
21292400	chr2:21292400:C:T	5.96748e-51	1.23813	2.78797
21292579	chr2:21292579:C:T	2.40382e-51	-1.95771e-09	3.11683
21292591	chr2:21292591:T:C	3.29442e-53	-1.95771e-09	-1.17317
21292708	chr2:21292708:A:G	2.94939e-51	0.409902	2.91147
21293177	chr2:21293177:A:G	7.88127e-54	-1.60884	-0.994655
21293314	chr2:21293314:C:T	3.48719e-53	-1.95771e-09	-1.1163
21293379	chr2:21293379:C:A	5.57702e-53	-1.95771e-09	-0.646743
21293722	chr2:21293722:C:T	1.33277e-52	-0.116658	0.341103
21293920	chr2:21293920:G:A	2.50352e-54	-2.09411	-1.65617
21294973	chr2:21294973:G:T	2.31307e-51	0.386979	2.69137
21295017	chr2:21295017:C:T	1.45418e-50	3.7527	1.1641
21295024	chr2:21295024:C:G	3.24578e-53	-1.95771e-09	-1.18804
21295045	chr2:21295045:C:T	6.12323e-53	-1.95771e-09	-0.553309
21295203	chr2:21295203:G:A	4.90639e-54	-1.56952	-1.50793
21295255	chr2:21295255:G:A	1.27485e-52	-0.110284	0.290303
21295570	chr2:21295570:A:G	8.17664e-54	-2.69467	0.127971
21295735	chr2:21295735:G:T	3.48852e-52	2.88294	-1.69628
21295746	chr2:21295746:A:T	1.3383e-51	3.53269	-1.00152
21296116	chr2:21296116:T:G	8.11257e-53	-0.189715	-0.0822692
21296279	chr2:21296279:G:A	2.229e-53	-1.95771e-09	-1.56384
21296409	chr2:21296409:T:G	3.23865e-51	0.314629	3.1003
21296714	chr2:21296714:C:T	5.57702e-53	-1.95771e-09	-0.646743
21296834	chr2:21296834:A:G	3.24222e-53	-1.95771e-09	-1.18914
21296874	chr2:21296874:C:T	6.08985e-54	-1.72121	-1.14015
21296960	chr2:21296960:A:G	1.83625e-53	-1.95771e-09	-1.75767
21297272	chr2:21297272:GGATA:G	2.14836e-53	-1.95771e-09	-1.60069
21297300	chr2:21297300:C:T	8.78086e-53	1.39425	-1.58707
21297532	chr2:21297532:T:C	1.48341e-51	3.59888	-0.964761
21297610	chr2:21297610:T:G	2.27179e-53	-1.95771e-09	-1.54483
21297755	chr2:21297755:A:G	2.04021e-54	-2.23664	-1.71829
21298047	chr2:21298047:C:T	1.90479e-53	-1.95771e-09	-1.72103
21298164	chr2:21298164:T:C	2.11196e-53	-1.95771e-09	-1.61778
21298183	chr2:21298183:A:G	2.23503e-54	-2.24183	-1.62189
21298727	chr2:21298727:A:G	3.67551e-53	-1.95771e-09	-1.06371
21298765	chr2:21298765:G:T	1.51834e-52	-0.00229326	0.357098
21299099	chr2:21299099:A:G	3.30435e-53	0.313425	-1.48358
21299101	chr2:21299101:T:G	3.23093e-53	0.276195	-1.46882
21299509	chr2:21299509:G:A	1.67703e-51	3.62052	-0.86372
21299549	chr2:21299549:A:G	3.25276e-53	0.285199	-1.47109
21299738	chr2:21299738:A:G	2.45635e-54	-2.01985	-1.74946
21299822	chr2:21299822:C:T	1.02511e-53	-2.09042	-0.250174
21299980	chr2:21299980:T:C	2.02308e-53	-1.95771e-09	-1.66078
21300753	chr2:21300753:T:G	5.74073e-53	-1.95771e-09	-0.617811
21300841	chr2:21300841:T:C	6.06297e-54	-1.87163	-0.99415
21300972	chr2:21300972:A:G	3.41623e-53	-1.95771e-09	-1.13686
21301128	chr2:21301128:G:A	3.19137e-42	24.2032	-0.0796833
21301247	chr2:21301247:A:G	1.46695e-50	1.46967	3.45587
21301294	chr2:21301294:T:G	2.54417e-53	-1.43159	-1.53232e-09
21301450	chr2:21301450:C:T	7.54061e-53	-0.299769	-0.0453263
21301719	chr2:21301719:T:G	2.01977e-53	-1.95771e-09	-1.66242
21301957	chr2:21301957:A:C	3.32184e-53	0.35895	-1.52383
21302117	chr2:21302117:G:A	1.83037e-53	-1.95771e-09	-1.76088
21302148	chr2:21302148:T:C	6.22985e-51	0.0593372	4.00979
21302216	chr2:21302216:T:TG	2.65011e-54	-2.14146	-1.55192
21302605	chr2:21302605:G:A	2.3799e-52	0.0705103	0.733737
21302645	chr2:21302645:G:A	2.41194e-53	-1.95771e-09	-1.48497
21303095	chr2:21303095:T:C	1.83487e-53	-1.95771e-09	-1.75842
21303105	chr2:21303105:C:T	2.39693e-54	-2.04275	-1.75104
21303445	chr2:21303445:G:A	2.23043e-53	-1.95771e-09	-1.5632
21303536	chr2:21303536:C:T	1.92208e-51	-1.95771e-09	2.89318
21303990	chr2:21303990:G:A	1.88791e-51	3.73919	-0.863942
21305340	chr2:21305340:G:A	1.83775e-53	-1.95771e-09	-1.75685
21305648	chr2:21305648:G:A	7.56437e-51	4.50239	-0.239173
21305686	chr2:21305686:G:T	2.32505e-52	0.1296	0.651328
21306364	chr2:21306364:C:A	1.01757e-52	1.67617	-1.72157
21306908	chr2:21306908:A:C	2.0181e-53	-1.95771e-09	-1.66324
21306985	chr2:21306985:T:G	1.71024e-51	3.67197	-0.895566
21307536	chr2:21307536:T:TC	2.07118e-51	3.83246	-0.864568
21307755	chr2:21307755:G:A	1.89395e-53	-1.95771e-09	-1.72673
21307867	chr2:21307867:T:A	2.51571e-51	-1.95771e-09	3.16233
21308010	chr2:21308010:A:T	1.71448e-52	0.0888411	0.387454
21308061	chr2:21308061:A:T	2.51571e-51	-1.95771e-09	3.16233
21308227	chr2:21308227:C:T	2.18998e-52	0.0461172	0.674964
21308394	chr2:21308394:G:A	8.77432e-50	6.54156	0.172624
21308477	chr2:21308477:T:G	1.71533e-51	3.63328	-0.853906
21308559	chr2:21308559:T:C	2.14661e-53	-1.95771e-09	-1.60151
21308650	chr2:21308650:C:A	4.71523e-51	-0.0155813	3.80615
21308691	chr2:21308691:G:T	3.22289e-53	-1.95771e-09	-1.19512
21308760	chr2:21308760:T:C	5.00955e-51	-0.0122091	3.86333
21309103	chr2:21309103:A:G	1.70459e-52	0.125758	0.344755
21309172	chr2:21309172:C:T	3.36258e-53	-1.95771e-09	-1.15269
21309802	chr2:21309802:C:G	1.90765e-53	-1.95771e-09	-1.71953
21309841	chr2:21309841:G:A	1.54873e-52	0.0647827	0.30984
21309996	chr2:21309996:G:A	1.72056e-51	3.6032	-0.820781
21310235	chr2:21310235:T:A	2.52505e-54	-2.11536	-1.62636
21310508	chr2:21310508:C:A	2.58838e-51	-1.95771e-09	3.19081
21310722	chr2:21310722:A:G	2.49154e-53	-1.95771e-09	-1.4525
21311045	chr2:21311045:C:T	2.31542e-53	-1.95771e-09	-1.52581
21311064	chr2:21311064:G:A	1.36319e-53	-2.05557	-1.53232e-09
21311111	chr2:21311111:T:TTA	1.30453e-50	3.58372	1.22448
21311214	chr2:21311214:T:A	3.26381e-51	-0.0126859	3.43535
21311231	chr2:21311231:C:T	1.50468e-48	9.12327	0.432842
21311543	chr2:21311543:T:G	1.09789e-53	-1.9524	-0.319609
21311644	chr2:21311644:G:A	3.21794e-51	0.196277	3.21224
21312501	chr2:21312501:C:T	7.45501e-53	1.23364	-1.59016
21312801	chr2:21312801:A:G	5.98853e-51	1.61585	2.41376
21312811	chr2:21312811:G:C	2.00175e-53	-1.95771e-09	-1.67137
21313506	chr2:21313506:A:G	3.1063e-53	-1.95771e-09	-1.23197
21313631	chr2:21313631:G:T	1.15181e-52	0.0785209	-1.53232e-09
21313989	chr2:21313989:GAGA:G	3.67617e-53	-1.95771e-09	-1.06353
21314126	chr2:21314126:A:G	4.73566e-50	0.268039	5.82944
21314379	chr2:21314379:C:T	5.32066e-51	1.51353	2.39784
21314625	chr2:21314625:T:C	1.11307e-51	3.68918	-1.34229
21314801	chr2:21314801:T:C	2.26333e-53	-1.95771e-09	-1.54856
21314876	chr2:21314876:A:G	1.61899e-51	-2.6079	5.32948
21314902	chr2:21314902:T:C	8.24995e-53	-0.287155	0.031964
21314979	chr2:21314979:A:G	7.6731e-54	-1.68694	-0.943324
21314994	chr2:21314994:G:T	2.42001e-51	-1.95771e-09	3.12354
21315032	chr2:21315032:T:G	3.30273e-52	-0.0449567	1.17689
21315473	chr2:21315473:G:A	1.59971e-53	-1.71149	-0.184085
21316526	chr2:21316526:G:T	3.84039e-52	-1.53234	2.8151
21316737	chr2:21316737:A:C	9.02587e-54	-2.46789	-1.53232e-09
21317393	chr2:21317393:T:TA	1.90066e-53	-1.95771e-09	-1.7232
21317527	chr2:21317527:G:A	2.12539e-51	2.05458	0.939148
21317569	chr2:21317569:C:A	2.29611e-50	-1.95771e-09	5.37357
21317574	chr2:21317574:T:G	1.72325e-51	2.50619	0.277798
21318456	chr2:21318456:C:T	2.97714e-52	-1.95771e-09	1.02815
21318720	chr2:21318720:A:G	4.85431e-53	-1.95771e-09	-0.785531
21318954	chr2:21318954:A:G	5.00169e-53	-1.95771e-09	-0.755621
21319692	chr2:21319692:G:A	2.09694e-54	-2.32789	-1.59962
21319780	chr2:21319780:CT:C	2.1197e-53	-1.95771e-09	-1.61412
21320140	chr2:21320140:CA:C	2.07365e-53	-1.95771e-09	-1.63609
21320258	chr2:21320258:G:A	3.12989e-53	-1.95771e-09	-1.2244
21320456	chr2:21320456:G:A	1.10191e-51	-1.95771e-09	2.33682
21320512	chr2:21320512:C:T	3.90079e-53	-1.95771e-09	-1.00422
21320707	chr2:21320707:C:T	1.89617e-53	-1.95771e-09	-1.72556
21320987	chr2:21320987:A:G	5.69645e-53	-1.95771e-09	-0.625554
21321194	chr2:21321194:A:G	1.98203e-54	-2.22495	-1.75892
21321371	chr2:21321371:G:A	4.56336e-53	-1.95771e-09	-0.847338
21321385	chr2:21321385:G:A	2.32783e-53	-1.95771e-09	-1.52046
21321526	chr2:21321526:G:C	4.21004e-53	-1.95771e-09	-0.927925
21321538	chr2:21321538:G:A	3.40697e-53	-1.95771e-09	-1.13958
21321640	chr2:21321640:A:G	1.84149e-53	-1.95771e-09	-1.75482
21321644	chr2:21321644:C:A	1.85368e-53	-1.95771e-09	-1.74823
21321964	chr2:21321964:C:T	2.35718e-53	-1.95771e-09	-1.50793
21322188	chr2:21322188:G:A	2.06809e-53	-1.95771e-09	-1.63877
21322588	chr2:21322588:G:A	5.3482e-53	-1.95771e-09	-0.688638
21322919	chr2:21322919:T:C	9.44111e-54	-2.59816	0.175246
21322958	chr2:21322958:T:C	2.10938e-53	-1.95771e-09	-1.619
21323746	chr2:21323746:G:A	7.5054e-54	-2.69829	0.0459259
21323921	chr2:21323921:G:A	1.09569e-52	0.0285692	-1.53232e-09
21323931	chr2:21323931:T:G	1.96709e-53	-1.95771e-09	-1.68884
21324131	chr2:21324131:A:G	2.13345e-53	-1.95771e-09	-1.60766
21324417	chr2:21324417:G:A	2.25063e-53	-1.95771e-09	-1.55419
21324492	chr2:21324492:A:G	2.06813e-53	-1.95771e-09	-1.63875
21324524	chr2:21324524:G:A	4.36022e-53	-0.892877	-1.53232e-09
21324546	chr2:21324546:T:C	1.91022e-53	-1.95771e-09	-1.71818
21324615	chr2:21324615:C:T	4.0526e-53	-1.95771e-09	-0.966039
21325050	chr2:21325050:T:G	2.02635e-53	-1.95771e-09	-1.65916
21325077	chr2:21325077:G:A	2.72336e-53	-1.95771e-09	-1.36353
21325578	chr2:21325578:TC:T	1.84047e-53	-1.95771e-09	-1.75538
21325875	chr2:21325875:A:G	1.87289e-53	-1.95771e-09	-1.73792
21326240	chr2:21326240:T:C	3.16052e-53	-1.95771e-09	-1.21466
21326319	chr2:21326319:C:T	2.1679e-52	-1.95771e-09	0.710946
21326381	chr2:21326381:G:A	1.08799e-51	-1.95771e-09	2.3241
21326670	chr2:21326670:G:C	1.31024e-53	-0.988034	-1.10715
21326852	chr2:21326852:A:G	3.21762e-53	-1.95771e-09	-1.19675
21326915	chr2:21326915:A:G	1.83252e-53	-1.95771e-09	-1.7597
21327232	chr2:21327232:T:A	3.1002e-53	-1.95771e-09	-1.23393
21327588	chr2:21327588:C:T	1.19492e-52	-1.95771e-09	0.115263
21327695	chr2:21327695:T:C	3.38426e-53	-1.95771e-09	-1.14626
21327844	chr2:21327844:C:T	1.80143e-54	-2.32322	-1.75618
21327884	chr2:21327884:A:G	3.15966e-53	-1.95771e-09	-1.21493
21328350	chr2:21328350:G:A	5.68654e-54	-2.48048	-0.449399
21328386	chr2:21328386:T:G	4.11443e-53	-1.95771e-09	-0.950898
21328550	chr2:21328550:C:T	1.83403e-53	-1.75888	-1.53232e-09
21328691	chr2:21328691:C:T	3.42794e-53	-1.95771e-09	-1.13344
21328938	chr2:21328938:G:A	3.33054e-53	-1.95771e-09	-1.16226
21328982	chr2:21328982:T:C	1.96465e-53	-1.95771e-09	-1.69008
21329544	chr2:21329544:A:G	5.48756e-53	-0.662914	-1.53232e-09
21329687	chr2:21329687:T:A	3.57937e-53	-1.95771e-09	-1.09021
21329777	chr2:21329777:T:C	2.76797e-54	-1.89089	-1.75898
21329822	chr2:21329822:T:G	3.28073e-53	-1.95771e-09	-1.17733
21329957	chr2:21329957:C:A	2.22622e-54	-2.11293	-1.75475
21330486	chr2:21330486:G:A	2.69075e-52	-1.95771e-09	0.927008
21330748	chr2:21330748:T:A	3.45621e-53	-1.95771e-09	-1.12523
21330993	chr2:21330993:T:C	4.54213e-53	-1.95771e-09	-0.852002
21331751	chr2:21331751:GA:G	5.79217e-52	-1.95771e-09	1.69369
21331856	chr2:21331856:A:G	4.51515e-53	-1.95771e-09	-0.85796
21332336	chr2:21332336:C:T	3.81147e-53	-1.95771e-09	-1.02738
21332451	chr2:21332451:C:T	4.74402e-53	-1.95771e-09	-0.808513
21333016	chr2:21333016:A:C	3.41856e-53	-1.95771e-09	-1.13618
21333235	chr2:21333235:A:G	3.55355e-53	-1.95771e-09	-1.09745
21333838	chr2:21333838:T:G	1.52618e-54	-2.58155	-1.66366
21333875	chr2:21333875:C:T	3.19893e-53	-1.95771e-09	-1.20258
21334102	chr2:21334102:G:A	2.04974e-54	-2.22643	-1.72384
21334276	chr2:21334276:C:T	3.10632e-53	-1.95771e-09	-1.23196
21334622	chr2:21334622:C:T	2.24573e-53	-1.95771e-09	-1.55637
21334945	chr2:21334945:C:T	4.56189e-53	-1.95771e-09	-0.84766
21335147	chr2:21335147:G:A	3.87844e-53	-1.95771e-09	-1.00997
21335204	chr2:21335204:T:C	1.82975e-53	-1.95771e-09	-1.76122
21335428	chr2:21335428:A:G	3.2893e-53	-1.95771e-09	-1.17472
21335447	chr2:21335447:C:T	3.35109e-53	-1.95771e-09	-1.15611
21335457	chr2:21335457:G:A	2.01799e-53	-1.95771e-09	-1.6633
21335596	chr2:21335596:T:C	3.47242e-53	-1.95771e-09	-1.12055
21335661	chr2:21335661:G:A	1.8893e-53	-1.95771e-09	-1.72919
21335939	chr2:21335939:G:A	1.84433e-54	-2.34119	-1.71467
21335954	chr2:21335954:T:C	2.31018e-53	-1.95771e-09	-1.52807
21336111	chr2:21336111:G:A	2.04264e-53	-1.95771e-09	-1.65115
21336276	chr2:21336276:A:G	1.83578e-53	-1.95771e-09	-1.75793
21336285	chr2:21336285:C:A	4.03842e-53	-1.95771e-09	-0.969545
21336611	chr2:21336611:G:A	1.91784e-53	-1.95771e-09	-1.7142
21336759	chr2:21336759:A:G	3.72333e-53	-1.95771e-09	-1.05078
21336804	chr2:21336804:G:A	2.46284e-54	-2.08052	-1.68615
21336814	chr2:21336814:G:T	6.54768e-53	-1.95771e-09	-0.486287
21337081	chr2:21337081:T:G	4.74402e-53	-1.95771e-09	-0.808513
21337853	chr2:21337853:A:C	2.8803e-53	-1.95771e-09	-1.3075
21338133	chr2:21338133:T:G	1.93742e-53	-1.95771e-09	-1.70404
21338715	chr2:21338715:C:T	5.04782e-53	-1.95771e-09	-0.746441
21338748	chr2:21338748:G:A	4.64156e-54	-2.10989	-1.02304
21338784	chr2:21338784:G:T	7.45988e-54	-2.65844	-1.53232e-09
21339030	chr2:21339030:A:G	2.31018e-53	-1.95771e-09	-1.52807
21339291	chr2:21339291:T:C	3.38897e-53	-1.95771e-09	-1.14487
21339673	chr2:21339673:C:T	1.90159e-53	-1.72271	-1.53232e-09
21339953	chr2:21339953:C:G	3.85411e-53	-2.44601	1.42975
21339963	chr2:21339963:A:C	5.2617e-53	-1.95771e-09	-0.704943
21340242	chr2:21340242:T:A	3.51597e-53	-1.95771e-09	-1.10808
21340346	chr2:21340346:G:C	1.82978e-53	-1.95771e-09	-1.7612
21340415	chr2:21340415:G:C	3.16931e-53	-1.95771e-09	-1.21188
21340474	chr2:21340474:T:C	2.16077e-53	-1.95771e-09	-1.59493
21340518	chr2:21340518:C:CT	4.46413e-53	-1.95771e-09	-0.869323
21340636	chr2:21340636:G:A	1.91286e-53	-1.95771e-09	-1.7168
21340750	chr2:21340750:A:T	3.59716e-53	-1.95771e-09	-1.08525
21341140	chr2:21341140:C:T	2.03095e-53	-2.40349	0.7466
21341148	chr2:21341148:CCTACTCAT:C	1.58773e-52	-1.95771e-09	0.399491
21341493	chr2:21341493:A:G	3.69249e-53	-2.40977	1.35068
21342131	chr2:21342131:A:G	1.89764e-54	-2.27915	-1.74822
21342729	chr2:21342729:T:C	7.16904e-54	-2.69821	-1.53232e-09
21342921	chr2:21342921:G:A	3.41856e-53	-1.95771e-09	-1.13618
21343115	chr2:21343115:A:G	2.66354e-53	-1.95771e-09	-1.38574
21343701	chr2:21343701:T:C	4.69285e-53	-1.95771e-09	-0.819359
21343889	chr2:21343889:C:T	1.83191e-53	-1.95771e-09	-1.76004
21344192	chr2:21344192:C:T	3.41856e-53	-1.95771e-09	-1.13618
21344241	chr2:21344241:G:A	7.17653e-54	-2.69717	-1.53232e-09
21344828	chr2:21344828:A:C	2.60783e-53	-1.95771e-09	-1.40688
21345032	chr2:21345032:A:T	3.45345e-53	-1.95771e-09	-1.12603
21345066	chr2:21345066:G:A	1.8334e-53	-1.95771e-09	-1.75923
21345079	chr2:21345079:G:A	3.03058e-54	-1.80129	-1.75794
21345083	chr2:21345083:C:T	2.80959e-54	-2.14081	-1.49414
21345223	chr2:21345223:C:T	2.05628e-53	-1.95771e-09	-1.6445
21345533	chr2:21345533:G:T	1.99851e-53	-1.95771e-09	-1.673
21345604	chr2:21345604:C:T	3.2578e-53	-1.95771e-09	-1.18434
21345840	chr2:21345840:G:A	4.74402e-53	-1.95771e-09	-0.808513
21345845	chr2:21345845:A:G	1.99184e-53	-1.95771e-09	-1.67634
21345860	chr2:21345860:A:G	4.71882e-53	-1.95771e-09	-0.813839
21345907	chr2:21345907:T:C	2.04108e-53	-1.95771e-09	-1.65192
21345944	chr2:21345944:A:G	3.38205e-53	-1.95771e-09	-1.14692
21346319	chr2:21346319:G:A	3.29818e-54	-1.95055	-1.52406
21346663	chr2:21346663:T:A	1.9082e-53	-1.95771e-09	-1.71924
21347538	chr2:21347538:G:A	4.42591e-53	-1.95771e-09	-0.877923
21347566	chr2:21347566:T:C	3.05295e-54	-1.80324	-1.74864
21347588	chr2:21347588:A:G	1.92456e-53	-1.95771e-09	-1.7107
21347609	chr2:21347609:G:C	3.32454e-53	-1.95771e-09	-1.16407
21347636	chr2:21347636:C:T	2.28716e-54	-2.08867	-1.752
21347847	chr2:21347847:C:A	3.5501e-54	-1.66998	-1.73103
21348352	chr2:21348352:A:G	3.24854e-53	-1.95771e-09	-1.18719
21348416	chr2:21348416:A:G	3.48446e-53	-1.95771e-09	-1.11708
21348592	chr2:21348592:T:A	3.34383e-53	-1.95771e-09	-1.15828
21349168	chr2:21349168:A:G	2.03189e-53	-1.95771e-09	-1.65643
21349169	chr2:21349169:C:T	3.38551e-53	-1.95771e-09	-1.14589
21349713	chr2:21349713:A:T	2.20208e-53	-1.95771e-09	-1.576
21349718	chr2:21349718:C:G	2.52472e-53	-1.95771e-09	-1.43927
21350623	chr2:21350623:G:C	2.51752e-54	-1.98358	-1.76112
21351115	chr2:21351115:A:T	2.2702e-54	-2.09224	-1.75587
21351182	chr2:21351182:A:G	1.83523e-53	-1.95771e-09	-1.75823
21351227	chr2:21351227:G:A	2.73056e-53	-1.95771e-09	-1.36089
21351459	chr2:21351459:C:T	2.61132e-53	-1.95771e-09	-1.40554
21351750	chr2:21351750:G:C	3.40124e-53	-1.95771e-09	-1.14126
21351885	chr2:21351885:TC:T	1.82963e-53	-1.95771e-09	-1.76129
21352111	chr2:21352111:A:G	1.86591e-53	-1.95771e-09	-1.74165
21353663	chr2:21353663:A:C	3.78092e-53	-1.95771e-09	-1.03543
21353820	chr2:21353820:A:G	1.9206e-53	-1.95771e-09	-1.71276
21353927	chr2:21353927:TTC:T	2.62519e-53	-1.95771e-09	-1.40024
21354223	chr2:21354223:C:T	1.8882e-53	-1.95771e-09	-1.72977
21354365	chr2:21354365:C:G	1.77871e-52	-2.44767	2.96074
21354529	chr2:21354529:C:G	8.11919e-54	-2.53985	-0.0338989
21354708	chr2:21354708:G:A	3.9988e-53	-2.43563	1.45622
21354871	chr2:21354871:G:A	1.18503e-53	-2.67519	0.479562
21355051	chr2:21355051:T:C	3.73532e-53	-1.95771e-09	-1.04757
21355139	chr2:21355139:G:A	2.39465e-53	-1.95771e-09	-1.49216
21355369	chr2:21355369:T:C	6.9093e-54	-2.26755	-0.467567
21355510	chr2:21355510:A:G	1.18745e-53	-2.41595	0.222358
21355590	chr2:21355590:T:C	2.08667e-53	-1.95771e-09	-1.62983
21355596	chr2:21355596:G:T	2.23267e-53	-2.14765	0.58545
21355990	chr2:21355990:T:C	2.06849e-53	-1.95771e-09	-1.63858
21356258	chr2:21356258:C:T	2.53793e-52	0.959084	-0.0905472
21356272	chr2:21356272:G:A	1.86695e-53	-1.95771e-09	-1.74109
21356309	chr2:21356309:A:G	2.21242e-53	-1.95771e-09	-1.57131
21356462	chr2:21356462:A:C	2.05335e-53	-1.95771e-09	-1.64592
21356670	chr2:21356670:A:G	1.88127e-53	-1.95771e-09	-1.73345
21357247	chr2:21357247:G:A	1.37707e-52	-1.95771e-09	0.257145
21357339	chr2:21357339:C:T	4.15779e-53	-1.95771e-09	-0.940415
21357507	chr2:21357507:C:G	1.76064e-53	-1.79972	-1.53232e-09
21357843	chr2:21357843:C:G	2.00341e-54	-2.43564	-1.53749
21358036	chr2:21358036:A:G	8.30016e-54	-1.96538	-0.58633
21358066	chr2:21358066:C:T	2.01002e-54	-2.67485	-1.29499
21358390	chr2:21358390:A:G	6.99626e-53	1.33466	-1.75468
21358393	chr2:21358393:G:A	3.37864e-53	-1.95771e-09	-1.14792
21358592	chr2:21358592:T:C	5.26313e-54	-2.64054	-0.36672
21358739	chr2:21358739:T:A	1.23817e-54	-2.69886	-1.75549
21358806	chr2:21358806:C:T	9.31633e-54	-2.20463	-0.231582
21359294	chr2:21359294:G:A	2.16453e-53	-1.78559	0.192397
21359447	chr2:21359447:T:C	2.2618e-54	-2.69857	-1.15326
21360156	chr2:21360156:G:A	8.28122e-53	0.765106	-1.01651
21360230	chr2:21360230:C:T	4.07957e-54	-1.87703	-1.38496
21360531	chr2:21360531:A:G	1.83161e-53	-1.95771e-09	-1.7602
21360904	chr2:21360904:G:A	3.2427e-53	0.436826	-1.62582
21361120	chr2:21361120:A:T	1.03771e-53	-1.8084	-0.519974
21361821	chr2:21361821:TTC:T	2.23308e-53	-1.95771e-09	-1.56202
21362036	chr2:21362036:A:T	2.00539e-53	-1.95771e-09	-1.66956
21362166	chr2:21362166:C:T	3.25083e-53	-1.95771e-09	-1.18649
21362200	chr2:21362200:G:A	1.12531e-53	-2.0297	-0.217634
21362727	chr2:21362727:C:T	3.20874e-53	-1.95771e-09	-1.19952
21362783	chr2:21362783:T:C	1.85389e-53	-1.95771e-09	-1.74811
21362894	chr2:21362894:A:C	1.93528e-53	-1.95771e-09	-1.70514
21363245	chr2:21363245:T:C	2.30933e-54	-2.1182	-1.71282
21363382	chr2:21363382:C:T	3.25087e-53	-1.95771e-09	-1.18648
21363458	chr2:21363458:C:T	7.76709e-53	-1.95771e-09	-0.315502
21363591	chr2:21363591:C:T	1.05785e-51	-1.95771e-09	2.29601
21364322	chr2:21364322:G:A	4.27325e-53	-1.95771e-09	-0.913023
21364557	chr2:21364557:T:A	1.3798e-53	-0.282402	-1.76106
21364665	chr2:21364665:G:C	3.10884e-53	-1.95771e-09	-1.23115
21364693	chr2:21364693:G:C	3.45615e-53	-1.95771e-09	-1.12524
21364786	chr2:21364786:A:T	1.54663e-53	-1.93418	0.00485414
21364840	chr2:21364840:C:T	3.36034e-53	-1.95771e-09	-1.15336
21365350	chr2:21365350:T:C	3.10884e-53	-1.95771e-09	-1.23115
21365954	chr2:21365954:T:C	3.00147e-53	-1.95771e-09	-1.2663
21366345	chr2:21366345:C:T	3.10884e-53	-1.95771e-09	-1.23115
21366362	chr2:21366362:A:T	3.19881e-53	-1.95771e-09	-1.20262
21366679	chr2:21366679:A:C	3.07308e-53	-1.95771e-09	-1.24272
21366754	chr2:21366754:C:T	1.69052e-53	-0.0809867	-1.75937
21366817	chr2:21366817:C:T	3.09807e-53	-1.95771e-09	-1.23462
21367045	chr2:21367045:A:G	1.67406e-54	-2.65987	-1.49286
21368008	chr2:21368008:C:A	1.28384e-54	-2.66234	-1.75579
21368566	chr2:21368566:C:T	5.36584e-53	-1.95771e-09	-0.685345
21368762	chr2:21368762:T:A	7.17097e-54	-2.69794	-1.53232e-09
21369000	chr2:21369000:G:T	3.66674e-53	-1.95771e-09	-1.0661
21369490	chr2:21369490:G:C	1.75474e-54	-2.67974	-1.42592
21370173	chr2:21370173:T:G	1.92668e-54	-2.6951	-1.31708
21370197	chr2:21370197:T:C	2.6231e-53	-1.95771e-09	-1.40104
21370382	chr2:21370382:T:G	7.17244e-54	-2.69774	-1.53232e-09
21370516	chr2:21370516:G:C	1.91577e-53	-1.95771e-09	-1.71528
21370660	chr2:21370660:G:A	1.91645e-53	-1.95771e-09	-1.71492
21370972	chr2:21370972:A:G	2.11727e-53	-1.95771e-09	-1.61527
21371244	chr2:21371244:A:G	1.84441e-53	-1.95771e-09	-1.75324
21371454	chr2:21371454:T:C	2.51721e-54	-2.69725	-1.04758
21371573	chr2:21371573:GGAAA:G	5.76383e-53	-1.95771e-09	-0.613796
21372332	chr2:21372332:A:C	1.50947e-54	-2.66885	-1.58738
21372440	chr2:21372440:G:A	9.63976e-54	-2.40209	-1.53232e-09
21372792	chr2:21372792:A:G	1.89108e-53	-1.95771e-09	-1.72825
21372946	chr2:21372946:T:C	1.8387e-53	-1.95771e-09	-1.75634
21373159	chr2:21373159:C:A	1.83575e-53	-1.95771e-09	-1.75794
21373176	chr2:21373176:G:A	6.33553e-53	-1.95771e-09	-0.519224
21373343	chr2:21373343:T:G	2.59654e-53	-1.95771e-09	-1.41122
21374000	chr2:21374000:T:C	2.97772e-53	-0.00647966	-1.26776
21374129	chr2:21374129:G:A	1.83038e-53	-1.95771e-09	-1.76088
21374187	chr2:21374187:G:A	1.93403e-53	-1.95771e-09	-1.70579
21374359	chr2:21374359:A:G	1.93403e-53	-1.95771e-09	-1.70579
21374366	chr2:21374366:A:G	1.93526e-53	-1.95771e-09	-1.70515
21374459	chr2:21374459:A:C	4.18911e-53	-0.932911	-1.53232e-09
21374476	chr2:21374476:A:G	1.92773e-53	-1.95771e-09	-1.70906
21374542	chr2:21374542:A:G	3.31665e-53	0.586748	-1.75319
21374674	chr2:21374674:C:T	2.54418e-53	-1.43159	-1.53232e-09
21374704	chr2:21374704:CAA:C	4.71071e-53	-1.95771e-09	-0.81556
21374782	chr2:21374782:G:T	4.16003e-54	-2.29044	-0.952021
21374805	chr2:21374805:A:G	1.93403e-53	-1.95771e-09	-1.70579
21375014	chr2:21375014:C:CT	1.93403e-53	-1.95771e-09	-1.70579
21375167	chr2:21375167:G:A	2.81168e-52	-1.95771e-09	0.97097
21375168	chr2:21375168:C:T	2.84411e-52	-1.95771e-09	0.982437
21375218	chr2:21375218:T:C	1.93481e-53	-1.95771e-09	-1.70539
21375778	chr2:21375778:T:G	2.05731e-54	-2.67135	-1.27523
21375903	chr2:21375903:A:G	1.93403e-53	-1.95771e-09	-1.70579
21376016	chr2:21376016:G:A	7.63219e-53	-1.95771e-09	-0.333023
21376237	chr2:21376237:G:C	6.32795e-53	-1.95771e-09	-0.520421
21376542	chr2:21376542:T:G	2.05109e-53	-1.95771e-09	-1.64703
21376606	chr2:21376606:T:C	3.03117e-53	-0.0105311	-1.24592
21376638	chr2:21376638:T:C	2.04591e-53	-1.95771e-09	-1.64956
21376821	chr2:21376821:G:C	2.04825e-53	-1.95771e-09	-1.64841
21376944	chr2:21376944:G:T	1.92931e-53	-1.95771e-09	-1.70824
21377417	chr2:21377417:T:C	2.05109e-53	-1.95771e-09	-1.64703
21377494	chr2:21377494:A:C	2.52833e-54	-2.66327	-1.07716
21377509	chr2:21377509:T:C	2.05109e-53	-1.95771e-09	-1.64703
21377701	chr2:21377701:T:C	2.05109e-53	-1.95771e-09	-1.64703
21377710	chr2:21377710:C:G	2.05109e-53	-1.95771e-09	-1.64703
21377782	chr2:21377782:G:A	2.09579e-53	-1.95771e-09	-1.62547
21377955	chr2:21377955:G:GTTGT	2.05109e-53	-1.95771e-09	-1.64703
21378063	chr2:21378063:T:C	1.92362e-53	-1.95771e-09	-1.71119
21378078	chr2:21378078:T:C	2.5852e-53	-0.172987	-1.24261
21378412	chr2:21378412:T:G	2.11111e-53	-1.95771e-09	-1.61818
21378448	chr2:21378448:G:GGA	9.71319e-53	-1.95771e-09	-0.0919134
21378960	chr2:21378960:G:C	2.4443e-53	-0.318243	-1.1534
21379058	chr2:21379058:G:A	1.59417e-52	-1.95771e-09	0.403538
21379101	chr2:21379101:A:T	1.83444e-53	-1.95771e-09	-1.75866
21379107	chr2:21379107:G:C	2.05109e-53	-1.95771e-09	-1.64703
21379692	chr2:21379692:G:A	2.0515e-53	-1.95771e-09	-1.64683
21379725	chr2:21379725:C:T	1.63889e-54	-2.5611	-1.61287
21379746	chr2:21379746:G:A	1.88108e-53	-1.95771e-09	-1.73355
21379872	chr2:21379872:A:G	2.04972e-53	-1.95771e-09	-1.64769
21379873	chr2:21379873:A:T	2.42377e-54	-2.65723	-1.12543
21379968	chr2:21379968:G:A	2.01162e-53	-1.95771e-09	-1.66646
21380022	chr2:21380022:T:A	1.83211e-53	-1.95771e-09	-1.75993
21380915	chr2:21380915:T:A	2.34702e-54	-2.67817	-1.13666
21381623	chr2:21381623:G:A	2.30509e-54	-2.59851	-1.23435
21381717	chr2:21381717:A:G	4.23783e-54	-2.54792	-0.676011
21382131	chr2:21382131:A:G	4.22985e-54	-2.46848	-0.757338
21382473	chr2:21382473:A:G	4.2176e-54	-2.49931	-0.729402
21382775	chr2:21382775:A:G	2.29411e-53	-1.95771e-09	-1.53505
21383362	chr2:21383362:A:G	1.95894e-53	-1.95771e-09	-1.693
21384254	chr2:21384254:A:G	2.82862e-53	-1.95771e-09	-1.32561
21384459	chr2:21384459:T:A	8.02831e-54	-2.58501	-1.53232e-09
21384707	chr2:21384707:T:C	3.71787e-53	-1.95771e-09	-1.05225
21385056	chr2:21385056:C:A	7.79221e-54	-2.62233	0.0074697
21385291	chr2:21385291:A:T	9.66227e-54	-2.56789	0.168132
21385410	chr2:21385410:A:C	1.83234e-53	-1.95771e-09	-1.7598
21385434	chr2:21385434:T:C	2.20438e-53	-1.95771e-09	-1.57495
21385786	chr2:21385786:C:T	2.96722e-53	-1.95771e-09	-1.27777
21385787	chr2:21385787:A:G	1.86964e-53	-1.95771e-09	-1.73965
21385811	chr2:21385811:C:A	9.92707e-54	-2.26708	-0.105639
21385812	chr2:21385812:A:C	5.93571e-54	-2.40691	-0.480089
21386064	chr2:21386064:G:A	2.92043e-54	-1.83997	-1.75629
21386285	chr2:21386285:T:C	2.21739e-54	-2.23146	-1.6402
21386323	chr2:21386323:A:G	1.43503e-54	-2.67843	-1.62837
21386480	chr2:21386480:A:G	2.72534e-53	-1.95771e-09	-1.36281
21386536	chr2:21386536:C:T	7.32357e-52	-1.95771e-09	1.92828
21386666	chr2:21386666:C:G	2.85209e-53	-1.95771e-09	-1.31734
21387011	chr2:21387011:G:A	1.55115e-54	-2.49543	-1.73355
21387014	chr2:21387014:T:C	1.51097e-54	-2.49551	-1.75972
21387026	chr2:21387026:A:G	1.38466e-54	-2.6016	-1.74093
21387550	chr2:21387550:G:A	2.06394e-53	-1.95771e-09	-1.64078
21387692	chr2:21387692:A:C	2.99662e-53	-1.95771e-09	-1.26791
21387938	chr2:21387938:G:C	3.11127e-53	-1.95771e-09	-1.23037
21388041	chr2:21388041:A:G	1.44913e-54	-2.55989	-1.73713
21388435	chr2:21388435:C:T	1.38023e-54	-2.58756	-1.75817
21388531	chr2:21388531:G:A	1.35081e-54	-2.61417	-1.75311
21388657	chr2:21388657:C:T	1.98078e-53	-1.95771e-09	-1.68191
21389017	chr2:21389017:A:T	2.84488e-53	-1.95771e-09	-1.31988
21389038	chr2:21389038:C:T	1.3881e-54	-2.57947	-1.76057
21389111	chr2:21389111:G:T	2.83962e-53	-1.95771e-09	-1.32173
21389487	chr2:21389487:C:T	1.92538e-53	-1.95771e-09	-1.71028
21389598	chr2:21389598:G:A	3.19898e-53	-1.95771e-09	-1.20256
21389755	chr2:21389755:C:T	1.63496e-54	-2.61507	-1.56129
21389792	chr2:21389792:G:A	6.1454e-54	-2.53458	-0.317699
21390212	chr2:21390212:T:G	2.24472e-53	-1.95771e-09	-1.55682
21390384	chr2:21390384:G:A	1.39369e-54	-2.57701	-1.75902
21390405	chr2:21390405:T:C	2.44361e-54	-2.57177	-1.20273
21390528	chr2:21390528:CT:C	8.24319e-54	-2.5586	-1.53232e-09
21390561	chr2:21390561:G:A	2.43981e-53	-1.95771e-09	-1.47348
21390614	chr2:21390614:G:A	2.44425e-54	-2.64024	-1.13401
21390615	chr2:21390615:A:T	2.46162e-54	-2.63606	-1.13111
21390692	chr2:21390692:C:T	1.36683e-54	-2.5954	-1.76009
21391422	chr2:21391422:C:T	4.49906e-53	-1.95771e-09	-0.861529
21391496	chr2:21391496:A:G	5.62552e-53	-1.95771e-09	-0.638084
21391579	chr2:21391579:GTTCATTTTT:G	5.39838e-53	-1.95771e-09	-0.6793
21391831	chr2:21391831:G:A	4.91348e-53	-1.95771e-09	-0.773416
21392299	chr2:21392299:A:C	3.07326e-53	-1.95771e-09	-1.24266
21392468	chr2:21392468:A:G	2.49257e-53	-1.95771e-09	-1.45208
21392818	chr2:21392818:A:G	1.90387e-53	-1.95771e-09	-1.72151
21392948	chr2:21392948:C:T	1.54479e-54	-2.68738	-1.54571
21393231	chr2:21393231:G:A	1.56613e-54	-2.67784	-1.54154
21393304	chr2:21393304:G:A	5.65495e-53	-1.95771e-09	-0.632867
21393466	chr2:21393466:A:G	2.2993e-53	-1.95771e-09	-1.53279
21393800	chr2:21393800:T:G	2.96091e-53	-1.95771e-09	-1.2799
21393818	chr2:21393818:G:A	2.75064e-54	-2.63345	-1.02269
21393903	chr2:21393903:T:C	3.46777e-53	-1.95771e-09	-1.12189
21395264	chr2:21395264:T:C	2.86857e-54	-2.50812	-1.10605
21395546	chr2:21395546:A:C	2.02678e-53	-1.95771e-09	-1.65895
21395562	chr2:21395562:A:G	5.15456e-54	-2.48882	-0.539278
21395968	chr2:21395968:T:G	1.73476e-53	-2.45239	0.637864
21396018	chr2:21396018:T:A	3.70159e-53	-1.95771e-09	-1.05664
21396429	chr2:21396429:C:T	8.35343e-54	-2.48911	-0.0561972
21396437	chr2:21396437:A:G	2.29549e-53	-1.95771e-09	-1.53445
21396854	chr2:21396854:T:A	4.82381e-53	-1.95771e-09	-0.791834
21397127	chr2:21397127:A:G	1.90834e-53	-1.95771e-09	-1.71916
21397318	chr2:21397318:C:T	1.98377e-53	-1.95771e-09	-1.6804
21397397	chr2:21397397:G:A	3.12757e-54	-2.50013	-1.0276
21397584	chr2:21397584:T:G	2.01045e-53	-1.95771e-09	-1.66704
21397706	chr2:21397706:A:T	1.35741e-54	-2.60106	-1.76135
21397712	chr2:21397712:G:A	1.99088e-53	-1.95771e-09	-1.67682
21398381	chr2:21398381:C:T	1.86971e-53	-1.95771e-09	-1.73961
21398688	chr2:21398688:A:G	2.11191e-53	-1.95771e-09	-1.61781
21399152	chr2:21399152:C:T	3.98467e-53	-1.95771e-09	-0.982943
21399232	chr2:21399232:C:T	4.97343e-53	-1.95771e-09	-0.761288
21399390	chr2:21399390:A:G	2.02419e-53	-1.95771e-09	-1.66023
21399548	chr2:21399548:G:C	1.97216e-53	-1.95771e-09	-1.68627
21400339	chr2:21400339:C:T	1.97603e-53	-1.95771e-09	-1.68431
21400356	chr2:21400356:A:G	2.07763e-53	-1.95771e-09	-1.63417
21400648	chr2:21400648:GC:G	4.20861e-54	-2.69983	-0.531022
21401301	chr2:21401301:C:T	3.2777e-54	-2.69927	-0.78157
21401695	chr2:21401695:A:G	2.41523e-53	-1.95771e-09	-1.48361
21401888	chr2:21401888:T:C	5.4714e-53	-1.95771e-09	-0.665863
21401993	chr2:21401993:G:A	1.98377e-53	-1.95771e-09	-1.6804
21402202	chr2:21402202:G:A	5.71162e-53	-1.95771e-09	-0.622896
21402847	chr2:21402847:C:A	4.48786e-54	-2.69973	-0.466875
21403492	chr2:21403492:T:C	2.67896e-54	-2.61615	-1.06641
21403608	chr2:21403608:C:T	1.95482e-53	-1.95771e-09	-1.6951
21404133	chr2:21404133:C:T	2.11926e-53	-1.95771e-09	-1.61433
21404310	chr2:21404310:G:A	2.13026e-53	-1.95771e-09	-1.60915
21404318	chr2:21404318:C:T	3.33775e-54	-2.69944	-0.763246
21404442	chr2:21404442:T:C	2.69937e-54	-2.63616	-1.0388
21405035	chr2:21405035:TGA:T	2.84359e-53	-1.95771e-09	-1.32033
21405496	chr2:21405496:A:C	2.07975e-53	-1.95771e-09	-1.63315
21405521	chr2:21405521:C:T	2.07425e-53	-1.95771e-09	-1.6358
21405597	chr2:21405597:C:G	1.91025e-53	-1.95771e-09	-1.71817
21405956	chr2:21405956:T:C	3.18732e-53	-1.95771e-09	-1.20622
21405971	chr2:21405971:G:A	2.0084e-53	-1.95771e-09	-1.66806
21406064	chr2:21406064:T:C	2.13213e-53	-1.95771e-09	-1.60828
21406347	chr2:21406347:A:G	2.15596e-53	-1.95771e-09	-1.59716
21406549	chr2:21406549:G:A	6.71496e-54	-1.00504	-1.7586
21406848	chr2:21406848:A:G	3.4009e-53	-1.95771e-09	-1.14136
21407053	chr2:21407053:G:A	2.1023e-53	-1.95771e-09	-1.62237
21407497	chr2:21407497:C:T	3.44107e-53	-1.95771e-09	-1.12961
21407734	chr2:21407734:A:G	2.75104e-54	-2.56844	-1.08756
21407791	chr2:21407791:C:T	3.18323e-53	-1.95771e-09	-1.2075
21407878	chr2:21407878:A:G	2.16828e-53	-1.95771e-09	-1.59146
21408378	chr2:21408378:G:T	1.44917e-53	-2.51295	0.518538
21408532	chr2:21408532:G:C	1.86484e-53	-1.95771e-09	-1.74222
21408640	chr2:21408640:C:T	3.88654e-54	-2.69634	-0.614124
21409174	chr2:21409174:G:A	1.99257e-54	-2.47253	-1.50603
21409246	chr2:21409246:T:C	2.3682e-54	-2.69981	-1.10604
21409297	chr2:21409297:T:C	6.8655e-53	-1.95771e-09	-0.438889
21409607	chr2:21409607:TTG:T	2.59023e-53	-1.95771e-09	-1.41365
21409616	chr2:21409616:G:A	1.90282e-53	-1.95771e-09	-1.72206
21409903	chr2:21409903:A:G	2.02809e-53	-1.95771e-09	-1.6583
21410208	chr2:21410208:A:G	8.02941e-54	-2.58487	-1.53232e-09
21410459	chr2:21410459:G:C	2.81271e-53	-1.95771e-09	-1.33125
21410509	chr2:21410509:T:C	1.86139e-53	-1.95771e-09	-1.74408
21410644	chr2:21410644:A:G	2.31721e-53	-1.95771e-09	-1.52503
21410967	chr2:21410967:C:T	1.88956e-53	-1.95771e-09	-1.72905
21411601	chr2:21411601:T:C	4.1784e-53	-1.95771e-09	-0.935471
21411910	chr2:21411910:A:G	1.39897e-54	-2.57887	-1.75338
21411912	chr2:21411912:C:T	3.29236e-52	-1.95771e-09	1.12879
21411946	chr2:21411946:T:C	3.14372e-54	-2.6437	-0.878874
21412369	chr2:21412369:C:T	2.7254e-54	-2.6973	-0.96807
21412433	chr2:21412433:G:T	4.92568e-52	-1.95771e-09	1.53165
21413551	chr2:21413551:C:T	1.53056e-52	-1.95771e-09	0.362822
21413934	chr2:21413934:T:C	3.0641e-53	-1.95771e-09	-1.24564
21414025	chr2:21414025:A:G	3.20291e-53	-1.95771e-09	-1.20134
21414180	chr2:21414180:G:A	4.26633e-53	-1.95771e-09	-0.914644
21414336	chr2:21414336:T:C	4.26633e-53	-1.95771e-09	-0.914644
21414367	chr2:21414367:T:C	2.19466e-53	-1.95771e-09	-1.57937
21414566	chr2:21414566:G:T	4.26633e-53	-1.95771e-09	-0.914644
21414710	chr2:21414710:T:A	3.74241e-52	-1.95771e-09	1.25692
21414720	chr2:21414720:C:T	4.55268e-53	-1.95771e-09	-0.849683
21414722	chr2:21414722:T:G	4.26633e-53	-1.95771e-09	-0.914644
21414725	chr2:21414725:A:G	4.26633e-53	-1.95771e-09	-0.914644
21414781	chr2:21414781:TCTC:T	1.83091e-53	-1.95771e-09	-1.76059
21415198	chr2:21415198:A:T	4.26633e-53	-1.95771e-09	-0.914644
21415358	chr2:21415358:G:A	3.51561e-54	-2.62184	-0.788932
21415471	chr2:21415471:T:C	4.09996e-53	-1.95771e-09	-0.954421
21415735	chr2:21415735:G:T	4.09996e-53	-1.95771e-09	-0.954421
21415838	chr2:21415838:C:T	4.11152e-53	-1.95771e-09	-0.951604
21415843	chr2:21415843:C:T	2.4492e-53	-1.95771e-09	-1.46964
21416096	chr2:21416096:C:T	2.54901e-54	-2.69982	-1.03246
21416174	chr2:21416174:G:A	4.09996e-53	-1.95771e-09	-0.954421
21416349	chr2:21416349:A:G	3.15607e-52	-1.95771e-09	1.08651
21416836	chr2:21416836:T:C	2.48783e-54	-2.69647	-1.0601
21416853	chr2:21416853:T:C	4.10887e-53	-1.95771e-09	-0.95225
21417035	chr2:21417035:C:T	4.10749e-53	-1.95771e-09	-0.952586
21417789	chr2:21417789:G:A	4.9918e-54	-1.30288	-1.75731
21417971	chr2:21417971:G:A	4.00523e-53	-1.95771e-09	-0.977797
21418021	chr2:21418021:AG:A	2.63033e-54	-2.6997	-1.00118
21418355	chr2:21418355:G:C	4.18841e-53	-1.95771e-09	-0.933076
21419058	chr2:21419058:T:C	2.23341e-53	-1.95771e-09	-1.56187
21419451	chr2:21419451:T:C	2.23341e-53	-1.95771e-09	-1.56187
21419456	chr2:21419456:G:T	2.23341e-53	-1.95771e-09	-1.56187
21419565	chr2:21419565:T:C	2.23948e-53	-1.95771e-09	-1.55915
21419835	chr2:21419835:C:T	2.43627e-53	-1.95771e-09	-1.47493
21419982	chr2:21419982:A:T	2.3077e-53	-1.95771e-09	-1.52915
21420079	chr2:21420079:A:G	2.29047e-53	-1.95771e-09	-1.53664
21420149	chr2:21420149:A:C	2.26724e-53	-1.95771e-09	-1.54684
21420239	chr2:21420239:C:G	5.30182e-54	-1.29113	-1.7088
21420435	chr2:21420435:G:A	2.26347e-53	-1.95771e-09	-1.5485
21420487	chr2:21420487:A:G	2.23068e-53	-1.95771e-09	-1.56309
21420550	chr2:21420550:G:A	2.65303e-53	-1.95771e-09	-1.3897
21420577	chr2:21420577:C:T	1.84492e-53	-1.95771e-09	-1.75296
21420776	chr2:21420776:C:T	7.19586e-53	-1.95771e-09	-0.391892
21420973	chr2:21420973:G:A	2.67062e-53	-1.95771e-09	-1.38309
21420974	chr2:21420974:A:G	3.8741e-53	-1.95771e-09	-1.01109
21421132	chr2:21421132:G:A	1.89477e-54	-2.2985	-1.73039
21421471	chr2:21421471:A:G	7.10272e-54	-1.61628	-1.09122
21421530	chr2:21421530:T:C	1.37577e-54	-2.60934	-1.73963
21422072	chr2:21422072:T:C	4.79304e-53	-0.798234	-1.53232e-09
21422666	chr2:21422666:G:A	2.30241e-53	-1.95771e-09	-1.53144
21422877	chr2:21422877:C:G	1.94734e-53	-1.95771e-09	-1.69893
21423062	chr2:21423062:A:G	1.27531e-54	-2.68836	-1.73644
21423101	chr2:21423101:G:A	2.54223e-54	-2.69932	-1.03562
21423302	chr2:21423302:A:G	1.81642e-54	-2.6945	-1.37662
21423450	chr2:21423450:TG:T	1.7673e-53	-0.126394	-1.66955
21423549	chr2:21423549:C:A	1.39646e-54	-2.59545	-1.73859
21423754	chr2:21423754:T:A	8.72855e-53	-1.95771e-09	-0.198799
21423755	chr2:21423755:C:T	1.8792e-53	-1.95771e-09	-1.73455
21424070	chr2:21424070:C:T	2.03745e-53	-1.95771e-09	-1.6537
21424107	chr2:21424107:T:C	1.58068e-53	-2.03558	0.128032
21424116	chr2:21424116:A:G	4.64302e-53	-1.95771e-09	-0.830032
21424164	chr2:21424164:G:A	1.99152e-53	-1.95771e-09	-1.6765
21424640	chr2:21424640:A:C	2.5052e-52	-1.95771e-09	0.855554
21424834	chr2:21424834:T:A	2.03664e-53	-1.95771e-09	-1.6541
21424847	chr2:21424847:T:C	2.03281e-53	-1.95771e-09	-1.65598
21424851	chr2:21424851:T:C	1.90654e-53	-1.95771e-09	-1.72011
21425411	chr2:21425411:C:T	2.62063e-54	-2.69959	-1.00497
21425567	chr2:21425567:G:A	5.31847e-53	-1.95771e-09	-0.694212
21425675	chr2:21425675:A:C	1.92714e-53	-1.95771e-09	-1.70936
21425990	chr2:21425990:T:A	1.91993e-53	-1.95771e-09	-1.71311
21426049	chr2:21426049:C:A	9.28909e-52	-1.95771e-09	2.16603
21426624	chr2:21426624:C:G	8.49458e-53	-1.95771e-09	-0.22597
21426867	chr2:21426867:C:A	9.21129e-54	-2.6988	0.251248
21427200	chr2:21427200:C:T	1.8826e-53	-1.95771e-09	-1.73275
21427386	chr2:21427386:A:T	1.45694e-54	-2.6836	-1.60804
21427551	chr2:21427551:T:C	1.01328e-52	-1.95771e-09	-0.0496219
21427983	chr2:21427983:T:C	1.84708e-53	-1.95771e-09	-1.75179
21428723	chr2:21428723:A:G	2.0537e-54	-2.3393	-1.60904
21429049	chr2:21429049:T:C	3.11239e-54	-2.59473	-0.93786
21429663	chr2:21429663:G:T	1.83444e-53	-1.95771e-09	-1.75866
21429977	chr2:21429977:A:G	1.83262e-53	-1.95771e-09	-1.75965
21430173	chr2:21430173:T:C	1.98676e-53	-1.95771e-09	-1.67889
21430474	chr2:21430474:G:A	2.35443e-54	-2.66327	-1.14841
21430808	chr2:21430808:A:G	1.53641e-54	-2.64167	-1.59686
21431111	chr2:21431111:C:T	3.20313e-54	-2.54731	-0.956547
21431264	chr2:21431264:C:T	1.83255e-53	-1.95771e-09	-1.75969
21431401	chr2:21431401:A:G	5.29757e-53	-1.95771e-09	-0.69815
21431468	chr2:21431468:T:A	2.82124e-52	-1.95771e-09	0.974362
21431509	chr2:21431509:C:T	2.82367e-52	-1.95771e-09	0.975226
21431806	chr2:21431806:G:T	1.83844e-53	-1.95771e-09	-1.75648
21432268	chr2:21432268:G:A	6.11504e-53	-1.95771e-09	-0.554647
21432584	chr2:21432584:A:G	7.33242e-53	-1.95771e-09	-0.373092
21432885	chr2:21432885:G:A	5.96277e-52	-1.95771e-09	1.72272
21433009	chr2:21433009:C:T	3.02675e-52	-1.95771e-09	1.04468
21434157	chr2:21434157:A:G	2.82376e-52	-1.95771e-09	0.975256
21434513	chr2:21434513:C:T	1.96018e-53	-1.95771e-09	-1.69236
21434514	chr2:21434514:G:A	5.01651e-52	-1.95771e-09	1.54992
21434692	chr2:21434692:C:A	1.93938e-53	-1.95771e-09	-1.70303
21434731	chr2:21434731:C:T	2.69101e-52	-1.95771e-09	0.927105
21435642	chr2:21435642:G:A	2.6976e-52	-1.95771e-09	0.929549
21435921	chr2:21435921:T:C	3.17879e-54	-2.55749	-0.953993
21436952	chr2:21436952:C:A	2.09591e-53	-1.95771e-09	-1.62541
21437953	chr2:21437953:G:A	3.61487e-52	-1.95771e-09	1.22224
21438008	chr2:21438008:C:T	1.00333e-53	-2.36207	-1.53232e-09
21438315	chr2:21438315:T:C	4.72811e-54	-2.64511	-0.469344
21438593	chr2:21438593:T:G	3.22494e-53	-1.95771e-09	-1.19448
21438632	chr2:21438632:G:T	1.92313e-53	-1.95771e-09	-1.71145
21438686	chr2:21438686:A:T	2.61414e-52	-1.95771e-09	0.898123
21438714	chr2:21438714:CTG:C	4.15451e-54	-2.45651	-0.787282
21439443	chr2:21439443:C:T	7.42296e-52	-1.95771e-09	1.94176
21439444	chr2:21439444:G:A	2.97878e-52	-1.95771e-09	1.0287
21439908	chr2:21439908:C:T	1.83369e-53	-1.95771e-09	-1.75907
21440227	chr2:21440227:C:T	1.78781e-54	-2.46967	-1.61732
21440333	chr2:21440333:G:C	9.21143e-54	-2.44754	-1.53232e-09
21440474	chr2:21440474:A:G	1.84888e-53	-1.95771e-09	-1.75082
21440679	chr2:21440679:C:T	1.86148e-53	-1.95771e-09	-1.74403
21440697	chr2:21440697:C:T	2.05847e-52	-1.95771e-09	0.65915
21441429	chr2:21441429:G:A	4.4066e-54	-2.47432	-0.71056
21441579	chr2:21441579:G:A	1.58162e-54	-2.67786	-1.53168
21441683	chr2:21441683:G:C	2.58581e-52	-1.95771e-09	0.887227
21442756	chr2:21442756:T:C	2.61248e-53	-1.95771e-09	-1.4051
21443805	chr2:21443805:C:A	1.86082e-53	-1.95771e-09	-1.74438
21444017	chr2:21444017:G:C	1.82961e-53	-1.95771e-09	-1.76129
21444620	chr2:21444620:G:A	8.03985e-53	-1.95771e-09	-0.280987
21444706	chr2:21444706:A:C	2.22561e-52	-1.95771e-09	0.737219
21445306	chr2:21445306:C:T	1.99431e-53	-1.95771e-09	-1.6751
21445752	chr2:21445752:T:C	6.64353e-52	-1.95771e-09	1.83083
21446833	chr2:21446833:T:C	3.63005e-52	-1.95771e-09	1.22643
21446904	chr2:21446904:C:T	3.18704e-54	-2.57297	-0.935921
21446958	chr2:21446958:A:G	2.18068e-53	-1.95771e-09	-1.58576
21447075	chr2:21447075:A:G	3.63005e-52	-1.95771e-09	1.22643
21447128	chr2:21447128:G:A	1.93788e-53	-1.95771e-09	-1.7038
21447157	chr2:21447157:C:T	1.12952e-52	0.058984	-1.53232e-09
21447237	chr2:21447237:C:T	7.5193e-54	-2.65051	-1.53232e-09
21447513	chr2:21447513:A:G	3.72366e-52	-1.95771e-09	1.25189
21447723	chr2:21447723:A:G	2.00714e-53	-1.95771e-09	-1.66869
21448137	chr2:21448137:T:C	3.13956e-52	-1.95771e-09	1.08127
21448403	chr2:21448403:TAAAG:T	2.90766e-52	-1.95771e-09	1.00454
21448578	chr2:21448578:T:C	6.66679e-53	-1.95771e-09	-0.46826
21448627	chr2:21448627:A:G	3.36948e-54	-2.58268	-0.870547
21448970	chr2:21448970:A:G	7.23159e-52	-1.95771e-09	1.91565
21449264	chr2:21449264:T:C	1.90235e-53	-1.95771e-09	-1.72231
21449504	chr2:21449504:T:C	7.20179e-52	-1.95771e-09	1.91152
21449689	chr2:21449689:T:C	2.29452e-53	-1.95771e-09	-1.53488
21450616	chr2:21450616:T:C	3.33841e-52	-1.95771e-09	1.14268
21450689	chr2:21450689:A:G	2.30316e-53	-1.95771e-09	-1.53112
21450824	chr2:21450824:A:G	1.90395e-53	-1.95771e-09	-1.72147
21450931	chr2:21450931:C:T	1.98856e-53	-1.95771e-09	-1.67799
21451213	chr2:21451213:T:C	7.5927e-54	-2.6408	-1.53232e-09
21451579	chr2:21451579:G:A	7.16815e-52	-1.95771e-09	1.90684
21451634	chr2:21451634:G:A	2.02375e-53	-1.95771e-09	-1.66044
21451978	chr2:21451978:T:C	2.58581e-52	-1.95771e-09	0.887227
21452301	chr2:21452301:T:C	7.16815e-52	-1.95771e-09	1.90684
21452453	chr2:21452453:G:C	7.2104e-52	-1.95771e-09	1.91271
21452580	chr2:21452580:G:A	7.64792e-52	-1.95771e-09	1.97162
21452777	chr2:21452777:C:A	1.90395e-53	-1.95771e-09	-1.72147
21453137	chr2:21453137:C:G	2.90766e-52	-1.95771e-09	1.00454
21453238	chr2:21453238:C:T	7.26751e-54	-2.60291	-0.0816567
21453414	chr2:21453414:G:A	2.11952e-53	-1.95771e-09	-1.61421
21453521	chr2:21453521:C:G	7.21685e-52	-1.95771e-09	1.91361
21453614	chr2:21453614:C:T	1.94287e-53	-1.95771e-09	-1.70123
21454189	chr2:21454189:C:CT	8.37034e-53	-1.95771e-09	-0.240704
21454252	chr2:21454252:C:T	6.76457e-52	-1.95771e-09	1.84889
21454271	chr2:21454271:G:A	6.76457e-52	-1.95771e-09	1.84889
21454314	chr2:21454314:C:A	1.60353e-54	-2.68792	-1.50786
21454322	chr2:21454322:A:G	6.76457e-52	-1.95771e-09	1.84889
21454391	chr2:21454391:G:T	1.96233e-53	-1.95771e-09	-1.69127
21454433	chr2:21454433:T:C	2.33867e-53	-1.95771e-09	-1.51582
21454971	chr2:21454971:T:C	2.82346e-52	-1.95771e-09	0.97515
21455543	chr2:21455543:A:C	2.64894e-52	-1.95771e-09	0.911348
21455981	chr2:21455981:G:A	2.45306e-53	-1.95771e-09	-1.46806
21456192	chr2:21456192:T:C	1.89272e-53	-1.95771e-09	-1.72738
21456255	chr2:21456255:A:G	2.17474e-53	-1.95771e-09	-1.58849
21456473	chr2:21456473:G:T	1.94392e-53	-1.95771e-09	-1.70069
21457582	chr2:21457582:C:G	2.95582e-52	-1.95771e-09	1.02096
21457586	chr2:21457586:C:T	3.24496e-52	-1.95771e-09	1.11429
21457692	chr2:21457692:A:G	2.25384e-53	-1.95771e-09	-1.55276
21457765	chr2:21457765:A:G	2.88072e-52	-1.95771e-09	0.995228
21458062	chr2:21458062:C:A	2.18825e-53	-1.95771e-09	-1.5823
21458160	chr2:21458160:C:A	4.40071e-52	-1.95771e-09	1.41895
21458291	chr2:21458291:A:G	2.89208e-54	-2.63552	-0.970484
21458665	chr2:21458665:C:T	3.16501e-54	-2.6137	-0.902131
21459387	chr2:21459387:T:G	2.95098e-52	-1.95771e-09	1.01932
21460326	chr2:21460326:G:C	3.4204e-53	-1.95771e-09	-1.13564
21460413	chr2:21460413:T:C	1.42527e-54	-2.6801	-1.63352
21460561	chr2:21460561:A:C	6.76457e-52	-1.95771e-09	1.84889
21460732	chr2:21460732:G:A	6.70476e-52	-1.95771e-09	1.84
21460766	chr2:21460766:G:T	6.43646e-52	-1.95771e-09	1.79917
21461145	chr2:21461145:A:G	6.76457e-52	-1.95771e-09	1.84889
21461400	chr2:21461400:A:G	6.97829e-53	-1.95771e-09	-0.422595
21461574	chr2:21461574:A:G	6.79905e-52	-1.95771e-09	1.85397
21461589	chr2:21461589:C:T	2.38642e-53	-1.95771e-09	-1.4956
21461694	chr2:21461694:A:G	2.37986e-53	-1.95771e-09	-1.49836
21462204	chr2:21462204:T:C	1.44588e-54	-2.6413	-1.65796
21462323	chr2:21462323:T:A	3.272e-52	-1.95771e-09	1.12259
21462782	chr2:21462782:A:G	4.51649e-54	-2.63737	-0.522874
21462908	chr2:21462908:C:T	2.44123e-53	-1.95771e-09	-1.4729
21462927	chr2:21462927:C:A	5.2083e-53	-0.715145	-1.53232e-09
21463138	chr2:21463138:T:C	1.97825e-53	-1.95771e-09	-1.68319
21463207	chr2:21463207:A:G	3.32788e-52	-1.95771e-09	1.13952
21463526	chr2:21463526:T:C	3.27772e-52	-1.95771e-09	1.12433
21463942	chr2:21463942:A:G	7.87481e-52	-1.95771e-09	2.00086
21463993	chr2:21463993:A:G	1.35272e-54	-2.68876	-1.67711
21464902	chr2:21464902:C:T	1.45437e-53	-0.383463	-1.60737
21464947	chr2:21464947:C:T	2.01898e-54	-2.55551	-1.40988
21465018	chr2:21465018:C:A	2.49649e-53	-1.95771e-09	-1.45051
21465192	chr2:21465192:A:G	1.77374e-54	-2.56552	-1.52937
21465220	chr2:21465220:T:TTG	9.75491e-54	-1.82308	-0.567133
21465681	chr2:21465681:TG:T	5.49715e-53	-1.95771e-09	-0.661168
21465901	chr2:21465901:C:T	1.83446e-54	-2.60966	-1.45157
21465997	chr2:21465997:G:C	1.42112e-53	-2.01395	-1.53232e-09
21466346	chr2:21466346:C:G	2.26709e-53	-1.95771e-09	-1.5469
21466594	chr2:21466594:C:T	2.29402e-53	-1.95771e-09	-1.53509
21466775	chr2:21466775:A:G	1.83105e-53	-1.95771e-09	-1.76051
21466811	chr2:21466811:T:C	2.00124e-54	-2.4742	-1.50001
21466945	chr2:21466945:T:G	3.30216e-54	-2.69838	-0.775031
21467052	chr2:21467052:TAAATG:T	3.4092e-54	-2.62615	-0.815359
21467383	chr2:21467383:T:A	2.3045e-54	-2.37965	-1.45347
21467505	chr2:21467505:T:C	2.33381e-54	-2.36656	-1.45392
21467940	chr2:21467940:C:T	2.37998e-54	-2.38397	-1.41692
21467942	chr2:21467942:T:C	1.74051e-54	-2.69717	-1.41663
21468043	chr2:21468043:C:A	1.37313e-53	-2.0483	-1.53232e-09
21468299	chr2:21468299:C:T	2.0412e-54	-2.5026	-1.45184
21468343	chr2:21468343:A:G	2.79731e-54	-2.35686	-1.28247
21468749	chr2:21468749:A:G	3.3615e-53	-1.95771e-09	-1.15301
21468817	chr2:21468817:G:A	2.22813e-54	-2.20269	-1.66413
21469423	chr2:21469423:A:G	3.79122e-54	-2.58991	-0.745388
21469688	chr2:21469688:T:C	4.06712e-54	-2.58964	-0.675405
21469726	chr2:21469726:TA:T	4.90433e-54	-2.68914	-0.388724
21469811	chr2:21469811:T:C	4.14298e-54	-2.58202	-0.664546
21470232	chr2:21470232:A:G	2.08949e-54	-2.21552	-1.71554
21470323	chr2:21470323:C:T	3.479e-53	-1.95771e-09	-1.11865
21470372	chr2:21470372:T:C	4.15699e-54	-2.56779	-0.675405
21470718	chr2:21470718:T:C	1.99799e-53	-1.95771e-09	-1.67326
21470810	chr2:21470810:TCTG:T	2.31865e-53	-1.95771e-09	-1.52441
21471115	chr2:21471115:G:A	1.32467e-54	-2.68564	-1.70118
21471130	chr2:21471130:G:A	8.34752e-53	-1.95771e-09	-0.243433
21471233	chr2:21471233:T:C	5.14151e-53	-1.95771e-09	-0.728051
21471484	chr2:21471484:A:G	2.24092e-53	-1.95771e-09	-1.55851
21471579	chr2:21471579:A:G	1.36706e-53	-1.08929	-0.963441
21471593	chr2:21471593:G:A	4.40429e-53	-1.95771e-09	-0.882819
21471809	chr2:21471809:G:A	6.31943e-53	-1.95771e-09	-0.521769
21473137	chr2:21473137:G:A	1.85593e-53	-1.95771e-09	-1.74701
21473423	chr2:21473423:C:T	3.54299e-54	-2.59002	-0.812993
21473835	chr2:21473835:G:T	7.60898e-54	-2.63865	-1.53232e-09
21474102	chr2:21474102:C:T	1.95846e-53	-1.95771e-09	-1.69324
21474257	chr2:21474257:T:C	1.8375e-53	-1.95771e-09	-1.75699
21474842	chr2:21474842:T:C	1.36506e-54	-2.66504	-1.69174
21475274	chr2:21475274:C:T	5.32653e-53	-1.95771e-09	-0.692699
21475781	chr2:21475781:C:T	5.08388e-53	-1.95771e-09	-0.739322
21475801	chr2:21475801:A:G	2.17455e-53	-1.95771e-09	-1.58858
21475872	chr2:21475872:C:G	5.12957e-54	-2.60371	-0.429248
21476451	chr2:21476451:T:C	5.53345e-53	-1.95771e-09	-0.654587
21476917	chr2:21476917:G:A	1.35546e-54	-2.68048	-1.68336
21476926	chr2:21476926:G:A	4.74076e-53	-1.95771e-09	-0.809201
21477112	chr2:21477112:C:T	4.75296e-53	-1.95771e-09	-0.806631
21477294	chr2:21477294:A:G	3.77821e-54	-2.60849	-0.730245
21477447	chr2:21477447:G:C	4.76171e-53	-1.95771e-09	-0.804792
21477628	chr2:21477628:T:C	1.67218e-54	-2.62806	-1.5258
21477934	chr2:21477934:T:A	1.25744e-54	-2.67756	-1.76134
21478116	chr2:21478116:T:C	4.70111e-53	-1.95771e-09	-0.8176
21478259	chr2:21478259:G:A	4.71606e-53	-1.95771e-09	-0.814425
21478286	chr2:21478286:T:C	1.83166e-53	-1.95771e-09	-1.76017
21478695	chr2:21478695:G:A	1.96993e-53	-1.95771e-09	-1.6874
21479069	chr2:21479069:G:A	9.14533e-54	-2.67531	0.22057
21479249	chr2:21479249:A:C	4.08318e-54	-2.64033	-0.620773
21479690	chr2:21479690:C:T	3.9591e-53	-2.69548	1.7061
21479707	chr2:21479707:A:C	5.18996e-54	-2.69979	-0.321466
21479896	chr2:21479896:A:G	1.36436e-53	-2.47418	0.419473
21480229	chr2:21480229:C:T	2.86191e-54	-2.11265	-1.50384
21480273	chr2:21480273:C:T	1.90375e-53	-1.95771e-09	-1.72157
21480280	chr2:21480280:G:C	4.33676e-53	-1.95771e-09	-0.898271
21480350	chr2:21480350:A:T	6.47306e-53	-1.95771e-09	-0.49775
21480477	chr2:21480477:G:A	8.21339e-54	-2.50755	-0.054667
21480722	chr2:21480722:C:T	8.57664e-53	-1.95771e-09	-0.216356
21480849	chr2:21480849:G:A	8.68074e-53	-1.95771e-09	-0.204291
21481008	chr2:21481008:T:C	5.10114e-53	-1.95771e-09	-0.735934
21481216	chr2:21481216:T:C	3.15843e-53	-1.95771e-09	-1.21532
21481239	chr2:21481239:G:C	2.16964e-53	-1.95771e-09	-1.59084
21481450	chr2:21481450:A:G	1.71945e-52	-1.95771e-09	0.479191
21481582	chr2:21481582:C:T	2.30382e-53	-1.95771e-09	-1.53083
21481663	chr2:21481663:A:T	2.24473e-53	-1.95771e-09	-1.55681
21483157	chr2:21483157:G:A	9.88341e-54	-2.16819	-0.208931
21483184	chr2:21483184:G:A	1.45717e-52	-1.95771e-09	0.313681
21483233	chr2:21483233:A:G	2.06375e-53	-1.47627	-0.1646
21483453	chr2:21483453:A:G	2.21437e-53	-1.95771e-09	-1.57043
21483693	chr2:21483693:G:A	1.15965e-53	-2.21728	-1.53232e-09
21483863	chr2:21483863:G:A	4.27136e-54	-2.43127	-0.784781
21484014	chr2:21484014:C:T	5.69178e-54	-2.60551	-0.323451
21484111	chr2:21484111:T:C	3.10241e-53	-1.95771e-09	-1.23322
21484331	chr2:21484331:A:G	6.01047e-54	-2.56571	-0.30877
21484340	chr2:21484340:T:G	2.19127e-53	-1.95771e-09	-1.58091
21484445	chr2:21484445:G:A	1.38517e-53	-1.82938	-0.210197
21484462	chr2:21484462:C:T	2.6171e-52	1.89924	-0.999988
21484907	chr2:21484907:G:A	9.1212e-54	-2.53324	0.0758534
21485191	chr2:21485191:A:G	1.98762e-53	-1.95771e-09	-1.67846
21486967	chr2:21486967:T:C	2.44847e-53	-1.95771e-09	-1.46993
21487780	chr2:21487780:C:T	1.93121e-53	-1.95771e-09	-1.70725
21487786	chr2:21487786:C:A	2.09112e-53	-1.95771e-09	-1.6277
21487817	chr2:21487817:T:C	2.08684e-53	-1.95771e-09	-1.62975
21488244	chr2:21488244:T:G	7.60302e-54	-2.63944	-1.53232e-09
21488364	chr2:21488364:A:G	2.05441e-53	-1.95771e-09	-1.64541
21488453	chr2:21488453:T:G	1.9061e-53	-1.72034	-1.53232e-09
21488922	chr2:21488922:A:G	1.45042e-54	-2.67055	-1.62559
21489802	chr2:21489802:CT:C	1.90095e-53	-1.95771e-09	-1.72305
21490385	chr2:21490385:T:C	1.93523e-53	-1.95771e-09	-1.70517
21490651	chr2:21490651:T:C	1.81673e-54	-2.68391	-1.38704
21490678	chr2:21490678:A:G	3.02419e-53	-1.95771e-09	-1.25875
21490899	chr2:21490899:G:A	3.90356e-53	-1.00351	-1.53232e-09
21490991	chr2:21490991:T:A	1.48827e-54	-2.68454	-1.58583
21490992	chr2:21490992:T:C	2.19065e-53	-1.95771e-09	-1.5812
21491642	chr2:21491642:G:A	1.84164e-53	-1.95771e-09	-1.75474
21492191	chr2:21492191:G:A	1.38946e-54	-2.64759	-1.69147
21492272	chr2:21492272:A:T	3.15996e-53	-1.95771e-09	-1.21484
21492277	chr2:21492277:C:G	1.87281e-53	-1.73796	-1.53232e-09
21492554	chr2:21492554:T:C	3.17348e-53	-1.95771e-09	-1.21057
21493248	chr2:21493248:A:T	2.32216e-53	-1.95771e-09	-1.5229
21493281	chr2:21493281:G:A	1.44567e-54	-2.69418	-1.60523
21493531	chr2:21493531:T:C	4.2443e-53	-1.95771e-09	-0.919821
21494223	chr2:21494223:C:A	1.92933e-53	-1.95771e-09	-1.70823
21494390	chr2:21494390:A:C	3.58801e-53	-1.95771e-09	-1.0878
21494709	chr2:21494709:T:G	1.57487e-52	-1.95771e-09	0.391358
21495555	chr2:21495555:T:A	3.10994e-53	-1.95771e-09	-1.23079
21495833	chr2:21495833:C:T	1.34422e-53	-2.06958	-1.53232e-09
21496003	chr2:21496003:A:G	1.48619e-54	-2.68509	-1.58668
21496099	chr2:21496099:A:G	1.91925e-54	-2.65443	-1.36162
21496326	chr2:21496326:C:T	7.89471e-53	-0.299205	-1.53232e-09
21496542	chr2:21496542:A:G	1.96254e-53	-1.95771e-09	-1.69116
21496667	chr2:21496667:C:T	5.61768e-53	-1.95771e-09	-0.63948
21496711	chr2:21496711:G:A	2.07743e-54	-2.68777	-1.24908
21497335	chr2:21497335:G:T	1.83938e-53	-1.95771e-09	-1.75597
21497746	chr2:21497746:G:A	1.8394e-53	-1.95771e-09	-1.75596
21498009	chr2:21498009:G:A	1.42954e-54	-2.69671	-1.61392
21498964	chr2:21498964:C:T	1.86503e-54	-2.69033	-1.35437
21499009	chr2:21499009:A:G	1.90152e-53	-1.95771e-09	-1.72274
21499216	chr2:21499216:C:A	1.82978e-53	-1.95771e-09	-1.7612
21499259	chr2:21499259:A:G	2.0473e-54	-2.66121	-1.29025
21499490	chr2:21499490:C:T	2.08873e-53	-1.95771e-09	-1.62884
21499537	chr2:21499537:T:A	1.67932e-54	-2.69489	-1.45471
21499851	chr2:21499851:G:A	1.95272e-54	-2.24124	-1.75752
21500211	chr2:21500211:T:A	7.52742e-53	-1.95771e-09	-0.346845
21500690	chr2:21500690:A:G	1.67717e-54	-2.64704	-1.50384
21500743	chr2:21500743:A:C	2.11208e-53	-1.95771e-09	-1.61772
21500932	chr2:21500932:TTAAA:T	1.92823e-53	-1.95771e-09	-1.7088
21500971	chr2:21500971:C:T	1.55415e-53	-0.760643	-1.16382
21503243	chr2:21503243:C:T	2.15929e-53	-1.95771e-09	-1.59562
21504582	chr2:21504582:A:G	1.88277e-53	-1.95771e-09	-1.73265
21504986	chr2:21504986:G:A	2.36103e-53	-1.95771e-09	-1.5063
21506036	chr2:21506036:C:T	2.37687e-53	-1.95771e-09	-1.49961
21507213	chr2:21507213:A:G	1.88152e-53	-1.95771e-09	-1.73332
21507815	chr2:21507815:T:C	2.87294e-53	-1.31006	-1.53232e-09
21508738	chr2:21508738:A:T	1.04316e-52	-1.95771e-09	-0.0205614
21508936	chr2:21508936:T:C	2.40619e-53	-1.95771e-09	-1.48735
21513206	chr2:21513206:T:G	4.99792e-53	-1.95771e-09	-0.756377
21513217	chr2:21513217:G:A	2.29533e-53	-1.95771e-09	-1.53452
21513598	chr2:21513598:A:G	1.60439e-54	-2.49722	-1.69802
21514108	chr2:21514108:T:C	9.311e-53	-1.95771e-09	-0.134201
21514430	chr2:21514430:A:G	3.24202e-53	-1.95771e-09	-1.1892
21514748	chr2:21514748:T:C	2.79532e-53	-1.33745	-1.53232e-09
21515137	chr2:21515137:G:T	1.1119e-52	1.15608	-1.11282
21515422	chr2:21515422:C:T	5.26352e-53	-1.95771e-09	-0.704598
21515727	chr2:21515727:C:T	1.86495e-53	-1.95771e-09	-1.74216
21515773	chr2:21515773:G:T	1.83141e-53	-1.95771e-09	-1.76031
21516631	chr2:21516631:G:C	1.82959e-53	-1.95771e-09	-1.76131
21516794	chr2:21516794:G:A	1.82951e-53	-1.95771e-09	-1.76135
21517480	chr2:21517480:G:A	8.27152e-54	-2.55516	-1.53232e-09
21517555	chr2:21517555:A:G	1.83675e-53	-1.95771e-09	-1.7574
21518213	chr2:21518213:GAA:G	2.64561e-53	-1.3925	-1.53232e-09
21518692	chr2:21518692:T:C	2.6988e-53	-1.95771e-09	-1.37259
21518896	chr2:21518896:A:G	1.83202e-53	-1.95771e-09	-1.75998
21519399	chr2:21519399:C:T	1.82956e-53	-1.95771e-09	-1.76132
21519975	chr2:21519975:G:C	1.92896e-53	-1.95771e-09	-1.70842
21520028	chr2:21520028:C:G	3.40966e-54	-2.11177	-1.3296
21520165	chr2:21520165:C:T	2.48056e-53	-1.95771e-09	-1.45691
21520233	chr2:21520233:GC:G	1.22638e-53	-0.8317	-1.32963
21520973	chr2:21520973:CATATATAATA:C	7.28784e-53	-1.95771e-09	-0.379191
21521025	chr2:21521025:G:A	5.63772e-53	-1.95771e-09	-0.635919
21521466	chr2:21521466:G:A	1.74504e-54	-2.51834	-1.59287
21521576	chr2:21521576:T:A	9.3049e-53	-1.95771e-09	-0.134857
21522659	chr2:21522659:T:G	1.53582e-54	-2.52981	-1.70911
21523912	chr2:21523912:A:G	1.73369e-54	-2.42221	-1.69552
21523956	chr2:21523956:T:A	1.53981e-54	-2.47724	-1.75908
21524030	chr2:21524030:G:C	1.80878e-54	-2.67765	-1.39768
21524190	chr2:21524190:T:C	1.82951e-53	-1.95771e-09	-1.76135
21524616	chr2:21524616:G:A	2.47904e-53	-1.95771e-09	-1.45753
21525067	chr2:21525067:G:A	2.6974e-53	-1.95771e-09	-1.37311
21525655	chr2:21525655:C:T	2.48187e-53	-1.95771e-09	-1.45638
21526118	chr2:21526118:T:C	4.28541e-54	-1.48779	-1.72498
21526440	chr2:21526440:A:G	4.02686e-53	-1.95771e-09	-0.972411
21526561	chr2:21526561:C:G	3.4067e-54	-1.68768	-1.75456
21526779	chr2:21526779:T:TA	2.01698e-54	-2.63203	-1.33435
21526861	chr2:21526861:T:C	1.84939e-53	-1.95771e-09	-1.75054
21526975	chr2:21526975:G:A	1.83149e-53	-1.95771e-09	-1.76027
21527073	chr2:21527073:T:TC	1.83787e-53	-1.95771e-09	-1.75679
21527327	chr2:21527327:A:G	2.16261e-53	-1.59408	-1.53232e-09
21527831	chr2:21527831:T:C	1.08582e-52	-1.95771e-09	0.0195181
21528082	chr2:21528082:C:T	3.99923e-53	-1.95771e-09	-0.979295
21528143	chr2:21528143:A:G	3.99588e-53	-1.95771e-09	-0.980134
21528158	chr2:21528158:A:C	1.84939e-53	-1.95771e-09	-1.75054
21528321	chr2:21528321:T:C	2.36517e-53	-1.95771e-09	-1.50455
21528326	chr2:21528326:C:T	3.02721e-53	-1.95771e-09	-1.25776
21528816	chr2:21528816:C:T	2.66125e-53	-1.95771e-09	-1.3866
21529159	chr2:21529159:T:C	1.83737e-53	-1.95771e-09	-1.75706
21529329	chr2:21529329:G:A	2.48187e-53	-1.95771e-09	-1.45638
21529415	chr2:21529415:C:T	4.65649e-52	-0.436364	1.91181
21529747	chr2:21529747:G:T	2.41615e-53	-1.95771e-09	-1.48322
21529927	chr2:21529927:A:G	1.88652e-53	-1.95771e-09	-1.73067
21529962	chr2:21529962:G:C	2.41651e-53	-1.95771e-09	-1.48308
21529963	chr2:21529963:C:A	2.41651e-53	-1.95771e-09	-1.48308
21530595	chr2:21530595:C:T	9.33685e-53	-1.95771e-09	-0.131429
21530602	chr2:21530602:T:C	2.71338e-53	-1.3672	-1.53232e-09
21531004	chr2:21531004:A:C	1.02535e-53	-1.48393	-0.856438
21531271	chr2:21531271:C:T	2.42187e-53	-1.95771e-09	-1.48086
21531285	chr2:21531285:G:A	1.45221e-52	-1.95771e-09	0.310276
21531307	chr2:21531307:G:A	2.33237e-53	-1.95771e-09	-1.51851
21532313	chr2:21532313:T:G	2.24749e-53	-1.95771e-09	-1.55559
21533232	chr2:21533232:C:A	2.45036e-54	-2.0531	-1.71865
21533588	chr2:21533588:C:A	1.8711e-53	-1.95771e-09	-1.73887
21534386	chr2:21534386:T:C	3.30047e-53	-1.17133	-1.53232e-09
21534558	chr2:21534558:T:A	2.81644e-54	-1.87814	-1.75437
21534967	chr2:21534967:A:T	1.88539e-53	-1.95771e-09	-1.73126
21535346	chr2:21535346:A:C	1.87628e-53	-1.95771e-09	-1.73611
21535724	chr2:21535724:C:G	2.48187e-53	-1.95771e-09	-1.45638
21535971	chr2:21535971:A:G	2.48187e-53	-1.95771e-09	-1.45638
21536104	chr2:21536104:T:C	1.83833e-53	-1.95771e-09	-1.75654
21536197	chr2:21536197:G:A	1.43198e-54	-2.54863	-1.7603
21536252	chr2:21536252:C:T	9.49295e-53	-1.95771e-09	-0.114849
21536336	chr2:21536336:G:A	1.53047e-54	-2.50884	-1.73356
21536487	chr2:21536487:GT:G	2.36707e-53	-1.95771e-09	-1.50375
21537554	chr2:21537554:T:C	1.49965e-54	-2.56368	-1.69907
21537906	chr2:21537906:T:C	6.14136e-53	-1.95771e-09	-0.550352
21537991	chr2:21537991:A:C	2.41701e-53	-1.95771e-09	-1.48287
21538031	chr2:21538031:A:T	3.25068e-53	-1.95771e-09	-1.18653
21538175	chr2:21538175:A:G	1.9534e-53	-1.95771e-09	-1.69583
21538376	chr2:21538376:C:T	8.41033e-53	-1.95771e-09	-0.235938
21538429	chr2:21538429:C:T	1.8375e-53	-1.95771e-09	-1.75699
21538859	chr2:21538859:G:A	2.66437e-53	-1.95771e-09	-1.38543
21538993	chr2:21538993:G:A	6.92907e-53	-1.95771e-09	-0.429672
21539049	chr2:21539049:C:A	5.11143e-53	-1.95771e-09	-0.733919
21539923	chr2:21539923:T:A	1.85032e-53	-1.95771e-09	-1.75004
21539933	chr2:21539933:G:A	7.52106e-54	-2.65028	-1.53232e-09
21539952	chr2:21539952:A:G	2.2962e-53	-1.95771e-09	-1.53414
21540086	chr2:21540086:A:G	2.95626e-53	-1.28147	-1.53232e-09
21540926	chr2:21540926:C:T	1.9521e-54	-2.60837	-1.39071
21541437	chr2:21541437:T:C	1.97059e-54	-2.62084	-1.36881
21541448	chr2:21541448:G:A	2.41771e-53	-1.95771e-09	-1.48258
21541963	chr2:21541963:C:A	1.07802e-52	0.627331	-0.615015
21542137	chr2:21542137:G:A	2.48187e-53	-1.95771e-09	-1.45638
21542277	chr2:21542277:A:G	2.57139e-53	-1.95771e-09	-1.42095
21542597	chr2:21542597:G:A	2.98685e-54	-2.69323	-0.880537
21544063	chr2:21544063:C:T	3.01982e-52	-1.95771e-09	1.04238
21544462	chr2:21544462:A:G	5.36502e-53	-1.95771e-09	-0.685497
21545034	chr2:21545034:T:C	5.09431e-53	-1.95771e-09	-0.737274
21545112	chr2:21545112:T:C	7.34005e-53	-1.95771e-09	-0.372052
21545157	chr2:21545157:C:T	1.89692e-53	-1.95771e-09	-1.72517
21545383	chr2:21545383:C:A	1.93906e-53	-1.95771e-09	-1.7032
21545585	chr2:21545585:T:C	1.82299e-54	-2.53075	-1.53676
21545659	chr2:21545659:T:C	2.33434e-54	-2.69949	-1.12077
21545856	chr2:21545856:T:G	1.4219e-52	-1.95771e-09	0.289182
21545869	chr2:21545869:A:G	2.37053e-54	-2.13664	-1.66823
21546013	chr2:21546013:A:G	1.79886e-54	-2.51676	-1.56407
21546731	chr2:21546731:A:G	2.15088e-54	-2.69545	-1.20666
21546767	chr2:21546767:G:A	1.82173e-53	-1.09218	-0.673428
21547504	chr2:21547504:G:A	8.58502e-53	-1.95771e-09	-0.21538
21547697	chr2:21547697:CAT:C	2.92277e-53	-1.95771e-09	-1.29287
21548215	chr2:21548215:G:A	1.84292e-53	-1.95771e-09	-1.75405
21548515	chr2:21548515:C:A	5.39e-53	-1.95771e-09	-0.680853
21548769	chr2:21548769:T:C	2.55687e-53	-1.95771e-09	-1.42661
21549444	chr2:21549444:C:G	8.67095e-54	-2.508	-1.53232e-09
21549965	chr2:21549965:A:G	5.47917e-53	-1.95771e-09	-0.664444
21550082	chr2:21550082:C:A	5.58579e-53	-1.95771e-09	-0.645172
21550843	chr2:21550843:G:C	7.25062e-54	-2.6869	-1.53232e-09
21551289	chr2:21551289:T:C	5.36655e-53	-1.95771e-09	-0.685212
21551332	chr2:21551332:A:G	1.83686e-53	-1.95771e-09	-1.75734
21551750	chr2:21551750:T:A	1.84662e-53	-1.95771e-09	-1.75204
21552582	chr2:21552582:T:G	2.38284e-53	-1.95771e-09	-1.49711
21552627	chr2:21552627:C:T	7.39179e-53	-1.95771e-09	-0.365028
21553217	chr2:21553217:G:A	1.47295e-52	-1.95771e-09	0.324456
21553625	chr2:21553625:A:G	1.85343e-53	-1.95771e-09	-1.74836
21554079	chr2:21554079:T:C	1.70413e-54	-2.56446	-1.57047
21555010	chr2:21555010:T:TG	4.84077e-53	-1.95771e-09	-0.788324
21555012	chr2:21555012:T:G	3.32958e-54	-1.93065	-1.53449
21555285	chr2:21555285:G:C	1.86899e-53	-1.95771e-09	-1.74
21555294	chr2:21555294:C:T	2.36307e-53	-1.95771e-09	-1.50544
21555821	chr2:21555821:C:T	9.09568e-52	-1.10321	3.2482
21558629	chr2:21558629:A:G	1.22709e-52	-1.95771e-09	0.14183
21558717	chr2:21558717:A:G	1.8492e-53	-1.95771e-09	-1.75065
21559563	chr2:21559563:A:G	2.00129e-53	-1.95771e-09	-1.67161
21559697	chr2:21559697:G:A	1.82569e-52	-1.95771e-09	0.539147
21559960	chr2:21559960:G:A	2.52136e-53	-1.95771e-09	-1.4406
21560028	chr2:21560028:C:T	2.07987e-53	-1.95771e-09	-1.63309
21560681	chr2:21560681:T:C	2.07647e-53	-1.95771e-09	-1.63473
21560750	chr2:21560750:C:A	7.7079e-53	1.28785	-1.611
21560900	chr2:21560900:C:G	1.52144e-52	-1.95771e-09	0.356842
21561645	chr2:21561645:A:T	1.46028e-54	-2.5736	-1.71576
21561783	chr2:21561783:G:A	5.93069e-53	-1.95771e-09	-0.585258
21562172	chr2:21562172:A:G	3.84694e-53	-1.95771e-09	-1.01812
21562721	chr2:21562721:G:A	7.69234e-54	-2.62776	-1.53232e-09
21562782	chr2:21562782:G:A	3.90954e-53	-1.95771e-09	-1.00198
21562919	chr2:21562919:G:T	2.16309e-53	-1.59386	-1.53232e-09
21562984	chr2:21562984:G:A	1.89577e-53	-1.72577	-1.53232e-09
21563030	chr2:21563030:A:G	2.3684e-53	-1.95771e-09	-1.50318
21564552	chr2:21564552:CTAACAT:C	2.81366e-53	-1.95771e-09	-1.33091
21564554	chr2:21564554:A:G	1.82975e-53	-1.95771e-09	-1.76122
21564606	chr2:21564606:T:C	4.78454e-53	-0.800008	-1.53232e-09
21564698	chr2:21564698:A:G	8.24971e-53	-1.95771e-09	-0.25522
21564744	chr2:21564744:G:A	2.16007e-53	-1.95771e-09	-1.59526
21565224	chr2:21565224:G:A	2.46974e-53	-1.95771e-09	-1.46129
21565320	chr2:21565320:G:A	2.16966e-53	-1.95771e-09	-1.59083
21565454	chr2:21565454:T:C	1.89078e-52	-1.95771e-09	0.574175
21565859	chr2:21565859:T:G	1.28526e-54	-2.6574	-1.75963
21566085	chr2:21566085:A:C	2.57582e-53	-1.95771e-09	-1.41923
21566488	chr2:21566488:A:G	1.46633e-54	-2.69095	-1.59427
21566545	chr2:21566545:C:A	9.28769e-53	-1.95771e-09	-0.136708
21566570	chr2:21566570:A:G	1.81428e-52	-1.95771e-09	0.532875
21566716	chr2:21566716:G:A	1.41672e-54	-2.68928	-1.63036
21567338	chr2:21567338:T:G	2.99825e-53	-1.95771e-09	-1.26737
21567494	chr2:21567494:G:A	1.43286e-54	-2.55291	-1.7554
21567594	chr2:21567594:T:A	1.41925e-54	-2.63057	-1.68729
21567958	chr2:21567958:A:AT	1.63482e-54	-2.60202	-1.57443
21568190	chr2:21568190:C:T	3.43309e-53	-1.95771e-09	-1.13194
21568356	chr2:21568356:A:G	2.41757e-53	-1.95771e-09	-1.48264
21568383	chr2:21568383:C:T	1.83439e-52	-1.95771e-09	0.543901
21568551	chr2:21568551:T:G	2.01188e-53	-1.95771e-09	-1.66633
21568614	chr2:21568614:A:G	2.21702e-54	-2.56286	-1.30896
21569145	chr2:21569145:T:C	1.78128e-54	-2.34144	-1.74921
21569840	chr2:21569840:T:C	2.05833e-54	-2.57482	-1.37127
21569907	chr2:21569907:G:A	1.85896e-54	-2.31933	-1.72863
21570068	chr2:21570068:T:C	2.32979e-54	-2.45094	-1.37127
21570069	chr2:21570069:G:A	5.94195e-54	-1.8781	-1.00785
21570100	chr2:21570100:T:G	2.31156e-54	-2.45879	-1.37127
21570133	chr2:21570133:T:A	2.31427e-54	-2.45762	-1.37127
21570288	chr2:21570288:T:C	4.89048e-53	-1.95771e-09	-0.778108
21570302	chr2:21570302:T:C	4.27222e-53	-1.95771e-09	-0.913265
21570311	chr2:21570311:A:G	2.01503e-54	-2.30961	-1.65774
21570331	chr2:21570331:C:T	2.28361e-54	-2.47601	-1.36622
21570678	chr2:21570678:T:C	2.19741e-54	-2.47798	-1.40272
21570800	chr2:21570800:C:T	2.22472e-54	-2.46563	-1.40272
21570879	chr2:21570879:G:A	2.15991e-54	-2.4828	-1.41512
21571007	chr2:21571007:A:G	1.19839e-52	0.118168	-1.53232e-09
21571094	chr2:21571094:C:T	3.16925e-54	-2.11291	-1.40158
21571384	chr2:21571384:G:T	4.84853e-54	-1.65634	-1.43297
21571625	chr2:21571625:T:A	2.06662e-54	-2.26563	-1.67644
21571884	chr2:21571884:A:G	6.09063e-54	-1.92326	-0.937975
21572149	chr2:21572149:G:A	2.50465e-53	-1.95771e-09	-1.44725
21572303	chr2:21572303:A:G	7.14505e-53	-1.95771e-09	-0.398979
21572724	chr2:21572724:G:A	1.53262e-54	-2.55357	-1.68743
21572737	chr2:21572737:C:A	1.93422e-54	-2.29613	-1.71215
21572960	chr2:21572960:A:T	2.48031e-53	-1.95771e-09	-1.45701
21573806	chr2:21573806:G:A	9.843e-53	-1.95771e-09	-0.0786376
21574178	chr2:21574178:T:C	4.79804e-54	-2.00893	-1.09085
21574706	chr2:21574706:A:G	1.59406e-54	-2.54078	-1.66091
21575100	chr2:21575100:G:A	2.11808e-54	-2.4414	-1.47607
21575463	chr2:21575463:G:A	2.03093e-54	-2.47355	-1.48594
21575475	chr2:21575475:A:G	2.16915e-54	-2.43504	-1.45861
21575484	chr2:21575484:G:T	2.80614e-54	-2.14809	-1.48809
21575546	chr2:21575546:A:G	2.42471e-53	-1.95771e-09	-1.47969
21575857	chr2:21575857:A:G	2.14171e-54	-2.4414	-1.46498
21576118	chr2:21576118:T:C	4.71433e-53	-1.95771e-09	-0.81479
21576158	chr2:21576158:A:G	2.29061e-53	-1.95771e-09	-1.53658
21576408	chr2:21576408:A:G	2.32866e-53	-1.95771e-09	-1.52011
21576455	chr2:21576455:AT:A	3.75483e-53	-1.95771e-09	-1.04235
21576573	chr2:21576573:A:G	1.87483e-54	-2.5438	-1.49566
21576597	chr2:21576597:A:G	2.05009e-54	-2.48714	-1.46296
21576737	chr2:21576737:G:T	2.00747e-54	-2.27781	-1.6933
21577377	chr2:21577377:A:G	2.10803e-53	-1.95771e-09	-1.61965
21577525	chr2:21577525:G:A	2.72702e-54	-2.17416	-1.49061
21577631	chr2:21577631:A:G	2.05699e-53	-1.95771e-09	-1.64415
21578033	chr2:21578033:C:G	5.35037e-53	-1.95771e-09	-0.688232
21578035	chr2:21578035:G:A	2.05771e-53	-1.95771e-09	-1.6438
21578687	chr2:21578687:G:A	2.4858e-53	-1.95771e-09	-1.4548
21578689	chr2:21578689:A:G	2.08205e-54	-2.47355	-1.46108
21578918	chr2:21578918:G:A	8.33172e-54	-2.54791	-1.53232e-09
21578987	chr2:21578987:G:A	2.00426e-54	-2.49	-1.48271
21579325	chr2:21579325:GA:G	2.10673e-54	-2.45729	-1.46556
21579804	chr2:21579804:T:G	1.83117e-53	-1.95771e-09	-1.76044
21580011	chr2:21580011:C:T	2.88241e-53	-1.95771e-09	-1.30677
21580045	chr2:21580045:A:G	2.11631e-53	-1.95771e-09	-1.61572
21580271	chr2:21580271:G:A	4.9864e-54	-1.98268	-1.07859
21580913	chr2:21580913:G:A	2.13507e-53	-1.95771e-09	-1.6069
21580966	chr2:21580966:A:G	5.90897e-53	-1.95771e-09	-0.588927
21581049	chr2:21581049:A:G	5.19264e-53	-1.95771e-09	-0.718156
21581420	chr2:21581420:A:G	5.49848e-54	-2.19625	-0.767264
21581774	chr2:21581774:A:G	2.2886e-53	-1.95771e-09	-1.53746
21582352	chr2:21582352:A:G	5.57164e-54	-2.16587	-0.784429
21582508	chr2:21582508:T:G	5.51457e-54	-2.20315	-0.757434
21582542	chr2:21582542:T:C	3.57913e-53	-1.95771e-09	-1.09028
21582604	chr2:21582604:T:C	1.89728e-53	-1.95771e-09	-1.72498
21582661	chr2:21582661:G:A	7.87341e-53	-1.95771e-09	-0.301907
21582742	chr2:21582742:TAC:T	5.3089e-53	-1.95771e-09	-0.696013
21583079	chr2:21583079:G:T	2.1835e-53	-1.95771e-09	-1.58447
21583413	chr2:21583413:G:C	2.19161e-53	-1.95771e-09	-1.58076
21583422	chr2:21583422:GTCAAAGA:G	2.18821e-53	-1.95771e-09	-1.58231
21583587	chr2:21583587:G:A	2.43925e-53	-1.95771e-09	-1.47371
21583613	chr2:21583613:A:G	4.71498e-54	-1.97149	-1.14575
21583716	chr2:21583716:A:G	2.15101e-53	-1.95771e-09	-1.59946
21583942	chr2:21583942:A:C	3.08323e-53	-1.95771e-09	-1.23942
21584137	chr2:21584137:A:G	2.47383e-54	-2.23514	-1.52708
21584466	chr2:21584466:C:A	3.46089e-53	-1.95771e-09	-1.12387
21584578	chr2:21584578:A:G	8.58997e-54	-2.51739	-1.53232e-09
21585083	chr2:21585083:C:T	4.77169e-54	-1.96675	-1.13853
21586361	chr2:21586361:G:A	2.05699e-53	-1.95771e-09	-1.64415
21586623	chr2:21586623:G:A	1.84981e-53	-1.95771e-09	-1.75031
21586714	chr2:21586714:A:G	2.16263e-54	-2.57127	-1.32539
21586800	chr2:21586800:T:C	2.0242e-53	-1.95771e-09	-1.66022
21587293	chr2:21587293:T:G	1.921e-53	-1.95771e-09	-1.71255
21587880	chr2:21587880:A:AACAAGC	2.42956e-53	-1.95771e-09	-1.47769
21588060	chr2:21588060:G:C	3.28339e-53	-1.95771e-09	-1.17652
21588142	chr2:21588142:C:T	1.89728e-53	-1.95771e-09	-1.72498
21588379	chr2:21588379:C:T	2.95918e-53	-1.95771e-09	-1.28049
21589294	chr2:21589294:C:A	3.09307e-53	-1.95771e-09	-1.23623
21589391	chr2:21589391:TAC:T	5.02773e-53	-1.95771e-09	-0.75043
21589393	chr2:21589393:C:A	1.84614e-53	-1.95771e-09	-1.7523
21589441	chr2:21589441:G:A	1.19189e-52	-1.95771e-09	0.112727
21590035	chr2:21590035:T:C	1.83948e-53	-1.95771e-09	-1.75591
21590108	chr2:21590108:G:T	4.24398e-52	1.38269	-1.53232e-09
21590153	chr2:21590153:T:G	2.96341e-53	-1.95771e-09	-1.27906
21590380	chr2:21590380:T:G	2.34896e-53	-1.95771e-09	-1.51143
21590623	chr2:21590623:T:C	1.87617e-54	-2.27843	-1.76032
21591160	chr2:21591160:A:G	1.16435e-52	-1.95771e-09	0.0893518
21591210	chr2:21591210:A:G	7.54877e-53	-1.95771e-09	-0.344013
21592113	chr2:21592113:G:T	3.8104e-53	-1.95771e-09	-1.02766
21592731	chr2:21592731:T:A	4.38718e-52	3.16196	-1.74609
21592897	chr2:21592897:T:C	3.48275e-53	-1.95771e-09	-1.11758
21593029	chr2:21593029:A:C	3.15383e-53	-1.95771e-09	-1.21678
21593368	chr2:21593368:C:T	2.61196e-53	-1.95771e-09	-1.4053
21593871	chr2:21593871:A:G	2.28387e-53	-1.95771e-09	-1.53953
21593874	chr2:21593874:G:A	3.18011e-54	-1.87961	-1.63145
21594001	chr2:21594001:T:C	6.88691e-53	-1.95771e-09	-0.435775
21594036	chr2:21594036:G:T	2.51656e-53	-1.95771e-09	-1.44251
21594371	chr2:21594371:G:A	4.86585e-54	-1.98826	-1.09749
21594547	chr2:21594547:C:T	5.25132e-54	-1.91202	-1.09749
21595034	chr2:21595034:G:C	2.08915e-53	-1.95771e-09	-1.62864
21595204	chr2:21595204:G:A	1.83982e-53	-1.95771e-09	-1.75573
21596267	chr2:21596267:G:T	8.21125e-53	-1.95771e-09	-0.259893
21596441	chr2:21596441:A:G	8.20156e-53	-1.95771e-09	-0.261073
21596810	chr2:21596810:G:A	1.24879e-54	-2.68446	-1.76135
21597361	chr2:21597361:G:A	4.83356e-53	-1.95771e-09	-0.789816
21597518	chr2:21597518:C:T	1.95789e-53	-1.95771e-09	-1.69353
21598034	chr2:21598034:G:A	1.35829e-54	-2.62236	-1.7394
21598164	chr2:21598164:T:A	6.86653e-53	-1.95771e-09	-0.438739
21598281	chr2:21598281:T:G	1.95789e-53	-1.95771e-09	-1.69353
21598518	chr2:21598518:A:G	1.30097e-54	-2.64369	-1.76119
21599354	chr2:21599354:T:C	2.61565e-53	-1.95771e-09	-1.40388
21599698	chr2:21599698:A:T	7.15797e-54	-2.69976	-1.53232e-09
21599871	chr2:21599871:C:T	2.14633e-53	-1.95771e-09	-1.60164
21600204	chr2:21600204:A:G	1.36568e-52	-1.95771e-09	0.248836
21600520	chr2:21600520:A:G	5.66827e-53	-1.95771e-09	-0.630514
21600734	chr2:21600734:G:A	2.82442e-53	-1.95771e-09	-1.32709
21601184	chr2:21601184:A:T	1.4094e-54	-2.69673	-1.62809
21601858	chr2:21601858:T:C	2.10934e-53	-1.95771e-09	-1.61902
21601950	chr2:21601950:A:G	1.27904e-54	-2.69436	-1.72752
21602014	chr2:21602014:A:T	3.19181e-53	-1.95771e-09	-1.20481
21602138	chr2:21602138:C:A	2.39679e-53	-1.95771e-09	-1.49127
21602335	chr2:21602335:G:C	6.22535e-54	-2.52807	-0.311279
21602372	chr2:21602372:A:C	1.90239e-53	-1.95771e-09	-1.72229
21602522	chr2:21602522:T:C	6.49509e-54	-1.38512	-1.41182
21602607	chr2:21602607:TG:T	7.5812e-54	-2.64231	-1.53232e-09
21602827	chr2:21602827:A:G	2.57144e-53	-1.95771e-09	-1.42093
21602988	chr2:21602988:A:G	1.66774e-54	-2.41509	-1.74142
21603029	chr2:21603029:T:C	1.85385e-53	-1.95771e-09	-1.74813
21603246	chr2:21603246:C:T	1.53143e-54	-2.48044	-1.76134
21603267	chr2:21603267:C:T	1.86552e-53	-1.95771e-09	-1.74186
21604063	chr2:21604063:G:T	1.52703e-54	-2.60556	-1.63909
21604366	chr2:21604366:A:C	6.27061e-53	-1.95771e-09	-0.529525
21604452	chr2:21604452:T:G	3.44881e-53	-1.95771e-09	-1.12737
21604856	chr2:21604856:G:A	1.85934e-53	-1.95771e-09	-1.74518
21605261	chr2:21605261:C:T	4.18079e-53	-1.95771e-09	-0.934898
21605306	chr2:21605306:T:C	1.85888e-53	-1.95771e-09	-1.74543
21605646	chr2:21605646:A:G	2.65508e-53	-1.95771e-09	-1.38892
21605658	chr2:21605658:A:G	2.11978e-53	-1.95771e-09	-1.61408
21605720	chr2:21605720:T:C	2.28667e-53	-1.95771e-09	-1.5383
21605746	chr2:21605746:C:T	1.23579e-54	-2.69703	-1.75924
21606048	chr2:21606048:G:A	2.62834e-53	-1.95771e-09	-1.39905
21606096	chr2:21606096:C:T	1.85934e-53	-1.95771e-09	-1.74518
21607047	chr2:21607047:G:T	9.42508e-53	-1.95771e-09	-0.122024
21607324	chr2:21607324:T:C	1.4579e-54	-2.65501	-1.63598
21607409	chr2:21607409:T:A	2.18605e-53	-1.95771e-09	-1.5833
21607695	chr2:21607695:C:T	2.6906e-53	-1.95771e-09	-1.37563
21607757	chr2:21607757:A:G	1.35898e-54	-2.6233	-1.73796
21607848	chr2:21607848:T:A	7.68826e-53	-1.95771e-09	-0.325704
21608841	chr2:21608841:A:G	1.6215e-54	-2.46326	-1.72137
21609177	chr2:21609177:A:G	1.01806e-53	-2.3475	-1.53232e-09
21609410	chr2:21609410:TA:T	1.86936e-53	-1.95771e-09	-1.7398
21609465	chr2:21609465:T:C	2.9184e-53	-1.95771e-09	-1.29436
21609467	chr2:21609467:C:T	1.35365e-52	-1.95771e-09	0.23999
21609749	chr2:21609749:G:A	1.4903e-54	-2.53512	-1.73388
21610496	chr2:21610496:A:T	1.52305e-54	-2.48595	-1.76131
21611159	chr2:21611159:ACT:A	8.79494e-53	-1.95771e-09	-0.191222
21611894	chr2:21611894:T:C	1.39699e-54	-2.63472	-1.69894
21612137	chr2:21612137:C:T	1.97587e-53	-1.95771e-09	-1.68439
21612285	chr2:21612285:C:T	5.71623e-54	-1.16333	-1.76134
21612286	chr2:21612286:C:T	2.00016e-53	-1.95771e-09	-1.67217
21612763	chr2:21612763:A:G	1.37432e-54	-2.64567	-1.70435
21613095	chr2:21613095:G:A	1.66808e-54	-2.4801	-1.67621
21613167	chr2:21613167:G:A	1.8819e-53	-1.95771e-09	-1.73312
21613293	chr2:21613293:C:T	1.42669e-54	-2.61468	-1.69795
21613917	chr2:21613917:T:TC	8.91181e-53	-1.95771e-09	-0.178021
21614572	chr2:21614572:A:C	1.3626e-54	-2.68425	-1.67433
21614616	chr2:21614616:C:T	1.98815e-53	-1.95771e-09	-1.6782
21614724	chr2:21614724:C:T	1.24515e-54	-2.6961	-1.75263
21614766	chr2:21614766:G:A	7.5829e-54	-2.64209	-1.53232e-09
21614809	chr2:21614809:C:T	1.53354e-54	-2.47907	-1.76133
21615071	chr2:21615071:T:C	2.62852e-52	-1.95771e-09	0.903607
21615169	chr2:21615169:T:G	1.87456e-53	-1.95771e-09	-1.73703
21615233	chr2:21615233:T:C	1.44706e-54	-2.53748	-1.76097
21616050	chr2:21616050:C:T	1.15208e-52	-1.95771e-09	0.0787527
21616121	chr2:21616121:A:T	2.45765e-53	-1.95771e-09	-1.46619
21616124	chr2:21616124:T:G	1.43619e-54	-2.61247	-1.69352
21616283	chr2:21616283:C:T	2.01434e-53	-1.95771e-09	-1.66511
21616496	chr2:21616496:TA:T	3.36224e-53	-1.15279	-1.53232e-09
21616873	chr2:21616873:C:T	1.38108e-54	-2.69974	-1.64538
21617221	chr2:21617221:C:T	1.24998e-54	-2.69675	-1.7481
21617569	chr2:21617569:G:A	3.31504e-53	-1.95771e-09	-1.16693
21617597	chr2:21617597:G:A	1.25626e-54	-2.69909	-1.74076
21617792	chr2:21617792:T:C	1.35761e-54	-2.6917	-1.67055
21618797	chr2:21618797:T:C	2.03684e-53	-1.95771e-09	-1.654
21619148	chr2:21619148:G:T	1.39352e-54	-2.6804	-1.65574
21619227	chr2:21619227:G:A	1.9765e-53	-1.95771e-09	-1.68407
21620443	chr2:21620443:C:T	1.24984e-54	-2.69193	-1.75304
21620449	chr2:21620449:A:G	1.24706e-54	-2.69335	-1.75384
21620988	chr2:21620988:T:A	1.25115e-54	-2.69312	-1.7508
21621374	chr2:21621374:A:G	3.77255e-53	-1.95771e-09	-1.03765
21622026	chr2:21622026:T:C	1.40611e-54	-2.69278	-1.63437
21622312	chr2:21622312:C:T	1.42585e-54	-2.69599	-1.61722
21622829	chr2:21622829:C:T	1.34856e-54	-2.69729	-1.67165
21623150	chr2:21623150:C:A	1.91509e-53	-1.95771e-09	-1.71564
21623206	chr2:21623206:G:A	1.89229e-53	-1.95771e-09	-1.72761
21623238	chr2:21623238:C:T	3.12608e-53	-1.95771e-09	-1.22562
21623298	chr2:21623298:C:T	1.26146e-54	-2.6827	-1.75302
21623314	chr2:21623314:G:A	1.42005e-54	-2.67593	-1.64136
21623538	chr2:21623538:G:A	4.73128e-53	-1.95771e-09	-0.811202
21623993	chr2:21623993:C:A	1.29693e-54	-2.64795	-1.76004
21624677	chr2:21624677:G:T	2.24396e-53	-1.95771e-09	-1.55716
21624690	chr2:21624690:T:C	1.96742e-54	-2.69385	-1.29741
21624823	chr2:21624823:A:G	2.05736e-54	-2.68881	-1.25776
21624839	chr2:21624839:C:G	1.46359e-54	-2.63678	-1.65032
21624848	chr2:21624848:G:GA	1.45185e-54	-2.63544	-1.65971
21624855	chr2:21624855:C:T	1.46522e-54	-2.62766	-1.65832
21625367	chr2:21625367:C:A	1.83037e-53	-1.95771e-09	-1.76088
21625642	chr2:21625642:A:G	1.17806e-53	-2.20153	-1.53232e-09
21625757	chr2:21625757:C:A	1.8811e-54	-2.69418	-1.34195
21625776	chr2:21625776:T:C	2.58671e-53	-1.41501	-1.53232e-09
21625808	chr2:21625808:C:T	2.12991e-54	-2.69037	-1.22153
21625810	chr2:21625810:T:C	1.31684e-54	-2.69115	-1.7016
21625865	chr2:21625865:C:G	1.83264e-54	-2.68916	-1.37306
21626049	chr2:21626049:G:A	1.54196e-54	-2.69363	-1.5413
21626725	chr2:21626725:T:C	5.89646e-53	-1.95771e-09	-0.591046
21626799	chr2:21626799:G:A	1.93559e-54	-2.68537	-1.3222
21627393	chr2:21627393:C:T	7.158e-54	-2.69975	-1.53232e-09
21627830	chr2:21627830:T:C	1.89134e-54	-2.3332	-1.69749
21629680	chr2:21629680:C:T	1.4717e-54	-2.69972	-1.58185
21629728	chr2:21629728:C:G	6.89514e-53	-1.95771e-09	-0.434581
21629909	chr2:21629909:G:T	1.48611e-54	-2.69969	-1.57212
21630208	chr2:21630208:A:G	1.83097e-53	-1.95771e-09	-1.76055
21630640	chr2:21630640:C:T	2.11227e-53	-1.61764	-1.53232e-09
21631529	chr2:21631529:G:A	7.58636e-54	-2.64163	-1.53232e-09
21632145	chr2:21632145:T:G	1.28378e-54	-2.68699	-1.73118
21632348	chr2:21632348:T:A	5.80956e-53	-1.95771e-09	-0.605894
21632354	chr2:21632354:T:G	1.7958e-54	-2.33659	-1.74594
21632655	chr2:21632655:T:C	2.09812e-53	-1.95771e-09	-1.62436
21632716	chr2:21632716:G:A	1.11922e-52	-1.95771e-09	0.0498217
21633974	chr2:21633974:A:G	1.83657e-53	-1.95771e-09	-1.7575
21634086	chr2:21634086:G:A	2.68188e-53	-1.95771e-09	-1.37888
21634559	chr2:21634559:C:T	1.42686e-53	-2.00992	-1.53232e-09
21634673	chr2:21634673:T:C	1.25935e-53	-2.1348	-1.53232e-09
21635438	chr2:21635438:A:G	2.24406e-54	-2.43757	-1.42213
21635701	chr2:21635701:A:G	4.8739e-53	-1.95771e-09	-0.781503
21636066	chr2:21636066:C:T	7.37037e-53	-1.95771e-09	-0.36793
21636604	chr2:21636604:T:C	6.59239e-53	-1.95771e-09	-0.479481
21636788	chr2:21636788:A:G	2.73755e-53	-1.95771e-09	-1.35834
21636804	chr2:21636804:A:C	6.37651e-53	-1.95771e-09	-0.512778
21636841	chr2:21636841:C:T	1.69267e-53	-1.69188	-0.147207
21636957	chr2:21636957:TCTAA:T	1.61175e-53	-1.69399	-0.194091
21637202	chr2:21637202:A:T	1.6936e-53	-1.64104	-0.197502
21637395	chr2:21637395:A:G	1.23635e-54	-2.69448	-1.76134
21637402	chr2:21637402:C:A	7.17755e-54	-2.69703	-1.53232e-09
21637507	chr2:21637507:C:T	2.29269e-54	-2.33051	-1.50775
21638045	chr2:21638045:T:C	7.13102e-53	-1.95771e-09	-0.400944
21638302	chr2:21638302:G:A	4.83401e-53	-1.58761	0.797892
21638839	chr2:21638839:C:T	1.68627e-53	-1.69613	-0.146746
21639007	chr2:21639007:C:A	3.38838e-53	-1.95771e-09	-1.14505
21639141	chr2:21639141:T:C	2.58933e-51	3.19117	-1.53232e-09
21639183	chr2:21639183:C:T	1.42205e-53	-1.66546	-0.347836
21639220	chr2:21639220:C:G	2.51929e-54	-2.12518	-1.61882
21639885	chr2:21639885:A:C	4.32493e-53	-1.5857	0.684701
21640375	chr2:21640375:A:G	1.51169e-54	-2.60609	-1.64866
21640398	chr2:21640398:G:A	4.28814e-53	-1.57028	0.660732
21640531	chr2:21640531:A:G	1.56503e-54	-2.61222	-1.60786
21640690	chr2:21640690:A:C	1.48274e-53	-1.67426	-0.297243
21640861	chr2:21640861:G:A	1.78597e-53	-1.57249	-0.212947
21640991	chr2:21640991:G:A	2.3532e-53	-1.55803	0.0484104
21641028	chr2:21641028:G:T	2.51271e-53	-1.95771e-09	-1.44404
21641081	chr2:21641081:G:A	2.10059e-53	-1.41809	-0.20509
21641084	chr2:21641084:C:T	3.19844e-53	-1.01381	-0.188926
21641180	chr2:21641180:C:T	1.8506e-53	-1.6853	-0.0645879
21641190	chr2:21641190:G:C	3.10204e-53	-1.95771e-09	-1.23334
21641447	chr2:21641447:G:A	1.81581e-53	-1.55584	-0.213033
21641817	chr2:21641817:T:C	7.07627e-53	-1.95771e-09	-0.408651
21641845	chr2:21641845:A:G	3.3833e-53	-1.35467	0.208123
21642699	chr2:21642699:G:C	5.11277e-54	-2.69174	-0.344506
21643111	chr2:21643111:T:C	2.13224e-53	-1.95771e-09	-1.60823
21643807	chr2:21643807:G:A	2.54262e-53	-1.95771e-09	-1.4322
21644116	chr2:21644116:GAGCAAAATCACCTGAGTTGACAACCACTTCTCTAC:G	1.56077e-54	-2.63768	-1.58513
21644161	chr2:21644161:A:G	6.50997e-53	-1.95771e-09	-0.492063
21644404	chr2:21644404:G:C	3.85361e-53	-1.95771e-09	-1.01639
21644467	chr2:21644467:T:C	3.54466e-53	-1.09996	-1.53232e-09
21644631	chr2:21644631:A:G	9.68919e-53	-1.27918	1.18479
21644689	chr2:21644689:G:A	9.81821e-53	-1.32044	1.23928
21645597	chr2:21645597:T:C	6.9141e-53	-1.31121	0.879375
21646020	chr2:21646020:T:C	2.54625e-53	-1.95771e-09	-1.43077
21646343	chr2:21646343:T:A	1.45345e-54	-2.6122	-1.68184
21646433	chr2:21646433:C:T	3.51517e-53	-1.10831	-1.53232e-09
21647137	chr2:21647137:A:C	7.08121e-53	-1.95771e-09	-0.407954
21647628	chr2:21647628:G:GAGCT	1.52891e-54	-2.6301	-1.61333
21648386	chr2:21648386:G:A	4.1815e-53	-1.95771e-09	-0.934728
21650571	chr2:21650571:C:T	6.75225e-53	-1.05832	0.602795
21651178	chr2:21651178:A:G	1.89448e-53	-1.95771e-09	-1.72645
21651197	chr2:21651197:A:G	1.42854e-54	-2.64196	-1.66938
21652030	chr2:21652030:C:G	3.49387e-54	-1.66254	-1.75443
21653935	chr2:21653935:C:T	1.82963e-53	-1.95771e-09	-1.76129
21655176	chr2:21655176:A:C	1.31512e-53	-2.09147	-1.53232e-09
21655418	chr2:21655418:T:C	4.37016e-53	-1.95771e-09	-0.890598
21655458	chr2:21655458:C:T	1.56949e-53	-1.91465	-1.53232e-09
21656044	chr2:21656044:C:T	6.18535e-53	-1.95771e-09	-0.543214
21656187	chr2:21656187:G:A	4.10769e-53	-1.95771e-09	-0.952537
21657437	chr2:21657437:T:C	1.88855e-53	-1.95771e-09	-1.72959
21657528	chr2:21657528:C:T	9.26466e-53	-1.95771e-09	-0.13919
21658295	chr2:21658295:G:A	1.13721e-53	-2.23682	-1.53232e-09
21658687	chr2:21658687:T:C	2.97576e-53	-1.17067	-0.10423
21658761	chr2:21658761:C:G	1.98186e-53	-1.95771e-09	-1.68136
21658875	chr2:21658875:G:A	2.71104e-53	-1.95771e-09	-1.36806
21659087	chr2:21659087:C:T	1.39931e-54	-2.60999	-1.72202
21659420	chr2:21659420:G:A	1.04963e-52	-1.95771e-09	-0.0143774
21660867	chr2:21660867:C:T	1.89343e-53	-1.95771e-09	-1.72701
21660872	chr2:21660872:G:A	8.0582e-54	-2.49387	-0.0874205
21661472	chr2:21661472:A:C	1.05593e-53	-2.07013	-0.240845
21662086	chr2:21662086:A:G	1.88308e-53	-1.95771e-09	-1.73249
21662092	chr2:21662092:T:G	1.9053e-53	-1.95771e-09	-1.72076
21662287	chr2:21662287:C:T	8.44429e-53	-1.95771e-09	-0.231908
21662618	chr2:21662618:G:A	1.07219e-52	-1.95771e-09	0.00688886
21662873	chr2:21662873:G:T	1.83526e-53	-1.95771e-09	-1.75821
21663044	chr2:21663044:C:A	2.29313e-53	-1.95771e-09	-1.53548
21663052	chr2:21663052:G:A	2.09243e-53	-1.42401	-0.203061
21663213	chr2:21663213:C:T	7.17043e-54	-2.69802	-1.53232e-09
21663311	chr2:21663311:C:T	8.21404e-54	-2.22752	-0.334619
21663411	chr2:21663411:G:C	8.74604e-54	-2.1852	-0.314184
21663523	chr2:21663523:C:T	7.94532e-54	-2.53497	-0.0604294
21663577	chr2:21663577:A:G	1.8975e-53	-1.95771e-09	-1.72486
21664193	chr2:21664193:G:A	1.1485e-52	-1.95771e-09	0.075646
21664271	chr2:21664271:G:A	1.18593e-53	-1.70188	-0.492994
21664439	chr2:21664439:A:AC	2.5762e-54	-2.21969	-1.50197
21664481	chr2:21664481:T:C	5.3381e-53	0.427449	-1.11798
21664840	chr2:21664840:C:T	1.65248e-53	-0.101769	-1.76135
21664860	chr2:21664860:T:C	2.95599e-53	-1.95771e-09	-1.28157
21665224	chr2:21665224:A:T	6.95365e-54	-1.19401	-1.53471
21665649	chr2:21665649:A:T	9.54597e-53	1.17893	-1.28821
21666157	chr2:21666157:G:T	2.46994e-53	-1.95771e-09	-1.46121
21666212	chr2:21666212:G:T	6.21331e-53	0.732729	-1.27143
21666502	chr2:21666502:C:T	1.87986e-53	-1.95771e-09	-1.7342
21666656	chr2:21666656:C:A	8.13376e-53	1.023	-1.29238
21666707	chr2:21666707:A:G	2.42684e-54	-2.64186	-1.13954
21667176	chr2:21667176:A:G	7.39781e-53	-1.95771e-09	-0.364214
21667357	chr2:21667357:A:G	2.42625e-53	-1.95771e-09	-1.47905
21667600	chr2:21667600:A:T	1.78846e-53	-1.78404	-1.53232e-09
21667673	chr2:21667673:C:A	2.1379e-53	-1.95771e-09	-1.60557
21667833	chr2:21667833:C:T	1.30831e-53	-0.345223	-1.75144
21668022	chr2:21668022:A:C	2.02273e-53	-1.95771e-09	-1.66095
21668599	chr2:21668599:G:A	7.17859e-54	-1.15111	-1.54577
21669441	chr2:21669441:G:C	4.33341e-53	-1.95771e-09	-0.899044
21669741	chr2:21669741:C:T	1.83009e-53	-1.95771e-09	-1.76103
21669946	chr2:21669946:C:T	2.1631e-53	-1.95771e-09	-1.59386
21670206	chr2:21670206:T:G	2.0925e-53	-1.95771e-09	-1.62704
21670241	chr2:21670241:T:A	3.0662e-52	-1.95771e-09	1.05763
21670518	chr2:21670518:C:T	1.9325e-53	-1.95771e-09	-1.70659
21670757	chr2:21670757:C:T	3.28639e-53	-1.95771e-09	-1.17561
21670810	chr2:21670810:G:A	2.34324e-53	-1.95771e-09	-1.51386
21670915	chr2:21670915:C:T	1.17246e-52	-1.95771e-09	0.096295
21671084	chr2:21671084:G:A	3.38773e-54	-1.69771	-1.75011
21671261	chr2:21671261:T:C	2.53634e-52	-1.95771e-09	0.867911
21672697	chr2:21672697:T:A	1.48706e-54	-2.53429	-1.73689
21672817	chr2:21672817:T:C	1.5234e-54	-2.50896	-1.73807
21672914	chr2:21672914:G:A	1.85293e-53	-1.95771e-09	-1.74863
21673077	chr2:21673077:A:G	1.58249e-54	-2.46653	-1.74246
21673508	chr2:21673508:T:C	2.46364e-54	-2.31957	-1.44677
21673953	chr2:21673953:T:G	3.76657e-54	-1.66977	-1.67205
21674037	chr2:21674037:A:G	4.23802e-53	-1.95771e-09	-0.921301
21674104	chr2:21674104:C:G	1.95785e-53	-1.95771e-09	-1.69355
21674320	chr2:21674320:C:T	5.8228e-54	-1.62679	-1.27941
21674690	chr2:21674690:A:G	7.95778e-54	-2.59383	-1.53232e-09
21675344	chr2:21675344:C:T	3.30887e-54	-1.71715	-1.75423
21675358	chr2:21675358:G:A	1.83288e-53	-1.95771e-09	-1.75951
21675456	chr2:21675456:G:A	1.71657e-54	-2.37053	-1.75713
21675467	chr2:21675467:T:C	6.7621e-54	-1.60653	-1.15012
21676001	chr2:21676001:G:A	1.7309e-54	-2.36071	-1.75863
21676006	chr2:21676006:C:A	2.88336e-54	-1.85592	-1.7531
21676582	chr2:21676582:C:G	7.60917e-54	-2.63863	-1.53232e-09
21676606	chr2:21676606:C:T	3.10376e-52	-1.95771e-09	1.0698
21676849	chr2:21676849:AG:A	1.27523e-54	-2.69867	-1.72619
21677535	chr2:21677535:C:T	1.84298e-53	-1.95771e-09	-1.75402
21677577	chr2:21677577:G:T	1.66354e-54	-2.40921	-1.74982
21677580	chr2:21677580:A:G	1.03392e-53	-1.66275	-0.669289
21678171	chr2:21678171:A:G	1.83802e-53	-1.95771e-09	-1.75671
21678175	chr2:21678175:C:G	6.42051e-54	-1.6604	-1.14808
21678541	chr2:21678541:A:C	2.2495e-53	-1.95771e-09	-1.55469
21678617	chr2:21678617:T:G	2.77986e-54	-1.88463	-1.76096
21678808	chr2:21678808:AC:GC	3.03976e-53	-1.95771e-09	-1.25362
21678986	chr2:21678986:T:C	2.81696e-53	-1.95771e-09	-1.32974
21679023	chr2:21679023:C:T	2.20106e-53	-1.95771e-09	-1.57646
21679045	chr2:21679045:T:C	3.67991e-53	-1.95771e-09	-1.06251
21679127	chr2:21679127:G:T	2.05578e-51	2.96043	-1.53232e-09
21679377	chr2:21679377:T:G	4.24099e-53	-1.95771e-09	-0.920601
21679988	chr2:21679988:C:T	1.63754e-54	-2.41887	-1.75592
21680126	chr2:21680126:C:T	1.8822e-53	-1.95771e-09	-1.73295
21680384	chr2:21680384:A:G	5.46552e-53	-1.95771e-09	-0.66694
21680650	chr2:21680650:C:T	2.77368e-54	-1.88656	-1.76125
21681107	chr2:21681107:A:T	1.84155e-53	-1.95771e-09	-1.75479
21681532	chr2:21681532:G:A	7.22719e-54	-2.69013	-1.53232e-09
21681576	chr2:21681576:T:G	2.28389e-53	-1.95771e-09	-1.53952
21681922	chr2:21681922:T:C	2.56837e-54	-2.04714	-1.67758
21682623	chr2:21682623:GAATAGAA:G	2.70844e-53	-1.95771e-09	-1.36902
21682917	chr2:21682917:C:T	1.16201e-52	-1.95771e-09	0.0873377
21683145	chr2:21683145:T:C	1.4678e-54	-2.68163	-1.60259
21683156	chr2:21683156:A:G	1.43085e-54	-2.68278	-1.62693
21683534	chr2:21683534:G:A	1.48666e-54	-2.67174	-1.59972
21683546	chr2:21683546:G:A	1.82969e-53	-1.95771e-09	-1.76125
21683630	chr2:21683630:T:C	8.55422e-54	-1.70513	-0.816428
21683678	chr2:21683678:T:C	1.60167e-52	0.408235	-1.53232e-09
21684237	chr2:21684237:A:G	1.44125e-54	-2.54181	-1.76067
21684364	chr2:21684364:C:T	2.14305e-53	-1.95771e-09	-1.60317
21684582	chr2:21684582:G:A	1.45789e-54	-2.67786	-1.61313
21684722	chr2:21684722:G:A	1.45816e-54	-2.6754	-1.61541
21684770	chr2:21684770:A:G	4.23802e-53	-1.95771e-09	-0.921301
21684935	chr2:21684935:G:A	5.78361e-53	-1.95771e-09	-0.610371
21685052	chr2:21685052:C:A	1.44275e-54	-2.67413	-1.6273
21685498	chr2:21685498:A:G	2.65964e-53	-1.95771e-09	-1.38721
21686003	chr2:21686003:T:C	1.37404e-54	-2.69068	-1.65955
21686033	chr2:21686033:A:G	1.412e-54	-2.69254	-1.63043
21686149	chr2:21686149:T:TC	8.74116e-54	-1.72104	-0.778901
21686508	chr2:21686508:C:T	1.40087e-54	-2.67967	-1.65122
21686646	chr2:21686646:A:G	4.5121e-52	-1.95771e-09	1.44395
21686669	chr2:21686669:A:G	4.68809e-54	-2.11902	-1.00394
21686776	chr2:21686776:C:T	1.43288e-54	-2.68099	-1.6273
21686798	chr2:21686798:A:G	2.0251e-53	-1.95771e-09	-1.65978
21686817	chr2:21686817:G:T	1.42672e-54	-2.67599	-1.63662
21686881	chr2:21686881:C:A	2.66112e-53	-1.95771e-09	-1.38665
21686919	chr2:21686919:C:G	1.35993e-54	-2.69284	-1.66771
21686986	chr2:21686986:A:G	1.59183e-52	-1.95771e-09	0.402072
21686998	chr2:21686998:T:G	1.36487e-54	-2.68921	-1.66771
21687163	chr2:21687163:G:A	1.39139e-54	-2.67802	-1.65966
21687225	chr2:21687225:TC:T	1.96856e-53	-1.95771e-09	-1.6881
21687372	chr2:21687372:C:T	1.3875e-54	-2.67997	-1.66051
21687376	chr2:21687376:G:A	1.40695e-54	-2.68083	-1.64573
21687414	chr2:21687414:G:A	1.71138e-54	-2.67573	-1.45496
21687431	chr2:21687431:T:C	1.4159e-54	-2.67526	-1.64496
21687523	chr2:21687523:C:A	1.40801e-54	-2.68007	-1.64573
21687728	chr2:21687728:G:A	1.40571e-54	-2.68171	-1.64573
21687993	chr2:21687993:A:G	1.40399e-54	-2.68297	-1.64569
21688018	chr2:21688018:C:A	2.10886e-53	-1.95771e-09	-1.61925
21688109	chr2:21688109:T:C	8.6495e-54	-1.72196	-0.788524
21688171	chr2:21688171:G:A	1.40952e-54	-2.67901	-1.64573
21688231	chr2:21688231:G:A	1.41406e-54	-2.67579	-1.64573
21688242	chr2:21688242:T:C	1.32992e-54	-2.6652	-1.71767
21688245	chr2:21688245:G:C	1.48945e-54	-2.5612	-1.70837
21688678	chr2:21688678:A:G	1.40289e-54	-2.67663	-1.65281
21688721	chr2:21688721:T:C	3.29638e-53	-0.0295614	-1.14301
21688807	chr2:21688807:G:A	1.59376e-52	-1.95771e-09	0.40328
21688909	chr2:21688909:C:T	1.41114e-54	-2.67585	-1.64773
21689203	chr2:21689203:A:G	1.36032e-54	-2.6865	-1.67376
21689274	chr2:21689274:T:G	1.25249e-54	-2.69831	-1.74454
21689788	chr2:21689788:G:A	1.40806e-54	-2.67941	-1.64637
21689963	chr2:21689963:A:G	2.73832e-54	-2.01191	-1.64873
21690087	chr2:21690087:A:G	1.05793e-53	-0.646796	-1.66229
21690892	chr2:21690892:G:A	1.08604e-52	-1.95771e-09	0.0197241
21691032	chr2:21691032:T:C	1.36512e-54	-2.69165	-1.66509
21691268	chr2:21691268:G:A	1.34813e-54	-2.68852	-1.68075
21691397	chr2:21691397:A:G	1.36295e-54	-2.6847	-1.67364
21691739	chr2:21691739:C:A	3.75545e-53	0.565717	-1.60791
21692013	chr2:21692013:A:G	1.8346e-53	-1.95771e-09	-1.75857
21692296	chr2:21692296:G:A	7.15758e-54	-2.69981	-1.53232e-09
21692384	chr2:21692384:T:G	1.37342e-54	-2.68279	-1.66788
21692434	chr2:21692434:G:A	1.16919e-53	-2.68772	0.478633
21692536	chr2:21692536:C:T	2.41668e-53	-1.95771e-09	-1.483
21692635	chr2:21692635:A:G	1.05872e-53	-1.69628	-0.612057
21692836	chr2:21692836:C:T	1.32284e-53	-2.08561	-1.53232e-09
21692902	chr2:21692902:A:G	6.90717e-54	-1.90314	-0.832286
21693533	chr2:21693533:T:A	7.24373e-54	-2.68785	-1.53232e-09
21693745	chr2:21693745:C:T	2.0199e-54	-2.2784	-1.68653
21694511	chr2:21694511:T:G	4.97753e-53	-1.95771e-09	-0.760464
21695047	chr2:21695047:G:A	3.51381e-53	-1.95771e-09	-1.1087
21695309	chr2:21695309:G:A	1.35935e-54	-2.69885	-1.66213
21695333	chr2:21695333:T:G	1.90028e-53	-1.95771e-09	-1.7234
21695401	chr2:21695401:A:G	6.2919e-54	-1.28304	-1.54568
21695404	chr2:21695404:A:G	6.3727e-54	-1.29628	-1.51968
21695898	chr2:21695898:C:A	1.86673e-53	-1.95771e-09	-1.74121
21696037	chr2:21696037:A:G	4.06554e-53	-1.95771e-09	-0.962851
21696466	chr2:21696466:C:A	3.77499e-54	-1.65628	-1.6833
21696486	chr2:21696486:A:C	1.85827e-53	-1.95771e-09	-1.74575
21696762	chr2:21696762:GAATA:G	4.16127e-54	-1.6288	-1.61336
21697055	chr2:21697055:G:A	4.47009e-54	-1.60006	-1.57052
21697240	chr2:21697240:C:T	3.57858e-54	-1.77591	-1.6171
21697415	chr2:21697415:T:C	4.47501e-53	-0.866889	-1.53232e-09
21697444	chr2:21697444:A:G	2.3445e-54	-2.05743	-1.75848
21697618	chr2:21697618:T:G	2.09651e-53	-1.95771e-09	-1.62513
21697666	chr2:21697666:G:C	1.93169e-53	-1.95771e-09	-1.707
21697726	chr2:21697726:C:A	2.76657e-53	-1.95771e-09	-1.34779
21698116	chr2:21698116:A:T	3.04862e-54	-1.93565	-1.61764
21698239	chr2:21698239:T:C	6.40154e-54	-1.23485	-1.57659
21698863	chr2:21698863:G:T	7.93663e-54	-2.5965	-1.53232e-09
21699080	chr2:21699080:C:A	5.89238e-54	-1.31742	-1.5769
21699744	chr2:21699744:A:G	6.92465e-54	-1.07553	-1.65737
21700235	chr2:21700235:TAC:T	6.75654e-54	-1.33744	-1.42003
21700857	chr2:21700857:TA:T	1.43088e-54	-2.68267	-1.62702
21700925	chr2:21700925:C:T	1.43737e-54	-2.67815	-1.62702
21700979	chr2:21700979:A:AACC	7.97915e-54	-2.59115	-1.53232e-09
21701406	chr2:21701406:C:T	2.00675e-53	-1.95771e-09	-1.66888
21701454	chr2:21701454:G:A	4.82562e-54	-1.38743	-1.70661
21701505	chr2:21701505:A:G	1.60578e-54	-2.68058	-1.51379
21701603	chr2:21701603:G:A	5.89101e-54	-1.22102	-1.67354
21701842	chr2:21701842:C:T	3.76522e-53	-1.95771e-09	-1.03959
21702095	chr2:21702095:T:G	5.1014e-54	-1.55299	-1.48548
21702195	chr2:21702195:T:C	5.54736e-54	-1.27063	-1.68403
21702622	chr2:21702622:T:A	9.71656e-54	-0.892359	-1.50179
21702932	chr2:21702932:C:CA	2.08036e-54	-2.58566	-1.34978
21703560	chr2:21703560:G:A	1.98957e-53	-1.95771e-09	-1.67748
21703675	chr2:21703675:G:A	6.10053e-54	-1.3783	-1.48131
21703823	chr2:21703823:A:G	1.84371e-53	-1.95771e-09	-1.75362
21703836	chr2:21703836:T:C	1.02953e-53	-2.3363	-1.53232e-09
21703866	chr2:21703866:A:G	1.01396e-53	-2.35154	-1.53232e-09
21704025	chr2:21704025:T:C	3.67282e-53	-1.95771e-09	-1.06444
21704076	chr2:21704076:A:T	1.7984e-54	-2.50094	-1.58015
21704140	chr2:21704140:A:C	9.80814e-54	-2.38477	-1.53232e-09
21704231	chr2:21704231:G:A	1.89279e-53	-1.95771e-09	-1.72735
21704503	chr2:21704503:A:G	3.62079e-54	-1.91512	-1.46617
21704649	chr2:21704649:A:G	1.96423e-53	-1.95771e-09	-1.6903
21704797	chr2:21704797:A:G	1.84276e-54	-2.6179	-1.43882
21704841	chr2:21704841:T:A	7.18355e-51	4.21157	-1.53232e-09
21704995	chr2:21704995:G:A	5.00909e-54	-1.36941	-1.68731
21705310	chr2:21705310:C:T	3.22053e-53	-1.95771e-09	-1.19585
21706203	chr2:21706203:T:C	1.84711e-54	-2.35925	-1.69511
21706449	chr2:21706449:A:G	4.08315e-53	-1.95771e-09	-0.958529
21706643	chr2:21706643:T:C	1.6993e-54	-2.38845	-1.74931
21706708	chr2:21706708:T:G	1.89789e-53	-1.95771e-09	-1.72466
21706864	chr2:21706864:C:T	2.10474e-54	-2.59807	-1.32572
21707188	chr2:21707188:G:A	1.83245e-53	-1.95771e-09	-1.75974
21708068	chr2:21708068:T:C	4.79563e-54	-2.15771	-0.942564
21708262	chr2:21708262:C:T	4.48731e-54	-2.14647	-1.02026
21708451	chr2:21708451:G:A	4.71224e-53	-1.95771e-09	-0.815235
21708512	chr2:21708512:C:T	1.73699e-54	-2.35678	-1.75905
21708560	chr2:21708560:C:T	2.75428e-53	-1.95771e-09	-1.35224
21708623	chr2:21708623:A:G	1.83799e-54	-2.2999	-1.75941
21708661	chr2:21708661:G:A	2.2581e-53	-1.95771e-09	-1.55087
21708689	chr2:21708689:A:C	1.82859e-54	-2.30864	-1.75579
21708749	chr2:21708749:T:C	2.25862e-54	-2.56008	-1.29316
21708781	chr2:21708781:G:A	8.45496e-54	-2.53323	-1.53232e-09
21708835	chr2:21708835:T:C	2.77311e-53	-1.95771e-09	-1.34543
21708890	chr2:21708890:C:T	4.76977e-54	-2.07788	-1.0278
21709081	chr2:21709081:G:A	1.82989e-53	-1.95771e-09	-1.76114
21709115	chr2:21709115:C:T	1.41771e-54	-2.59933	-1.71961
21709650	chr2:21709650:T:C	2.06103e-54	-2.54712	-1.39766
21709917	chr2:21709917:T:A	2.54662e-54	-2.65682	-1.0764
21709986	chr2:21709986:C:T	2.05612e-54	-2.57966	-1.3675
21710238	chr2:21710238:A:T	1.73674e-54	-2.3604	-1.75557
21710338	chr2:21710338:T:C	1.96744e-54	-2.59024	-1.40101
21710418	chr2:21710418:A:G	4.24209e-53	-1.95771e-09	-0.920341
21710437	chr2:21710437:C:T	1.97006e-54	-2.58891	-1.40101
21711459	chr2:21711459:C:T	2.10819e-54	-2.58739	-1.33476
21711542	chr2:21711542:T:C	4.3418e-54	-2.14709	-1.0526
21711569	chr2:21711569:G:C	1.95174e-54	-2.59711	-1.40215
21711792	chr2:21711792:A:C	1.79514e-54	-2.32228	-1.76062
21711914	chr2:21711914:G:A	2.0027e-54	-2.57248	-1.40101
21712054	chr2:21712054:A:C	2.78316e-54	-1.8986	-1.7458
21712227	chr2:21712227:A:G	1.9548e-54	-2.53609	-1.4616
21712235	chr2:21712235:T:C	3.15277e-54	-2.21926	-1.30044
21712274	chr2:21712274:A:G	1.83977e-53	-1.95771e-09	-1.75576
21712327	chr2:21712327:G:A	1.97324e-54	-2.57292	-1.41538
21712357	chr2:21712357:C:A	1.77898e-54	-2.33297	-1.75897
21712415	chr2:21712415:T:A	8.98388e-54	-2.47255	-1.53232e-09
21712615	chr2:21712615:C:T	1.76091e-54	-2.3418	-1.76035
21713009	chr2:21713009:G:A	2.1734e-54	-2.56837	-1.32332
21713188	chr2:21713188:T:C	1.82514e-54	-2.30506	-1.76126
21713223	chr2:21713223:A:C	2.25407e-54	-2.25483	-1.60042
21713396	chr2:21713396:G:A	4.62296e-54	-2.08089	-1.05606
21713616	chr2:21713616:T:C	2.83409e-54	-2.25341	-1.37285
21713635	chr2:21713635:A:G	1.70048e-54	-2.37631	-1.76076
21713688	chr2:21713688:C:T	3.85988e-53	-1.95771e-09	-1.01476
21713870	chr2:21713870:C:T	2.41909e-54	-2.48692	-1.29768
21713874	chr2:21713874:C:T	4.60154e-54	-2.06954	-1.07205
21714100	chr2:21714100:C:T	2.99627e-53	-1.26803	-1.53232e-09
21714122	chr2:21714122:T:C	9.4134e-54	-2.42585	-1.53232e-09
21714294	chr2:21714294:C:T	2.69344e-54	-2.26047	-1.4167
21714489	chr2:21714489:TATTTC:T	2.41578e-50	5.42438	-1.53232e-09
21714546	chr2:21714546:T:C	1.68691e-54	-2.38463	-1.76046
21714589	chr2:21714589:T:G	2.83827e-54	-2.03975	-1.58504
21714676	chr2:21714676:A:G	2.86224e-54	-2.28718	-1.32919
21714885	chr2:21714885:C:G	2.73756e-54	-2.29922	-1.3617
21714927	chr2:21714927:C:T	2.42167e-53	-1.95771e-09	-1.48094
21714964	chr2:21714964:C:T	8.41288e-54	-2.53822	-1.53232e-09
21715458	chr2:21715458:A:G	2.84225e-54	-2.22785	-1.39554
21716025	chr2:21716025:A:G	1.83667e-53	-1.95771e-09	-1.75744
21716095	chr2:21716095:T:C	5.78148e-54	-1.55334	-1.35999
21716160	chr2:21716160:C:T	2.48446e-54	-2.46205	-1.29588
21717177	chr2:21717177:T:C	2.42092e-54	-2.08155	-1.70229
21717202	chr2:21717202:A:C	1.37222e-54	-2.59176	-1.75979
21717255	chr2:21717255:A:G	2.91799e-54	-2.02875	-1.56834
21717456	chr2:21717456:C:A	4.13424e-54	-2.49584	-0.752836
21717778	chr2:21717778:T:C	2.04093e-54	-2.19353	-1.76105
21717972	chr2:21717972:A:G	1.83623e-54	-2.30062	-1.75965
21718129	chr2:21718129:C:T	9.51445e-54	-2.41517	-1.53232e-09
21719620	chr2:21719620:C:T	3.25622e-54	-1.88776	-1.59965
21719621	chr2:21719621:A:G	3.1872e-54	-1.88866	-1.62018
21719716	chr2:21719716:C:G	5.29329e-53	-0.698958	-1.53232e-09
21719863	chr2:21719863:C:T	4.24457e-54	-1.69106	-1.53129
21720253	chr2:21720253:A:G	4.92626e-54	-1.32659	-1.74682
21720634	chr2:21720634:T:C	2.71145e-54	-1.93389	-1.73661
21720700	chr2:21720700:T:C	2.97701e-54	-1.84052	-1.73654
21720786	chr2:21720786:A:G	2.03883e-54	-2.20119	-1.75442
21721504	chr2:21721504:A:G	2.31842e-53	-1.95771e-09	-1.52451
21721624	chr2:21721624:C:T	2.32078e-53	-1.95771e-09	-1.52349
21721682	chr2:21721682:A:G	3.01074e-52	-1.95771e-09	1.03937
21722061	chr2:21722061:C:T	8.72329e-54	-2.50199	-1.53232e-09
21722358	chr2:21722358:G:A	2.01555e-54	-2.20584	-1.76126
21722363	chr2:21722363:A:G	1.81121e-54	-2.42222	-1.65177
21722626	chr2:21722626:C:T	9.50288e-54	-2.41639	-1.53232e-09
21722699	chr2:21722699:A:G	2.08242e-54	-2.17535	-1.75911
21722818	chr2:21722818:C:T	2.7824e-54	-1.91812	-1.72655
21723011	chr2:21723011:A:G	9.33937e-54	-2.43374	-1.53232e-09
21723567	chr2:21723567:T:C	5.23075e-54	-1.28212	-1.73131
21723609	chr2:21723609:A:C	1.31905e-52	-1.95771e-09	0.214097
21725062	chr2:21725062:C:A	2.45555e-53	-1.95771e-09	-1.46705
21725269	chr2:21725269:G:A	8.99803e-54	-2.47098	-1.53232e-09
21725283	chr2:21725283:G:A	2.43057e-53	-1.95771e-09	-1.47727
21725487	chr2:21725487:T:C	8.99075e-54	-2.47179	-1.53232e-09
21725903	chr2:21725903:A:G	9.26041e-54	-2.44223	-1.53232e-09
21725919	chr2:21725919:G:A	1.98526e-53	-1.95771e-09	-1.67965
21725941	chr2:21725941:T:C	2.82717e-54	-1.906	-1.72271
21726042	chr2:21726042:G:A	2.82256e-54	-1.90588	-1.72446
21726263	chr2:21726263:G:A	3.20301e-54	-1.81482	-1.68907
21726334	chr2:21726334:C:T	9.38031e-54	-2.42937	-1.53232e-09
21726500	chr2:21726500:G:A	2.28152e-53	-1.95771e-09	-1.54055
21726630	chr2:21726630:C:CCTTT	3.10964e-54	-1.84699	-1.68649
21726673	chr2:21726673:C:A	3.09396e-54	-1.84663	-1.6919
21727485	chr2:21727485:A:G	2.88107e-54	-1.9741	-1.63572
21727682	chr2:21727682:T:C	9.51003e-54	-2.41564	-1.53232e-09
21728126	chr2:21728126:A:G	9.73933e-54	-2.39181	-1.53232e-09
21728212	chr2:21728212:G:T	9.77225e-54	-2.38844	-1.53232e-09
21729218	chr2:21729218:T:C	2.04443e-53	-1.95771e-09	-1.65028
21729332	chr2:21729332:C:T	3.29003e-54	-1.87674	-1.60034
21729566	chr2:21729566:T:C	2.50167e-53	-1.95771e-09	-1.44844
21729856	chr2:21729856:A:G	1.83731e-53	-1.95771e-09	-1.75709
21729919	chr2:21729919:G:C	3.21961e-54	-1.83734	-1.66138
21729953	chr2:21729953:T:A	1.87145e-53	-1.95771e-09	-1.73868
21729995	chr2:21729995:C:G	9.51793e-54	-2.41481	-1.53232e-09
21730312	chr2:21730312:G:C	1.94374e-53	-1.95771e-09	-1.70078
21730565	chr2:21730565:C:G	1.85104e-53	-1.95771e-09	-1.74965
21730569	chr2:21730569:C:G	1.43235e-54	-2.56297	-1.7457
21730602	chr2:21730602:T:C	1.91157e-54	-2.25872	-1.76134
21730631	chr2:21730631:C:T	2.93931e-54	-1.90775	-1.68206
21730901	chr2:21730901:C:G	1.66799e-52	-1.95771e-09	0.448804
21731276	chr2:21731276:GTTA:G	7.20455e-54	-2.69327	-1.53232e-09
21732243	chr2:21732243:C:G	7.35904e-54	-2.67205	-1.53232e-09
21732280	chr2:21732280:ATTG:A	1.8305e-53	-1.95771e-09	-1.76081
21732420	chr2:21732420:A:C	1.80831e-54	-2.31636	-1.75923
21732716	chr2:21732716:GA:G	7.3541e-54	-2.67273	-1.53232e-09
21733460	chr2:21733460:T:A	2.94358e-54	-1.88798	-1.70037
21733607	chr2:21733607:C:T	2.98512e-54	-1.8766	-1.69774
21734224	chr2:21734224:A:C	9.94363e-54	-2.37105	-1.53232e-09
21734497	chr2:21734497:A:C	1.68143e-52	-1.95771e-09	0.456831
21734935	chr2:21734935:G:A	3.89846e-52	-1.95771e-09	1.29777
21735044	chr2:21735044:A:G	2.84922e-54	-1.95555	-1.66539
21735066	chr2:21735066:C:T	2.02834e-54	-2.19949	-1.76127
21735182	chr2:21735182:C:T	2.91731e-54	-1.85419	-1.74313
21735282	chr2:21735282:C:T	2.99088e-53	-1.95771e-09	-1.26983
21735404	chr2:21735404:A:G	9.4598e-54	-2.42093	-1.53232e-09
21735478	chr2:21735478:G:A	2.71118e-54	-1.99246	-1.67814
21735672	chr2:21735672:G:C	9.35375e-54	-2.43221	-1.53232e-09
21735873	chr2:21735873:A:G	2.57027e-54	-1.99836	-1.72561
21735899	chr2:21735899:A:G	2.74824e-53	-1.95771e-09	-1.35444
21736240	chr2:21736240:T:C	9.02464e-54	-2.46802	-1.53232e-09
21736715	chr2:21736715:G:T	2.38337e-53	-1.95771e-09	-1.49688
21736877	chr2:21736877:A:G	4.10661e-53	-1.95771e-09	-0.952801
21737722	chr2:21737722:C:T	1.74212e-54	-2.36185	-1.75103
21738094	chr2:21738094:G:A	2.92046e-54	-2.05355	-1.54269
21738340	chr2:21738340:G:A	3.53408e-53	-1.95771e-09	-1.10294
21738636	chr2:21738636:G:T	2.88303e-54	-2.03363	-1.57551
21738953	chr2:21738953:C:T	2.41728e-53	-1.48276	-1.53232e-09
21738973	chr2:21738973:T:C	1.84921e-53	-1.95771e-09	-1.75064
21739432	chr2:21739432:T:C	1.75218e-54	-2.35332	-1.75381
21739610	chr2:21739610:C:A	9.35309e-54	-2.43228	-1.53232e-09
21739728	chr2:21739728:A:AAAT	9.59183e-54	-2.40707	-1.53232e-09
21739774	chr2:21739774:C:G	2.46469e-54	-2.0535	-1.71242
21740029	chr2:21740029:T:C	2.97188e-53	-1.95771e-09	-1.2762
21740601	chr2:21740601:T:C	1.93425e-53	-1.95771e-09	-1.70568
21740674	chr2:21740674:A:G	2.98727e-54	-1.88854	-1.68508
21740688	chr2:21740688:A:G	2.09223e-53	-1.95771e-09	-1.62717
21741205	chr2:21741205:A:G	9.67784e-54	-2.39814	-1.53232e-09
21741435	chr2:21741435:T:G	1.87588e-54	-2.28432	-1.75458
21741506	chr2:21741506:A:T	1.85857e-54	-2.29938	-1.74879
21741923	chr2:21741923:T:A	1.54644e-54	-2.63714	-1.59488
21741931	chr2:21741931:G:C	1.14228e-53	-2.23237	-1.53232e-09
21742510	chr2:21742510:A:G	2.72342e-54	-1.92368	-1.74241
21742524	chr2:21742524:ATGTT:A	9.82675e-54	-2.38287	-1.53232e-09
21742725	chr2:21742725:T:C	2.97836e-53	-1.95771e-09	-1.27403
21742763	chr2:21742763:T:C	1.75886e-54	-2.34205	-1.76126
21743088	chr2:21743088:A:G	2.79673e-53	-1.95771e-09	-1.33695
21743277	chr2:21743277:T:C	1.37365e-53	-2.04793	-1.53232e-09
21744000	chr2:21744000:A:G	9.7451e-54	-2.39122	-1.53232e-09
21744883	chr2:21744883:C:T	1.38907e-54	-2.5786	-1.76075
21745121	chr2:21745121:T:C	1.98612e-54	-2.22132	-1.76048
21745157	chr2:21745157:A:G	1.94721e-54	-2.24024	-1.76134
21746027	chr2:21746027:G:C	9.25555e-54	-2.44276	-1.53232e-09
21746036	chr2:21746036:G:A	1.98316e-53	-1.95771e-09	-1.68071
21746868	chr2:21746868:C:T	1.92737e-54	-2.25053	-1.76129
21747059	chr2:21747059:C:T	1.30184e-53	-2.10162	-1.53232e-09
21747182	chr2:21747182:A:G	2.74987e-54	-2.02483	-1.63159
21748021	chr2:21748021:G:A	2.43631e-53	-1.95771e-09	-1.47491
21748771	chr2:21748771:A:G	2.71361e-54	-1.97516	-1.69455
21749721	chr2:21749721:A:G	1.91695e-54	-2.25811	-1.75914
21750134	chr2:21750134:A:G	1.91475e-54	-2.26293	-1.75547
21751145	chr2:21751145:A:C	1.94271e-54	-2.24571	-1.75819
21751829	chr2:21751829:T:C	1.88816e-54	-2.2719	-1.76048
21752322	chr2:21752322:G:A	1.71136e-52	-1.95771e-09	0.474477
21752992	chr2:21752992:T:C	1.90812e-54	-2.27301	-1.74886
21753443	chr2:21753443:T:C	1.91318e-54	-2.26604	-1.75318
21754812	chr2:21754812:C:T	2.55959e-53	-1.95771e-09	-1.42555
21754888	chr2:21754888:A:G	1.78046e-54	-2.3315	-1.75961
21755050	chr2:21755050:A:G	1.74956e-54	-2.35424	-1.75438
21755194	chr2:21755194:A:G	6.48851e-53	-0.495365	-1.53232e-09
21755195	chr2:21755195:A:G	6.438e-53	-0.50318	-1.53232e-09
21755737	chr2:21755737:C:T	1.8634e-54	-2.29238	-1.7532
21756135	chr2:21756135:A:T	1.79915e-54	-2.32101	-1.75967
21756206	chr2:21756206:C:G	1.8308e-54	-2.30575	-1.75748
21756271	chr2:21756271:A:G	1.7626e-54	-2.34078	-1.76042
21756556	chr2:21756556:G:T	1.49234e-53	-1.96505	-1.53232e-09
21756644	chr2:21756644:G:A	2.55673e-51	3.1785	-1.53232e-09
21756680	chr2:21756680:A:G	1.79412e-54	-2.33047	-1.753
21756752	chr2:21756752:A:G	1.86493e-54	-2.32349	-1.72127
21757544	chr2:21757544:A:G	1.21723e-53	-1.94616	-0.222657
21758181	chr2:21758181:A:G	1.48302e-54	-2.53006	-1.74384
21761616	chr2:21761616:C:A	1.97694e-52	0.618739	-1.53232e-09
21762156	chr2:21762156:C:T	4.76834e-53	-1.95771e-09	-0.803399
21762488	chr2:21762488:G:A	6.15226e-53	-1.95771e-09	-0.548579
21762681	chr2:21762681:C:T	1.72885e-52	-1.95771e-09	0.484641
21763030	chr2:21763030:T:C	2.08157e-54	-2.19126	-1.7436
21763229	chr2:21763229:G:A	1.85752e-53	-1.74616	-1.53232e-09
21763328	chr2:21763328:C:T	1.77449e-54	-2.36237	-1.7321
21764012	chr2:21764012:A:G	2.31468e-53	-1.95771e-09	-1.52613
21764815	chr2:21764815:T:C	2.08244e-54	-2.19102	-1.74343
21764962	chr2:21764962:G:A	2.39196e-54	-2.13539	-1.66048
21765068	chr2:21765068:C:A	1.91693e-54	-2.27895	-1.73831
21766298	chr2:21766298:G:A	1.51844e-54	-2.5894	-1.6609
21766527	chr2:21766527:T:C	1.93535e-54	-2.26118	-1.74652
21766724	chr2:21766724:G:A	7.16583e-53	-1.95771e-09	-0.396074
21766953	chr2:21766953:G:T	8.81526e-53	-1.95771e-09	-0.188914
21767702	chr2:21767702:G:A	1.976e-54	-2.27319	-1.71372
21768764	chr2:21768764:C:T	7.35841e-53	-1.95771e-09	-0.369554
21770115	chr2:21770115:G:A	1.81895e-54	-2.31355	-1.75617
21770215	chr2:21770215:A:AG	1.93731e-54	-2.24553	-1.76115
21771155	chr2:21771155:T:C	2.02209e-54	-2.20365	-1.76021
21771872	chr2:21771872:C:T	1.39513e-53	-2.03241	-1.53232e-09
21772467	chr2:21772467:T:C	2.24252e-53	-1.95771e-09	-1.5578
21772892	chr2:21772892:A:G	9.47705e-54	-2.41911	-1.53232e-09
21773247	chr2:21773247:A:G	1.92278e-54	-2.2552	-1.75901
21773282	chr2:21773282:A:G	1.94108e-54	-2.24636	-1.75838
21773986	chr2:21773986:A:G	2.69678e-53	-1.95771e-09	-1.37334
21774416	chr2:21774416:G:A	1.79677e-54	-2.33566	-1.74633
21774670	chr2:21774670:A:G	1.89897e-54	-2.26831	-1.75836
21774712	chr2:21774712:A:G	1.93526e-54	-2.24902	-1.75872
21775737	chr2:21775737:G:A	1.82004e-54	-2.33117	-1.73795
21775756	chr2:21775756:A:AAG	7.46214e-54	-2.65814	-1.53232e-09
21775797	chr2:21775797:C:A	1.78667e-54	-2.33543	-1.7522
21775955	chr2:21775955:C:T	2.07566e-53	-1.95771e-09	-1.63512
21776018	chr2:21776018:C:T	1.84386e-54	-2.37282	-1.6833
21777940	chr2:21777940:C:T	1.96855e-54	-2.26764	-1.72305
21778103	chr2:21778103:A:C	1.25892e-53	-2.13514	-1.53232e-09
21778443	chr2:21778443:T:G	1.96696e-53	-1.95771e-09	-1.68891
21778446	chr2:21778446:C:T	1.99156e-54	-2.26238	-1.71668
21778812	chr2:21778812:T:C	5.17587e-53	-1.95771e-09	-0.721391
21778972	chr2:21778972:T:C	1.93283e-54	-2.27343	-1.73556
21778976	chr2:21778976:T:A	1.3401e-54	-2.61398	-1.76126
21779082	chr2:21779082:T:C	4.37031e-54	-2.17762	-1.01552
21779644	chr2:21779644:G:A	2.94864e-53	-1.95771e-09	-1.28405
21780181	chr2:21780181:A:G	9.82462e-54	-2.38309	-1.53232e-09
21780194	chr2:21780194:T:C	2.10053e-54	-2.18575	-1.74004
21781097	chr2:21781097:C:T	1.80318e-54	-2.34145	-1.73698
21781586	chr2:21781586:T:G	1.84803e-54	-2.30275	-1.75111
21781609	chr2:21781609:A:G	1.87075e-54	-2.28921	-1.75243
21782273	chr2:21782273:G:A	1.81507e-54	-2.31464	-1.75722
21782309	chr2:21782309:G:A	1.86954e-53	-1.95771e-09	-1.7397
21782506	chr2:21782506:G:A	1.83122e-54	-2.33266	-1.73034
21783333	chr2:21783333:T:C	3.32076e-53	-1.95771e-09	-1.16521
21784058	chr2:21784058:TC:T	1.11377e-53	-2.25764	-1.53232e-09
21784261	chr2:21784261:T:C	7.95394e-54	-2.59432	-1.53232e-09
21784736	chr2:21784736:G:A	3.21499e-54	-2.54015	-0.960012
21784810	chr2:21784810:G:A	1.97264e-53	-1.95771e-09	-1.68603
21785427	chr2:21785427:A:G	2.21384e-54	-2.51097	-1.36228
21785476	chr2:21785476:G:C	1.82682e-51	1.93125	0.911101
21785675	chr2:21785675:A:G	1.30919e-52	-1.95771e-09	0.206593
21785678	chr2:21785678:G:A	2.69933e-53	-1.95771e-09	-1.3724
21785711	chr2:21785711:G:A	2.22808e-54	-2.52146	-1.34538
21785743	chr2:21785743:C:T	2.23065e-54	-2.50797	-1.35772
21785749	chr2:21785749:G:A	2.21957e-54	-2.5206	-1.35007
21786038	chr2:21786038:G:A	2.24868e-53	-1.95771e-09	-1.55506
21786043	chr2:21786043:C:T	1.89961e-52	-1.95771e-09	0.578838
21786128	chr2:21786128:T:C	2.14782e-54	-2.52662	-1.37692
21786171	chr2:21786171:T:A	2.35784e-54	-2.48222	-1.32802
21786190	chr2:21786190:CAAAG:C	1.74659e-52	-1.95771e-09	0.494851
21786574	chr2:21786574:A:C	2.29007e-54	-2.44053	-1.39887
21787264	chr2:21787264:C:T	1.74765e-52	-1.95771e-09	0.49546
21787385	chr2:21787385:C:T	3.39406e-53	-1.95771e-09	-1.14337
21787386	chr2:21787386:A:G	2.21621e-54	-2.43403	-1.43815
21787433	chr2:21787433:G:A	1.66261e-52	-1.95771e-09	0.445575
21787725	chr2:21787725:A:G	7.94194e-53	-1.95771e-09	-0.29324
21787970	chr2:21787970:G:T	2.40559e-54	-2.39136	-1.39883
21787977	chr2:21787977:A:G	2.3162e-54	-2.41767	-1.41039
21788104	chr2:21788104:G:A	2.44537e-54	-2.38662	-1.38717
21788252	chr2:21788252:A:G	4.27952e-54	-2.40245	-0.811696
21788499	chr2:21788499:T:G	2.32252e-54	-2.40241	-1.42292
21788500	chr2:21788500:C:T	2.33413e-54	-2.3983	-1.42204
21788642	chr2:21788642:A:T	2.31038e-54	-2.40678	-1.42379
21788651	chr2:21788651:C:T	2.34954e-54	-2.39806	-1.4157
21788667	chr2:21788667:A:G	4.33935e-53	0.0229936	-0.920668
21789044	chr2:21789044:A:G	2.3393e-54	-2.40729	-1.41084
21789081	chr2:21789081:G:A	2.12679e-54	-2.43288	-1.48049
21789135	chr2:21789135:A:G	2.40465e-54	-2.38901	-1.40157
21789962	chr2:21789962:C:G	4.68623e-54	-2.39815	-0.725205
21790348	chr2:21790348:C:T	3.58732e-53	0.333889	-1.42188
21790369	chr2:21790369:C:T	4.98697e-54	-2.40944	-0.651709
21790432	chr2:21790432:T:G	4.74094e-54	-2.394	-0.717751
21790482	chr2:21790482:G:A	2.66442e-54	-2.51873	-1.16927
21790756	chr2:21790756:G:A	5.34448e-54	-2.38731	-0.604613
21792269	chr2:21792269:A:G	3.73988e-53	0.376763	-1.42311
21794083	chr2:21794083:G:A	8.12526e-54	-2.41285	-0.160152
21796407	chr2:21796407:G:A	1.34422e-54	-2.61587	-1.7563
21796824	chr2:21796824:A:C	1.04082e-53	-2.32539	-1.53232e-09
21798458	chr2:21798458:T:C	8.15798e-54	-2.55465	-0.0143381
21798700	chr2:21798700:A:G	2.02726e-53	-1.95771e-09	-1.65871
21798804	chr2:21798804:A:T	9.22626e-54	-2.44593	-1.53232e-09
21799778	chr2:21799778:T:C	1.89316e-53	-1.95771e-09	-1.72715
21799903	chr2:21799903:AG:A	1.21693e-53	-2.16907	-1.53232e-09
21801805	chr2:21801805:G:T	3.57496e-53	-1.95771e-09	-1.09144
21801880	chr2:21801880:C:T	4.10599e-52	1.34963	-1.53232e-09
21801893	chr2:21801893:T:C	2.74297e-53	-1.95771e-09	-1.35636
21802212	chr2:21802212:C:T	2.03711e-53	-1.95771e-09	-1.65387
21802401	chr2:21802401:G:T	1.95517e-53	-1.95771e-09	-1.69492
21803262	chr2:21803262:A:G	2.1115e-53	-1.95771e-09	-1.618
21803438	chr2:21803438:T:G	1.92146e-53	-1.95771e-09	-1.71231
21806081	chr2:21806081:G:A	3.8052e-53	-1.95771e-09	-1.02903
21806210	chr2:21806210:A:G	1.90143e-53	-1.95771e-09	-1.72279
21807565	chr2:21807565:G:A	8.93205e-54	-2.47834	-1.53232e-09
21807989	chr2:21807989:A:T	3.69037e-52	-1.95771e-09	1.24291
21808374	chr2:21808374:G:A	9.09532e-54	-2.46022	-1.53232e-09
21809629	chr2:21809629:A:G	2.43197e-53	-1.95771e-09	-1.4767
21809690	chr2:21809690:A:G	7.79796e-53	-1.95771e-09	-0.311536
21809774	chr2:21809774:A:G	1.87459e-53	-1.95771e-09	-1.73701
21810397	chr2:21810397:G:A	4.33524e-52	-1.95771e-09	1.40396
21810655	chr2:21810655:C:T	2.79714e-54	-2.61772	-1.02167
21810869	chr2:21810869:G:C	2.46593e-53	-1.95771e-09	-1.46283
21811307	chr2:21811307:A:G	3.22642e-54	-2.57781	-0.918796
21811558	chr2:21811558:C:A	9.98979e-54	-2.36642	-1.53232e-09
21811673	chr2:21811673:A:G	9.74539e-54	-2.57181	0.180625
21811899	chr2:21811899:T:C	3.90211e-53	-1.95771e-09	-1.00388
21812900	chr2:21812900:G:GT	1.10509e-52	-1.95771e-09	0.0371179
21812935	chr2:21812935:G:T	1.90205e-53	-1.95771e-09	-1.72247
21813146	chr2:21813146:C:T	1.1095e-53	-2.56898	0.307495
21813285	chr2:21813285:G:T	9.44344e-53	-1.95771e-09	-0.120078
21813477	chr2:21813477:A:G	5.41893e-54	-2.59695	-0.381139
21813641	chr2:21813641:T:C	2.04178e-54	-2.64452	-1.30964
21813655	chr2:21813655:C:T	1.01358e-52	-1.95771e-09	-0.0493256
21813875	chr2:21813875:A:C	1.14277e-53	-2.54851	0.316566
21813967	chr2:21813967:A:G	4.25648e-53	-1.95771e-09	-0.916956
21814200	chr2:21814200:T:C	1.11205e-53	-2.2592	-1.53232e-09
21814703	chr2:21814703:A:T	1.19644e-53	-2.54539	0.359342
21814705	chr2:21814705:A:T	1.18513e-53	-2.5614	0.365856
21814849	chr2:21814849:G:GT	1.04342e-53	-2.56659	0.243699
21816159	chr2:21816159:C:A	6.06429e-53	-1.95771e-09	-0.56298
21817031	chr2:21817031:T:G	1.08568e-53	-2.54418	0.260987
21817526	chr2:21817526:G:A	3.79804e-53	-1.95771e-09	-1.03091
21817691	chr2:21817691:C:G	1.10797e-53	-2.26287	-1.53232e-09
21818039	chr2:21818039:G:C	1.86756e-53	-1.95771e-09	-1.74076
21818199	chr2:21818199:C:A	3.96784e-53	-1.95771e-09	-0.987176
21818278	chr2:21818278:A:T	2.5512e-54	-2.63663	-1.09479
21818361	chr2:21818361:G:A	1.8774e-53	-1.95771e-09	-1.73551
21818664	chr2:21818664:C:T	1.87443e-53	-1.95771e-09	-1.73709
21818985	chr2:21818985:T:C	6.03654e-53	-1.95771e-09	-0.567567
21819348	chr2:21819348:G:T	2.28436e-53	-1.95771e-09	-1.53931
21819363	chr2:21819363:G:A	6.69879e-53	-1.95771e-09	-0.46347
21819516	chr2:21819516:T:A	5.2904e-54	-2.63053	-0.371562
21820438	chr2:21820438:G:A	1.95557e-53	-1.69472	-1.53232e-09
21820825	chr2:21820825:T:C	3.13847e-53	-1.95771e-09	-1.22166
21821489	chr2:21821489:C:T	2.12462e-53	-1.95771e-09	-1.6118
21822770	chr2:21822770:T:G	5.77771e-53	-2.07837	1.46698
21822845	chr2:21822845:G:A	2.40019e-54	-2.69964	-1.0928
21823003	chr2:21823003:C:G	9.18526e-53	-1.95771e-09	-0.147798
21823118	chr2:21823118:T:TC	3.30719e-54	-2.69579	-0.776093
21823181	chr2:21823181:A:T	1.83496e-53	-1.95771e-09	-1.75837
21824493	chr2:21824493:T:G	4.57247e-53	-1.95771e-09	-0.845344
21824574	chr2:21824574:C:T	2.00828e-53	-1.95771e-09	-1.66812
21824600	chr2:21824600:C:T	2.7906e-53	-1.95771e-09	-1.33914
21825125	chr2:21825125:T:C	6.89097e-53	-1.95771e-09	-0.435186
21825242	chr2:21825242:A:G	2.70734e-54	-2.68223	-0.989784
21825566	chr2:21825566:C:T	1.81545e-54	-2.66357	-1.40808
21825661	chr2:21825661:G:A	1.91099e-53	-1.95771e-09	-1.71778
21825858	chr2:21825858:C:T	1.8312e-53	-1.95771e-09	-1.76043
21825969	chr2:21825969:A:G	3.53436e-53	-1.95771e-09	-1.10286
21826028	chr2:21826028:T:C	2.75651e-54	-2.69692	-0.957099
21826321	chr2:21826321:T:C	1.922e-53	-1.95771e-09	-1.71203
21826363	chr2:21826363:G:T	1.92158e-53	-1.95771e-09	-1.71225
21826389	chr2:21826389:A:G	5.05736e-53	-1.95771e-09	-0.744554
21826412	chr2:21826412:C:A	4.65342e-54	-2.69949	-0.430892
21826485	chr2:21826485:G:C	3.16296e-54	-2.69417	-0.822304
21826744	chr2:21826744:T:C	2.30284e-53	-2.6976	1.16634
21826745	chr2:21826745:G:A	2.07145e-53	-1.95771e-09	-1.63715
21827364	chr2:21827364:A:G	8.78864e-53	-1.95771e-09	-0.191939
21827521	chr2:21827521:C:T	3.9826e-54	-2.69952	-0.586525
21827593	chr2:21827593:A:C	5.22523e-54	-2.69356	-0.320922
21827712	chr2:21827712:A:G	5.5492e-54	-2.6994	-0.254925
21827841	chr2:21827841:C:T	5.12661e-54	-2.69935	-0.33419
21828106	chr2:21828106:C:T	5.69807e-54	-2.69948	-0.228376
21828122	chr2:21828122:A:G	7.68369e-54	-2.62888	-1.53232e-09
21828528	chr2:21828528:TTTTTTC:T	4.5291e-54	-2.60042	-0.557043
21829278	chr2:21829278:T:C	1.9562e-54	-2.69468	-1.3023
21829326	chr2:21829326:G:A	1.83017e-53	-1.95771e-09	-1.76099
21829332	chr2:21829332:A:G	5.52354e-54	-2.69911	-0.259856
21829520	chr2:21829520:G:A	1.35797e-54	-2.65594	-1.70605
21829569	chr2:21829569:G:A	2.07111e-53	-1.95771e-09	-1.63731
21829802	chr2:21829802:A:G	2.02598e-54	-2.69848	-1.26346
21829991	chr2:21829991:A:G	6.86723e-53	-1.95771e-09	-0.438637
21830725	chr2:21830725:G:C	1.91016e-53	-1.95771e-09	-1.71821
21831824	chr2:21831824:T:C	2.03505e-54	-2.68422	-1.27325
21831852	chr2:21831852:G:A	2.10834e-54	-2.68837	-1.23371
21832038	chr2:21832038:AG:A	1.84142e-53	-1.95771e-09	-1.75486
21832406	chr2:21832406:T:C	7.19727e-54	-2.69428	-1.53232e-09
21833074	chr2:21833074:A:G	6.26325e-53	-1.95771e-09	-0.530699
21833614	chr2:21833614:G:A	5.21197e-54	-2.6998	-0.317226
21833797	chr2:21833797:A:G	3.67568e-54	-2.69867	-0.667578
21833824	chr2:21833824:A:G	2.8356e-53	-1.95771e-09	-1.32314
21834389	chr2:21834389:G:A	5.2981e-54	-2.69984	-0.300794
21834513	chr2:21834513:T:C	6.15225e-53	-1.95771e-09	-0.54858
21834666	chr2:21834666:G:C	3.15095e-53	-1.95771e-09	-1.21769
21835069	chr2:21835069:C:T	1.96144e-53	-1.95771e-09	-1.69172
21835380	chr2:21835380:T:C	1.97289e-54	-2.69413	-1.29435
21835685	chr2:21835685:C:T	8.57301e-53	-1.95771e-09	-0.216779
21835739	chr2:21835739:T:TC	4.54428e-54	-2.6974	-0.456711
21835845	chr2:21835845:G:A	1.4261e-54	-2.69037	-1.62267
21836191	chr2:21836191:A:T	9.03112e-53	-1.95771e-09	-0.164722
21836394	chr2:21836394:C:T	3.55598e-52	-1.95771e-09	1.20582
21836440	chr2:21836440:A:C	3.37666e-52	-1.95771e-09	1.15407
21836571	chr2:21836571:A:G	1.82952e-53	-1.95771e-09	-1.76135
21836690	chr2:21836690:A:G	4.05973e-53	-1.95771e-09	-0.964282
21837002	chr2:21837002:G:A	1.04101e-52	-1.95771e-09	-0.0226186
21837191	chr2:21837191:G:A	2.68292e-52	-1.95771e-09	0.924092
21837215	chr2:21837215:C:T	3.05551e-53	-1.24845	-1.53232e-09
21837247	chr2:21837247:T:A	8.98191e-53	-1.95771e-09	-0.170186
21837459	chr2:21837459:C:T	8.98191e-53	-1.95771e-09	-0.170186
21838097	chr2:21838097:T:C	9.22069e-53	-1.95771e-09	-0.143948
21838391	chr2:21838391:T:TAAGGG	3.18581e-52	-1.95771e-09	1.09589
21838417	chr2:21838417:T:G	1.91704e-53	-1.95771e-09	-1.71461
21838447	chr2:21838447:A:G	3.20385e-52	-1.95771e-09	1.10154
21838545	chr2:21838545:C:T	2.73258e-53	-1.95771e-09	-1.36015
21838718	chr2:21838718:T:G	1.91956e-53	-1.95771e-09	-1.7133
21838731	chr2:21838731:A:G	1.83233e-53	-1.95771e-09	-1.75981
21838758	chr2:21838758:C:T	2.52078e-53	-1.95771e-09	-1.44083
21838768	chr2:21838768:G:C	5.67479e-54	-1.20781	-1.72414
21839057	chr2:21839057:T:C	4.93478e-52	-1.95771e-09	1.5335
21839139	chr2:21839139:C:T	2.9074e-52	-1.95771e-09	1.00445
21839306	chr2:21839306:G:A	3.59184e-52	-1.95771e-09	1.21585
21839366	chr2:21839366:C:A	8.61862e-53	-1.95771e-09	-0.211474
21839557	chr2:21839557:A:T	2.01845e-52	-1.95771e-09	0.639516
21839726	chr2:21839726:C:T	1.06472e-52	-1.95771e-09	-9.89158e-05
21840456	chr2:21840456:A:T	3.98643e-52	-1.95771e-09	1.32008
21840491	chr2:21840491:G:A	1.11122e-51	-1.95771e-09	2.34523
21840508	chr2:21840508:T:C	1.23617e-52	-1.95771e-09	0.149203
21840718	chr2:21840718:A:G	3.82899e-54	-2.66569	-0.65969
21840780	chr2:21840780:C:A	1.25719e-53	-2.13652	-1.53232e-09
21840911	chr2:21840911:A:G	9.66693e-54	-2.39927	-1.53232e-09
21840955	chr2:21840955:A:C	1.43011e-51	-1.95771e-09	2.59752
21841335	chr2:21841335:G:T	5.89279e-53	-1.95771e-09	-0.591668
21841348	chr2:21841348:C:G	3.64509e-52	-1.95771e-09	1.23057
21841502	chr2:21841502:C:CA	2.43515e-53	-1.95771e-09	-1.47539
21841536	chr2:21841536:C:T	1.04903e-52	-1.95771e-09	-0.0149467
21841734	chr2:21841734:T:A	5.73392e-53	-1.95771e-09	-0.618998
21841768	chr2:21841768:G:A	1.04903e-52	-1.95771e-09	-0.0149467
21841974	chr2:21841974:CCCAGAAA:C	5.75804e-53	-1.95771e-09	-0.614801
21842121	chr2:21842121:G:A	2.96989e-53	-1.95771e-09	-1.27687
21842385	chr2:21842385:C:T	1.85688e-53	-1.95771e-09	-1.7465
21842647	chr2:21842647:A:G	1.56472e-52	-1.95771e-09	0.384896
21842941	chr2:21842941:T:G	1.50034e-52	-1.95771e-09	0.342882
21842996	chr2:21842996:A:T	1.22489e-52	-1.95771e-09	0.14004
21843239	chr2:21843239:A:G	3.99306e-53	-1.95771e-09	-0.98084
21843935	chr2:21843935:A:T	5.72601e-52	1.68221	-1.53232e-09
21844086	chr2:21844086:A:G	1.11648e-52	-1.95771e-09	0.0473714
21844092	chr2:21844092:T:A	3.0646e-54	-2.69242	-0.85565
21844118	chr2:21844118:G:C	2.8803e-54	-2.69226	-0.917828
21844245	chr2:21844245:T:C	6.15337e-53	-1.95771e-09	-0.548398
21844259	chr2:21844259:G:C	3.14682e-53	-1.95771e-09	-1.21901
21844341	chr2:21844341:T:C	1.2374e-53	-2.55726	0.404874
21844549	chr2:21844549:A:G	3.60801e-52	-1.95771e-09	1.22034
21844558	chr2:21844558:G:A	3.9027e-53	-1.95771e-09	-1.00373
21844752	chr2:21844752:C:G	1.83171e-53	-1.95771e-09	-1.76015
21844948	chr2:21844948:G:A	5.57281e-53	-1.95771e-09	-0.647498
21845208	chr2:21845208:G:A	6.276e-53	-1.95771e-09	-0.528665
21845329	chr2:21845329:T:A	1.83072e-53	-1.95771e-09	-1.76069
21845330	chr2:21845330:T:C	7.21386e-54	-2.69198	-1.53232e-09
21845430	chr2:21845430:G:A	6.04033e-53	-1.95771e-09	-0.56694
21846116	chr2:21846116:G:T	1.33355e-52	-1.95771e-09	0.225031
21846788	chr2:21846788:G:A	1.83282e-53	-1.95771e-09	-1.75954
21846841	chr2:21846841:T:G	1.83269e-53	-1.95771e-09	-1.75961
21847038	chr2:21847038:A:G	2.87015e-53	-1.95771e-09	-1.31104
21847191	chr2:21847191:A:G	4.03588e-53	-1.95771e-09	-0.970175
21847903	chr2:21847903:G:A	3.17594e-54	-2.69844	-0.813936
21847940	chr2:21847940:A:C	5.949e-53	-1.95771e-09	-0.582175
21848181	chr2:21848181:C:T	2.28239e-53	-1.95771e-09	-1.54017
21848572	chr2:21848572:A:G	5.90251e-53	-1.95771e-09	-0.590021
21848750	chr2:21848750:C:T	5.6316e-53	-1.95771e-09	-0.637005
21848979	chr2:21848979:G:A	6.98072e-54	-2.26946	-0.455371
21849113	chr2:21849113:C:T	5.68508e-53	-1.95771e-09	-0.627553
21849267	chr2:21849267:G:C	8.76215e-53	-1.95771e-09	-0.194957
21849326	chr2:21849326:C:T	2.44975e-53	-1.95771e-09	-1.46941
21849652	chr2:21849652:A:AG	9.86958e-53	-1.95771e-09	-0.0759407
21849947	chr2:21849947:G:A	2.87015e-53	-1.95771e-09	-1.31104
21850028	chr2:21850028:A:G	2.87528e-53	-1.95771e-09	-1.30925
21850389	chr2:21850389:C:T	9.3001e-53	-1.95771e-09	-0.135373
21850581	chr2:21850581:A:G	2.95434e-53	-1.95771e-09	-1.28212
21850681	chr2:21850681:C:T	1.19145e-52	-1.95771e-09	0.112358
21851098	chr2:21851098:C:A	1.02399e-52	-1.95771e-09	-0.0391078
21851648	chr2:21851648:T:C	3.87596e-53	-1.95771e-09	-1.01061
21851848	chr2:21851848:C:T	6.46783e-53	-1.95771e-09	-0.498558
21852399	chr2:21852399:A:G	2.95559e-53	-1.95771e-09	-1.2817
21852596	chr2:21852596:A:G	1.7103e-52	-1.95771e-09	0.473858
21852797	chr2:21852797:C:CT	1.05961e-52	-1.95771e-09	-0.00491314
21852877	chr2:21852877:G:T	1.09178e-52	-1.95771e-09	0.0249991
21852940	chr2:21852940:G:C	9.77206e-53	-1.95771e-09	-0.0858706
21853183	chr2:21853183:C:T	9.73798e-54	-2.39195	-1.53232e-09
21853348	chr2:21853348:A:AT	1.83481e-53	-1.95771e-09	-1.75845
21853458	chr2:21853458:T:C	1.44563e-52	-1.95771e-09	0.305734
21853558	chr2:21853558:T:C	1.63429e-52	-1.95771e-09	0.428396
21853811	chr2:21853811:T:C	2.07667e-53	-1.95771e-09	-1.63463
21854000	chr2:21854000:C:T	2.18078e-53	-1.95771e-09	-1.58571
21854776	chr2:21854776:C:T	7.28725e-54	-2.68186	-1.53232e-09
21855349	chr2:21855349:A:G	2.21497e-53	-1.95771e-09	-1.57016
21855749	chr2:21855749:G:A	2.33103e-53	-1.95771e-09	-1.51909
21856301	chr2:21856301:G:A	1.93603e-53	-1.95771e-09	-1.70476
21856351	chr2:21856351:A:G	7.39765e-54	-2.66682	-1.53232e-09
21856499	chr2:21856499:A:G	5.06376e-52	-1.95771e-09	1.5593
21856598	chr2:21856598:T:C	9.85023e-53	-1.95771e-09	-0.0779034
21856898	chr2:21856898:C:T	1.5415e-54	-2.50049	-1.73474
21856899	chr2:21856899:G:A	1.83619e-53	-1.95771e-09	-1.7577
21857883	chr2:21857883:A:G	2.38531e-53	-1.95771e-09	-1.49607
21858194	chr2:21858194:G:A	1.33749e-54	-2.63812	-1.73906
21858264	chr2:21858264:G:T	3.06519e-52	-1.95771e-09	1.0573
21858420	chr2:21858420:C:T	2.44873e-53	-1.95771e-09	-1.46983
21858726	chr2:21858726:G:A	2.00707e-52	-1.95771e-09	0.633863
21858863	chr2:21858863:T:A	2.48138e-53	-1.95771e-09	-1.45658
21859203	chr2:21859203:T:C	9.00381e-53	-1.95771e-09	-0.16775
21859586	chr2:21859586:T:G	2.38931e-53	-1.95771e-09	-1.49439
21859692	chr2:21859692:T:C	1.80752e-52	-1.95771e-09	0.529143
21859743	chr2:21859743:G:A	7.33756e-53	-0.372392	-1.53232e-09
21859838	chr2:21859838:G:A	1.83264e-53	-1.95771e-09	-1.75964
21860447	chr2:21860447:G:A	1.96509e-53	-1.95771e-09	-1.68986
21860494	chr2:21860494:A:T	1.46094e-54	-2.639	-1.64991
21860545	chr2:21860545:A:G	2.20593e-52	-1.95771e-09	0.728335
21860698	chr2:21860698:T:C	7.52505e-54	-2.69851	0.0487695
21861098	chr2:21861098:A:C	6.46602e-52	-1.95771e-09	1.80375
21861455	chr2:21861455:A:G	2.60384e-52	-1.95771e-09	0.894175
21861507	chr2:21861507:C:T	8.94643e-53	-1.95771e-09	-0.174144
21862302	chr2:21862302:A:G	1.84755e-53	-1.95771e-09	-1.75154
21864083	chr2:21864083:A:T	2.22411e-52	-1.95771e-09	0.736542
21864123	chr2:21864123:T:TTG	2.38108e-53	-1.95771e-09	-1.49784
21864436	chr2:21864436:G:A	3.40794e-53	-1.95771e-09	-1.13929
21864494	chr2:21864494:G:A	9.84657e-53	-1.95771e-09	-0.0782749
21864615	chr2:21864615:A:C	1.02781e-52	-1.95771e-09	-0.0353859
21865054	chr2:21865054:AC:A	1.85495e-53	-1.95771e-09	-1.74754
21865326	chr2:21865326:T:A	1.84081e-53	-1.95771e-09	-1.75519
21865569	chr2:21865569:A:T	3.19562e-52	-1.95771e-09	1.09897
21867157	chr2:21867157:C:G	1.85468e-53	-1.95771e-09	-1.74769
21867568	chr2:21867568:A:G	1.85468e-53	-1.95771e-09	-1.74769
21867900	chr2:21867900:C:A	3.01641e-52	-1.95771e-09	1.04126
21868001	chr2:21868001:G:A	2.38648e-53	-1.95771e-09	-1.49558
21868124	chr2:21868124:A:G	3.32182e-52	-1.95771e-09	1.1377
21868287	chr2:21868287:C:T	2.20229e-52	-1.95771e-09	0.726687
21868367	chr2:21868367:C:T	5.2735e-54	-2.69983	-0.305462
21868372	chr2:21868372:T:C	1.00942e-52	-1.95771e-09	-0.0534382
21868818	chr2:21868818:A:G	9.69777e-54	-2.39609	-1.53232e-09
21869063	chr2:21869063:T:G	5.5412e-53	-1.95771e-09	-0.653186
21869264	chr2:21869264:A:G	1.3371e-54	-2.62616	-1.75132
21869342	chr2:21869342:GA:G	2.3906e-53	-1.95771e-09	-1.49385
21870006	chr2:21870006:G:C	2.48596e-53	-1.95771e-09	-1.45474
21870223	chr2:21870223:T:C	3.09014e-52	-1.95771e-09	1.0654
21870295	chr2:21870295:G:A	2.38379e-53	-1.95771e-09	-1.49671
21870521	chr2:21870521:T:C	1.05987e-52	-1.95771e-09	-0.00467088
21870842	chr2:21870842:A:G	2.39611e-53	-1.95771e-09	-1.49155
21871147	chr2:21871147:A:G	7.418e-54	-2.69937	0.0352951
21871202	chr2:21871202:G:T	1.05635e-52	-1.95771e-09	-0.00799447
21871276	chr2:21871276:C:T	2.57212e-53	-1.95771e-09	-1.42067
21871320	chr2:21871320:AC:A	3.23692e-52	-1.95771e-09	1.11181
21872040	chr2:21872040:A:G	2.10253e-53	-1.95771e-09	-1.62226
21872280	chr2:21872280:G:C	8.52958e-54	-2.52444	-1.53232e-09
21872367	chr2:21872367:G:T	8.89021e-53	-1.95771e-09	-0.180447
21872389	chr2:21872389:T:A	2.38837e-53	-1.95771e-09	-1.49479
21873193	chr2:21873193:C:T	2.11764e-52	-1.95771e-09	0.687489
21873622	chr2:21873622:AAT:A	2.37292e-53	-1.50128	-1.53232e-09
21873654	chr2:21873654:A:G	7.00416e-54	-1.32751	-1.39397
21873660	chr2:21873660:C:T	1.83264e-53	-1.95771e-09	-1.75964
21873670	chr2:21873670:G:A	9.27894e-53	-1.95771e-09	-0.137651
21873799	chr2:21873799:A:C	4.26622e-53	-2.38701	1.47234
21873976	chr2:21873976:G:C	2.38837e-53	-1.95771e-09	-1.49479
21874008	chr2:21874008:T:C	6.82248e-54	-2.62575	-0.122005
21874142	chr2:21874142:A:G	1.41758e-54	-2.66102	-1.65801
21874232	chr2:21874232:G:A	2.38837e-53	-1.95771e-09	-1.49479
21874247	chr2:21874247:G:A	9.10667e-53	-1.95771e-09	-0.156391
21874258	chr2:21874258:C:T	1.96882e-52	-1.95771e-09	0.614624
21874259	chr2:21874259:G:A	7.05538e-53	-0.411607	-1.53232e-09
21874661	chr2:21874661:G:T	1.83264e-53	-1.95771e-09	-1.75964
21874731	chr2:21874731:G:A	2.38837e-53	-1.95771e-09	-1.49479
21875018	chr2:21875018:A:G	2.06553e-53	-1.95771e-09	-1.64001
21876050	chr2:21876050:C:T	6.00158e-54	-2.32006	-0.555905
21876280	chr2:21876280:G:A	2.14731e-53	-1.95771e-09	-1.60118
21876293	chr2:21876293:G:A	3.09014e-52	-1.95771e-09	1.0654
21876677	chr2:21876677:T:C	2.23498e-52	-1.95771e-09	0.741417
21876801	chr2:21876801:C:T	2.11464e-53	-1.95771e-09	-1.61651
21876845	chr2:21876845:A:G	2.38837e-53	-1.95771e-09	-1.49479
21877354	chr2:21877354:C:T	5.942e-53	-1.95771e-09	-0.583352
21878578	chr2:21878578:C:A	1.40137e-54	-2.64474	-1.68579
21878945	chr2:21878945:G:A	2.33752e-53	-1.95771e-09	-1.51631
21879383	chr2:21879383:A:G	2.38837e-53	-1.95771e-09	-1.49479
21879426	chr2:21879426:T:C	2.39145e-53	-1.95771e-09	-1.4935
21880104	chr2:21880104:T:G	8.22198e-54	-2.56117	-1.53232e-09
21880145	chr2:21880145:G:A	5.9252e-53	-1.95771e-09	-0.586184
21880821	chr2:21880821:G:T	1.34298e-54	-2.62123	-1.75186
21880833	chr2:21880833:A:G	2.38844e-53	-1.95771e-09	-1.49476
21881013	chr2:21881013:C:T	2.38837e-53	-1.95771e-09	-1.49479
21881089	chr2:21881089:A:T	2.38691e-52	-1.95771e-09	0.807187
21881153	chr2:21881153:T:C	2.38691e-52	-1.95771e-09	0.807187
21881204	chr2:21881204:T:G	1.83461e-53	-1.95771e-09	-1.75857
21881301	chr2:21881301:C:T	1.05922e-52	-1.95771e-09	-0.00527648
21881580	chr2:21881580:C:CTT	3.18368e-53	-1.20736	-1.53232e-09
21881584	chr2:21881584:TAAA:T	3.17119e-53	-1.21129	-1.53232e-09
21881688	chr2:21881688:C:T	2.25075e-53	-1.95771e-09	-1.55413
21881752	chr2:21881752:A:G	1.8401e-53	-1.95771e-09	-1.75558
21881940	chr2:21881940:T:C	8.40602e-53	-1.95771e-09	-0.23645
21882069	chr2:21882069:G:A	2.38954e-53	-1.95771e-09	-1.4943
21882087	chr2:21882087:G:A	3.37332e-52	-1.95771e-09	1.15308
21882302	chr2:21882302:C:G	2.27177e-53	-1.95771e-09	-1.54484
21882332	chr2:21882332:T:C	1.04013e-52	-1.95771e-09	-0.0234701
21882505	chr2:21882505:T:A	2.38611e-53	-1.95771e-09	-1.49573
21882809	chr2:21882809:T:C	7.05155e-53	-0.412151	-1.53232e-09
21882849	chr2:21882849:A:T	2.40124e-53	-1.95771e-09	-1.48941
21883462	chr2:21883462:G:GT	2.33442e-53	-1.95771e-09	-1.51764
21884176	chr2:21884176:C:T	1.10482e-52	-1.95771e-09	0.0368714
21884462	chr2:21884462:A:G	2.33784e-53	-1.95771e-09	-1.51617
21884515	chr2:21884515:T:C	2.38998e-53	-1.95771e-09	-1.49411
21884943	chr2:21884943:T:C	2.57417e-53	-1.95771e-09	-1.41987
21885308	chr2:21885308:A:G	1.29013e-54	-2.65869	-1.75456
21886509	chr2:21886509:C:A	3.51239e-52	-1.95771e-09	1.19348
21887125	chr2:21887125:C:T	3.55482e-53	-1.09709	-1.53232e-09
21887158	chr2:21887158:G:A	2.38837e-53	-1.95771e-09	-1.49479
21887511	chr2:21887511:C:A	2.3923e-53	-1.95771e-09	-1.49314
21887687	chr2:21887687:C:T	2.38985e-53	-1.95771e-09	-1.49417
21887783	chr2:21887783:G:A	2.38934e-53	-1.95771e-09	-1.49438
21887789	chr2:21887789:T:C	2.38481e-53	-1.95771e-09	-1.49628
21888215	chr2:21888215:TA:T	1.84634e-53	-1.95771e-09	-1.75219
21888281	chr2:21888281:A:AG	1.06611e-52	-1.95771e-09	0.00120296
21888432	chr2:21888432:A:G	1.0218e-52	-1.95771e-09	-0.0412464
21888642	chr2:21888642:A:G	2.03292e-53	-1.95771e-09	-1.65593
21890184	chr2:21890184:C:A	1.31779e-54	-2.63472	-1.7573
21890617	chr2:21890617:A:G	5.46644e-54	-2.69917	-0.270183
21890627	chr2:21890627:G:A	2.10984e-53	-1.95771e-09	-1.61879
21890751	chr2:21890751:G:A	1.72937e-53	-1.81764	-1.53232e-09
21890821	chr2:21890821:A:G	2.26253e-52	-1.95771e-09	0.75367
21890903	chr2:21890903:T:C	7.2386e-54	-2.69422	0.00566282
21891635	chr2:21891635:G:A	3.29695e-53	-1.95771e-09	-1.1724
21891905	chr2:21891905:A:G	2.41628e-52	-1.95771e-09	0.819416
21892162	chr2:21892162:G:T	2.65569e-52	-1.95771e-09	0.913893
21893272	chr2:21893272:T:A	2.45377e-52	-1.95771e-09	0.834814
21893410	chr2:21893410:A:AT	2.993e-53	-1.54305	0.273929
21893679	chr2:21893679:T:C	2.43981e-52	-1.95771e-09	0.829107
21894079	chr2:21894079:C:T	2.50801e-53	-1.44591	-1.53232e-09
21894301	chr2:21894301:T:A	1.79997e-53	-0.172679	-1.60495
21895383	chr2:21895383:A:G	1.84519e-53	-1.95771e-09	-1.75282
21895528	chr2:21895528:C:T	1.99895e-52	-1.95771e-09	0.629809
21895529	chr2:21895529:A:G	1.91759e-52	-1.95771e-09	0.588255
21896794	chr2:21896794:T:C	1.6062e-54	-2.66508	-1.52903
21896795	chr2:21896795:A:T	1.59261e-54	-2.67587	-1.52674
21897986	chr2:21897986:AAATTT:A	1.05589e-53	-0.56376	-1.74726
21898079	chr2:21898079:A:G	1.82956e-53	-1.95771e-09	-1.76132
21898271	chr2:21898271:G:T	3.20778e-52	-1.95771e-09	1.10277
21898367	chr2:21898367:G:A	2.40232e-53	-1.95771e-09	-1.48896
21898385	chr2:21898385:G:A	1.84467e-53	-1.95771e-09	-1.7531
21898612	chr2:21898612:A:G	1.32317e-54	-2.6267	-1.76126
21898867	chr2:21898867:G:A	1.05787e-53	-0.579684	-1.72945
21899419	chr2:21899419:C:T	2.00409e-53	-1.95771e-09	-1.67021
21900424	chr2:21900424:G:A	2.06821e-53	-1.95771e-09	-1.63871
21900571	chr2:21900571:T:A	3.87762e-52	-0.590606	1.88301
21900613	chr2:21900613:C:T	7.09251e-54	-2.6933	-0.0156461
21900731	chr2:21900731:A:G	3.14364e-53	-1.22002	-1.53232e-09
21902195	chr2:21902195:T:A	1.8298e-53	-1.95771e-09	-1.76119
21902301	chr2:21902301:G:A	3.94947e-52	-1.95771e-09	1.31077
21902463	chr2:21902463:T:C	2.30849e-52	-1.95771e-09	0.773782
21902495	chr2:21902495:T:C	3.7183e-54	-1.59482	-1.7599
21902883	chr2:21902883:A:G	8.45399e-54	-2.53335	-1.53232e-09
21903893	chr2:21903893:C:T	2.29225e-53	-1.95771e-09	-1.53586
21905348	chr2:21905348:C:A	4.74429e-52	-1.95771e-09	1.49413
21905467	chr2:21905467:G:A	1.31181e-54	-2.6669	-1.72968
21906122	chr2:21906122:A:G	1.8304e-53	-1.95771e-09	-1.76086
21906232	chr2:21906232:A:G	2.29228e-53	-1.95771e-09	-1.53585
21907497	chr2:21907497:G:C	3.01175e-54	-2.69967	-0.865789
21907631	chr2:21907631:A:AT	2.93765e-53	-1.95771e-09	-1.28779
21907951	chr2:21907951:A:C	7.22061e-54	-2.69104	-1.53232e-09
21908318	chr2:21908318:C:T	1.97891e-53	-1.95771e-09	-1.68285
21908692	chr2:21908692:C:T	1.32476e-54	-2.63469	-1.75206
21908717	chr2:21908717:T:G	1.93308e-52	-1.95771e-09	0.596299
21908993	chr2:21908993:G:A	1.58251e-54	-2.51416	-1.69481
21909179	chr2:21909179:C:T	2.69196e-53	-1.95771e-09	-1.37513
21909809	chr2:21909809:G:A	1.887e-53	-1.73041	-1.53232e-09
21910010	chr2:21910010:G:A	1.3033e-54	-2.66062	-1.74246
21910335	chr2:21910335:A:G	2.19162e-53	-1.95771e-09	-1.58075
21910508	chr2:21910508:T:C	1.10114e-53	-2.26905	-1.53232e-09
21910887	chr2:21910887:T:A	2.21216e-53	-1.95771e-09	-1.57143
21910958	chr2:21910958:C:G	3.56736e-52	-1.95771e-09	1.20901
21911199	chr2:21911199:T:C	2.15054e-53	-1.95771e-09	-1.59968
21911282	chr2:21911282:A:G	8.14101e-54	-2.57107	-1.53232e-09
21911305	chr2:21911305:C:T	7.56631e-53	-0.341693	-1.53232e-09
21911327	chr2:21911327:G:A	1.3241e-54	-2.6313	-1.75595
21911714	chr2:21911714:G:A	2.26039e-53	-1.95771e-09	-1.54986
21911969	chr2:21911969:C:A	1.85928e-53	-1.95771e-09	-1.74521
21912326	chr2:21912326:G:T	5.55597e-53	-1.95771e-09	-0.650524
21912708	chr2:21912708:T:G	7.22146e-54	-2.69093	-1.53232e-09
21912904	chr2:21912904:A:T	2.6883e-53	-1.95771e-09	-1.37649
21913537	chr2:21913537:G:A	6.39769e-53	-0.509461	-1.53232e-09
21913702	chr2:21913702:C:T	9.29074e-53	-1.95771e-09	-0.13638
21913752	chr2:21913752:G:A	8.60875e-54	-2.5152	-1.53232e-09
21914252	chr2:21914252:G:A	2.54394e-53	-1.95771e-09	-1.43168
21914558	chr2:21914558:G:A	2.27352e-53	-1.95771e-09	-1.54407
21916177	chr2:21916177:G:A	1.15098e-53	-2.22479	-1.53232e-09
21916706	chr2:21916706:G:T	3.25888e-52	-1.95771e-09	1.11857
21916809	chr2:21916809:T:C	5.34528e-52	-1.95771e-09	1.6134
21917057	chr2:21917057:G:A	3.10178e-52	-1.95771e-09	1.06916
21917520	chr2:21917520:G:A	6.073e-52	-1.95771e-09	1.74104
21917603	chr2:21917603:C:CTG	6.06458e-52	-1.95771e-09	1.73965
21917763	chr2:21917763:A:C	6.32394e-52	-1.95771e-09	1.78153
21917826	chr2:21917826:G:A	5.55125e-52	-1.95771e-09	1.65121
21918015	chr2:21918015:G:A	5.39667e-52	-1.95771e-09	1.62297
21918127	chr2:21918127:C:T	5.68214e-52	-1.95771e-09	1.67452
21918255	chr2:21918255:A:G	3.82761e-52	-1.95771e-09	1.27943
21918595	chr2:21918595:G:A	5.64007e-52	-1.95771e-09	1.66708
21919371	chr2:21919371:A:AC	6.21154e-52	-1.95771e-09	1.7636
21919607	chr2:21919607:G:A	1.83045e-53	-1.95771e-09	-1.76084
21920306	chr2:21920306:A:G	6.18022e-52	-1.95771e-09	1.75854
21920598	chr2:21920598:T:C	1.38328e-53	-2.69182	0.650881
21920973	chr2:21920973:C:T	1.35987e-54	-2.67208	-1.68851
21921243	chr2:21921243:T:C	1.83024e-53	-1.95771e-09	-1.76095
21921294	chr2:21921294:G:T	1.39102e-54	-2.69438	-1.64356
21921953	chr2:21921953:G:C	3.25433e-51	-1.95771e-09	3.41976
21922050	chr2:21922050:G:A	1.19122e-52	-1.95771e-09	0.112162
21922474	chr2:21922474:A:G	3.39047e-52	-1.95771e-09	1.15816
21923262	chr2:21923262:G:C	2.43759e-53	-1.95771e-09	-1.47439
21923473	chr2:21923473:C:T	1.86864e-53	-1.74019	-1.53232e-09
21924537	chr2:21924537:C:T	3.84117e-53	-1.95771e-09	-1.01962
21925239	chr2:21925239:T:C	1.69408e-54	-2.64624	-1.4946
21926154	chr2:21926154:G:A	5.62259e-53	-1.95771e-09	-0.638605
21926527	chr2:21926527:A:G	5.6301e-53	-1.95771e-09	-0.63727
21928283	chr2:21928283:G:GA	7.07024e-54	-2.59584	-0.116249
21928284	chr2:21928284:C:CT	7.19557e-54	-2.58623	-0.108287
21930808	chr2:21930808:C:A	1.39392e-54	-2.69451	-1.64136
21930914	chr2:21930914:G:A	2.12749e-53	-1.95771e-09	-1.61046
21931706	chr2:21931706:C:T	1.95e-53	-1.95771e-09	-1.69757
21932701	chr2:21932701:G:A	1.83922e-53	-1.95771e-09	-1.75606
21932702	chr2:21932702:A:G	2.01066e-52	-1.95771e-09	0.635652
21934242	chr2:21934242:A:G	1.39449e-52	-1.95771e-09	0.269714
21934630	chr2:21934630:G:T	8.22362e-53	-1.95771e-09	-0.258387
21934634	chr2:21934634:C:T	3.42231e-53	-1.95771e-09	-1.13508
21935613	chr2:21935613:AT:A	3.69737e-54	-1.60186	-1.7585
21935669	chr2:21935669:C:T	1.26068e-52	-1.95771e-09	0.168836
21935755	chr2:21935755:T:G	3.13395e-53	-1.2231	-1.53232e-09
21936208	chr2:21936208:T:A	8.11946e-53	-1.95771e-09	-0.271134
21936504	chr2:21936504:A:G	1.89034e-53	-1.95771e-09	-1.72864
21936915	chr2:21936915:A:T	3.16147e-54	-2.5019	-1.01505
21937243	chr2:21937243:T:G	2.29064e-52	-1.95771e-09	0.76602
21937374	chr2:21937374:A:G	9.31238e-54	-2.43664	-1.53232e-09
21937555	chr2:21937555:C:T	4.0905e-54	-2.53493	-0.724391
21937815	chr2:21937815:C:T	2.58712e-54	-2.55629	-1.16115
21937946	chr2:21937946:G:A	5.84445e-53	-1.95771e-09	-0.599905
21938318	chr2:21938318:A:G	9.2016e-53	-0.14602	-1.53232e-09
21938397	chr2:21938397:A:C	7.85652e-53	-1.95771e-09	-0.304054
21938524	chr2:21938524:G:A	7.78542e-53	-1.95771e-09	-0.313145
21938783	chr2:21938783:A:G	9.53709e-53	-1.95771e-09	-0.11021
21939534	chr2:21939534:T:C	2.13244e-52	-1.95771e-09	0.694453
21940111	chr2:21940111:A:G	9.54897e-53	-1.95771e-09	-0.108964
21940162	chr2:21940162:A:G	9.56621e-53	-1.95771e-09	-0.107161
21940396	chr2:21940396:T:C	3.01182e-53	-1.95771e-09	-1.26285
21940883	chr2:21940883:A:T	9.74162e-53	-1.95771e-09	-0.0889911
21941348	chr2:21941348:T:C	7.68323e-53	-2.66374	2.33738
21941470	chr2:21941470:C:A	6.95288e-53	-1.95771e-09	-0.426242
21941546	chr2:21941546:T:TAA	8.08993e-54	-2.57736	-1.53232e-09
21941626	chr2:21941626:C:T	2.8647e-53	-1.95771e-09	-1.31293
21941809	chr2:21941809:C:T	2.51405e-53	-1.95771e-09	-1.4435
21942463	chr2:21942463:T:C	1.99455e-53	-1.95771e-09	-1.67498
21943583	chr2:21943583:T:A	2.83349e-53	-1.95771e-09	-1.32389
21943916	chr2:21943916:T:G	7.24549e-54	-2.6876	-1.53232e-09
21944372	chr2:21944372:G:A	9.32745e-54	-2.43502	-1.53232e-09
21944399	chr2:21944399:C:T	4.89394e-53	-2.17427	1.39687
21945197	chr2:21945197:A:G	1.01846e-52	-1.95771e-09	-0.0445212
21946978	chr2:21946978:C:T	7.23533e-54	-2.68901	-1.53232e-09
21947194	chr2:21947194:T:C	3.27e-54	-2.5017	-0.981496
21947932	chr2:21947932:C:A	2.58677e-54	-2.48458	-1.23299
21949084	chr2:21949084:C:T	7.5453e-54	-2.64706	-1.53232e-09
21949474	chr2:21949474:G:A	8.56665e-54	-2.52011	-1.53232e-09
21949649	chr2:21949649:C:T	1.71761e-53	-2.28851	0.464049
21950315	chr2:21950315:G:A	2.21757e-52	-1.95771e-09	0.733599
21950919	chr2:21950919:C:T	7.40665e-53	-1.95771e-09	-0.363019
21951391	chr2:21951391:G:C	4.63716e-53	-1.95771e-09	-0.831296
21951486	chr2:21951486:G:C	2.32432e-53	-1.95771e-09	-1.52197
21952576	chr2:21952576:T:C	1.91269e-53	-1.95771e-09	-1.71689
21953154	chr2:21953154:A:T	9.20831e-54	-1.01287	-1.435
21954023	chr2:21954023:T:A	3.11586e-54	-2.63773	-0.893752
21954687	chr2:21954687:G:A	2.05123e-53	-1.95771e-09	-1.64696
21955443	chr2:21955443:C:T	4.35784e-53	-1.95771e-09	-0.893421
21955526	chr2:21955526:C:T	4.38316e-53	-1.95771e-09	-0.887627
21955712	chr2:21955712:G:A	2.05195e-53	-1.95771e-09	-1.64661
21956421	chr2:21956421:C:A	2.0526e-53	-1.95771e-09	-1.64629
21956641	chr2:21956641:C:T	1.83086e-53	-1.95771e-09	-1.76061
21956673	chr2:21956673:C:T	2.14348e-53	-1.95771e-09	-1.60297
21957102	chr2:21957102:A:G	2.14561e-53	-1.95771e-09	-1.60198
21957366	chr2:21957366:T:C	4.975e-53	-1.95771e-09	-0.760973
21957557	chr2:21957557:G:A	2.24466e-53	-1.95771e-09	-1.55684
21957825	chr2:21957825:C:G	4.34179e-53	-1.95771e-09	-0.897111
21958371	chr2:21958371:C:T	3.10523e-54	-2.08631	-1.44859
21958539	chr2:21958539:C:T	4.45723e-53	-1.95771e-09	-0.870871
21958635	chr2:21958635:T:C	4.7321e-53	-1.95771e-09	-0.81103
21958798	chr2:21958798:C:G	8.13882e-54	-1.47294	-1.09839
21959014	chr2:21959014:AATCT:A	2.00863e-53	-1.95771e-09	-1.66795
21959266	chr2:21959266:T:TGA	2.82197e-53	-1.95771e-09	-1.32796
21959269	chr2:21959269:ACTTTTC:A	2.83435e-53	-1.95771e-09	-1.32358
21959275	chr2:21959275:C:CGGG	2.83435e-53	-1.95771e-09	-1.32358
21959886	chr2:21959886:A:T	4.39056e-53	-1.95771e-09	-0.885941
21960223	chr2:21960223:T:C	2.0545e-53	-1.95771e-09	-1.64537
21960406	chr2:21960406:A:G	2.06726e-53	-1.95771e-09	-1.63917
21960765	chr2:21960765:ACT:A	4.0514e-53	-1.95771e-09	-0.966336
21960783	chr2:21960783:G:C	1.84571e-53	-1.95771e-09	-1.75253
21960860	chr2:21960860:A:G	4.72795e-53	-1.95771e-09	-0.811906
21961811	chr2:21961811:A:G	4.37687e-53	-1.95771e-09	-0.889064
21962460	chr2:21962460:A:G	8.36075e-54	-2.45794	-0.0864919
21962782	chr2:21962782:C:T	1.90698e-53	-1.95771e-09	-1.71988
21963370	chr2:21963370:C:CAAAT	3.07384e-54	-2.38173	-1.16333
21963850	chr2:21963850:C:A	4.39008e-54	-1.75196	-1.43667
21963983	chr2:21963983:T:G	4.84797e-53	-1.95771e-09	-0.786837
21964135	chr2:21964135:A:G	1.00588e-53	-1.80446	-0.555075
21964152	chr2:21964152:A:G	4.89437e-53	-1.95771e-09	-0.777311
21964313	chr2:21964313:A:G	4.71994e-53	-1.95771e-09	-0.813601
21964775	chr2:21964775:T:C	1.25685e-53	-2.2188	0.0820088
21965078	chr2:21965078:C:CT	4.39836e-53	-1.95771e-09	-0.884167
21965388	chr2:21965388:G:C	9.16836e-54	-2.45222	-1.53232e-09
21965708	chr2:21965708:C:T	4.21675e-53	-0.926333	-1.53232e-09
21965736	chr2:21965736:C:G	3.4273e-53	-1.95771e-09	-1.13363
21965784	chr2:21965784:G:C	2.93304e-53	-1.95771e-09	-1.28936
21965883	chr2:21965883:T:G	2.31642e-53	-1.95771e-09	-1.52538
21965995	chr2:21965995:G:A	1.42113e-54	-2.66717	-1.64936
21966368	chr2:21966368:G:C	1.60574e-54	-2.43317	-1.76123
21966517	chr2:21966517:T:G	2.40618e-53	-1.95771e-09	-1.48736
21966818	chr2:21966818:T:C	2.01483e-53	-1.95771e-09	-1.66486
21966977	chr2:21966977:A:G	3.06625e-53	-1.95771e-09	-1.24494
21967031	chr2:21967031:T:C	4.63964e-53	-1.95771e-09	-0.830761
21967116	chr2:21967116:G:A	1.63801e-54	-2.48752	-1.68698
21967171	chr2:21967171:G:A	2.15646e-53	-1.95771e-09	-1.59693
21967274	chr2:21967274:A:G	2.14073e-53	-1.95771e-09	-1.60425
21967456	chr2:21967456:T:C	3.79042e-53	-1.95771e-09	-1.03292
21968276	chr2:21968276:A:C	3.80517e-53	-1.95771e-09	-1.02904
21968440	chr2:21968440:C:T	2.12069e-53	-1.95771e-09	-1.61366
21969038	chr2:21969038:A:G	1.96748e-53	-1.95771e-09	-1.68865
21969071	chr2:21969071:G:C	2.52377e-53	-1.95771e-09	-1.43965
21969133	chr2:21969133:T:C	1.23122e-53	-2.15739	-1.53232e-09
21969551	chr2:21969551:TATTA:T	3.9915e-53	-1.95771e-09	-0.98123
21969678	chr2:21969678:A:G	1.92666e-53	-1.95771e-09	-1.70961
21970234	chr2:21970234:A:C	1.51623e-54	-2.65908	-1.59267
21970804	chr2:21970804:C:CTGTT	1.91685e-53	-1.95771e-09	-1.71471
21971242	chr2:21971242:T:C	1.68662e-54	-2.56467	-1.58059
21971330	chr2:21971330:C:T	2.38354e-54	-2.46736	-1.33203
21971426	chr2:21971426:T:C	8.67016e-54	-2.5081	-1.53232e-09
21971478	chr2:21971478:A:G	1.9387e-53	-1.95771e-09	-1.70338
21972434	chr2:21972434:G:A	1.13766e-52	-1.95771e-09	0.0661589
21972779	chr2:21972779:T:C	1.88281e-53	-1.95771e-09	-1.73263
21973815	chr2:21973815:C:G	4.44086e-53	-1.95771e-09	-0.87455
21975061	chr2:21975061:G:C	7.16281e-54	-2.69908	-1.53232e-09
21976827	chr2:21976827:A:G	5.65577e-53	-1.95771e-09	-0.632722
21977248	chr2:21977248:A:T	8.39847e-54	-2.53993	-1.53232e-09
21977322	chr2:21977322:T:C	1.93665e-53	-1.95771e-09	-1.70444
21978490	chr2:21978490:G:A	1.34705e-54	-2.63789	-1.73218
21978887	chr2:21978887:A:G	3.16412e-53	-1.95771e-09	-1.21352
21979382	chr2:21979382:T:C	2.0295e-53	-1.95771e-09	-1.65761
21979656	chr2:21979656:C:T	3.19106e-53	-1.95771e-09	-1.20505
21980055	chr2:21980055:G:A	1.98244e-53	-1.95771e-09	-1.68107
21980193	chr2:21980193:A:T	2.56322e-53	-1.95771e-09	-1.42413
21980740	chr2:21980740:C:T	2.48004e-53	-1.95771e-09	-1.45712
21980747	chr2:21980747:T:C	9.34658e-54	-2.43297	-1.53232e-09
21980827	chr2:21980827:G:A	1.24701e-53	-2.14465	-1.53232e-09
21981004	chr2:21981004:G:A	1.98739e-53	-1.95771e-09	-1.67858
21981601	chr2:21981601:T:C	1.82967e-53	-1.95771e-09	-1.76126
21981669	chr2:21981669:T:C	2.06702e-53	-1.95771e-09	-1.63929
21982375	chr2:21982375:C:T	1.97263e-53	-1.95771e-09	-1.68603
21982678	chr2:21982678:C:A	3.42786e-53	-1.95771e-09	-1.13346
21982685	chr2:21982685:A:T	1.44156e-54	-2.69862	-1.60364
21983486	chr2:21983486:T:G	3.5839e-53	-1.95771e-09	-1.08895
21983558	chr2:21983558:T:G	1.59381e-54	-2.56922	-1.63264
21983805	chr2:21983805:C:T	1.33636e-54	-2.69799	-1.68004
21984104	chr2:21984104:G:A	2.88647e-54	-2.44642	-1.16153
21984280	chr2:21984280:C:T	1.31041e-54	-2.69984	-1.6978
21984361	chr2:21984361:G:A	1.24874e-53	-2.14326	-1.53232e-09
21984705	chr2:21984705:A:G	1.83163e-53	-1.95771e-09	-1.76019
21984707	chr2:21984707:C:T	3.29753e-53	-1.95771e-09	-1.17222
21984959	chr2:21984959:A:C	2.07664e-53	-1.95771e-09	-1.63465
21985331	chr2:21985331:A:G	2.01917e-53	-1.95771e-09	-1.66271
21985566	chr2:21985566:A:T	2.48509e-53	-1.95771e-09	-1.45509
21985614	chr2:21985614:A:G	2.08348e-53	-1.95771e-09	-1.63136
21985771	chr2:21985771:A:C	3.73351e-53	-1.95771e-09	-1.04805
21985821	chr2:21985821:T:C	3.04382e-53	-1.25229	-1.53232e-09
21985868	chr2:21985868:T:C	5.16884e-54	-2.31433	-0.71101
21985952	chr2:21985952:G:A	2.52336e-53	-1.95771e-09	-1.43981
21986285	chr2:21986285:AGTTT:A	3.92697e-53	-1.95771e-09	-0.997531
21986299	chr2:21986299:G:A	1.344e-54	-2.63272	-1.73962
21986491	chr2:21986491:G:A	2.04926e-53	-1.95771e-09	-1.64792
21986649	chr2:21986649:A:G	1.87682e-53	-1.95771e-09	-1.73582
21986832	chr2:21986832:T:A	1.80427e-54	-2.69784	-1.37998
21986943	chr2:21986943:C:T	7.65085e-54	-2.63317	-1.53232e-09
21986963	chr2:21986963:T:C	1.63205e-54	-2.69639	-1.48176
21987049	chr2:21987049:T:C	2.10269e-53	-1.95771e-09	-1.62218
21987423	chr2:21987423:A:G	4.39026e-53	-1.95771e-09	-0.886009
21987665	chr2:21987665:G:A	1.44332e-54	-2.61765	-1.68338
21987725	chr2:21987725:T:A	1.08375e-53	-2.28497	-1.53232e-09
21987766	chr2:21987766:T:A	2.5723e-53	-1.95771e-09	-1.4206
21989257	chr2:21989257:T:C	2.90304e-53	-1.95771e-09	-1.29964
21989437	chr2:21989437:G:A	1.60136e-54	-2.69548	-1.50165
21989456	chr2:21989456:T:C	1.5501e-54	-2.69926	-1.53041
21989597	chr2:21989597:T:C	1.36442e-54	-2.59657	-1.76068
21989613	chr2:21989613:A:G	1.9849e-52	-2.31234	2.9351
21989636	chr2:21989636:T:C	3.02472e-53	-1.95771e-09	-1.25858
21989722	chr2:21989722:T:C	1.56871e-54	-2.69834	-1.51939
21989991	chr2:21989991:T:A	3.05284e-53	-1.95771e-09	-1.24932
21990225	chr2:21990225:A:T	3.49241e-53	-1.95771e-09	-1.11481
21990941	chr2:21990941:CACTT:C	4.56377e-53	-1.95771e-09	-0.847248
21991091	chr2:21991091:C:T	2.08794e-53	-1.95771e-09	-1.62922
21991685	chr2:21991685:T:C	4.99578e-53	-1.95771e-09	-0.756804
21991785	chr2:21991785:G:A	1.95634e-53	-1.95771e-09	-1.69432
21992434	chr2:21992434:G:T	4.15969e-54	-2.56023	-0.682308
21992513	chr2:21992513:G:A	5.39658e-53	-1.95771e-09	-0.679633
21993294	chr2:21993294:G:A	3.24926e-54	-2.47039	-1.01917
21993328	chr2:21993328:G:A	8.07426e-54	-2.5793	-1.53232e-09
21993482	chr2:21993482:A:G	2.94087e-54	-2.52939	-1.05989
21993840	chr2:21993840:A:C	1.32443e-54	-2.66209	-1.72491
21993906	chr2:21993906:C:A	1.9117e-53	-1.95771e-09	-1.7174
21993973	chr2:21993973:T:G	2.18426e-53	-1.95771e-09	-1.58412
21994037	chr2:21994037:C:G	4.28986e-53	-1.95771e-09	-0.909143
21994046	chr2:21994046:A:C	1.59807e-54	-2.69962	-1.49957
21994936	chr2:21994936:C:T	8.56691e-54	-2.52008	-1.53232e-09
21995226	chr2:21995226:T:A	2.10295e-53	-1.95771e-09	-1.62206
21995277	chr2:21995277:G:A	2.58237e-53	-1.95771e-09	-1.41669
21995645	chr2:21995645:G:T	3.6059e-54	-2.56318	-0.822234
21996066	chr2:21996066:T:A	7.82667e-54	-2.61045	-1.53232e-09
21996515	chr2:21996515:T:C	1.34385e-52	0.232724	-1.53232e-09
21996589	chr2:21996589:G:A	3.32445e-54	-2.59838	-0.868294
21996602	chr2:21996602:T:C	1.60508e-54	-2.63733	-1.55748
21997069	chr2:21997069:G:A	1.10357e-53	-2.26685	-1.53232e-09
21997184	chr2:21997184:A:G	1.61292e-54	-2.60943	-1.58051
21997185	chr2:21997185:C:T	1.50018e-54	-2.67356	-1.58884
21997394	chr2:21997394:G:A	8.65961e-54	-2.50931	-1.53232e-09
21997646	chr2:21997646:A:T	2.68901e-53	-1.37622	-1.53232e-09
21998071	chr2:21998071:A:C	8.46801e-54	-2.53169	-1.53232e-09
21998334	chr2:21998334:C:T	2.48851e-54	-2.56633	-1.18997
21998383	chr2:21998383:C:T	3.4987e-54	-2.48908	-0.926515
21998499	chr2:21998499:T:C	1.92227e-53	-1.95771e-09	-1.71189
21999411	chr2:21999411:C:T	2.71331e-53	-1.95771e-09	-1.36723
21999633	chr2:21999633:G:A	2.01348e-53	-1.66554	-1.53232e-09
21999792	chr2:21999792:C:A	8.22687e-54	-2.56058	-1.53232e-09
22000881	chr2:22000881:A:T	3.35252e-54	-2.53086	-0.927409
22001139	chr2:22001139:G:T	1.91361e-53	-1.95771e-09	-1.7164
22001270	chr2:22001270:C:T	1.32991e-53	-2.08029	-1.53232e-09
22001474	chr2:22001474:G:A	2.15175e-53	-1.95771e-09	-1.59912
22001799	chr2:22001799:G:A	1.92025e-53	-1.95771e-09	-1.71294
22001878	chr2:22001878:G:A	1.86125e-53	-1.95771e-09	-1.74415
22001883	chr2:22001883:T:C	1.26044e-52	-1.95771e-09	0.168648
22002252	chr2:22002252:A:C	6.10851e-54	-2.60067	-0.257634
22002410	chr2:22002410:T:G	1.53804e-54	-2.61493	-1.62254
22003520	chr2:22003520:A:T	1.61863e-54	-2.64153	-1.54487
22003841	chr2:22003841:G:A	1.10779e-53	-2.26303	-1.53232e-09
22004201	chr2:22004201:G:C	1.93537e-53	-1.95771e-09	-1.7051
22004641	chr2:22004641:C:T	5.92511e-54	-2.60772	-0.281064
22004857	chr2:22004857:C:T	1.84823e-53	-1.95771e-09	-1.75117
22004894	chr2:22004894:A:T	1.56625e-54	-2.6804	-1.5389
22005244	chr2:22005244:G:A	1.95817e-53	-1.95771e-09	-1.69339
22006409	chr2:22006409:G:A	2.11366e-53	-1.95771e-09	-1.61698
22006426	chr2:22006426:C:T	1.33395e-54	-2.61892	-1.76092
22006501	chr2:22006501:T:C	1.91525e-53	-1.95771e-09	-1.71555
22006757	chr2:22006757:C:T	8.91442e-54	-2.48031	-1.53232e-09
22006994	chr2:22006994:G:A	1.52215e-54	-2.66944	-1.57842
22007179	chr2:22007179:G:A	7.51279e-54	-2.65138	-1.53232e-09
22007398	chr2:22007398:G:A	1.48355e-54	-2.67072	-1.60283
22008526	chr2:22008526:G:A	2.18641e-53	-1.95771e-09	-1.58314
22009115	chr2:22009115:G:C	2.99759e-53	-1.26759	-1.53232e-09
22009127	chr2:22009127:G:A	1.12898e-53	-2.24409	-1.53232e-09
22009132	chr2:22009132:G:A	4.85335e-54	-2.4012	-0.687113
22009259	chr2:22009259:A:AGC	6.68066e-53	-1.95771e-09	-0.466182
22009560	chr2:22009560:A:G	2.8688e-53	-1.95771e-09	-1.3115
22009574	chr2:22009574:A:G	2.06529e-53	-1.95771e-09	-1.64013
22010019	chr2:22010019:G:A	1.84236e-53	-1.95771e-09	-1.75435
22010022	chr2:22010022:T:C	1.86112e-53	-1.95771e-09	-1.74422
22010375	chr2:22010375:C:G	2.07805e-53	-1.95771e-09	-1.63397
22010583	chr2:22010583:G:T	1.37668e-53	-2.04572	-1.53232e-09
22010782	chr2:22010782:T:C	1.27371e-52	-1.95771e-09	0.179117
22010891	chr2:22010891:C:T	2.37707e-53	-1.95771e-09	-1.49953
22011494	chr2:22011494:C:T	5.30714e-53	-1.95771e-09	-0.696345
22011583	chr2:22011583:G:A	7.16845e-54	-2.69829	-1.53232e-09
22011715	chr2:22011715:C:T	2.17304e-53	-1.95771e-09	-1.58927
22011816	chr2:22011816:C:T	7.54857e-54	-2.64663	-1.53232e-09
22012681	chr2:22012681:A:G	1.85188e-54	-2.35759	-1.69419
22012821	chr2:22012821:G:A	1.7866e-54	-2.40854	-1.67913
22013234	chr2:22013234:G:A	9.87971e-54	-2.3775	-1.53232e-09
22013862	chr2:22013862:G:A	2.92441e-53	-1.95771e-09	-1.29231
22013990	chr2:22013990:G:C	1.82665e-54	-2.39602	-1.66948
22014162	chr2:22014162:T:G	1.83267e-54	-2.36044	-1.70176
22014567	chr2:22014567:C:T	2.0949e-53	-1.95771e-09	-1.62589
22014976	chr2:22014976:T:G	1.6755e-54	-2.45478	-1.6971
22015528	chr2:22015528:G:A	2.20664e-54	-2.35963	-1.51689
22015636	chr2:22015636:G:A	3.78045e-53	-1.95771e-09	-1.03555
22016031	chr2:22016031:A:T	3.63832e-53	-1.95771e-09	-1.07387
22017013	chr2:22017013:A:G	4.60185e-53	-1.95771e-09	-0.83894
22017640	chr2:22017640:G:A	5.0405e-53	-1.95771e-09	-0.747892
22017672	chr2:22017672:G:A	1.49033e-54	-2.62027	-1.64872
22017688	chr2:22017688:G:A	1.96377e-53	-1.69053	-1.53232e-09
22018295	chr2:22018295:C:T	2.58899e-54	-2.363	-1.35371
22018793	chr2:22018793:G:A	7.55503e-54	-2.21727	-0.428502
22018972	chr2:22018972:T:C	5.28834e-53	-1.95771e-09	-0.699894
22019033	chr2:22019033:A:G	1.95627e-53	-1.95771e-09	-1.69436
22019946	chr2:22019946:A:G	2.0948e-53	-1.95771e-09	-1.62594
22019991	chr2:22019991:C:T	1.85195e-53	-1.95771e-09	-1.74916
22020016	chr2:22020016:C:T	2.79385e-54	-2.34789	-1.29267
22020354	chr2:22020354:G:A	9.43976e-54	-2.42305	-1.53232e-09
22020750	chr2:22020750:A:AT	2.28065e-53	-1.95771e-09	-1.54094
22021359	chr2:22021359:G:A	1.56803e-54	-2.63842	-1.57974
22021443	chr2:22021443:A:T	5.52465e-53	-1.95771e-09	-0.656177
22021500	chr2:22021500:T:C	2.37401e-54	-2.36058	-1.44282
22021631	chr2:22021631:C:T	4.31781e-53	-1.95771e-09	-0.902651
22021632	chr2:22021632:T:C	2.13841e-53	-1.95771e-09	-1.60534
22021655	chr2:22021655:G:A	1.38382e-53	-2.04055	-1.53232e-09
22021662	chr2:22021662:A:G	1.5481e-53	-1.92837	-1.53232e-09
22021751	chr2:22021751:A:T	1.87131e-53	-1.95771e-09	-1.73876
22022761	chr2:22022761:T:C	1.83067e-53	-1.95771e-09	-1.76072
22022846	chr2:22022846:A:C	1.86254e-53	-1.95771e-09	-1.74346
22023269	chr2:22023269:T:C	2.0874e-53	-1.95771e-09	-1.62948
22023291	chr2:22023291:T:C	2.4252e-53	-1.95771e-09	-1.47948
22023379	chr2:22023379:C:A	4.36354e-53	-1.95771e-09	-0.892114
22023450	chr2:22023450:A:G	3.16026e-53	-1.95771e-09	-1.21474
22023931	chr2:22023931:A:G	2.71213e-54	-2.64596	-1.02429
22024465	chr2:22024465:T:C	1.34555e-54	-2.68229	-1.68889
22024895	chr2:22024895:C:T	1.41517e-54	-2.68145	-1.63928
22025581	chr2:22025581:G:A	1.443e-54	-2.68254	-1.61871
22025619	chr2:22025619:AC:A	2.87157e-53	-1.95771e-09	-1.31054
22025871	chr2:22025871:G:T	1.56361e-53	-1.9184	-1.53232e-09
22026335	chr2:22026335:T:C	1.02904e-52	-1.95771e-09	-0.0341913
22026352	chr2:22026352:A:T	6.87976e-53	-1.95771e-09	-0.436814
22026380	chr2:22026380:G:A	1.44597e-54	-2.68727	-1.61193
22026483	chr2:22026483:G:A	1.83133e-53	-1.95771e-09	-1.76036
22026796	chr2:22026796:C:A	1.83295e-53	-1.95771e-09	-1.75947
22027324	chr2:22027324:G:T	9.25166e-53	-1.95771e-09	-0.140595
22027345	chr2:22027345:A:C	1.87319e-53	-1.95771e-09	-1.73775
22027523	chr2:22027523:C:G	1.38003e-54	-2.68623	-1.65965
22027607	chr2:22027607:G:A	1.83701e-53	-1.95771e-09	-1.75726
22027650	chr2:22027650:TG:T	7.3723e-54	-2.67025	-1.53232e-09
22027913	chr2:22027913:T:C	9.33525e-53	-1.95771e-09	-0.131601
22030596	chr2:22030596:C:T	1.41531e-54	-2.67401	-1.64663
22031108	chr2:22031108:G:A	8.94091e-53	-1.95771e-09	-0.174761
22031466	chr2:22031466:G:T	2.30569e-53	-1.95771e-09	-1.53002
22032146	chr2:22032146:A:C	1.87407e-53	-1.95771e-09	-1.73729
22032422	chr2:22032422:G:C	8.8373e-53	-1.95771e-09	-0.186417
22032661	chr2:22032661:C:T	2.96959e-53	-1.95771e-09	-1.27697
22032705	chr2:22032705:CACTG:C	1.38009e-54	-2.69232	-1.65351
22033283	chr2:22033283:C:T	2.45169e-53	-1.95771e-09	-1.46862
22033383	chr2:22033383:T:C	1.87302e-53	-1.95771e-09	-1.73785
22033672	chr2:22033672:G:A	8.30605e-53	-1.95771e-09	-0.248414
22033719	chr2:22033719:GA:G	7.13399e-53	-1.95771e-09	-0.400528
22033934	chr2:22033934:A:G	6.93872e-54	-1.01141	-1.71946
22034178	chr2:22034178:T:C	1.43537e-54	-2.69547	-1.61109
22034692	chr2:22034692:G:A	1.36947e-54	-2.67741	-1.67614
22034755	chr2:22034755:C:T	1.86105e-53	-1.95771e-09	-1.74426
22034757	chr2:22034757:C:T	8.47299e-53	-1.95771e-09	-0.228514
22035995	chr2:22035995:G:C	9.74457e-54	-2.39127	-1.53232e-09
22036277	chr2:22036277:C:T	2.5097e-53	-1.95771e-09	-1.44523
22036875	chr2:22036875:G:A	1.5094e-54	-2.66949	-1.58678
22037169	chr2:22037169:T:C	1.83341e-53	-1.95771e-09	-1.75922
22037171	chr2:22037171:C:T	8.33574e-53	-1.95771e-09	-0.244846
22037467	chr2:22037467:A:G	1.43192e-54	-2.67746	-1.6315
22038219	chr2:22038219:C:A	1.56851e-53	-1.91527	-1.53232e-09
22038334	chr2:22038334:T:TA	2.64024e-53	-1.95771e-09	-1.39453
22038710	chr2:22038710:G:A	7.43712e-53	-1.95771e-09	-0.358915
22038974	chr2:22038974:TTTG:T	1.76083e-52	-1.95771e-09	0.502973
22039060	chr2:22039060:G:C	1.38869e-54	-2.68772	-1.6519
22039306	chr2:22039306:A:G	1.40364e-54	-2.68689	-1.64202
22039424	chr2:22039424:A:G	8.0212e-53	-1.95771e-09	-0.28331
22039845	chr2:22039845:C:T	1.39978e-54	-2.6986	-1.63307
22039861	chr2:22039861:A:G	2.59765e-53	-1.95771e-09	-1.41079
22040029	chr2:22040029:A:G	1.83365e-53	-1.95771e-09	-1.75909
22040035	chr2:22040035:A:G	1.55587e-54	-2.67803	-1.54792
22040280	chr2:22040280:A:T	2.15506e-54	-2.61901	-1.28115
22041078	chr2:22041078:A:G	6.54151e-53	-1.95771e-09	-0.48723
22041277	chr2:22041277:C:T	1.40792e-54	-2.6827	-1.64317
22041478	chr2:22041478:G:A	2.39561e-53	-1.95771e-09	-1.49176
22041812	chr2:22041812:T:C	1.90424e-53	-1.95771e-09	-1.72132
22041828	chr2:22041828:T:C	1.50101e-52	-1.95771e-09	0.343327
22042322	chr2:22042322:G:A	1.44771e-54	-2.67312	-1.62488
22042489	chr2:22042489:G:T	7.95466e-53	-1.95771e-09	-0.291641
22042805	chr2:22042805:T:A	1.52131e-54	-2.67813	-1.57028
22042850	chr2:22042850:C:T	2.41384e-53	-1.95771e-09	-1.48418
22043063	chr2:22043063:C:T	2.68724e-53	-1.95771e-09	-1.37688
22043106	chr2:22043106:A:T	4.6446e-53	-1.95771e-09	-0.829692
22043425	chr2:22043425:A:G	7.14052e-53	-1.95771e-09	-0.399613
22043441	chr2:22043441:T:G	1.28584e-54	-2.67879	-1.73778
22043737	chr2:22043737:T:C	4.8562e-54	-2.69979	-0.38794
22044122	chr2:22044122:T:C	1.40741e-54	-2.67166	-1.65457
22044344	chr2:22044344:C:T	1.51291e-54	-2.66835	-1.5856
22044521	chr2:22044521:A:G	8.82769e-54	-2.49009	-1.53232e-09
22045213	chr2:22045213:A:T	1.24753e-52	-1.95771e-09	0.15835
22045570	chr2:22045570:T:G	1.51193e-54	-2.68849	-1.56611
22045842	chr2:22045842:T:A	2.96072e-53	-1.95771e-09	-1.27997
22046084	chr2:22046084:A:G	2.68754e-53	-1.95771e-09	-1.37677
22046323	chr2:22046323:A:C	1.49977e-54	-2.68167	-1.58101
22046823	chr2:22046823:T:A	8.99654e-53	-1.95771e-09	-0.168558
22047420	chr2:22047420:T:C	8.02717e-53	-1.95771e-09	-0.282566
22048472	chr2:22048472:A:C	2.33777e-52	0.786383	-1.53232e-09
22048772	chr2:22048772:G:A	2.01719e-53	-1.95771e-09	-1.66369
22049228	chr2:22049228:A:G	1.13867e-52	-1.95771e-09	0.0670488
22049466	chr2:22049466:T:A	7.48633e-53	-1.95771e-09	-0.35232
22049502	chr2:22049502:T:C	1.02752e-53	-2.33825	-1.53232e-09
22049633	chr2:22049633:A:T	1.88186e-53	-1.95771e-09	-1.73314
22050972	chr2:22050972:G:T	2.91446e-53	-1.95771e-09	-1.29571
22051337	chr2:22051337:C:T	1.44942e-54	-2.67368	-1.62313
22051621	chr2:22051621:T:C	1.07274e-52	-1.95771e-09	0.00739979
22051665	chr2:22051665:C:T	1.35169e-54	-2.68332	-1.68331
22052030	chr2:22052030:A:G	8.78781e-53	-1.95771e-09	-0.192033
22052187	chr2:22052187:C:A	5.90647e-53	-1.95771e-09	-0.58935
22052547	chr2:22052547:ACT:A	2.55915e-53	-1.95771e-09	-1.42572
22053925	chr2:22053925:T:C	5.83666e-53	-1.95771e-09	-0.601239
22054599	chr2:22054599:T:C	8.21039e-53	-1.95771e-09	-0.259998
22055565	chr2:22055565:A:C	1.85906e-53	-1.95771e-09	-1.74533
22055749	chr2:22055749:A:G	1.36476e-54	-2.68879	-1.66821
22055814	chr2:22055814:T:C	1.34449e-54	-2.68252	-1.68945
22055852	chr2:22055852:A:T	2.68916e-53	-1.95771e-09	-1.37617
22055975	chr2:22055975:C:T	2.28903e-53	-1.95771e-09	-1.53727
22056250	chr2:22056250:C:T	7.22952e-54	-2.68981	-1.53232e-09
22056343	chr2:22056343:G:A	2.86786e-53	-1.95771e-09	-1.31183
22056928	chr2:22056928:G:A	1.38244e-54	-2.66892	-1.67521
22057216	chr2:22057216:G:A	2.76952e-53	-1.95771e-09	-1.34673
22057843	chr2:22057843:T:C	2.22496e-53	-1.95771e-09	-1.56566
22058030	chr2:22058030:C:T	2.7424e-53	-1.95771e-09	-1.35657
22058675	chr2:22058675:G:A	1.13318e-53	-2.24037	-1.53232e-09
22059175	chr2:22059175:A:C	1.92632e-53	-1.95771e-09	-1.70979
22059340	chr2:22059340:T:A	7.69929e-53	-1.95771e-09	-0.32427
22059494	chr2:22059494:T:G	8.5533e-53	-1.95771e-09	-0.219081
22060032	chr2:22060032:G:A	5.89834e-53	-1.95771e-09	-0.590727
22060250	chr2:22060250:T:C	2.30304e-53	-1.95771e-09	-1.53117
22060255	chr2:22060255:A:G	2.42035e-53	-1.95771e-09	-1.48149
22060276	chr2:22060276:T:C	1.3767e-54	-2.65882	-1.68948
22060517	chr2:22060517:C:T	2.95532e-54	-2.52144	-1.06293
22060838	chr2:22060838:T:C	1.36065e-54	-2.67801	-1.68201
22060883	chr2:22060883:A:G	2.32436e-53	-1.95771e-09	-1.52195
22060949	chr2:22060949:C:T	1.4015e-54	-2.65403	-1.67641
22061078	chr2:22061078:A:C	6.84478e-52	-1.95771e-09	1.86067
22061086	chr2:22061086:G:C	6.87743e-52	-1.95771e-09	1.86543
22061114	chr2:22061114:T:C	3.71798e-54	-2.6998	-0.655004
22061733	chr2:22061733:A:G	2.55775e-53	-1.95771e-09	-1.42627
22063468	chr2:22063468:C:T	1.39266e-54	-2.67256	-1.66421
22063532	chr2:22063532:AATT:A	1.55086e-54	-2.65632	-1.57285
22063895	chr2:22063895:C:T	2.38621e-53	-1.95771e-09	-1.49569
22064078	chr2:22064078:C:T	2.17247e-53	-1.95771e-09	-1.58953
22064362	chr2:22064362:G:A	1.68153e-54	-2.64643	-1.50185
22064968	chr2:22064968:G:T	4.31384e-53	-1.95771e-09	-0.90357
22065893	chr2:22065893:ATAAAC:A	6.35255e-53	-1.95771e-09	-0.516542
22065982	chr2:22065982:A:G	1.47279e-53	-1.97824	-1.53232e-09
22066188	chr2:22066188:T:C	4.32824e-53	-1.95771e-09	-0.900237
22066338	chr2:22066338:ATTG:A	1.35344e-54	-2.68688	-1.67845
22066400	chr2:22066400:T:C	1.92147e-53	-1.95771e-09	-1.71231
22066857	chr2:22066857:A:G	1.35483e-54	-2.67408	-1.69022
22067099	chr2:22067099:T:C	2.14247e-53	-1.95771e-09	-1.60344
22067159	chr2:22067159:A:T	1.86475e-53	-1.95771e-09	-1.74227
22067341	chr2:22067341:A:G	2.30277e-53	-1.95771e-09	-1.53129
22067361	chr2:22067361:G:C	4.33611e-53	-1.95771e-09	-0.89842
22068265	chr2:22068265:A:G	1.40823e-54	-2.69019	-1.63546
22068388	chr2:22068388:A:C	1.3685e-54	-2.69804	-1.65623
22068717	chr2:22068717:AAAAC:A	4.51088e-53	-1.95771e-09	-0.858905
22068853	chr2:22068853:A:G	7.39354e-54	-2.66738	-1.53232e-09
22069229	chr2:22069229:G:A	4.32824e-53	-1.95771e-09	-0.900237
22069327	chr2:22069327:G:A	5.98353e-53	-1.95771e-09	-0.576388
22069367	chr2:22069367:A:G	2.14411e-53	-1.95771e-09	-1.60268
22069818	chr2:22069818:G:A	4.31277e-53	-1.95771e-09	-0.903818
22069904	chr2:22069904:C:T	1.619e-54	-2.64529	-1.54089
22070460	chr2:22070460:C:T	1.85942e-53	-1.95771e-09	-1.74513
22070659	chr2:22070659:C:T	1.37573e-54	-2.661	-1.688
22070748	chr2:22070748:T:C	1.84275e-53	-1.95771e-09	-1.75414
22071598	chr2:22071598:A:G	4.32846e-53	-1.95771e-09	-0.900187
22071983	chr2:22071983:ATGT:A	4.31975e-53	-1.95771e-09	-0.9022
22072249	chr2:22072249:ATATT:A	1.67247e-54	-2.63706	-1.51662
22072307	chr2:22072307:A:G	6.98983e-53	-1.95771e-09	-0.420941
22072682	chr2:22072682:CATA:C	4.32824e-53	-1.95771e-09	-0.900237
22072772	chr2:22072772:A:G	4.32831e-53	-1.95771e-09	-0.900222
22072907	chr2:22072907:G:A	1.72687e-54	-2.63483	-1.48684
22073214	chr2:22073214:T:C	1.88006e-53	-1.95771e-09	-1.73409
22073447	chr2:22073447:C:T	1.4027e-54	-2.67691	-1.65267
22073551	chr2:22073551:T:C	1.7743e-54	-2.62826	-1.46632
22073693	chr2:22073693:C:T	7.21942e-54	-2.69121	-1.53232e-09
22074131	chr2:22074131:A:G	8.27719e-53	-1.95771e-09	-0.251895
22074164	chr2:22074164:A:T	2.28512e-53	-1.95771e-09	-1.53898
22075039	chr2:22075039:A:G	1.89407e-53	-1.95771e-09	-1.72667
22075081	chr2:22075081:C:T	1.54836e-54	-2.65026	-1.58052
22075498	chr2:22075498:T:C	1.96933e-53	-1.95771e-09	-1.68771
22076298	chr2:22076298:C:T	1.56147e-54	-2.67592	-1.54644
22076489	chr2:22076489:T:C	1.53387e-54	-2.67453	-1.56566
22077804	chr2:22077804:C:T	1.47716e-54	-2.67376	-1.6041
22077918	chr2:22077918:C:G	9.29355e-54	-2.43866	-1.53232e-09
22078001	chr2:22078001:G:A	2.08086e-53	-1.95771e-09	-1.63262
22078201	chr2:22078201:C:T	1.83981e-53	-1.95771e-09	-1.75573
22078551	chr2:22078551:T:C	3.26882e-53	-1.95771e-09	-1.18097
22079061	chr2:22079061:C:T	3.17754e-53	-1.95771e-09	-1.20929
22079141	chr2:22079141:A:G	1.68503e-52	-1.78244	2.24141
22080430	chr2:22080430:G:T	3.08249e-53	-1.95771e-09	-1.23966
22080535	chr2:22080535:G:A	3.40794e-53	-1.95771e-09	-1.13929
22080783	chr2:22080783:C:T	3.08249e-53	-1.95771e-09	-1.23966
22081374	chr2:22081374:T:C	1.27707e-53	-2.12083	-1.53232e-09
22081424	chr2:22081424:G:A	2.82861e-53	-1.95771e-09	-1.32561
22081825	chr2:22081825:C:T	2.88398e-53	-1.95771e-09	-1.30623
22081954	chr2:22081954:C:A	1.89177e-53	-1.95771e-09	-1.72788
22081996	chr2:22081996:A:T	2.9206e-53	-1.95771e-09	-1.29361
22082819	chr2:22082819:G:A	1.95717e-53	-1.95771e-09	-1.6939
22082849	chr2:22082849:C:A	9.25459e-53	-1.95771e-09	-0.140278
22083091	chr2:22083091:T:C	2.53556e-53	-1.95771e-09	-1.43498
22083115	chr2:22083115:T:A	2.5878e-53	-1.95771e-09	-1.41459
22083127	chr2:22083127:A:G	2.56597e-53	-1.95771e-09	-1.42306
22083399	chr2:22083399:T:C	1.91417e-53	-1.95771e-09	-1.71611
22083857	chr2:22083857:G:A	1.37129e-54	-2.67374	-1.67848
22084008	chr2:22084008:G:A	1.46139e-53	-1.98601	-1.53232e-09
22084085	chr2:22084085:T:G	3.03393e-53	-1.95771e-09	-1.25554
22085305	chr2:22085305:T:G	1.57287e-54	-2.60866	-1.60642
22085604	chr2:22085604:A:G	1.90515e-53	-1.95771e-09	-1.72084
22086156	chr2:22086156:A:C	3.01841e-53	-1.26067	-1.53232e-09
22086675	chr2:22086675:T:C	2.16556e-54	-2.66852	-1.22678
22087712	chr2:22087712:T:C	1.92781e-53	-1.95771e-09	-1.70902
22087760	chr2:22087760:A:G	3.85968e-53	-1.95771e-09	-1.01481
22088749	chr2:22088749:G:T	2.75187e-53	-1.95771e-09	-1.35312
22089082	chr2:22089082:A:G	7.81836e-54	-2.61151	-1.53232e-09
22089403	chr2:22089403:T:G	7.17512e-54	-2.69736	-1.53232e-09
22089450	chr2:22089450:T:A	4.76771e-53	-1.95771e-09	-0.803531
22090002	chr2:22090002:C:A	7.80436e-53	-1.95771e-09	-0.310716
22090013	chr2:22090013:AAAT:A	4.76099e-53	-1.95771e-09	-0.804942
22090021	chr2:22090021:T:C	1.83867e-53	-1.95771e-09	-1.75636
22090379	chr2:22090379:T:C	1.63889e-54	-2.67101	-1.50295
22091234	chr2:22091234:G:A	1.46873e-54	-2.66938	-1.61421
22091267	chr2:22091267:A:G	3.88254e-53	-1.95771e-09	-1.00891
22091371	chr2:22091371:C:T	1.868e-53	-1.95771e-09	-1.74053
22091491	chr2:22091491:T:A	1.50615e-54	-2.6459	-1.61252
22091494	chr2:22091494:C:A	1.95504e-54	-2.6663	-1.33127
22091651	chr2:22091651:C:T	1.55257e-54	-2.63378	-1.5943
22091663	chr2:22091663:T:G	3.88274e-53	-1.95771e-09	-1.00886
22091858	chr2:22091858:G:A	1.93735e-53	-1.95771e-09	-1.70408
22092724	chr2:22092724:T:C	1.91808e-53	-1.95771e-09	-1.71407
22092849	chr2:22092849:A:G	3.87547e-53	-1.95771e-09	-1.01073
22092878	chr2:22092878:TATAAC:T	1.87987e-53	-1.95771e-09	-1.7342
22092976	chr2:22092976:T:C	3.87011e-53	-1.95771e-09	-1.01212
22093011	chr2:22093011:C:T	3.87674e-53	-1.95771e-09	-1.0104
22094014	chr2:22094014:G:C	1.1044e-53	-2.26609	-1.53232e-09
22094918	chr2:22094918:C:T	3.87827e-53	-1.95771e-09	-1.01001
22094970	chr2:22094970:A:G	8.05548e-53	-1.95771e-09	-0.279045
22095008	chr2:22095008:T:C	3.88254e-53	-1.95771e-09	-1.00891
22095239	chr2:22095239:A:T	1.56147e-54	-2.6094	-1.61296
22095323	chr2:22095323:T:C	1.83345e-53	-1.95771e-09	-1.7592
22095705	chr2:22095705:A:T	3.59438e-53	-1.95771e-09	-1.08603
22096113	chr2:22096113:A:G	2.08359e-53	-1.95771e-09	-1.63131
22096919	chr2:22096919:G:A	8.58022e-54	-2.51852	-1.53232e-09
22096926	chr2:22096926:A:G	3.93148e-53	-1.95771e-09	-0.996383
22097126	chr2:22097126:G:A	3.99191e-53	-1.95771e-09	-0.981127
22097347	chr2:22097347:G:A	1.94145e-53	-1.95771e-09	-1.70196
22097414	chr2:22097414:T:G	3.74943e-53	-1.95771e-09	-1.04379
22097997	chr2:22097997:T:C	2.03972e-53	-1.95771e-09	-1.65259
22098527	chr2:22098527:T:C	1.6395e-54	-2.62411	-1.54948
22099089	chr2:22099089:A:G	3.94243e-53	-1.95771e-09	-0.993602
22099851	chr2:22099851:C:A	2.89052e-54	-2.67689	-0.929655
22099942	chr2:22099942:G:A	4.79056e-53	-1.95771e-09	-0.798751
22100217	chr2:22100217:C:G	6.95415e-53	-1.95771e-09	-0.426059
22100240	chr2:22100240:A:G	9.17739e-54	-2.45124	-1.53232e-09
22100278	chr2:22100278:C:A	1.70504e-54	-2.59213	-1.54226
22100280	chr2:22100280:A:G	2.1589e-53	-1.95771e-09	-1.5958
22100390	chr2:22100390:G:A	1.3483e-53	-2.06655	-1.53232e-09
22100627	chr2:22100627:T:C	1.45032e-54	-2.69542	-1.60078
22100681	chr2:22100681:T:C	7.00857e-53	-1.95771e-09	-0.418265
22100936	chr2:22100936:A:G	1.38358e-54	-2.68998	-1.65333
22101062	chr2:22101062:A:C	1.92348e-53	-1.95771e-09	-1.71126
22101350	chr2:22101350:G:A	6.93518e-53	-1.95771e-09	-0.42879
22101629	chr2:22101629:T:C	7.91429e-54	-2.59931	-1.53232e-09
22101763	chr2:22101763:A:G	1.92139e-54	-2.64015	-1.37479
22102071	chr2:22102071:C:T	6.47914e-53	-1.95771e-09	-0.49681
22102197	chr2:22102197:A:C	1.83089e-53	-1.95771e-09	-1.76059
22102244	chr2:22102244:A:G	1.61782e-52	-1.95771e-09	0.418265
22102532	chr2:22102532:T:C	1.53299e-54	-2.49497	-1.7458
22102756	chr2:22102756:T:C	1.5035e-54	-2.67193	-1.58826
22102842	chr2:22102842:G:C	3.50965e-53	-1.95771e-09	-1.10988
22102923	chr2:22102923:A:C	1.39964e-54	-2.69206	-1.63971
22103380	chr2:22103380:C:T	1.38157e-54	-2.58899	-1.75578
22103530	chr2:22103530:A:T	4.27713e-53	-0.912115	-1.53232e-09
22103566	chr2:22103566:T:C	1.55951e-52	-1.95771e-09	0.381559
22103742	chr2:22103742:A:G	2.89011e-53	-1.95771e-09	-1.3041
22104104	chr2:22104104:C:T	7.20374e-54	-2.69338	-1.53232e-09
22104527	chr2:22104527:T:A	2.96711e-53	-1.95771e-09	-1.27781
22104961	chr2:22104961:G:A	1.67691e-53	-1.84844	-1.53232e-09
22105019	chr2:22105019:A:G	2.4733e-53	-1.95771e-09	-1.45985
22106600	chr2:22106600:T:C	2.45944e-54	-2.6491	-1.11895
22106637	chr2:22106637:A:G	2.10162e-53	-1.95771e-09	-1.62269
22107134	chr2:22107134:C:T	1.47967e-54	-2.69764	-1.57852
22107931	chr2:22107931:A:G	3.91768e-53	-1.95771e-09	-0.999899
22108946	chr2:22108946:G:A	3.50918e-54	-2.69423	-0.718368
22108967	chr2:22108967:TCTTA:T	1.54739e-53	-1.92883	-1.53232e-09
22109289	chr2:22109289:C:T	3.43265e-53	-1.95771e-09	-1.13207
22109439	chr2:22109439:A:C	1.00827e-53	-2.35716	-1.53232e-09
22110232	chr2:22110232:T:C	9.95487e-53	-1.95771e-09	-0.0673358
22110393	chr2:22110393:T:C	6.31889e-53	-1.95771e-09	-0.521855
22110620	chr2:22110620:G:A	1.01857e-53	-2.347	-1.53232e-09
22110844	chr2:22110844:T:C	1.96159e-53	-1.95771e-09	-1.69165
22111343	chr2:22111343:T:A	4.21624e-54	-1.74218	-1.48686
22112341	chr2:22112341:A:G	1.88153e-53	-1.95771e-09	-1.73331
22112349	chr2:22112349:A:G	7.49586e-54	-2.65363	-1.53232e-09
22112641	chr2:22112641:A:G	3.79167e-54	-2.66614	-0.669031
22112659	chr2:22112659:T:C	1.95569e-53	-1.95771e-09	-1.69465
22113012	chr2:22113012:C:T	3.35549e-53	-1.95771e-09	-1.1548
22113068	chr2:22113068:A:G	2.58116e-54	-2.46051	-1.25923
22113278	chr2:22113278:G:A	2.48271e-54	-2.41405	-1.34458
22113486	chr2:22113486:A:C	2.99326e-53	-1.95771e-09	-1.26903
22113669	chr2:22113669:G:T	2.06631e-53	-1.95771e-09	-1.63963
22113762	chr2:22113762:A:G	9.94474e-53	-1.95771e-09	-0.0683547
22113885	chr2:22113885:A:G	2.43109e-54	-2.44149	-1.33816
22114092	chr2:22114092:G:A	2.37846e-54	-2.45933	-1.3422
22115592	chr2:22115592:G:A	2.32237e-54	-2.59441	-1.23098
22115768	chr2:22115768:A:G	6.56003e-53	-1.95771e-09	-0.484403
22115835	chr2:22115835:C:T	1.97575e-53	-1.95771e-09	-1.68445
22115917	chr2:22115917:G:A	3.50395e-54	-2.64273	-0.771359
22116132	chr2:22116132:T:C	2.45464e-54	-2.61719	-1.15281
22116158	chr2:22116158:A:C	6.81819e-53	-1.95771e-09	-0.445803
22116640	chr2:22116640:G:C	2.28053e-53	-1.95771e-09	-1.54099
22117052	chr2:22117052:A:T	1.79213e-52	-1.95771e-09	0.52059
22117076	chr2:22117076:G:A	6.00545e-53	-1.95771e-09	-0.572731
22117151	chr2:22117151:A:G	1.86937e-53	-1.95771e-09	-1.73979
22117360	chr2:22117360:C:T	1.03497e-53	-2.33102	-1.53232e-09
22117505	chr2:22117505:G:T	8.18331e-53	-1.95771e-09	-0.263301
22117922	chr2:22117922:TG:T	1.32579e-54	-2.63831	-1.74766
22118154	chr2:22118154:T:C	9.07275e-53	-1.95771e-09	-0.160123
22118695	chr2:22118695:A:C	1.53126e-54	-2.69976	-1.54213
22118723	chr2:22118723:T:C	2.28195e-54	-2.60559	-1.23737
22119018	chr2:22119018:C:T	2.36592e-54	-2.57597	-1.23085
22119273	chr2:22119273:T:C	1.90057e-53	-1.95771e-09	-1.72324
22119667	chr2:22119667:A:G	7.84432e-53	-1.95771e-09	-0.305608
22120220	chr2:22120220:G:A	1.35554e-54	-2.63995	-1.72384
22120301	chr2:22120301:G:A	7.75297e-53	-1.95771e-09	-0.317321
22120455	chr2:22120455:A:G	2.25584e-53	-1.95771e-09	-1.55187
22120518	chr2:22120518:C:T	6.04886e-53	-1.95771e-09	-0.565528
22120671	chr2:22120671:C:T	6.78338e-54	-2.51542	-0.238088
22121488	chr2:22121488:A:T	8.65169e-53	-1.95771e-09	-0.207643
22122135	chr2:22122135:A:C	9.05048e-54	-2.46517	-1.53232e-09
22122346	chr2:22122346:G:T	1.51278e-54	-2.69891	-1.55512
22122870	chr2:22122870:T:A	1.28159e-54	-2.6587	-1.76119
22123463	chr2:22123463:G:A	9.65409e-54	-2.4006	-1.53232e-09
22123550	chr2:22123550:C:T	4.41839e-53	-1.95771e-09	-0.879623
22123908	chr2:22123908:T:A	5.76213e-53	-1.95771e-09	-0.61409
22124721	chr2:22124721:A:C	2.05883e-53	-1.95771e-09	-1.64326
22124952	chr2:22124952:G:C	1.53509e-54	-2.51458	-1.72482
22125667	chr2:22125667:G:T	3.43302e-54	-2.62377	-0.810771
22126110	chr2:22126110:T:A	5.11261e-53	-1.95771e-09	-0.733688
22126330	chr2:22126330:G:A	1.82957e-53	-1.95771e-09	-1.76132
22126605	chr2:22126605:G:A	1.00667e-53	-2.35875	-1.53232e-09
22127298	chr2:22127298:C:A	2.99951e-53	-1.26695	-1.53232e-09
22127565	chr2:22127565:A:G	9.13322e-53	-1.95771e-09	-0.15348
22127942	chr2:22127942:G:A	6.85154e-53	-1.95771e-09	-0.440924
22128087	chr2:22128087:C:T	2.44555e-53	-1.95771e-09	-1.47113
22128914	chr2:22128914:C:T	8.53315e-53	-1.95771e-09	-0.221439
22129295	chr2:22129295:T:C	6.89434e-53	-1.95771e-09	-0.434698
22129414	chr2:22129414:C:T	1.30544e-53	-2.09886	-1.53232e-09
22130001	chr2:22130001:T:C	1.85353e-53	-1.95771e-09	-1.74831
22130101	chr2:22130101:CACACACACAA:C	1.8299e-53	-1.95771e-09	-1.76114
22130321	chr2:22130321:T:A	8.70886e-53	-1.95771e-09	-0.201057
22130572	chr2:22130572:A:G	7.46108e-54	-2.65828	-1.53232e-09
22130658	chr2:22130658:A:C	2.92069e-53	-1.95771e-09	-1.29358
22131412	chr2:22131412:T:C	1.30409e-54	-2.65646	-1.74602
22131485	chr2:22131485:A:G	1.38218e-53	-2.04174	-1.53232e-09
22131585	chr2:22131585:G:T	1.60049e-54	-2.58094	-1.61674
22132147	chr2:22132147:A:G	1.78534e-54	-2.53919	-1.54918
22132153	chr2:22132153:C:T	1.80927e-54	-2.63994	-1.43512
22132597	chr2:22132597:G:A	2.02416e-53	-1.95771e-09	-1.66024
22132640	chr2:22132640:A:G	2.34443e-53	-1.95771e-09	-1.51335
22132736	chr2:22132736:G:A	2.78833e-53	-1.95771e-09	-1.33996
22133421	chr2:22133421:G:A	2.33768e-53	-1.95771e-09	-1.51624
22133450	chr2:22133450:G:A	5.97185e-53	-1.95771e-09	-0.578341
22133538	chr2:22133538:C:A	4.94418e-53	-1.95771e-09	-0.767186
22133699	chr2:22133699:A:G	1.47855e-54	-2.53086	-1.74606
22134147	chr2:22134147:C:A	5.70471e-53	-1.95771e-09	-0.624106
22134162	chr2:22134162:G:A	1.83672e-53	-1.95771e-09	-1.75742
22134390	chr2:22134390:C:T	5.41286e-53	-1.95771e-09	-0.67662
22134449	chr2:22134449:C:T	4.28534e-53	-1.95771e-09	-0.910197
22134458	chr2:22134458:C:T	5.43864e-53	-1.95771e-09	-0.671869
22135192	chr2:22135192:A:T	1.28796e-54	-2.69965	-1.71527
22135391	chr2:22135391:A:G	8.20661e-53	-1.95771e-09	-0.260458
22135470	chr2:22135470:T:G	1.52512e-54	-2.48553	-1.76038
22135597	chr2:22135597:A:T	1.03467e-53	-2.33131	-1.53232e-09
22135633	chr2:22135633:TAG:T	5.13476e-53	-1.95771e-09	-0.729364
22136208	chr2:22136208:A:G	9.88076e-54	-2.37739	-1.53232e-09
22136909	chr2:22136909:G:A	1.02848e-53	-2.33732	-1.53232e-09
22136923	chr2:22136923:G:A	1.43098e-54	-2.69791	-1.61172
22137620	chr2:22137620:C:T	2.6013e-53	-1.95771e-09	-1.40939
22137825	chr2:22137825:T:C	1.51947e-53	-1.94704	-1.53232e-09
22138217	chr2:22138217:A:G	4.32728e-53	-1.95771e-09	-0.900459
22138364	chr2:22138364:A:G	1.53598e-54	-2.49536	-1.74346
22138391	chr2:22138391:G:A	2.03064e-53	-1.95771e-09	-1.65705
22139195	chr2:22139195:A:C	1.85219e-53	-1.95771e-09	-1.74903
22139779	chr2:22139779:T:C	1.06212e-53	-2.30513	-1.53232e-09
22139972	chr2:22139972:GCTAAT:G	2.37311e-53	-1.95771e-09	-1.5012
22140258	chr2:22140258:G:A	1.99559e-53	-1.95771e-09	-1.67446
22140346	chr2:22140346:C:T	2.59855e-53	-1.95771e-09	-1.41045
22140636	chr2:22140636:A:G	1.50296e-54	-2.51215	-1.7484
22140781	chr2:22140781:C:A	1.1264e-52	-1.95771e-09	0.0562098
22141411	chr2:22141411:C:T	1.43009e-52	-1.95771e-09	0.294922
22141597	chr2:22141597:G:A	3.00834e-53	-1.26401	-1.53232e-09
22141875	chr2:22141875:A:G	4.8198e-53	-1.95771e-09	-0.792667
22142158	chr2:22142158:GTT:G	3.71541e-53	-1.95771e-09	-1.05291
22142917	chr2:22142917:T:C	2.45022e-54	-2.37032	-1.40148
22143252	chr2:22143252:G:A	1.08589e-53	-2.28078	-0.00221791
22143777	chr2:22143777:T:C	2.19093e-53	-1.95771e-09	-1.58107
22144320	chr2:22144320:T:G	1.47623e-54	-2.55742	-1.72107
22145351	chr2:22145351:C:A	7.84734e-54	-2.60781	-1.53232e-09
22145480	chr2:22145480:T:C	1.48703e-54	-2.54859	-1.72262
22145483	chr2:22145483:T:C	4.44706e-53	-1.95771e-09	-0.873155
22146129	chr2:22146129:C:T	1.96549e-53	-1.95771e-09	-1.68966
22146563	chr2:22146563:T:C	2.62715e-53	-1.95771e-09	-1.3995
22146575	chr2:22146575:T:G	7.17362e-54	-2.69757	-1.53232e-09
22146751	chr2:22146751:G:T	7.21666e-53	-1.95771e-09	-0.389005
22147006	chr2:22147006:T:C	3.36189e-53	-1.95771e-09	-1.15289
22147055	chr2:22147055:T:C	4.71792e-53	-1.95771e-09	-0.814031
22147438	chr2:22147438:A:G	7.94309e-54	-2.59568	-1.53232e-09
22148239	chr2:22148239:A:G	1.87077e-53	-1.95771e-09	-1.73905
22148241	chr2:22148241:C:T	2.99096e-53	-1.95771e-09	-1.2698
22148384	chr2:22148384:T:C	3.98732e-53	-1.95771e-09	-0.982279
22148409	chr2:22148409:G:A	2.91466e-53	-1.95771e-09	-1.29565
22148735	chr2:22148735:A:C	1.99917e-54	-2.68814	-1.28711
22148975	chr2:22148975:T:C	2.24737e-53	-1.95771e-09	-1.55564
22149221	chr2:22149221:T:C	2.40221e-53	-1.95771e-09	-1.48901
22149227	chr2:22149227:T:C	5.65855e-53	-1.95771e-09	-0.63223
22149507	chr2:22149507:A:C	8.40977e-54	-2.53859	-1.53232e-09
22150012	chr2:22150012:C:T	2.74762e-52	-1.95771e-09	0.947923
22150098	chr2:22150098:C:T	4.71102e-53	-1.95771e-09	-0.815493
22150127	chr2:22150127:T:A	7.18795e-54	-2.69558	-1.53232e-09
22150154	chr2:22150154:T:G	1.51197e-54	-2.54472	-1.70985
22150563	chr2:22150563:T:C	1.9574e-53	-1.95771e-09	-1.69378
22150579	chr2:22150579:C:T	5.67077e-53	-1.95771e-09	-0.630073
22150772	chr2:22150772:C:T	2.51445e-54	-2.65806	-1.08787
22150794	chr2:22150794:C:T	3.02811e-53	-1.95771e-09	-1.25746
22150854	chr2:22150854:A:T	2.07293e-54	-2.65699	-1.28203
22150994	chr2:22150994:T:A	7.42842e-54	-2.66267	-1.53232e-09
22151283	chr2:22151283:C:T	7.51562e-54	-2.651	-1.53232e-09
22151605	chr2:22151605:G:T	4.5377e-52	-1.95771e-09	1.44961
22151728	chr2:22151728:G:C	2.35819e-53	-1.95771e-09	-1.5075
22152103	chr2:22152103:G:C	5.67077e-53	-1.95771e-09	-0.630073
22152787	chr2:22152787:C:T	2.10352e-54	-2.43445	-1.48992
22153659	chr2:22153659:T:C	1.4494e-54	-2.53581	-1.76102
22154098	chr2:22154098:T:C	7.27103e-54	-2.68409	-1.53232e-09
22154143	chr2:22154143:C:T	2.26254e-54	-2.30521	-1.54629
22154605	chr2:22154605:A:T	2.01487e-53	-1.95771e-09	-1.66484
22154953	chr2:22154953:A:T	3.571e-52	-1.95771e-09	1.21003
22155082	chr2:22155082:T:C	2.32844e-53	-1.95771e-09	-1.5202
22155154	chr2:22155154:C:T	5.65799e-53	-1.95771e-09	-0.632329
22155233	chr2:22155233:A:C	2.32997e-53	-1.95771e-09	-1.51954
22155330	chr2:22155330:T:C	9.15689e-54	-2.45348	-1.53232e-09
22155719	chr2:22155719:T:C	2.3957e-53	-1.95771e-09	-1.49172
22155853	chr2:22155853:A:G	3.02464e-53	-1.95771e-09	-1.25861
22155912	chr2:22155912:T:C	2.10961e-53	-1.95771e-09	-1.61889
22155968	chr2:22155968:T:C	2.26884e-53	-1.95771e-09	-1.54613
22156118	chr2:22156118:T:G	1.01138e-53	-2.35409	-1.53232e-09
22156249	chr2:22156249:T:C	2.51107e-53	-1.95771e-09	-1.44469
22156401	chr2:22156401:C:A	4.38275e-53	-1.95771e-09	-0.887722
22156461	chr2:22156461:G:A	2.02648e-53	-1.95771e-09	-1.6591
22156479	chr2:22156479:A:C	3.92373e-53	-1.95771e-09	-0.998356
22156584	chr2:22156584:G:A	4.30113e-53	-1.95771e-09	-0.90652
22156656	chr2:22156656:G:T	7.38596e-54	-2.6684	-1.53232e-09
22156863	chr2:22156863:G:A	3.90939e-52	-1.95771e-09	1.30057
22156870	chr2:22156870:A:G	2.02995e-53	-1.95771e-09	-1.65739
22156958	chr2:22156958:G:C	1.8583e-53	-1.95771e-09	-1.74574
22157065	chr2:22157065:G:T	1.95236e-53	-1.95771e-09	-1.69636
22157136	chr2:22157136:T:A	9.10652e-54	-2.45899	-1.53232e-09
22157310	chr2:22157310:C:T	7.21314e-54	-2.69208	-1.53232e-09
22157393	chr2:22157393:C:T	8.59515e-53	-1.95771e-09	-0.2142
22157564	chr2:22157564:A:G	4.65634e-53	-1.95771e-09	-0.827167
22157673	chr2:22157673:C:T	2.08206e-53	-1.95771e-09	-1.63204
22157821	chr2:22157821:G:A	1.53319e-53	-1.93805	-1.53232e-09
22157884	chr2:22157884:A:G	2.61145e-53	-1.95771e-09	-1.40549
22157886	chr2:22157886:A:G	1.77763e-52	-1.95771e-09	0.512468
22158271	chr2:22158271:C:G	1.95287e-53	-1.95771e-09	-1.6961
22158631	chr2:22158631:A:C	1.13902e-52	-1.95771e-09	0.0673509
22159932	chr2:22159932:G:A	2.38386e-53	-1.95771e-09	-1.49668
22159984	chr2:22159984:C:T	2.14712e-53	-1.95771e-09	-1.60127
22160431	chr2:22160431:G:A	7.43787e-54	-2.6614	-1.53232e-09
22160959	chr2:22160959:T:C	2.69246e-53	-1.95771e-09	-1.37494
22160968	chr2:22160968:T:A	2.09146e-53	-1.95771e-09	-1.62753
22161120	chr2:22161120:T:C	2.07137e-53	-1.95771e-09	-1.63719
22161135	chr2:22161135:C:T	7.51638e-54	-2.6509	-1.53232e-09
22161218	chr2:22161218:G:A	2.32129e-53	-1.95771e-09	-1.52327
22162006	chr2:22162006:C:T	2.88582e-53	-1.95771e-09	-1.30559
22162061	chr2:22162061:G:A	7.60755e-53	-1.95771e-09	-0.336257
22162143	chr2:22162143:C:A	2.7043e-53	-1.95771e-09	-1.37055
22162217	chr2:22162217:A:C	7.18185e-54	-2.69643	-1.53232e-09
22162588	chr2:22162588:G:C	9.1534e-53	-1.95771e-09	-0.151273
22162623	chr2:22162623:C:T	1.43764e-54	-2.6612	-1.64378
22162742	chr2:22162742:G:T	3.22815e-53	-1.95771e-09	-1.19349
22163668	chr2:22163668:C:A	1.83292e-53	-1.95771e-09	-1.75949
22163736	chr2:22163736:A:G	7.06773e-52	-1.95771e-09	1.89273
22164271	chr2:22164271:G:A	2.95539e-52	-1.95771e-09	1.02082
22164378	chr2:22164378:T:G	2.7672e-53	-1.95771e-09	-1.34756
22164453	chr2:22164453:C:T	1.97345e-54	-2.69825	-1.28995
22164742	chr2:22164742:A:G	2.03108e-53	-1.95771e-09	-1.65683
22165299	chr2:22165299:C:T	1.92102e-53	-1.95771e-09	-1.71254
22165341	chr2:22165341:A:G	2.86703e-53	-1.95771e-09	-1.31212
22165370	chr2:22165370:C:T	1.11478e-53	-1.39083	-0.865914
22165589	chr2:22165589:G:T	7.90404e-54	-2.60061	-1.53232e-09
22165623	chr2:22165623:C:T	7.61964e-53	-1.95771e-09	-0.334669
22165974	chr2:22165974:A:T	2.08042e-53	-1.95771e-09	-1.63283
22166241	chr2:22166241:G:A	2.07979e-53	-1.95771e-09	-1.63313
22166385	chr2:22166385:A:G	1.72795e-54	-2.64909	-1.47196
22166757	chr2:22166757:T:C	1.86e-53	-1.95771e-09	-1.74482
22167587	chr2:22167587:T:G	1.39732e-54	-2.66801	-1.66542
22167985	chr2:22167985:C:T	1.82951e-53	-1.95771e-09	-1.76135
22168313	chr2:22168313:A:T	9.94737e-54	-2.37067	-1.53232e-09
22168648	chr2:22168648:G:A	1.83444e-53	-1.95771e-09	-1.75866
22168837	chr2:22168837:A:G	2.08042e-53	-1.95771e-09	-1.63283
22169151	chr2:22169151:C:T	9.7283e-53	-1.95771e-09	-0.0903588
22169464	chr2:22169464:C:T	2.55577e-53	-1.95771e-09	-1.42704
22169760	chr2:22169760:G:A	1.87984e-53	-1.95771e-09	-1.73421
22169953	chr2:22169953:T:C	1.28543e-54	-2.6712	-1.74569
22170036	chr2:22170036:A:AC	1.05259e-52	-1.95771e-09	-0.0115581
22170581	chr2:22170581:AG:A	2.26865e-53	-1.95771e-09	-1.54621
22170901	chr2:22170901:C:T	2.53633e-53	-1.95771e-09	-1.43468
22170917	chr2:22170917:A:C	1.22195e-52	-1.95771e-09	0.137636
22171195	chr2:22171195:A:G	1.36057e-54	-2.61634	-1.74374
22171216	chr2:22171216:G:A	3.02818e-53	-1.95771e-09	-1.25744
22171523	chr2:22171523:A:G	7.20138e-54	-2.69371	-1.53232e-09
22171679	chr2:22171679:A:G	1.89167e-53	-1.95771e-09	-1.72794
22171883	chr2:22171883:T:C	1.95039e-53	-1.95771e-09	-1.69737
22172072	chr2:22172072:C:T	1.36755e-52	-1.95771e-09	0.250209
22172273	chr2:22172273:T:A	3.32838e-53	-1.95771e-09	-1.16291
22172593	chr2:22172593:C:A	2.08362e-53	-1.95771e-09	-1.63129
22172721	chr2:22172721:G:A	1.95872e-53	-1.95771e-09	-1.69311
22172844	chr2:22172844:C:T	1.90188e-53	-1.95771e-09	-1.72256
22172863	chr2:22172863:C:T	1.38021e-54	-2.61789	-1.72786
22173631	chr2:22173631:C:T	2.1251e-53	-1.95771e-09	-1.61158
22174263	chr2:22174263:A:C	1.33595e-54	-2.64818	-1.73016
22174552	chr2:22174552:T:C	3.80405e-53	-1.95771e-09	-1.02933
22174584	chr2:22174584:G:A	1.95798e-53	-1.95771e-09	-1.69349
22174629	chr2:22174629:G:C	1.91924e-53	-1.95771e-09	-1.71347
22175004	chr2:22175004:T:C	2.65394e-53	-1.95771e-09	-1.38935
22175253	chr2:22175253:C:T	2.98222e-53	-1.95771e-09	-1.27273
22175502	chr2:22175502:A:C	1.94227e-53	-1.95771e-09	-1.70154
22175590	chr2:22175590:T:C	1.58378e-53	-1.90558	-1.53232e-09
22175772	chr2:22175772:A:T	1.8697e-53	-1.95771e-09	-1.73962
22176248	chr2:22176248:C:A	9.90431e-54	-2.37501	-1.53232e-09
22176831	chr2:22176831:A:G	1.55311e-54	-2.52885	-1.69888
22177040	chr2:22177040:G:A	1.40462e-54	-2.5731	-1.75511
22177142	chr2:22177142:A:G	2.12753e-53	-1.95771e-09	-1.61043
22177462	chr2:22177462:G:A	1.44553e-54	-2.59105	-1.70845
22177751	chr2:22177751:G:A	2.1045e-53	-1.95771e-09	-1.62132
22178449	chr2:22178449:C:G	7.18529e-54	-2.69595	-1.53232e-09
22178528	chr2:22178528:G:A	1.80004e-54	-2.35665	-1.72352
22178906	chr2:22178906:C:T	2.02268e-53	-1.95771e-09	-1.66097
22179365	chr2:22179365:C:T	1.42805e-54	-2.58968	-1.722
22179389	chr2:22179389:A:G	2.66856e-53	-1.95771e-09	-1.38386
22179412	chr2:22179412:T:C	2.07834e-53	-1.95771e-09	-1.63383
22179479	chr2:22179479:C:T	7.31865e-54	-2.67756	-1.53232e-09
22180283	chr2:22180283:C:T	2.08754e-53	-1.95771e-09	-1.62941
22180437	chr2:22180437:T:G	1.85951e-53	-1.95771e-09	-1.74508
22180585	chr2:22180585:C:G	2.27326e-54	-2.69866	-1.14811
22180586	chr2:22180586:A:G	1.49838e-54	-2.65565	-1.60795
22181468	chr2:22181468:C:T	2.88481e-53	-1.95771e-09	-1.30594
22181854	chr2:22181854:TG:T	1.9231e-53	-1.71146	-1.53232e-09
22182330	chr2:22182330:G:C	4.45789e-54	-1.42194	-1.75137
22183078	chr2:22183078:A:G	4.95028e-53	-1.95771e-09	-0.765953
22184105	chr2:22184105:A:G	1.67879e-52	-1.95771e-09	0.455263
22184193	chr2:22184193:T:C	1.99476e-53	-1.95771e-09	-1.67487
22184253	chr2:22184253:A:T	1.42384e-54	-2.68031	-1.63431
22184383	chr2:22184383:C:T	2.55013e-54	-2.02559	-1.70624
22184492	chr2:22184492:C:T	2.31617e-52	-1.95771e-09	0.777101
22185716	chr2:22185716:C:T	1.42234e-54	-2.58047	-1.73521
22186363	chr2:22186363:T:A	2.10195e-53	-1.95771e-09	-1.62253
22186432	chr2:22186432:A:T	2.01093e-54	-2.6691	-1.30029
22186440	chr2:22186440:C:T	2.78208e-54	-1.89624	-1.74855
22186486	chr2:22186486:G:A	2.04436e-53	-1.95771e-09	-1.65032
22186530	chr2:22186530:C:T	1.87442e-53	-1.95771e-09	-1.7371
22186538	chr2:22186538:G:A	1.84466e-53	-1.7531	-1.53232e-09
22186824	chr2:22186824:G:A	1.83222e-53	-1.95771e-09	-1.75987
22187374	chr2:22187374:G:A	7.32348e-54	-2.6769	-1.53232e-09
22187478	chr2:22187478:C:T	3.73678e-53	-1.95771e-09	-1.04717
22187514	chr2:22187514:C:T	3.98586e-54	-2.6594	-0.625828
22187984	chr2:22187984:A:G	2.69857e-53	-1.95771e-09	-1.37268
22188115	chr2:22188115:G:A	8.92785e-53	-1.95771e-09	-0.176222
22188118	chr2:22188118:T:C	2.1465e-54	-2.57797	-1.32617
22188409	chr2:22188409:G:A	9.40224e-53	-1.95771e-09	-0.12445
22189343	chr2:22189343:G:A	2.01158e-53	-1.95771e-09	-1.66648
22189348	chr2:22189348:C:A	1.84551e-53	-1.95771e-09	-1.75264
22189696	chr2:22189696:GAAC:G	4.34828e-53	-1.95771e-09	-0.895619
22189712	chr2:22189712:C:A	4.02593e-53	-1.95771e-09	-0.972643
22190469	chr2:22190469:A:T	1.04828e-53	-2.31824	-1.53232e-09
22190481	chr2:22190481:T:C	7.85088e-54	-2.60736	-1.53232e-09
22191222	chr2:22191222:G:C	4.82766e-53	-1.95771e-09	-0.791036
22192643	chr2:22192643:C:G	1.97399e-53	-1.95771e-09	-1.68534
22193261	chr2:22193261:A:G	1.07795e-52	-1.95771e-09	0.0122502
22193295	chr2:22193295:C:T	2.3873e-53	-1.95771e-09	-1.49523
22193565	chr2:22193565:C:T	1.9361e-53	-1.95771e-09	-1.70472
22193778	chr2:22193778:A:G	5.47332e-53	-1.95771e-09	-0.665514
22193976	chr2:22193976:A:G	3.0342e-53	-1.95771e-09	-1.25545
22194017	chr2:22194017:C:T	9.18006e-53	-1.95771e-09	-0.148364
22194376	chr2:22194376:C:T	8.45812e-53	-1.95771e-09	-0.230271
22194526	chr2:22194526:C:G	1.57779e-54	-2.60264	-1.60932
22194665	chr2:22194665:G:A	4.84138e-54	-2.68839	-0.402395
22195079	chr2:22195079:T:C	1.28102e-52	0.184843	-1.53232e-09
22195347	chr2:22195347:C:T	2.38838e-53	-1.95771e-09	-1.49478
22195614	chr2:22195614:C:T	9.09136e-53	-1.95771e-09	-0.158074
22196596	chr2:22196596:C:A	2.1307e-53	-1.95771e-09	-1.60895
22196914	chr2:22196914:G:A	2.12946e-53	-1.95771e-09	-1.60953
22197507	chr2:22197507:T:C	4.17419e-53	-1.95771e-09	-0.936478
22197609	chr2:22197609:CTT:C	4.02719e-53	-1.95771e-09	-0.972329
22198293	chr2:22198293:C:T	2.39416e-53	-1.95771e-09	-1.49236
22198471	chr2:22198471:A:C	3.6178e-53	-0.695193	-0.384337
22198860	chr2:22198860:T:C	2.91752e-53	-1.29466	-1.53232e-09
22199672	chr2:22199672:A:G	3.59593e-53	-1.95771e-09	-1.08559
22199829	chr2:22199829:G:C	3.8591e-54	-1.57122	-1.74633
22199844	chr2:22199844:A:T	8.91149e-54	-1.83463	-0.646008
22200717	chr2:22200717:T:G	2.15526e-53	-1.95771e-09	-1.59749
22200817	chr2:22200817:CT:C	7.04016e-52	-1.95771e-09	1.88882
22201458	chr2:22201458:A:G	4.03046e-53	-1.95771e-09	-0.971517
22202033	chr2:22202033:T:C	2.59228e-53	-1.95771e-09	-1.41286
22202283	chr2:22202283:A:G	1.77986e-54	-2.33628	-1.75517
22202374	chr2:22202374:G:C	1.29079e-53	-2.11015	-1.53232e-09
22202415	chr2:22202415:C:T	2.11404e-54	-2.63237	-1.28701
22202427	chr2:22202427:C:T	2.42697e-54	-2.19014	-1.5912
22202954	chr2:22202954:G:A	3.13027e-54	-2.58871	-0.938151
22203148	chr2:22203148:A:T	1.85812e-52	-1.95771e-09	0.556751
22203620	chr2:22203620:G:A	1.34913e-54	-2.61885	-1.74967
22204042	chr2:22204042:T:C	6.67455e-53	-1.95771e-09	-0.467096
22204473	chr2:22204473:G:C	6.52754e-53	-1.95771e-09	-0.489368
22205078	chr2:22205078:AAAAC:A	3.80341e-54	-2.69983	-0.632255
22205188	chr2:22205188:GA:G	8.23563e-54	-2.55951	-1.53232e-09
22205643	chr2:22205643:T:A	1.11633e-52	-1.95771e-09	0.047231
22205682	chr2:22205682:G:A	8.35151e-54	-2.54554	-1.53232e-09
22205808	chr2:22205808:C:T	1.39148e-54	-2.59344	-1.74418
22206415	chr2:22206415:C:T	2.47861e-53	-1.95771e-09	-1.4577
22206445	chr2:22206445:T:C	1.96599e-53	-1.95771e-09	-1.6894
22206711	chr2:22206711:A:G	2.09703e-53	-1.95771e-09	-1.62488
22206801	chr2:22206801:T:C	2.18889e-53	-1.95771e-09	-1.58201
22206825	chr2:22206825:C:T	2.19219e-53	-1.95771e-09	-1.5805
22206860	chr2:22206860:C:T	1.83077e-53	-1.95771e-09	-1.76066
22207155	chr2:22207155:A:T	3.02667e-53	-1.95771e-09	-1.25793
22207562	chr2:22207562:C:T	9.03085e-54	-2.46734	-1.53232e-09
22207727	chr2:22207727:T:C	5.95835e-53	-1.95771e-09	-0.580604
22207923	chr2:22207923:T:C	2.85041e-54	-1.90216	-1.71836
22208074	chr2:22208074:T:A	3.63535e-54	-1.75121	-1.62606
22208238	chr2:22208238:C:T	1.43098e-54	-2.55752	-1.75211
22208250	chr2:22208250:C:G	3.70198e-54	-1.76054	-1.59858
22208419	chr2:22208419:G:T	3.21178e-54	-1.87083	-1.63033
22208453	chr2:22208453:A:G	1.49057e-54	-2.59929	-1.66954
22209861	chr2:22209861:T:C	1.83895e-53	-1.95771e-09	-1.7562
22210001	chr2:22210001:G:A	1.51919e-54	-2.68586	-1.56395
22210604	chr2:22210604:T:C	3.8224e-53	-1.95771e-09	-1.02452
22210757	chr2:22210757:T:A	1.9499e-53	-1.95771e-09	-1.69762
22210891	chr2:22210891:A:T	1.64615e-54	-2.44238	-1.72716
22210997	chr2:22210997:G:A	1.94167e-53	-1.95771e-09	-1.70185
22211524	chr2:22211524:C:A	2.00782e-53	-1.95771e-09	-1.66835
22211865	chr2:22211865:G:A	9.61906e-54	-2.40424	-1.53232e-09
22211970	chr2:22211970:A:G	1.85942e-53	-1.95771e-09	-1.74513
22212190	chr2:22212190:T:A	1.86877e-53	-1.95771e-09	-1.74012
22212248	chr2:22212248:C:T	1.4332e-54	-2.68003	-1.62804
22212475	chr2:22212475:G:C	3.0947e-53	-1.95771e-09	-1.23571
22212484	chr2:22212484:A:G	4.57815e-54	-1.65332	-1.49337
22212647	chr2:22212647:T:C	4.74111e-54	-1.45139	-1.66032
22212736	chr2:22212736:T:C	7.60948e-53	0.28996	-0.625964
22212838	chr2:22212838:G:T	1.83592e-53	-1.95771e-09	-1.75785
22213171	chr2:22213171:G:A	4.44028e-54	-1.58441	-1.59285
22213575	chr2:22213575:C:T	7.7264e-54	-2.62334	-1.53232e-09
22213829	chr2:22213829:T:TGATA	1.59932e-54	-2.44295	-1.75545
22213848	chr2:22213848:C:T	9.60532e-54	-2.40567	-1.53232e-09
22214004	chr2:22214004:C:G	2.15747e-53	-1.95771e-09	-1.59646
22214259	chr2:22214259:C:T	1.83022e-53	-1.95771e-09	-1.76096
22214770	chr2:22214770:C:T	4.41818e-53	0.75499	-1.63466
22214800	chr2:22214800:C:T	1.83002e-53	-1.95771e-09	-1.76107
22215334	chr2:22215334:A:G	2.18567e-53	-1.58348	-1.53232e-09
22215428	chr2:22215428:T:C	2.31466e-54	-2.44276	-1.38597
22215530	chr2:22215530:A:G	2.1178e-54	-2.15693	-1.76067
22215755	chr2:22215755:A:G	1.89246e-53	-1.95771e-09	-1.72752
22215802	chr2:22215802:A:G	1.96285e-53	-1.95771e-09	-1.691
22216536	chr2:22216536:T:C	1.38711e-54	-2.65731	-1.68345
22216642	chr2:22216642:A:C	4.7379e-54	-1.49761	-1.61478
22216871	chr2:22216871:C:T	3.26219e-53	-0.879955	-0.303046
22217190	chr2:22217190:C:G	1.99897e-53	-1.95771e-09	-1.67276
22217916	chr2:22217916:T:C	1.45017e-54	-2.5456	-1.7507
22218160	chr2:22218160:C:A	4.24282e-53	0.692692	-1.61286
22219227	chr2:22219227:T:A	3.72392e-54	-1.75371	-1.5995
22219520	chr2:22219520:G:A	5.15021e-54	-1.37748	-1.65147
22219573	chr2:22219573:C:A	5.25275e-53	-1.95771e-09	-0.706646
22220038	chr2:22220038:ATAAT:A	1.34647e-54	-2.69446	-1.67604
22220111	chr2:22220111:T:C	2.87127e-53	-1.95771e-09	-1.31064
22220471	chr2:22220471:T:C	1.48957e-54	-2.509	-1.76049
22220761	chr2:22220761:G:A	1.9377e-53	-1.95771e-09	-1.7039
22220816	chr2:22220816:A:G	1.85528e-53	-1.95771e-09	-1.74736
22220968	chr2:22220968:G:A	3.55408e-54	-1.8117	-1.58819
22221016	chr2:22221016:G:A	2.58092e-53	-1.95771e-09	-1.41725
22221036	chr2:22221036:G:A	4.01698e-53	-1.95771e-09	-0.974867
22221157	chr2:22221157:A:T	6.02807e-53	-1.95771e-09	-0.568971
22221349	chr2:22221349:G:A	4.55932e-54	-1.54342	-1.60739
22222278	chr2:22222278:G:A	1.70521e-54	-2.67689	-1.45741
22222314	chr2:22222314:G:T	3.97305e-53	-1.95771e-09	-0.985864
22222473	chr2:22222473:T:C	1.76558e-54	-2.68419	-1.41531
22223008	chr2:22223008:G:A	4.22971e-54	-1.53967	-1.68618
22223138	chr2:22223138:C:T	4.62438e-53	-1.95771e-09	-0.834056
22223451	chr2:22223451:A:T	1.54994e-54	-2.55515	-1.67461
22224277	chr2:22224277:T:A	4.07295e-53	-1.95771e-09	-0.96103
22224294	chr2:22224294:G:T	7.72857e-54	-2.62306	-1.53232e-09
22224478	chr2:22224478:G:A	9.55965e-53	-1.95771e-09	-0.107847
22225261	chr2:22225261:G:A	3.80848e-54	-1.73366	-1.5971
22225540	chr2:22225540:G:A	2.36679e-53	-1.28027	-0.223592
22225720	chr2:22225720:C:A	1.35553e-54	-2.61155	-1.75225
22226248	chr2:22226248:A:G	1.85548e-53	-1.95771e-09	-1.74725
22226489	chr2:22226489:A:C	1.85699e-53	-1.95771e-09	-1.74644
22226490	chr2:22226490:T:C	3.23779e-53	-1.95771e-09	-1.19051
22226634	chr2:22226634:T:G	1.9216e-53	-1.95771e-09	-1.71224
22226672	chr2:22226672:T:C	3.27456e-53	-1.95771e-09	-1.17922
22226782	chr2:22226782:G:C	5.04917e-53	-1.95771e-09	-0.746175
22226985	chr2:22226985:TC:T	7.38442e-54	-2.66861	-1.53232e-09
22226986	chr2:22226986:C:T	5.47472e-54	-2.26433	-0.703515
22227160	chr2:22227160:A:C	1.32107e-52	0.705586	-0.48996
22227246	chr2:22227246:G:C	9.90588e-53	-1.95771e-09	-0.0722693
22227377	chr2:22227377:G:A	3.67937e-54	-1.94301	-1.42223
22227731	chr2:22227731:C:T	1.32985e-54	-2.68387	-1.69905
22227858	chr2:22227858:C:T	4.57308e-54	-1.52168	-1.62611
22227935	chr2:22227935:T:A	1.74756e-54	-2.65416	-1.45561
22228122	chr2:22228122:A:G	1.86948e-53	-1.95771e-09	-1.73974
22228829	chr2:22228829:C:CA	5.28156e-54	-2.61641	-0.387349
22228894	chr2:22228894:G:T	1.93179e-53	-1.95771e-09	-1.70695
22228906	chr2:22228906:T:A	1.85551e-53	-1.95771e-09	-1.74724
22228955	chr2:22228955:A:C	2.32709e-53	-1.95771e-09	-1.52078
22229057	chr2:22229057:G:T	1.9414e-53	-1.95771e-09	-1.70199
22229075	chr2:22229075:G:A	1.94432e-53	-1.95771e-09	-1.70049
22229387	chr2:22229387:TG:T	2.22077e-54	-2.37532	-1.49481
22229499	chr2:22229499:A:C	2.11183e-54	-2.39953	-1.5209
22229651	chr2:22229651:T:C	4.6292e-53	0.684583	-1.5176
22229699	chr2:22229699:A:G	1.52101e-54	-2.69602	-1.55259
22229818	chr2:22229818:T:C	1.85384e-53	-1.95771e-09	-1.74814
22229823	chr2:22229823:A:T	8.51844e-54	-2.52575	-1.53232e-09
22230406	chr2:22230406:A:G	5.5873e-53	-1.95771e-09	-0.644903
22230576	chr2:22230576:G:C	3.07633e-53	-1.95771e-09	-1.24166
22230854	chr2:22230854:A:C	7.43805e-54	-2.66137	-1.53232e-09
22231097	chr2:22231097:T:G	1.8516e-53	-1.95771e-09	-1.74935
22231276	chr2:22231276:A:G	1.85505e-53	-1.95771e-09	-1.74749
22231561	chr2:22231561:T:C	1.22338e-52	0.542691	-0.403884
22231573	chr2:22231573:T:C	2.31277e-53	-1.95771e-09	-1.52695
22231810	chr2:22231810:T:C	1.408e-54	-2.66949	-1.65633
22231961	chr2:22231961:G:A	2.2586e-53	-1.95771e-09	-1.55065
22232022	chr2:22232022:T:C	1.55444e-54	-2.66641	-1.56046
22232465	chr2:22232465:C:T	1.91221e-53	-1.95771e-09	-1.71714
22232649	chr2:22232649:G:A	3.22634e-54	-1.85478	-1.64186
22232733	chr2:22232733:A:G	1.40814e-54	-2.66189	-1.66382
22233100	chr2:22233100:T:G	3.50878e-53	-1.95771e-09	-1.11013
22233873	chr2:22233873:T:C	2.32761e-53	-1.95771e-09	-1.52056
22234145	chr2:22234145:C:A	7.64092e-54	-2.63446	-1.53232e-09
22234520	chr2:22234520:A:G	1.85515e-53	-1.95771e-09	-1.74743
22234714	chr2:22234714:G:A	1.34435e-54	-2.63389	-1.73818
22234731	chr2:22234731:G:A	1.33275e-54	-2.62775	-1.75299
22234952	chr2:22234952:T:C	1.85904e-53	-1.95771e-09	-1.74534
22235165	chr2:22235165:C:T	1.8628e-53	-1.95771e-09	-1.74332
22235214	chr2:22235214:G:A	1.83021e-53	-1.95771e-09	-1.76097
22235258	chr2:22235258:CA:C	1.85747e-53	-1.95771e-09	-1.74618
22235561	chr2:22235561:C:T	7.19494e-54	-2.69461	-1.53232e-09
22235838	chr2:22235838:G:A	3.07887e-53	-1.95771e-09	-1.24084
22235996	chr2:22235996:C:T	4.8565e-53	-1.95771e-09	-0.785079
22236160	chr2:22236160:G:A	1.82964e-53	-1.95771e-09	-1.76128
22236215	chr2:22236215:C:T	1.75302e-54	-2.3594	-1.74725
22236289	chr2:22236289:G:A	1.97288e-54	-2.3036	-1.68488
22236439	chr2:22236439:C:T	2.35813e-53	-1.95771e-09	-1.50753
22236577	chr2:22236577:G:A	1.83028e-53	-1.95771e-09	-1.76093
22236579	chr2:22236579:T:G	2.34577e-53	-1.95771e-09	-1.51278
22236761	chr2:22236761:C:T	1.85616e-53	-1.95771e-09	-1.74689
22236773	chr2:22236773:A:G	1.93912e-54	-2.27591	-1.72984
22236922	chr2:22236922:T:C	1.83111e-53	-1.95771e-09	-1.76048
22237224	chr2:22237224:C:A	1.63431e-54	-2.68312	-1.49364
22237659	chr2:22237659:G:A	2.97004e-53	-1.95771e-09	-1.27682
22237836	chr2:22237836:A:G	1.85828e-53	-1.95771e-09	-1.74575
22238044	chr2:22238044:T:G	1.71772e-53	-1.8244	-1.53232e-09
22238116	chr2:22238116:T:A	1.84456e-53	-1.95771e-09	-1.75316
22238860	chr2:22238860:G:A	1.83633e-53	-1.95771e-09	-1.75763
22238897	chr2:22238897:A:T	4.58912e-53	0.675887	-1.5176
22238948	chr2:22238948:C:T	7.37932e-54	-2.6693	-1.53232e-09
22239158	chr2:22239158:A:C	1.83604e-53	-1.95771e-09	-1.75779
22239257	chr2:22239257:C:T	2.48963e-53	-1.95771e-09	-1.45327
22239278	chr2:22239278:T:C	3.0335e-53	-1.95771e-09	-1.25568
22239381	chr2:22239381:C:T	7.16705e-54	-2.69849	-1.53232e-09
22239449	chr2:22239449:G:A	1.86354e-53	-1.95771e-09	-1.74292
22239453	chr2:22239453:C:T	1.80127e-54	-2.39552	-1.68397
22239955	chr2:22239955:C:T	1.89349e-53	-1.95771e-09	-1.72698
22240220	chr2:22240220:T:G	1.88671e-53	-1.95771e-09	-1.73056
22240259	chr2:22240259:C:T	1.88326e-53	-1.95771e-09	-1.7324
22240463	chr2:22240463:C:T	1.89233e-53	-1.95771e-09	-1.72759
22240495	chr2:22240495:C:T	1.36718e-54	-2.61965	-1.73559
22240542	chr2:22240542:C:T	1.67983e-54	-2.43433	-1.71496
22240544	chr2:22240544:G:A	1.85557e-53	-1.95771e-09	-1.74721
22240552	chr2:22240552:A:G	1.84918e-53	-1.95771e-09	-1.75065
22241270	chr2:22241270:T:C	3.13686e-53	-1.95771e-09	-1.22217
22241349	chr2:22241349:T:C	2.0978e-53	-1.95771e-09	-1.62451
22241414	chr2:22241414:C:A	1.86504e-53	-1.95771e-09	-1.74212
22241666	chr2:22241666:G:A	4.07256e-54	-1.60092	-1.66279
22241681	chr2:22241681:T:C	1.87534e-53	-1.95771e-09	-1.73661
22241912	chr2:22241912:T:G	1.41663e-54	-2.65547	-1.66423
22241953	chr2:22241953:A:G	1.85246e-53	-1.95771e-09	-1.74889
22242601	chr2:22242601:C:T	4.03649e-53	0.52761	-1.49763
22242615	chr2:22242615:A:G	1.93392e-53	-1.95771e-09	-1.70585
22242701	chr2:22242701:T:G	1.18411e-53	-2.1964	-1.53232e-09
22242795	chr2:22242795:C:A	1.88143e-53	-1.95771e-09	-1.73337
22242890	chr2:22242890:T:C	2.31426e-54	-2.6523	-1.1766
22243036	chr2:22243036:G:T	3.85678e-53	-1.95771e-09	-1.01557
22243089	chr2:22243089:C:A	1.85253e-53	-1.95771e-09	-1.74885
22243299	chr2:22243299:C:A	4.09561e-54	-1.57181	-1.68626
22243345	chr2:22243345:A:G	2.45995e-53	-1.95771e-09	-1.46526
22243847	chr2:22243847:A:G	1.87303e-53	-1.95771e-09	-1.73784
22244041	chr2:22244041:G:A	1.84812e-53	-1.95771e-09	-1.75123
22244144	chr2:22244144:G:A	1.90677e-53	-1.95771e-09	-1.71999
22244172	chr2:22244172:C:T	1.96857e-53	-1.95771e-09	-1.68809
22244192	chr2:22244192:A:C	2.52272e-53	-1.95771e-09	-1.44006
22244223	chr2:22244223:A:G	1.84699e-53	-1.95771e-09	-1.75184
22244231	chr2:22244231:T:TATATCATC	1.90493e-53	-1.95771e-09	-1.72095
22244492	chr2:22244492:T:A	1.40246e-54	-2.66571	-1.66404
22244895	chr2:22244895:G:A	1.8704e-53	-1.95771e-09	-1.73924
22244941	chr2:22244941:C:T	1.87241e-53	-1.95771e-09	-1.73817
22245018	chr2:22245018:T:C	3.75178e-53	-1.95771e-09	-1.04317
22245071	chr2:22245071:G:A	3.74565e-53	-1.95771e-09	-1.0448
22245097	chr2:22245097:C:T	1.36193e-54	-2.59947	-1.75961
22245700	chr2:22245700:C:T	2.03082e-53	-1.95771e-09	-1.65696
22245900	chr2:22245900:C:T	3.23381e-53	-1.95771e-09	-1.19174
22245984	chr2:22245984:C:T	1.90732e-53	-1.95771e-09	-1.7197
22246434	chr2:22246434:G:A	1.87336e-53	-1.95771e-09	-1.73766
22246513	chr2:22246513:C:G	1.82993e-53	-1.95771e-09	-1.76112
22246742	chr2:22246742:A:T	1.79359e-53	-1.78118	-1.53232e-09
22246883	chr2:22246883:A:G	3.01245e-53	-1.95771e-09	-1.26264
22246905	chr2:22246905:C:A	1.8391e-53	-1.95771e-09	-1.75612
22246951	chr2:22246951:A:G	1.90761e-53	-1.95771e-09	-1.71955
22247078	chr2:22247078:C:T	1.87699e-53	-1.95771e-09	-1.73573
22247260	chr2:22247260:G:C	1.7821e-54	-2.68252	-1.40767
22247498	chr2:22247498:T:C	8.63672e-53	0.822967	-1.03234
22247855	chr2:22247855:C:T	2.20551e-53	-1.95771e-09	-1.57444
22247858	chr2:22247858:CT:C	1.84518e-53	-1.95771e-09	-1.75282
22248310	chr2:22248310:C:A	1.95194e-53	-1.95771e-09	-1.69657
22248456	chr2:22248456:G:A	1.30628e-54	-2.67037	-1.73042
22248698	chr2:22248698:G:A	3.28036e-53	-1.95771e-09	-1.17745
22248772	chr2:22248772:A:G	1.94839e-53	-1.95771e-09	-1.69839
22248864	chr2:22248864:G:A	9.02611e-54	-2.46786	-1.53232e-09
22248880	chr2:22248880:A:G	1.84971e-53	-1.95771e-09	-1.75037
22249247	chr2:22249247:C:T	1.95976e-53	-1.95771e-09	-1.69258
22249383	chr2:22249383:C:A	3.04551e-53	-1.95771e-09	-1.25173
22249463	chr2:22249463:G:A	1.84364e-53	-1.95771e-09	-1.75365
22249585	chr2:22249585:T:A	1.29204e-54	-2.66575	-1.74602
22249682	chr2:22249682:C:A	1.86529e-53	-1.95771e-09	-1.74198
22249720	chr2:22249720:T:C	1.29739e-54	-2.66161	-1.74602
22249835	chr2:22249835:TC:T	1.14668e-53	-2.22853	-1.53232e-09
22250202	chr2:22250202:GCAA:G	1.93549e-53	-1.95771e-09	-1.70504
22250768	chr2:22250768:G:C	1.93729e-53	-1.95771e-09	-1.70411
22250823	chr2:22250823:A:G	2.0447e-53	-1.95771e-09	-1.65015
22250882	chr2:22250882:T:C	2.18164e-53	-1.95771e-09	-1.58532
22251419	chr2:22251419:G:A	1.83119e-53	-1.95771e-09	-1.76043
22251525	chr2:22251525:A:T	1.90955e-53	-1.95771e-09	-1.71853
22251955	chr2:22251955:T:C	7.54556e-53	1.40765	-1.75209
22252911	chr2:22252911:A:G	3.18141e-53	-1.20808	-1.53232e-09
22253365	chr2:22253365:C:T	1.83326e-53	-1.95771e-09	-1.7593
22253448	chr2:22253448:T:C	1.89911e-53	-1.95771e-09	-1.72401
22253456	chr2:22253456:TAATA:T	1.82959e-53	-1.95771e-09	-1.76131
22253592	chr2:22253592:G:A	2.03269e-53	-1.95771e-09	-1.65604
22253988	chr2:22253988:G:A	4.45508e-54	-2.48513	-0.68881
22254054	chr2:22254054:C:A	1.88879e-53	-1.95771e-09	-1.72946
22254107	chr2:22254107:GA:G	1.83646e-53	-1.95771e-09	-1.75756
22254351	chr2:22254351:C:G	1.83567e-53	-1.95771e-09	-1.75799
22254751	chr2:22254751:A:C	7.17702e-54	-2.6971	-1.53232e-09
22254915	chr2:22254915:C:T	1.83271e-53	-1.95771e-09	-1.7596
22254946	chr2:22254946:G:A	5.64437e-54	-2.32467	-0.61266
22254971	chr2:22254971:T:C	1.833e-53	-1.95771e-09	-1.75944
22255001	chr2:22255001:A:G	5.87395e-52	-2.5743	4.28202
22255081	chr2:22255081:AAGAATAAGTATC:A	5.05643e-53	-1.95771e-09	-0.744738
22255600	chr2:22255600:C:T	1.96284e-53	-1.95771e-09	-1.69101
22255960	chr2:22255960:T:G	4.4422e-53	-1.10523	0.230984
22256014	chr2:22256014:C:A	1.91005e-53	-1.95771e-09	-1.71827
22256139	chr2:22256139:C:T	2.37555e-53	-1.95771e-09	-1.50017
22256203	chr2:22256203:T:C	2.56413e-54	-2.08504	-1.64133
22256396	chr2:22256396:A:G	4.53626e-53	-1.04655	0.193252
22256397	chr2:22256397:C:G	1.8328e-53	-1.95771e-09	-1.75955
22256400	chr2:22256400:T:C	1.9294e-53	-1.95771e-09	-1.70819
22256505	chr2:22256505:T:C	1.83054e-53	-1.95771e-09	-1.76078
22256866	chr2:22256866:T:C	1.83054e-53	-1.95771e-09	-1.76079
22257637	chr2:22257637:T:G	1.83702e-53	-1.95771e-09	-1.75725
22257678	chr2:22257678:T:G	1.86257e-53	-1.95771e-09	-1.74344
22257704	chr2:22257704:T:C	9.28797e-52	2.16591	-1.53232e-09
22257754	chr2:22257754:C:A	5.82127e-53	-1.95771e-09	-0.603879
22257868	chr2:22257868:C:A	2.37813e-53	-1.95771e-09	-1.49908
22258020	chr2:22258020:T:C	1.83431e-53	-1.95771e-09	-1.75873
22258293	chr2:22258293:A:AT	1.68626e-53	-0.936028	-0.906859
22258371	chr2:22258371:A:T	1.83595e-53	-1.95771e-09	-1.75784
22258611	chr2:22258611:C:G	1.94713e-53	-1.95771e-09	-1.69904
22258798	chr2:22258798:G:A	1.49135e-51	-2.592	5.23146
22258854	chr2:22258854:A:ATGT	1.83317e-53	-1.95771e-09	-1.75935
22259778	chr2:22259778:A:G	6.28128e-53	1.22367	-1.75149
22259877	chr2:22259877:A:G	7.58059e-53	1.41375	-1.75356
22260024	chr2:22260024:T:A	2.5572e-53	-1.95771e-09	-1.42648
22260127	chr2:22260127:T:C	5.49523e-54	-2.02568	-0.938425
22260313	chr2:22260313:A:G	7.99295e-53	1.4655	-1.75234
22260622	chr2:22260622:T:C	3.95525e-54	-2.15797	-1.13497
22260755	chr2:22260755:G:C	1.85517e-53	-1.95771e-09	-1.74742
22260929	chr2:22260929:T:C	1.83213e-53	-1.95771e-09	-1.75992
22261097	chr2:22261097:T:A	1.83597e-53	-1.95771e-09	-1.75783
22261667	chr2:22261667:AAT:A	1.0796e-53	-2.28881	-1.53232e-09
22261867	chr2:22261867:G:A	1.8737e-53	-1.95771e-09	-1.73748
22262142	chr2:22262142:C:A	1.83653e-53	-1.95771e-09	-1.75752
22262276	chr2:22262276:T:C	2.65499e-54	-2.01435	-1.67719
22262433	chr2:22262433:T:C	2.14343e-53	-1.95771e-09	-1.60299
22262540	chr2:22262540:C:G	2.60494e-53	-1.95771e-09	-1.40799
22262849	chr2:22262849:T:C	8.01225e-54	-2.58701	-1.53232e-09
22263137	chr2:22263137:A:C	1.31399e-52	1.9656	-1.75535
22263486	chr2:22263486:ATC:A	7.77974e-54	-2.61646	-1.53232e-09
22263746	chr2:22263746:G:A	2.75951e-54	-1.95032	-1.70261
22263754	chr2:22263754:C:T	7.19004e-54	-2.69529	-1.53232e-09
22264089	chr2:22264089:C:T	1.30153e-54	-2.65225	-1.75219
22264722	chr2:22264722:A:T	1.87679e-53	-1.95771e-09	-1.73584
22265067	chr2:22265067:C:T	2.21258e-53	-1.95771e-09	-1.57124
22265315	chr2:22265315:C:T	9.04514e-52	2.13941	-1.53232e-09
22266258	chr2:22266258:G:A	1.84295e-53	-1.95771e-09	-1.75403
22266344	chr2:22266344:G:C	2.04575e-53	-1.95771e-09	-1.64963
22266819	chr2:22266819:T:C	1.84691e-53	-1.95771e-09	-1.75188
22266882	chr2:22266882:G:C	2.16549e-53	-1.95771e-09	-1.59275
22266893	chr2:22266893:T:C	2.21735e-53	-1.95771e-09	-1.56909
22266942	chr2:22266942:C:A	1.83592e-53	-1.95771e-09	-1.75785
22267983	chr2:22267983:T:G	8.3727e-54	-2.54301	-1.53232e-09
22268203	chr2:22268203:C:T	1.18639e-53	-2.19448	-1.53232e-09
22268273	chr2:22268273:A:G	4.10259e-53	-1.95771e-09	-0.95378
22268296	chr2:22268296:T:C	2.88669e-54	-1.98647	-1.62141
22268468	chr2:22268468:T:C	1.83259e-53	-1.95771e-09	-1.75967
22268480	chr2:22268480:C:T	8.34978e-53	1.50072	-1.74388
22268562	chr2:22268562:G:A	3.92043e-53	-0.982318	-0.0168788
22268650	chr2:22268650:G:A	2.74257e-54	-2.02918	-1.62991
22268920	chr2:22268920:C:A	8.97803e-53	1.57905	-1.74967
22269520	chr2:22269520:T:C	4.1341e-53	-1.95771e-09	-0.946129
22269527	chr2:22269527:G:A	5.59461e-54	-2.27064	-0.675541
22269649	chr2:22269649:C:T	1.09471e-53	-2.2749	-1.53232e-09
22269697	chr2:22269697:G:A	1.66828e-52	2.2001	-1.75112
22270003	chr2:22270003:G:A	1.27836e-53	-0.812692	-1.30713
22270427	chr2:22270427:G:A	8.44714e-53	-1.95771e-09	-0.23157
22270451	chr2:22270451:A:G	2.01472e-51	-2.61106	5.55131
22270501	chr2:22270501:A:G	7.30961e-53	1.37445	-1.75065
22270704	chr2:22270704:C:T	1.40141e-54	-2.58071	-1.7498
22270748	chr2:22270748:A:C	1.86038e-53	-0.80597	-0.938649
22271170	chr2:22271170:A:T	6.41462e-53	1.23709	-1.74391
22271210	chr2:22271210:C:T	7.16939e-54	-2.69816	-1.53232e-09
22271440	chr2:22271440:T:C	2.96063e-53	0.353817	-1.63381
22271454	chr2:22271454:T:C	2.88022e-53	0.321837	-1.62937
22271569	chr2:22271569:T:C	1.11084e-51	-2.5952	4.94009
22272432	chr2:22272432:C:T	4.29011e-54	-2.05491	-1.15676
22272564	chr2:22272564:G:A	7.22945e-54	-2.68982	-1.53232e-09
22273037	chr2:22273037:T:C	1.83893e-53	-1.95771e-09	-1.75622
22273313	chr2:22273313:T:G	6.66808e-52	-2.66103	4.49555
22273624	chr2:22273624:C:T	1.90303e-53	-1.95771e-09	-1.72195
22273691	chr2:22273691:C:G	1.20964e-53	-1.16816	-1.00692
22274121	chr2:22274121:T:C	4.97258e-53	0.983684	-1.74514
22274319	chr2:22274319:C:T	1.90532e-53	-1.95771e-09	-1.72075
22274862	chr2:22274862:C:T	1.88076e-53	-1.95771e-09	-1.73372
22275212	chr2:22275212:T:A	7.66002e-54	-2.63197	-1.53232e-09
22275607	chr2:22275607:C:T	2.09663e-53	-1.12407	-0.500996
22275646	chr2:22275646:T:A	7.21328e-53	-1.95771e-09	-0.389474
22275718	chr2:22275718:G:A	7.03419e-52	-2.68739	4.57536
22276130	chr2:22276130:C:T	1.8458e-53	-1.95771e-09	-1.75248
22276847	chr2:22276847:C:G	2.04155e-53	-1.95771e-09	-1.65169
22276972	chr2:22276972:A:T	2.09044e-54	-2.69895	-1.23165
22277173	chr2:22277173:A:C	2.02872e-53	-1.95771e-09	-1.65799
22277379	chr2:22277379:T:G	1.83935e-53	-1.95771e-09	-1.75598
22277410	chr2:22277410:T:TC	5.17515e-53	1.02115	-1.74268
22277731	chr2:22277731:C:T	2.01392e-53	-1.66532	-1.53232e-09
22277805	chr2:22277805:T:C	1.40033e-53	-2.02869	-1.53232e-09
22277825	chr2:22277825:T:C	1.88135e-53	-1.95771e-09	-1.73341
22277862	chr2:22277862:T:C	1.83915e-53	-1.95771e-09	-1.75609
22277926	chr2:22277926:G:T	1.017e-53	-1.28729	-1.06125
22278016	chr2:22278016:A:G	2.62596e-53	-1.95771e-09	-1.39995
22278080	chr2:22278080:G:A	6.76345e-54	-2.69855	-0.0578998
22278194	chr2:22278194:C:A	8.42909e-54	-2.53629	-1.53232e-09
22278341	chr2:22278341:T:C	1.84022e-53	-1.95771e-09	-1.75551
22278404	chr2:22278404:A:G	9.17811e-52	-2.67699	4.831
22278405	chr2:22278405:G:T	1.07145e-51	-2.67479	4.98358
22278504	chr2:22278504:G:A	2.28381e-53	0.210036	-1.74959
22278547	chr2:22278547:C:T	2.1587e-53	-1.95771e-09	-1.59589
22278901	chr2:22278901:T:A	2.30167e-53	-1.95771e-09	-1.53177
22279027	chr2:22279027:A:T	2.064e-53	-1.95771e-09	-1.64075
22279033	chr2:22279033:G:T	6.93353e-53	-1.95771e-09	-0.429028
22279212	chr2:22279212:G:A	2.00165e-54	-2.69833	-1.27568
22279886	chr2:22279886:T:G	8.86733e-52	-2.69871	4.81827
22280065	chr2:22280065:G:T	5.95832e-52	-2.60473	4.32671
22280264	chr2:22280264:A:G	8.29027e-53	-0.250316	-1.53232e-09
22281017	chr2:22281017:A:G	9.72415e-53	-1.95771e-09	-0.0907852
22281041	chr2:22281041:ACCAAAG:A	9.67e-53	-1.95771e-09	-0.0963698
22281197	chr2:22281197:C:T	1.99986e-53	-1.95771e-09	-1.67232
22281239	chr2:22281239:A:C	2.51799e-53	-1.95771e-09	-1.44194
22281354	chr2:22281354:AGAG:A	2.01991e-53	-1.95771e-09	-1.66235
22282499	chr2:22282499:T:C	7.65364e-54	-0.901991	-1.73081
22282522	chr2:22282522:G:T	8.98954e-53	-1.95771e-09	-0.169336
22282654	chr2:22282654:A:AT	2.18542e-53	-1.95771e-09	-1.58359
22283327	chr2:22283327:A:T	2.44167e-53	-1.95771e-09	-1.47272
22283472	chr2:22283472:T:C	1.66387e-53	-1.1363	-0.719951
22283577	chr2:22283577:AC:A	1.83064e-53	-1.95771e-09	-1.76073
22283633	chr2:22283633:T:C	1.81363e-53	-0.0204328	-1.74963
22283807	chr2:22283807:C:T	2.27144e-53	-1.95771e-09	-1.54498
22283932	chr2:22283932:C:T	2.35553e-53	-1.95771e-09	-1.50863
22284016	chr2:22284016:C:G	1.99321e-53	-1.95771e-09	-1.67565
22284223	chr2:22284223:G:A	4.26853e-53	-1.95771e-09	-0.91413
22284431	chr2:22284431:G:A	7.16815e-54	-2.69834	-1.53232e-09
22284518	chr2:22284518:G:A	1.29616e-53	-0.436242	-1.66975
22284732	chr2:22284732:A:G	2.14016e-53	0.147481	-1.752
22285139	chr2:22285139:T:A	9.3439e-54	-2.43326	-1.53232e-09
22285167	chr2:22285167:GCCT:G	1.30908e-53	-0.424754	-1.67132
22285541	chr2:22285541:A:T	2.31401e-53	-1.95771e-09	-1.52641
22285571	chr2:22285571:A:G	1.99832e-53	0.0776825	-1.75078
22285584	chr2:22285584:A:G	1.23158e-51	-1.95771e-09	2.44807
22285681	chr2:22285681:T:C	1.15025e-53	-0.544232	-1.68119
22285760	chr2:22285760:C:T	1.98282e-53	-1.95771e-09	-1.68088
22285858	chr2:22285858:T:A	2.01364e-53	-1.95771e-09	-1.66546
22285866	chr2:22285866:A:C	1.47748e-53	-0.236426	-1.73864
22286042	chr2:22286042:A:C	1.40556e-53	-0.992298	-1.03266
22286245	chr2:22286245:T:C	5.60142e-52	-2.5951	4.25531
22286262	chr2:22286262:T:C	7.81382e-54	-2.61209	-1.53232e-09
22286336	chr2:22286336:A:T	1.88068e-53	-1.95771e-09	-1.73376
22286466	chr2:22286466:G:A	1.97023e-53	-1.95771e-09	-1.68725
22286603	chr2:22286603:A:C	1.82973e-53	-1.95771e-09	-1.76123
22286657	chr2:22286657:C:T	3.26828e-53	-1.95771e-09	-1.18113
22286916	chr2:22286916:T:C	1.9255e-53	-1.95771e-09	-1.71021
22287181	chr2:22287181:T:A	1.72645e-53	-0.228548	-1.59078
22287351	chr2:22287351:G:A	2.21914e-53	-1.95771e-09	-1.56828
22287368	chr2:22287368:A:C	1.95223e-53	-1.95771e-09	-1.69643
22287706	chr2:22287706:C:T	1.62083e-54	-2.69969	-1.48535
22287925	chr2:22287925:A:G	1.76234e-53	-0.0442185	-1.75454
22288310	chr2:22288310:A:G	1.92337e-53	-1.95771e-09	-1.71132
22288493	chr2:22288493:A:G	1.91937e-53	-1.95771e-09	-1.7134
22288515	chr2:22288515:G:A	1.64869e-53	-0.177841	-1.68758
22288551	chr2:22288551:T:C	2.44442e-53	0.267373	-1.73896
22288628	chr2:22288628:G:A	2.27538e-53	0.0185776	-1.56183
22289408	chr2:22289408:A:C	8.61945e-54	-2.51396	-1.53232e-09
22289420	chr2:22289420:G:T	1.86e-53	-1.95771e-09	-1.74482
22289423	chr2:22289423:C:A	1.85775e-53	-1.95771e-09	-1.74603
22289945	chr2:22289945:T:C	1.6661e-53	-0.113427	-1.74148
22289968	chr2:22289968:T:C	1.84179e-53	-1.95771e-09	-1.75466
22290262	chr2:22290262:T:C	1.64674e-53	-0.12516	-1.74144
22290441	chr2:22290441:G:A	1.9638e-53	-1.95771e-09	-1.69052
22290561	chr2:22290561:A:G	2.40339e-53	-1.95771e-09	-1.48852
22290772	chr2:22290772:T:C	7.44742e-54	-2.66012	-1.53232e-09
22290855	chr2:22290855:G:A	1.5815e-53	-0.174673	-1.73235
22291103	chr2:22291103:G:A	3.8766e-53	-1.95771e-09	-1.01044
22291117	chr2:22291117:G:A	1.99498e-53	-1.95771e-09	-1.67476
22291487	chr2:22291487:A:G	8.84247e-54	-0.730587	-1.75783
22291598	chr2:22291598:A:C	1.6359e-53	-0.136334	-1.73687
22291680	chr2:22291680:G:A	1.99117e-53	-1.95771e-09	-1.67668
22292479	chr2:22292479:T:C	2.03579e-53	-1.34522	-0.3093
22292590	chr2:22292590:C:CAAA	8.88628e-54	-0.723455	-1.76002
22292624	chr2:22292624:C:T	1.94048e-54	-2.69981	-1.30524
22292696	chr2:22292696:A:G	2.03602e-53	-1.3867	-0.267698
22293081	chr2:22293081:G:A	1.84321e-53	-1.95771e-09	-1.75389
22293091	chr2:22293091:G:A	1.03504e-53	-2.33096	-1.53232e-09
22293517	chr2:22293517:T:C	2.04004e-53	-1.95771e-09	-1.65243
22293871	chr2:22293871:T:C	1.76682e-51	-1.95771e-09	2.80896
22293991	chr2:22293991:T:C	1.79192e-51	-1.95771e-09	2.82306
22294012	chr2:22294012:G:C	7.20427e-54	-2.69331	-1.53232e-09
22294054	chr2:22294054:C:T	9.21016e-53	-1.95771e-09	-0.145091
22294325	chr2:22294325:G:A	2.39296e-52	1.84708	-1.03736
22294373	chr2:22294373:T:C	1.56016e-53	-0.166216	-1.75439
22295067	chr2:22295067:T:A	2.16303e-53	-1.95771e-09	-1.59389
22295788	chr2:22295788:T:A	3.20322e-53	-1.2965	0.0952558
22296132	chr2:22296132:C:T	1.02001e-52	-1.95771e-09	-0.0430019
22296360	chr2:22296360:A:G	1.87863e-53	-1.95771e-09	-1.73485
22296361	chr2:22296361:C:CA	3.01618e-53	0.498123	-1.75953
22296388	chr2:22296388:C:A	1.70971e-53	-0.0756172	-1.75346
22296427	chr2:22296427:A:G	5.76013e-53	0.742368	-1.35681
22296533	chr2:22296533:C:T	9.71199e-53	-1.95771e-09	-0.0920373
22296534	chr2:22296534:G:A	3.2968e-53	-1.24177	0.0693222
22297384	chr2:22297384:A:G	3.82779e-53	0.336834	-1.35994
22297395	chr2:22297395:G:A	1.9604e-54	-2.69866	-1.29617
22297964	chr2:22297964:G:A	1.84426e-53	-1.95771e-09	-1.75332
22298104	chr2:22298104:T:A	9.90806e-54	-2.37463	-1.53232e-09
22298117	chr2:22298117:T:G	1.26382e-51	-1.95771e-09	2.47391
22298443	chr2:22298443:T:A	8.07665e-54	-2.57901	-1.53232e-09
22298765	chr2:22298765:C:T	2.31794e-53	0.232451	-1.75717
22299175	chr2:22299175:T:C	2.04166e-53	-1.95771e-09	-1.65163
22299556	chr2:22299556:C:T	1.09761e-52	-1.95771e-09	0.0303242
22299961	chr2:22299961:C:T	3.39446e-53	-1.30537	0.162114
22299969	chr2:22299969:T:C	2.09235e-53	0.134058	-1.76117
22300266	chr2:22300266:A:AAT	2.08326e-53	-1.95771e-09	-1.63147
22300295	chr2:22300295:AATTT:A	1.92695e-53	-1.95771e-09	-1.70946
22300378	chr2:22300378:C:A	1.89933e-53	-1.95771e-09	-1.7239
22300535	chr2:22300535:T:A	1.32341e-51	-1.95771e-09	2.51998
22300801	chr2:22300801:T:A	7.27381e-54	-2.6837	-1.53232e-09
22300833	chr2:22300833:T:C	2.03283e-53	-1.95771e-09	-1.65597
22301203	chr2:22301203:G:A	4.96891e-53	0.648855	-1.41105
22301298	chr2:22301298:A:G	2.52113e-53	0.320152	-1.76084
22301361	chr2:22301361:G:T	4.64477e-53	0.575792	-1.40545
22301392	chr2:22301392:T:C	2.10091e-53	-1.95771e-09	-1.62303
22301395	chr2:22301395:C:T	2.79522e-53	0.423461	-1.76095
22301408	chr2:22301408:T:C	9.75487e-53	-1.95771e-09	-0.087631
22301433	chr2:22301433:C:T	8.54541e-52	-2.69855	4.78113
22301639	chr2:22301639:A:G	5.14617e-53	0.650348	-1.37749
22301705	chr2:22301705:C:T	2.73371e-53	-1.95771e-09	-1.35974
22301717	chr2:22301717:T:G	2.26947e-53	-1.95771e-09	-1.54585
22301893	chr2:22301893:A:C	1.52223e-53	-0.210381	-1.73484
22301992	chr2:22301992:G:A	1.73087e-54	-2.69457	-1.42479
22302003	chr2:22302003:G:A	2.4179e-53	-1.95771e-09	-1.4825
22302095	chr2:22302095:T:C	2.54161e-53	0.328237	-1.76084
22302114	chr2:22302114:T:C	1.89332e-53	-1.95771e-09	-1.72707
22302181	chr2:22302181:G:A	1.52833e-53	-0.210872	-1.73035
22302360	chr2:22302360:T:G	2.73796e-53	-1.95771e-09	-1.35819
22302688	chr2:22302688:C:T	7.74362e-53	1.08879	-1.40731
22302797	chr2:22302797:C:A	2.95982e-53	0.479994	-1.76026
22302813	chr2:22302813:T:C	2.01757e-53	-1.95771e-09	-1.66351
22303048	chr2:22303048:G:C	1.83339e-53	-1.95771e-09	-1.75923
22303120	chr2:22303120:A:C	2.02017e-53	-1.95771e-09	-1.66221
22303145	chr2:22303145:G:A	2.39134e-53	0.267323	-1.76087
22303181	chr2:22303181:A:G	2.38684e-53	0.265922	-1.76135
22303254	chr2:22303254:T:G	1.47745e-53	-0.222286	-1.7528
22303499	chr2:22303499:T:G	2.06998e-53	-1.95771e-09	-1.63786
22303730	chr2:22303730:T:C	2.3372e-53	0.244843	-1.76129
22303767	chr2:22303767:A:C	2.0402e-53	-1.95771e-09	-1.65235
22304008	chr2:22304008:G:T	2.56322e-53	-1.32908	-0.0950533
22304041	chr2:22304041:A:G	2.01877e-53	-1.95771e-09	-1.66291
22304122	chr2:22304122:T:C	2.77916e-53	0.417559	-1.76081
22304543	chr2:22304543:C:T	1.27603e-52	-1.95771e-09	0.180941
22304662	chr2:22304662:G:A	2.40431e-53	0.273061	-1.7612
22304708	chr2:22304708:G:A	3.79129e-53	-1.95771e-09	-1.03269
22304748	chr2:22304748:C:A	1.24412e-51	-1.95771e-09	2.4582
22304853	chr2:22304853:G:A	3.36024e-53	-1.95771e-09	-1.15339
22305170	chr2:22305170:A:G	1.1831e-52	-1.95771e-09	0.105327
22305211	chr2:22305211:A:G	1.10229e-52	-1.95771e-09	0.0345758
22305650	chr2:22305650:G:T	8.50001e-54	-2.52792	-1.53232e-09
22306008	chr2:22306008:C:G	2.35293e-53	-1.46805	-0.0416816
22306011	chr2:22306011:G:A	1.97983e-53	-1.95771e-09	-1.68238
22306110	chr2:22306110:GA:G	2.26546e-53	0.211327	-1.75895
22306394	chr2:22306394:C:T	3.66873e-53	-0.969662	-0.0958901
22306395	chr2:22306395:G:A	2.28314e-53	-1.95771e-09	-1.53984
22306587	chr2:22306587:G:GA	1.10323e-52	-1.95771e-09	0.035432
22306809	chr2:22306809:C:T	1.8995e-53	-1.95771e-09	-1.72381
22306849	chr2:22306849:G:A	2.38831e-53	0.266333	-1.76114
22306869	chr2:22306869:T:C	1.74141e-53	-0.1698	-1.6409
22307292	chr2:22307292:G:A	1.7564e-53	-0.0495916	-1.75254
22307324	chr2:22307324:T:C	1.60358e-53	-0.137872	-1.75528
22307426	chr2:22307426:A:G	1.31681e-53	-0.352258	-1.73793
22307637	chr2:22307637:GAC:G	1.87237e-53	-1.95771e-09	-1.73819
22307865	chr2:22307865:C:T	2.4867e-52	2.60601	-1.75787
22307953	chr2:22307953:G:A	1.83333e-53	-1.95771e-09	-1.75926
22308024	chr2:22308024:T:C	2.07081e-53	0.12147	-1.75893
22308226	chr2:22308226:G:A	2.0368e-53	-1.95771e-09	-1.65402
22308518	chr2:22308518:G:A	1.83036e-53	-1.95771e-09	-1.76089
22309064	chr2:22309064:T:C	4.13887e-53	0.37827	-1.32325
22309500	chr2:22309500:A:G	1.07264e-52	-1.3864	1.39371
22309782	chr2:22309782:A:T	1.59109e-54	-2.69651	-1.50705
22310490	chr2:22310490:T:A	1.99122e-53	-1.95771e-09	-1.67665
22310657	chr2:22310657:G:A	3.17234e-53	-1.95771e-09	-1.21093
22310685	chr2:22310685:A:G	2.80095e-53	0.425908	-1.76135
22311080	chr2:22311080:C:T	1.8642e-53	-1.95771e-09	-1.74257
22311135	chr2:22311135:G:A	3.12402e-53	0.53202	-1.7583
22311198	chr2:22311198:T:G	2.23434e-53	-1.95771e-09	-1.56145
22311832	chr2:22311832:A:G	1.78604e-53	-0.179277	-1.60612
22311887	chr2:22311887:T:A	9.69211e-54	-2.39667	-1.53232e-09
22312016	chr2:22312016:TA:T	1.07926e-52	-1.95771e-09	0.0134624
22312199	chr2:22312199:AT:A	2.41457e-53	0.275734	-1.75961
22312312	chr2:22312312:A:T	1.82962e-53	-1.95771e-09	-1.76129
22312386	chr2:22312386:A:G	3.3388e-53	-1.22533	0.0655398
22312493	chr2:22312493:T:C	9.25018e-52	-1.95771e-09	2.16183
22312668	chr2:22312668:A:G	1.22699e-51	-1.95771e-09	2.44434
22312669	chr2:22312669:T:C	2.03542e-53	-1.95771e-09	-1.6547
22312670	chr2:22312670:A:G	7.15788e-54	-2.69977	-1.53232e-09
22312880	chr2:22312880:G:T	1.83234e-53	-1.95771e-09	-1.7598
22313011	chr2:22313011:T:A	9.42625e-52	-1.95771e-09	2.18069
22313027	chr2:22313027:A:G	1.46866e-52	-1.95771e-09	0.321541
22313028	chr2:22313028:T:C	9.25421e-52	-1.95771e-09	2.16227
22313259	chr2:22313259:C:T	1.72728e-53	-0.0800551	-1.7388
22313270	chr2:22313270:G:A	1.03202e-53	-2.33388	-1.53232e-09
22314131	chr2:22314131:T:C	1.61521e-53	-0.135516	-1.75042
22315218	chr2:22315218:A:G	7.97252e-54	-2.59198	-1.53232e-09
22315610	chr2:22315610:G:T	1.71203e-54	-2.69796	-1.43234
22315832	chr2:22315832:T:TATATACAC	2.82697e-53	-1.32619	-1.53232e-09
22315952	chr2:22315952:C:T	2.98857e-52	2.34533	-1.31335
22316074	chr2:22316074:G:T	1.94898e-53	-1.95771e-09	-1.69809
22316200	chr2:22316200:T:A	2.43839e-53	-1.95771e-09	-1.47406
22316380	chr2:22316380:G:C	1.82984e-53	-1.95771e-09	-1.76117
22316635	chr2:22316635:G:C	2.30477e-53	-1.95771e-09	-1.53042
22317344	chr2:22317344:G:A	2.21883e-53	0.0389427	-1.60736
22317627	chr2:22317627:T:G	1.93043e-53	-1.95771e-09	-1.70765
```
