## Supplementary material for "Characterization of shared and ancestry-specific signals driving complex traits using multi-ancestry fine-mapping": susiex_nc2.cs80.snp (part 1 of 2)

```
BP	SNP	PIP(CS1)	LogBF(CS1,Pop1)	LogBF(CS1,Pop2)	PIP(CS2)	LogBF(CS2,Pop1)	LogBF(CS2,Pop2)
19671848	chr2:19671848:C:T	6.98397e-37	-1.95771e-09	-1.75058	1.91968e-21	-1.95771e-09	-1.7211
19672715	chr2:19672715:G:A	2.20841e-37	-2.09183	-0.810087	1.17701e-21	-1.83145	-0.378834
19672726	chr2:19672726:T:C	2.21705e-37	-2.04236	-0.855662	1.17378e-21	-1.76979	-0.443241
19672894	chr2:19672894:T:C	6.97741e-37	-1.95771e-09	-1.75152	1.85363e-21	-1.95771e-09	-1.75612
19673058	chr2:19673058:C:A	6.94491e-38	-2.38931	-1.66946	2.37747e-22	-2.1286	-1.68122
19673154	chr2:19673154:G:T	7.85362e-38	-2.55003	-1.38578	2.37906e-22	-2.66578	-1.14337
19673189	chr2:19673189:A:G	3.67962e-37	-2.0122	-0.379189	2.5829e-21	-1.57224	0.147886
19674370	chr2:19674370:A:G	3.81087e-37	-2.35634	-1.53232e-09	9.85527e-22	-2.38784	-1.53232e-09
19674909	chr2:19674909:T:C	7.40285e-37	-1.95771e-09	-1.69233	2.08859e-21	-1.95771e-09	-1.63677
19675038	chr2:19675038:G:A	1.26088e-36	-1.95771e-09	-1.1598	3.16778e-21	-1.95771e-09	-1.22023
19675125	chr2:19675125:C:T	1.75863e-37	-2.32505	-0.804617	4.18877e-22	-2.57339	-0.670054
19675151	chr2:19675151:A:G	1.78263e-37	-2.56387	-0.552237	6.19846e-22	-2.40167	-0.449874
19675510	chr2:19675510:G:A	2.16355e-37	-2.12914	-0.793308	1.35091e-21	-1.65736	-0.415125
19675514	chr2:19675514:C:CT	1.01746e-36	-1.95771e-09	-1.37431	3.06874e-21	-1.95771e-09	-1.252
19675906	chr2:19675906:A:G	7.42438e-37	-1.95771e-09	-1.68943	1.91248e-21	-1.95771e-09	-1.72486
19675959	chr2:19675959:G:A	6.98344e-37	-1.95771e-09	-1.75065	1.96619e-21	-1.95771e-09	-1.69717
19676284	chr2:19676284:T:A	3.20098e-36	-1.95771e-09	-0.228152	1.12136e-20	-1.95771e-09	0.0438663
19676306	chr2:19676306:C:T	8.61032e-37	-1.95771e-09	-1.54123	2.32358e-21	-1.95771e-09	-1.53015
19676351	chr2:19676351:C:T	9.10113e-37	-1.95771e-09	-1.4858	2.20057e-21	-1.95771e-09	-1.58455
19676365	chr2:19676365:A:G	8.51608e-38	-2.66482	-1.19	2.6501e-22	-2.67162	-1.02963
19676458	chr2:19676458:T:G	1.02039e-36	-2.0575	0.686078	2.42617e-21	-1.87278	0.385835
19676496	chr2:19676496:G:A	2.37272e-37	-1.69969	-1.13047	7.66228e-22	-1.41603	-1.22351
19676502	chr2:19676502:A:G	1.09029e-36	-2.05844	0.753269	2.59258e-21	-1.87165	0.451038
19676516	chr2:19676516:C:T	7.98151e-37	-1.61707	-1.53232e-09	2.53018e-21	-1.44497	-1.53232e-09
19676730	chr2:19676730:T:A	9.58151e-37	-1.95771e-09	-1.43436	2.86972e-21	-1.95771e-09	-1.31905
19677549	chr2:19677549:C:T	3.62057e-37	-2.40756	-1.53232e-09	1.18454e-21	-2.20391	-1.53232e-09
19677693	chr2:19677693:G:T	1.21465e-37	-1.85765	-1.6421	1.34037e-21	-0.528416	-1.55191
19677776	chr2:19677776:G:A	6.90766e-37	-1.95771e-09	-1.76156	1.84361e-21	-1.95771e-09	-1.76154
19677863	chr2:19677863:A:G	1.00852e-37	-2.61869	-1.06701	5.35695e-22	-1.92265	-1.07481
19677975	chr2:19677975:C:T	5.97887e-38	-2.47611	-1.73244	1.29831e-22	-2.65344	-1.76134
19677977	chr2:19677977:C:T	2.70425e-37	-2.69937	-1.53232e-09	7.44364e-22	-2.66849	-1.53232e-09
19678132	chr2:19678132:A:G	8.20733e-37	-1.95771e-09	-1.58917	2.11199e-21	-1.95771e-09	-1.62563
19678293	chr2:19678293:C:T	2.70208e-37	-2.70017	-1.53232e-09	7.28524e-22	-2.69	-1.53232e-09
19678296	chr2:19678296:T:C	1.38472e-36	-1.95771e-09	-1.06611	3.34559e-21	-1.95771e-09	-1.16562
19678354	chr2:19678354:G:A	1.62817e-37	-2.41657	-0.790169	9.77488e-22	-1.73038	-0.665651
19678370	chr2:19678370:G:A	1.09015e-36	-1.95771e-09	-1.30529	2.8351e-21	-1.95771e-09	-1.33119
19678375	chr2:19678375:A:G	8.10836e-38	-2.45091	-1.45297	4.39094e-22	-1.7719	-1.4244
19678407	chr2:19678407:C:T	4.67624e-37	-2.1517	-1.53232e-09	1.35189e-21	-2.07176	-1.53232e-09
19678433	chr2:19678433:C:A	1.61844e-37	-2.42335	-0.789384	9.64464e-22	-1.74463	-0.664818
19678462	chr2:19678462:G:A	9.59627e-38	-2.67871	-1.0567	3.927e-22	-2.46462	-0.84335
19678471	chr2:19678471:G:A	7.31475e-38	-2.69604	-1.31085	2.44852e-22	-2.48759	-1.29277
19678528	chr2:19678528:C:T	6.63948e-37	-2.11531	0.314145	1.63563e-21	-1.92621	0.044979
19678684	chr2:19678684:T:C	9.58445e-38	-2.67824	-1.0584	3.92538e-22	-2.4631	-0.845289
19678941	chr2:19678941:C:T	2.41856e-37	-2.18755	-0.623476	7.56423e-22	-1.96173	-0.690687
19679035	chr2:19679035:T:C	6.42645e-38	-2.66726	-1.4691	3.17661e-22	-2.15493	-1.36511
19679302	chr2:19679302:G:A	9.8788e-38	-2.66467	-1.04172	4.16083e-22	-2.4217	-0.828437
19679452	chr2:19679452:G:T	1.05025e-35	-1.95771e-09	0.960003	2.27752e-20	-1.95771e-09	0.752406
19679605	chr2:19679605:T:G	5.77109e-38	-2.67107	-1.57285	2.76455e-22	-2.17285	-1.48612
19679691	chr2:19679691:T:C	6.20107e-38	-2.68195	-1.49011	2.89299e-22	-2.2296	-1.38396
19679869	chr2:19679869:G:T	9.14348e-38	-2.67729	-1.10645	3.73167e-22	-2.45766	-0.901337
19680175	chr2:19680175:C:T	1.59095e-36	-1.95771e-09	-0.927277	4.93859e-21	-1.95771e-09	-0.776184
19680641	chr2:19680641:G:A	1.70077e-36	-1.95771e-09	-0.860531	4.24395e-21	-1.95771e-09	-0.92777
19680929	chr2:19680929:C:A	3.98677e-37	-2.31121	-1.53232e-09	9.62251e-22	-2.41174	-1.53232e-09
19680983	chr2:19680983:C:T	8.70163e-37	-1.95771e-09	-1.53069	2.55905e-21	-1.95771e-09	-1.43363
19681061	chr2:19681061:C:T	1.77624e-36	-1.95771e-09	-0.817113	4.46041e-21	-1.95771e-09	-0.878025
19681320	chr2:19681320:T:C	5.62426e-38	-2.54089	-1.72881	2.10947e-22	-2.26411	-1.66531
19681366	chr2:19681366:G:A	7.30839e-37	-1.63232	-0.0728508	6.15968e-21	-1.04116	0.485916
19681422	chr2:19681422:C:T	2.73541e-37	-2.68791	-1.53232e-09	7.35225e-22	-2.68084	-1.53232e-09
19681600	chr2:19681600:TCACC:T	1.94461e-37	-1.29776	-1.73137	7.73119e-22	-0.888799	-1.74179
19681712	chr2:19681712:A:G	1.12733e-37	-2.10833	-1.46601	2.58118e-22	-2.06332	-1.66428
19681901	chr2:19681901:G:T	1.51488e-37	-1.76165	-1.51721	4.82293e-22	-1.50059	-1.60188
19682354	chr2:19682354:G:A	1.18124e-37	-2.16269	-1.36494	2.55625e-22	-2.12839	-1.60892
19682589	chr2:19682589:C:T	7.42318e-37	-1.95771e-09	-1.68959	1.90621e-21	-1.95771e-09	-1.72814
19682878	chr2:19682878:T:C	6.04601e-38	-2.56775	-1.62963	1.4214e-22	-2.59672	-1.72749
19683363	chr2:19683363:A:G	1.55466e-36	-1.95771e-09	-0.950351	3.32508e-21	-1.95771e-09	-1.17177
19683529	chr2:19683529:G:A	6.33263e-38	-2.7006	-1.45047	1.98344e-22	-2.59653	-1.39449
19683607	chr2:19683607:A:G	2.25495e-37	-2.67784	-0.203231	5.20625e-22	-2.64174	-0.384252
19683646	chr2:19683646:A:G	5.10545e-38	-2.64419	-1.72228	1.7869e-22	-2.46925	-1.62612
19683734	chr2:19683734:A:G	5.99749e-38	-2.69907	-1.50637	1.90875e-22	-2.57078	-1.45862
19684126	chr2:19684126:T:G	8.75193e-37	-1.95771e-09	-1.52492	2.65554e-21	-1.95771e-09	-1.39662
19684215	chr2:19684215:C:T	3.04482e-36	-1.95771e-09	-0.278168	7.41776e-21	-1.95771e-09	-0.369388
19684294	chr2:19684294:T:C	2.03752e-36	-2.13888	1.45901	5.26117e-21	-2.10387	1.39096
19684559	chr2:19684559:A:G	5.0555e-38	-2.64103	-1.73527	1.77648e-22	-2.40897	-1.69225
19684992	chr2:19684992:T:C	1.26412e-36	-1.95771e-09	-1.15723	3.26825e-21	-1.95771e-09	-1.18901
19685053	chr2:19685053:C:T	1.36196e-36	-1.95771e-09	-1.08268	3.07371e-21	-1.95771e-09	-1.25038
19685054	chr2:19685054:G:A	7.00469e-37	-1.95771e-09	-1.74762	1.85417e-21	-1.95771e-09	-1.75582
19685145	chr2:19685145:G:C	1.71179e-37	-1.45092	-1.70573	6.90563e-22	-1.02203	-1.72149
19685194	chr2:19685194:T:C	4.2424e-37	-2.24907	-1.53232e-09	1.20538e-21	-2.18647	-1.53232e-09
19685221	chr2:19685221:G:A	1.14498e-36	-1.25622	-1.53232e-09	3.53838e-21	-1.10959	-1.53232e-09
19685375	chr2:19685375:T:C	3.38187e-37	-2.47577	-1.53232e-09	9.35927e-22	-2.43948	-1.53232e-09
19685636	chr2:19685636:C:T	7.15964e-37	-1.95771e-09	-1.72574	1.90232e-21	-1.95771e-09	-1.73019
19685836	chr2:19685836:C:T	1.73818e-37	-1.45469	-1.68666	7.01784e-22	-1.02217	-1.70522
19685958	chr2:19685958:G:T	6.05457e-37	-1.96647	0.0730823	4.94226e-21	-1.43453	0.659092
19685978	chr2:19685978:A:G	6.96876e-37	-1.95771e-09	-1.75276	1.90015e-21	-1.95771e-09	-1.73133
19686146	chr2:19686146:A:G	1.14432e-37	-2.23033	-1.32906	6.92215e-22	-1.48437	-1.25675
19686553	chr2:19686553:C:G	1.23727e-36	-1.95771e-09	-1.17871	3.0473e-21	-1.95771e-09	-1.25901
19686719	chr2:19686719:G:A	7.51278e-37	-1.95771e-09	-1.67759	1.92527e-21	-1.95771e-09	-1.7182
19686724	chr2:19686724:G:A	6.91539e-37	-1.95771e-09	-1.76045	1.84733e-21	-1.95771e-09	-1.75952
19686740	chr2:19686740:G:A	7.37703e-37	-1.95771e-09	-1.69582	1.93386e-21	-1.95771e-09	-1.71375
19686785	chr2:19686785:T:A	8.51754e-37	-1.95771e-09	-1.55207	2.50429e-21	-1.95771e-09	-1.45526
19686786	chr2:19686786:T:G	8.4993e-37	-1.95771e-09	-1.55421	2.49752e-21	-1.95771e-09	-1.45796
19686913	chr2:19686913:C:T	6.91415e-37	-1.95771e-09	-1.76063	1.84607e-21	-1.95771e-09	-1.76021
19687071	chr2:19687071:A:T	1.84931e-36	-1.95771e-09	-0.7768	4.72461e-21	-1.95771e-09	-0.820478
19687283	chr2:19687283:T:C	1.20926e-36	-1.95771e-09	-1.2016	2.98243e-21	-1.95771e-09	-1.28053
19687408	chr2:19687408:A:G	2.17632e-37	-1.25957	-1.657	8.98323e-22	-0.805441	-1.67505
19687625	chr2:19687625:C:A	6.97915e-37	-1.95771e-09	-1.75127	1.84713e-21	-1.95771e-09	-1.75963
19687804	chr2:19687804:A:G	9.31745e-37	-1.95771e-09	-1.46231	2.7675e-21	-1.95771e-09	-1.35532
19688214	chr2:19688214:G:A	7.26842e-37	-1.95771e-09	-1.71066	2.04186e-21	-1.95771e-09	-1.6594
19688427	chr2:19688427:A:G	8.99147e-37	-1.95771e-09	-1.49792	2.75288e-21	-1.95771e-09	-1.36062
19688482	chr2:19688482:T:C	5.36503e-37	-2.45658	0.442282	1.23764e-21	-2.36039	0.20033
19688524	chr2:19688524:A:G	1.11896e-36	-1.95771e-09	-1.27921	2.79318e-21	-1.95771e-09	-1.34608
19688563	chr2:19688563:T:C	7.91083e-38	-2.66857	-1.25998	2.69373e-22	-2.38812	-1.29681
19688571	chr2:19688571:C:A	1.26827e-37	-2.15163	-1.30491	2.6591e-22	-2.12964	-1.56822
19688856	chr2:19688856:T:C	5.68603e-38	-2.62719	-1.63158	2.10088e-22	-2.39079	-1.54271
19688986	chr2:19688986:A:G	3.11353e-37	-2.55844	-1.53232e-09	8.48189e-22	-2.53792	-1.53232e-09
19689259	chr2:19689259:G:A	1.12044e-36	-1.95771e-09	-1.27789	2.82017e-21	-1.95771e-09	-1.33647
19689445	chr2:19689445:C:T	1.42101e-37	-1.60208	-1.74074	6.53313e-22	-1.07647	-1.72249
19689466	chr2:19689466:C:T	7.54408e-38	-2.61615	-1.35987	2.99067e-22	-2.32544	-1.25491
19689772	chr2:19689772:T:G	8.81631e-37	-1.95771e-09	-1.51759	2.72763e-21	-1.95771e-09	-1.36983
19689937	chr2:19689937:C:A	8.19576e-37	-1.95771e-09	-1.59058	2.30694e-21	-1.95771e-09	-1.53734
19690684	chr2:19690684:A:G	7.15717e-37	-1.95771e-09	-1.72608	1.9131e-21	-1.95771e-09	-1.72454
19691156	chr2:19691156:A:T	8.49622e-37	-1.95771e-09	-1.55457	2.27652e-21	-1.95771e-09	-1.55062
19691297	chr2:19691297:G:T	4.94994e-38	-2.69402	-1.70339	1.47198e-22	-2.54155	-1.74769
19691447	chr2:19691447:T:C	5.57488e-38	-2.58365	-1.69486	1.78237e-22	-2.44084	-1.65707
19691516	chr2:19691516:C:T	7.80914e-37	-2.67195	1.03305	5.47888e-21	-2.4122	1.73984
19691620	chr2:19691620:G:A	6.4518e-38	-2.4708	-1.66162	1.48473e-22	-2.56874	-1.71188
19691946	chr2:19691946:T:G	8.14294e-37	-1.95771e-09	-1.59704	2.4382e-21	-1.95771e-09	-1.482
19691980	chr2:19691980:A:C	5.25877e-38	-2.62293	-1.71395	1.63942e-22	-2.49955	-1.68196
19692231	chr2:19692231:C:T	7.02728e-37	-1.95771e-09	-1.7444	1.86144e-21	-1.95771e-09	-1.75191
19692653	chr2:19692653:A:G	5.22599e-38	-2.62053	-1.72261	1.6268e-22	-2.49702	-1.69221
19692726	chr2:19692726:T:G	4.82004e-37	-2.12141	-1.53232e-09	1.21546e-21	-2.17815	-1.53232e-09
19693054	chr2:19693054:C:T	7.02728e-37	-1.95771e-09	-1.7444	1.86144e-21	-1.95771e-09	-1.75191
19693249	chr2:19693249:G:A	1.29843e-36	-1.95771e-09	-1.13045	3.47251e-21	-1.95771e-09	-1.12839
19693468	chr2:19693468:C:T	6.72702e-38	-2.56331	-1.52734	2.76064e-22	-2.27755	-1.38284
19693532	chr2:19693532:C:T	5.08636e-37	-2.69727	0.629634	3.11117e-21	-2.51791	1.27965
19693678	chr2:19693678:A:G	8.59939e-37	-1.95771e-09	-1.5425	2.31723e-21	-1.95771e-09	-1.53289
19693930	chr2:19693930:C:T	5.19956e-37	-2.04562	-1.53232e-09	1.03254e-21	-2.34124	-1.53232e-09
19694067	chr2:19694067:A:T	6.022e-38	-2.69855	-1.50282	1.8545e-22	-2.60993	-1.44831
19694140	chr2:19694140:C:T	6.92018e-37	-1.95771e-09	-1.75975	1.88489e-21	-1.95771e-09	-1.7394
19694201	chr2:19694201:C:T	7.02657e-37	-1.95771e-09	-1.7445	1.8608e-21	-1.95771e-09	-1.75226
19694237	chr2:19694237:G:A	8.50823e-38	-2.27412	-1.58163	2.41087e-22	-2.14851	-1.64735
19694435	chr2:19694435:T:C	1.0174e-36	-1.95771e-09	-1.37436	3.01419e-21	-1.95771e-09	-1.26993
19695189	chr2:19695189:G:A	7.02728e-37	-1.95771e-09	-1.7444	1.86144e-21	-1.95771e-09	-1.75191
19695347	chr2:19695347:A:T	1.41441e-37	-1.96416	-1.38333	4.15629e-22	-1.94048	-1.31074
19695521	chr2:19695521:G:A	6.90772e-37	-1.95771e-09	-1.76156	1.865e-21	-1.95771e-09	-1.75
19695716	chr2:19695716:C:T	4.67234e-38	-2.69356	-1.76156	1.31693e-22	-2.6457	-1.75485
19695980	chr2:19695980:C:T	5.92113e-36	-1.95771e-09	0.386918	1.41653e-20	-1.95771e-09	0.277531
19696100	chr2:19696100:C:T	1.14567e-36	-1.95771e-09	-1.25562	3.05647e-21	-1.95771e-09	-1.256
19696197	chr2:19696197:T:C	1.01933e-36	-1.95771e-09	-1.37247	3.02037e-21	-1.95771e-09	-1.26788
19696719	chr2:19696719:T:G	5.31107e-37	-2.65448	0.630076	3.65686e-21	-2.35685	1.28019
19696811	chr2:19696811:T:C	5.26278e-37	-2.66593	0.632396	3.55383e-21	-2.3879	1.28266
19697103	chr2:19697103:C:A	8.59814e-38	-2.24879	-1.59644	2.45484e-22	-2.1187	-1.65909
19697405	chr2:19697405:C:T	5.40446e-38	-2.58204	-1.72752	1.97847e-22	-2.31326	-1.68026
19697498	chr2:19697498:T:C	6.95399e-37	-1.95771e-09	-1.75488	1.9103e-21	-1.95771e-09	-1.726
19697616	chr2:19697616:G:T	4.64169e-38	-2.7005	-1.7612	1.4001e-22	-2.57883	-1.76047
19697647	chr2:19697647:T:A	7.81465e-38	-2.40159	-1.53919	2.65346e-22	-2.14308	-1.5569
19697757	chr2:19697757:C:T	1.27513e-36	-1.95771e-09	-1.14857	3.40009e-21	-1.95771e-09	-1.14946
19697962	chr2:19697962:ATATACACT:A	6.90918e-37	-1.95771e-09	-1.76134	1.86081e-21	-1.95771e-09	-1.75225
19698218	chr2:19698218:A:G	5.0279e-38	-2.68988	-1.69189	1.76989e-22	-2.37895	-1.72599
19698336	chr2:19698336:C:G	2.54777e-36	-1.95771e-09	-0.456391	1.05744e-20	-1.95771e-09	-0.0148272
19698337	chr2:19698337:TTA:T	1.80019e-36	-1.95771e-09	-0.803718	5.01167e-21	-1.95771e-09	-0.761495
19698399	chr2:19698399:C:T	8.60882e-38	-2.24755	-1.59644	2.45973e-22	-2.11671	-1.65909
19698524	chr2:19698524:A:G	9.12894e-37	-1.95771e-09	-1.48275	2.80504e-21	-1.95771e-09	-1.34185
19698839	chr2:19698839:C:G	9.81319e-37	-1.95771e-09	-1.41047	2.45113e-21	-1.95771e-09	-1.47672
19698898	chr2:19698898:A:C	5.238e-38	-2.57941	-1.76143	1.27333e-22	-2.67278	-1.76144
19699125	chr2:19699125:G:A	1.14519e-36	-1.95771e-09	-1.25604	3.05449e-21	-1.95771e-09	-1.25665
19699203	chr2:19699203:A:C	8.62919e-37	-1.53905	-1.53232e-09	2.56122e-21	-1.43278	-1.53232e-09
19699261	chr2:19699261:G:A	8.59297e-38	-2.23794	-1.60789	2.45621e-22	-2.1095	-1.66773
19699648	chr2:19699648:G:A	4.93333e-38	-2.64142	-1.75935	1.2511e-22	-2.69475	-1.75707
19699936	chr2:19699936:A:G	1.01478e-36	-1.95771e-09	-1.37694	3.00556e-21	-1.95771e-09	-1.2728
19700018	chr2:19700018:G:T	7.07582e-37	-1.95771e-09	-1.73751	1.89297e-21	-1.95771e-09	-1.73511
19700065	chr2:19700065:C:A	4.84578e-38	-2.65766	-1.76101	1.24215e-22	-2.69906	-1.75994
19700600	chr2:19700600:T:A	8.36997e-38	-2.3769	-1.49523	2.83657e-22	-2.11639	-1.51686
19701061	chr2:19701061:C:G	7.1789e-37	-1.95771e-09	-1.72305	1.8967e-21	-1.95771e-09	-1.73315
19701095	chr2:19701095:T:C	5.8651e-38	-2.64198	-1.58578	1.65949e-22	-2.67732	-1.49202
19701158	chr2:19701158:G:A	3.27995e-37	-2.50637	-1.53232e-09	1.74674e-21	-1.81551	-1.53232e-09
19701242	chr2:19701242:G:A	7.10462e-37	-1.95771e-09	-1.73345	1.98609e-21	-1.95771e-09	-1.6871
19701312	chr2:19701312:C:T	5.72938e-38	-2.69175	-1.55943	1.7685e-22	-2.64981	-1.45591
19701784	chr2:19701784:C:A	1.22442e-36	-1.95771e-09	-1.18914	2.91266e-21	-1.95771e-09	-1.3042
19701921	chr2:19701921:G:A	7.75209e-37	-2.64021	0.993981	4.00088e-21	-2.68498	1.69823
19702056	chr2:19702056:G:A	4.27871e-36	-1.95771e-09	0.0620421	1.67517e-20	-1.95771e-09	0.445237
19702401	chr2:19702401:C:T	1.34904e-36	-1.95771e-09	-1.09222	3.17548e-21	-1.95771e-09	-1.21781
19702674	chr2:19702674:T:C	7.10828e-37	-1.95771e-09	-1.73294	1.88797e-21	-1.95771e-09	-1.73776
19702726	chr2:19702726:T:C	1.11203e-36	-1.95771e-09	-1.28542	2.96223e-21	-1.95771e-09	-1.28732
19702897	chr2:19702897:G:A	5.38461e-38	-2.61564	-1.69759	1.66133e-22	-2.50725	-1.66098
19703026	chr2:19703026:G:A	5.24929e-38	-2.64708	-1.69161	2.23931e-22	-2.15016	-1.71952
19703897	chr2:19703897:A:C	5.19935e-38	-2.66796	-1.68029	2.07217e-22	-2.23547	-1.71178
19703910	chr2:19703910:C:T	1.34924e-36	-1.95771e-09	-1.09207	3.4896e-21	-1.95771e-09	-1.12348
19704040	chr2:19704040:G:A	6.96759e-37	-1.95771e-09	-1.75293	1.91878e-21	-1.95771e-09	-1.72157
19704211	chr2:19704211:A:G	5.31719e-38	-2.61383	-1.71201	1.63569e-22	-2.5048	-1.67899
19704251	chr2:19704251:C:G	1.56053e-36	-1.95771e-09	-0.946584	3.78169e-21	-1.95771e-09	-1.04309
19704281	chr2:19704281:T:C	7.22381e-37	-1.95771e-09	-1.71681	1.9044e-21	-1.95771e-09	-1.7291
19704537	chr2:19704537:C:T	1.07972e-36	-1.95771e-09	-1.31491	2.98431e-21	-1.95771e-09	-1.27989
19704553	chr2:19704553:C:T	2.90568e-37	-2.62753	-1.53232e-09	8.56157e-22	-2.52857	-1.53232e-09
19704655	chr2:19704655:T:G	7.17894e-37	-1.95771e-09	-1.72304	1.90514e-21	-1.95771e-09	-1.72871
19704781	chr2:19704781:T:C	7.18472e-37	-1.95771e-09	-1.72224	2.05358e-21	-1.95771e-09	-1.65368
19705188	chr2:19705188:C:G	8.96422e-37	-1.95771e-09	-1.50095	2.63183e-21	-1.95771e-09	-1.40559
19705408	chr2:19705408:C:T	7.0738e-37	-1.95771e-09	-1.7378	1.85956e-21	-1.95771e-09	-1.75293
19705475	chr2:19705475:T:C	4.74591e-38	-2.67914	-1.76036	1.41114e-22	-2.5701	-1.76135
19705690	chr2:19705690:C:G	4.10744e-37	-2.68464	0.403239	1.99168e-21	-2.67389	0.989607
19705835	chr2:19705835:G:C	6.91448e-37	-1.95771e-09	-1.76058	1.87949e-21	-1.95771e-09	-1.74227
19706215	chr2:19706215:T:C	7.97789e-37	-1.95771e-09	-1.61752	2.13361e-21	-1.95771e-09	-1.61545
19706235	chr2:19706235:T:A	5.49855e-38	-2.55866	-1.73364	1.84717e-22	-2.30116	-1.76103
19706315	chr2:19706315:C:G	6.95687e-37	-1.95771e-09	-1.75447	1.85887e-21	-1.95771e-09	-1.75329
19706784	chr2:19706784:A:G	5.29172e-38	-2.57884	-1.7518	1.78855e-22	-2.33505	-1.75939
19706875	chr2:19706875:A:C	7.32332e-38	-2.29651	-1.70921	2.1079e-22	-2.18908	-1.74107
19707274	chr2:19707274:G:A	1.09952e-37	-1.85024	-1.74909	4.32247e-22	-1.46067	-1.75135
19707289	chr2:19707289:T:C	5.93171e-38	-2.48135	-1.73512	2.05578e-22	-2.19707	-1.75812
19707787	chr2:19707787:G:T	6.67877e-38	-2.42043	-1.67742	2.21077e-22	-2.1722	-1.71031
19707944	chr2:19707944:C:G	6.05054e-38	-2.64403	-1.5526	2.07347e-22	-2.49574	-1.45089
19708053	chr2:19708053:C:T	1.31674e-37	-2.09244	-1.3266	3.89791e-22	-2.08099	-1.23442
19708170	chr2:19708170:G:A	7.31225e-38	-2.32036	-1.68687	2.08645e-22	-2.21413	-1.72625
19708303	chr2:19708303:A:G	4.65694e-38	-2.69914	-1.75928	1.31145e-22	-2.65424	-1.75048
19708658	chr2:19708658:A:G	5.13733e-38	-2.67372	-1.68652	1.48268e-22	-2.58434	-1.69766
19708778	chr2:19708778:C:T	5.12461e-38	-2.66376	-1.69896	1.49552e-22	-2.56478	-1.7086
19708861	chr2:19708861:G:A	5.12615e-38	-2.66765	-1.69478	1.49008e-22	-2.57189	-1.70513
19708871	chr2:19708871:C:A	5.16428e-38	-2.66024	-1.69478	1.51111e-22	-2.55788	-1.70513
19709234	chr2:19709234:A:G	5.06837e-38	-2.66949	-1.70427	1.47179e-22	-2.5756	-1.71377
19709301	chr2:19709301:C:T	4.71041e-38	-2.69878	-1.74823	1.34199e-22	-2.62015	-1.76154
19709383	chr2:19709383:A:T	2.70798e-37	-2.69799	-1.53232e-09	7.25016e-22	-2.69483	-1.53232e-09
19709416	chr2:19709416:A:G	1.22385e-36	-1.95771e-09	-1.18961	3.27183e-21	-1.95771e-09	-1.18791
19709493	chr2:19709493:C:A	5.69453e-38	-2.65936	-1.59791	1.60418e-22	-2.7006	-1.50263
19709811	chr2:19709811:T:A	5.00108e-38	-2.67078	-1.71635	1.45216e-22	-2.57828	-1.72452
19709862	chr2:19709862:A:G	4.95443e-38	-2.6617	-1.7348	1.45407e-22	-2.5603	-1.74118
19709975	chr2:19709975:A:G	5.04507e-38	-2.6745	-1.70387	1.45781e-22	-2.58572	-1.7132
19710321	chr2:19710321:C:T	8.9826e-37	-1.95771e-09	-1.49891	2.26627e-21	-1.95771e-09	-1.55513
19710668	chr2:19710668:G:A	6.94067e-37	-1.95771e-09	-1.7568	1.90159e-21	-1.95771e-09	-1.73057
19710778	chr2:19710778:A:C	5.02345e-38	-2.65612	-1.72655	1.47885e-22	-2.55093	-1.73366
19710849	chr2:19710849:G:T	6.28291e-38	-2.69962	-1.45933	2.14988e-22	-2.6293	-1.28114
19710991	chr2:19710991:TAAAG:T	4.96677e-38	-2.67732	-1.71669	1.43065e-22	-2.59238	-1.72534
19711121	chr2:19711121:G:A	5.54068e-38	-2.65544	-1.62922	1.62144e-22	-2.54771	-1.64483
19711404	chr2:19711404:G:A	5.08508e-38	-2.65911	-1.71136	1.49126e-22	-2.55587	-1.72036
19711426	chr2:19711426:G:C	1.23047e-36	-1.95771e-09	-1.18422	3.27592e-21	-1.95771e-09	-1.18667
19711526	chr2:19711526:C:T	4.73217e-38	-2.69171	-1.75069	1.23933e-22	-2.69988	-1.76139
19712409	chr2:19712409:G:T	3.6653e-36	-0.0926991	-1.53232e-09	1.2694e-20	0.167864	-1.53232e-09
19712526	chr2:19712526:TCA:T	5.02105e-38	-2.64344	-1.7397	1.31434e-22	-2.68743	-1.71509
19712585	chr2:19712585:G:A	4.93564e-38	-2.67981	-1.72049	1.41285e-22	-2.60176	-1.72848
19712672	chr2:19712672:C:A	7.66999e-38	-2.26177	-1.6977	2.17538e-22	-2.16508	-1.73357
19713081	chr2:19713081:G:A	4.97563e-38	-2.67714	-1.71509	1.42836e-22	-2.59573	-1.72359
19713168	chr2:19713168:C:T	5.02107e-38	-2.66808	-1.71505	1.4548e-22	-2.57757	-1.72341
19713283	chr2:19713283:G:A	5.37404e-38	-2.69166	-1.62354	1.69759e-22	-2.60952	-1.53712
19713417	chr2:19713417:C:A	7.89539e-37	-1.95771e-09	-1.62792	2.08115e-21	-1.95771e-09	-1.64034
19714028	chr2:19714028:G:A	1.028e-36	-1.95771e-09	-1.364	2.8199e-21	-1.95771e-09	-1.33656
19714071	chr2:19714071:C:T	1.09657e-36	-1.95771e-09	-1.29942	3.00508e-21	-1.95771e-09	-1.27296
19714197	chr2:19714197:G:A	1.1647e-36	-1.95771e-09	-1.23915	2.95261e-21	-1.95771e-09	-1.29057
19714507	chr2:19714507:A:G	5.0595e-38	-2.69865	-1.67686	1.59906e-22	-2.61296	-1.59347
19714914	chr2:19714914:T:C	7.11872e-37	-1.73147	-1.53232e-09	2.02855e-21	-1.66594	-1.53232e-09
19715064	chr2:19715064:C:T	5.42438e-38	-2.70029	-1.60559	1.70891e-22	-2.64523	-1.49476
19715195	chr2:19715195:C:G	7.37107e-37	-1.95771e-09	-1.69663	2.13847e-21	-1.95771e-09	-1.61318
19715384	chr2:19715384:C:T	2.22398e-37	-2.63542	-0.25948	9.3741e-22	-2.70007	0.262169
19715504	chr2:19715504:C:T	1.0821e-37	-2.52256	-1.09273	3.15884e-22	-2.61068	-0.914966
19715677	chr2:19715677:T:C	5.76495e-38	-2.54044	-1.70454	1.48375e-22	-2.63678	-1.6445
19715752	chr2:19715752:G:T	8.01216e-37	-1.95771e-09	-1.61323	2.00421e-21	-1.95771e-09	-1.67801
19715839	chr2:19715839:C:A	4.96027e-38	-2.63381	-1.76151	1.25275e-22	-2.68895	-1.76156
19716049	chr2:19716049:A:G	6.91648e-37	-1.95771e-09	-1.76029	1.84375e-21	-1.95771e-09	-1.76146
19716192	chr2:19716192:G:A	9.18448e-37	-1.95771e-09	-1.47668	2.45955e-21	-1.95771e-09	-1.47329
19716444	chr2:19716444:G:A	2.77993e-36	-1.95771e-09	-0.369186	9.79695e-21	-1.95771e-09	-0.0911931
19716659	chr2:19716659:C:T	1.14766e-36	-1.95771e-09	-1.25388	2.74521e-21	-1.95771e-09	-1.36341
19717060	chr2:19717060:T:TCTGCTATCA	8.17965e-38	-2.33878	-1.55635	2.26703e-22	-2.35955	-1.49783
19717085	chr2:19717085:G:A	7.9075e-38	-2.18126	-1.74771	2.12696e-22	-2.19243	-1.72873
19717236	chr2:19717236:T:C	5.10691e-38	-2.68807	-1.67812	1.53596e-22	-2.65686	-1.58983
19717453	chr2:19717453:A:C	8.5703e-38	-2.12082	-1.72766	2.16463e-22	-2.23543	-1.66816
19718098	chr2:19718098:A:C	1.62971e-37	-1.4648	-1.74099	3.32948e-22	-1.77097	-1.70206
19718103	chr2:19718103:C:A	1.57111e-37	-1.49669	-1.74572	3.20731e-22	-1.79989	-1.71052
19718115	chr2:19718115:C:T	8.70803e-37	-1.95771e-09	-1.52995	2.20588e-21	-1.95771e-09	-1.58214
19718254	chr2:19718254:A:G	1.64503e-37	-1.4521	-1.74434	3.35951e-22	-1.75634	-1.70772
19718255	chr2:19718255:T:G	1.6379e-37	-1.45755	-1.74323	3.3479e-22	-1.76174	-1.70578
19718467	chr2:19718467:G:A	3.37503e-37	-2.47779	-1.53232e-09	8.96633e-22	-2.48237	-1.53232e-09
19718481	chr2:19718481:G:A	6.2072e-38	-2.41007	-1.761	1.48743e-22	-2.52356	-1.75524
19718575	chr2:19718575:C:T	8.08721e-38	-2.34167	-1.56483	1.6351e-22	-2.68419	-1.49996
19718578	chr2:19718578:G:A	5.13242e-38	-2.66379	-1.69741	1.55957e-22	-2.61448	-1.61696
19718624	chr2:19718624:C:T	1.67063e-37	-1.43727	-1.74372	3.41317e-22	-1.74208	-1.70613
19718626	chr2:19718626:G:C	1.63616e-37	-1.45754	-1.74431	3.34635e-22	-1.76082	-1.70716
19718839	chr2:19718839:C:T	5.14828e-38	-2.64935	-1.70877	1.56813e-22	-2.59349	-1.63247
19718846	chr2:19718846:G:A	6.43129e-38	-2.41354	-1.72206	1.74302e-22	-2.4275	-1.69273
19718885	chr2:19718885:A:G	3.39752e-37	-2.47115	-1.53232e-09	8.97481e-22	-2.48143	-1.53232e-09
19718945	chr2:19718945:G:A	3.46017e-37	-2.45288	-1.53232e-09	9.13005e-22	-2.46428	-1.53232e-09
19719000	chr2:19719000:G:A	5.39316e-38	-2.64152	-1.67013	1.67608e-22	-2.583	-1.57639
19719528	chr2:19719528:C:T	5.35352e-38	-2.6479	-1.67112	1.66338e-22	-2.59104	-1.57595
19719626	chr2:19719626:C:A	2.87236e-37	-2.63906	-1.53232e-09	8.06759e-22	-2.588	-1.53232e-09
19719666	chr2:19719666:C:T	9.24949e-38	-2.02986	-1.74235	2.29466e-22	-2.15216	-1.6931
19719682	chr2:19719682:G:A	3.50158e-37	-2.44098	-1.53232e-09	9.24048e-22	-2.45226	-1.53232e-09
19719835	chr2:19719835:TGAG:T	6.78429e-38	-2.48723	-1.59495	1.54981e-22	-2.70043	-1.53728
19720001	chr2:19720001:G:A	2.82821e-36	-1.95771e-09	-0.351968	6.03368e-21	-1.95771e-09	-0.575907
19720345	chr2:19720345:G:T	2.70672e-37	-2.69846	-1.53232e-09	7.20843e-22	-2.7006	-1.53232e-09
19720529	chr2:19720529:A:G	8.15738e-37	-1.95771e-09	-1.59527	2.18657e-21	-1.95771e-09	-1.59093
19720627	chr2:19720627:G:A	6.03441e-38	-2.43778	-1.76152	1.45176e-22	-2.5462	-1.75687
19720655	chr2:19720655:G:A	7.80961e-37	-1.95771e-09	-1.63884	2.03195e-21	-1.95771e-09	-1.66427
19720727	chr2:19720727:A:T	6.92834e-37	-1.95771e-09	-1.75858	1.84954e-21	-1.95771e-09	-1.75833
19721146	chr2:19721146:C:T	9.31149e-38	-2.03729	-1.72825	2.33801e-22	-2.15795	-1.6686
19721224	chr2:19721224:G:A	6.09091e-38	-2.43354	-1.75645	1.47359e-22	-2.54407	-1.74408
19721869	chr2:19721869:T:C	5.30666e-38	-2.62005	-1.70776	1.47819e-22	-2.67153	-1.6135
19722008	chr2:19722008:T:C	6.7075e-38	-2.50599	-1.58756	1.56547e-22	-2.69919	-1.52847
19722141	chr2:19722141:C:T	7.02002e-37	-1.95771e-09	-1.74543	1.84424e-21	-1.95771e-09	-1.7612
19722732	chr2:19722732:C:G	7.2766e-38	-2.5576	-1.45452	2.06325e-22	-2.5747	-1.37687
19722738	chr2:19722738:A:G	9.34265e-37	-1.95771e-09	-1.45961	2.88909e-21	-1.95771e-09	-1.31232
19722968	chr2:19722968:T:C	3.74631e-37	-2.37343	-1.53232e-09	9.86317e-22	-2.38704	-1.53232e-09
19723186	chr2:19723186:G:A	6.10066e-38	-2.43579	-1.7526	1.47521e-22	-2.54914	-1.73791
19723248	chr2:19723248:C:A	7.38408e-38	-2.37095	-1.62651	1.88629e-22	-2.37777	-1.66347
19723665	chr2:19723665:G:A	6.49774e-38	-2.52005	-1.60528	2.05556e-22	-2.45499	-1.50031
19723890	chr2:19723890:C:T	5.7335e-38	-2.68542	-1.56504	1.65586e-22	-2.6897	-1.48183
19723975	chr2:19723975:C:T	7.12445e-37	-1.95771e-09	-1.73066	1.86849e-21	-1.95771e-09	-1.74814
19723983	chr2:19723983:A:G	9.17248e-37	-1.95771e-09	-1.47799	2.78903e-21	-1.95771e-09	-1.34757
19723989	chr2:19723989:C:T	5.72594e-38	-2.69284	-1.55893	1.64636e-22	-2.69542	-1.48186
19724238	chr2:19724238:C:T	7.38289e-37	-1.95771e-09	-1.69503	2.06377e-21	-1.95771e-09	-1.64873
19724462	chr2:19724462:T:G	6.52703e-38	-2.54319	-1.57764	2.07387e-22	-2.48183	-1.46461
19724547	chr2:19724547:A:G	6.30256e-38	-2.55459	-1.60124	1.98305e-22	-2.49673	-1.49449
19725396	chr2:19725396:A:AC	7.21484e-37	-1.95771e-09	-1.71806	1.90652e-21	-1.95771e-09	-1.72798
19725874	chr2:19725874:A:T	6.77067e-38	-2.51687	-1.56731	2.16817e-22	-2.45989	-1.44208
19725886	chr2:19725886:A:G	6.69724e-38	-2.52124	-1.57384	2.14019e-22	-2.46448	-1.45047
19726044	chr2:19726044:A:G	6.75087e-38	-2.50728	-1.57983	2.15676e-22	-2.4483	-1.45894
19726142	chr2:19726142:G:A	6.9063e-38	-2.51095	-1.55339	2.22576e-22	-2.45007	-1.42568
19726183	chr2:19726183:A:T	7.16504e-38	-2.54897	-1.4786	2.30524e-22	-2.50025	-1.34042
19726200	chr2:19726200:G:A	6.8586e-38	-2.50322	-1.56806	2.20039e-22	-2.44345	-1.44377
19726348	chr2:19726348:G:A	7.51538e-37	-1.95771e-09	-1.67724	1.94011e-21	-1.95771e-09	-1.71052
19726522	chr2:19726522:TCTC:T	6.57535e-38	-2.53437	-1.57908	2.09321e-22	-2.47993	-1.45722
19726607	chr2:19726607:G:A	6.61045e-38	-2.5415	-1.56663	2.1058e-22	-2.48953	-1.44162
19726623	chr2:19726623:A:G	6.6054e-38	-2.54101	-1.56788	2.10837e-22	-2.48761	-1.44232
19726699	chr2:19726699:G:A	8.50891e-38	-2.48611	-1.36956	2.32859e-22	-2.69316	-1.13742
19726751	chr2:19726751:T:C	5.58088e-38	-2.57359	-1.70384	1.68844e-22	-2.52584	-1.6262
19727034	chr2:19727034:T:G	6.95233e-37	-1.95771e-09	-1.75512	1.86197e-21	-1.95771e-09	-1.75163
19727255	chr2:19727255:A:G	1.99908e-36	-1.95771e-09	-0.698925	4.78036e-21	-1.95771e-09	-0.808749
19727258	chr2:19727258:T:C	5.08868e-38	-2.69926	-1.6705	1.39594e-22	-2.7004	-1.64189
19727631	chr2:19727631:T:A	7.69858e-37	-1.95771e-09	-1.65316	2.06033e-21	-1.95771e-09	-1.6504
19727661	chr2:19727661:T:G	7.07591e-37	-1.95771e-09	-1.7375	1.96249e-21	-1.95771e-09	-1.69905
19727858	chr2:19727858:G:C	8.82245e-37	-1.95771e-09	-1.5169	2.41909e-21	-1.95771e-09	-1.48987
19727980	chr2:19727980:G:T	3.81065e-37	-2.35639	-1.53232e-09	1.00029e-21	-2.37298	-1.53232e-09
19728145	chr2:19728145:G:A	2.86753e-37	-2.64075	-1.53232e-09	8.02234e-22	-2.59362	-1.53232e-09
19728204	chr2:19728204:A:C	7.05882e-37	-1.95771e-09	-1.73992	1.94906e-21	-1.95771e-09	-1.70592
19728220	chr2:19728220:T:C	7.10832e-37	-1.95771e-09	-1.73293	1.98141e-21	-1.95771e-09	-1.68946
19728742	chr2:19728742:C:T	6.96148e-37	-1.95771e-09	-1.7538	1.93096e-21	-1.95771e-09	-1.71525
19729079	chr2:19729079:G:A	7.13762e-37	-1.95771e-09	-1.72882	1.87929e-21	-1.95771e-09	-1.74237
19729297	chr2:19729297:G:A	1.49981e-37	-1.67246	-1.61639	3.33241e-22	-1.80484	-1.66732
19729411	chr2:19729411:C:T	6.96895e-37	-1.95771e-09	-1.75273	1.91036e-21	-1.95771e-09	-1.72597
19729699	chr2:19729699:A:C	7.07376e-37	-1.95771e-09	-1.7378	1.99704e-21	-1.95771e-09	-1.6816
19730406	chr2:19730406:T:C	6.89291e-38	-2.35076	-1.71553	2.15401e-22	-2.30573	-1.60278
19730423	chr2:19730423:T:C	6.9302e-37	-1.95771e-09	-1.75831	1.84406e-21	-1.95771e-09	-1.76129
19730562	chr2:19730562:G:A	6.03115e-38	-2.48017	-1.71968	1.85988e-22	-2.32036	-1.73498
19730828	chr2:19730828:G:A	6.57024e-38	-2.40035	-1.71387	1.99664e-22	-2.28456	-1.69982
19731022	chr2:19731022:G:T	8.4291e-37	-1.95771e-09	-1.56251	2.56335e-21	-1.95771e-09	-1.43195
19731244	chr2:19731244:G:A	6.92608e-38	-2.35206	-1.70943	2.17473e-22	-2.30714	-1.59181
19731328	chr2:19731328:G:A	7.39522e-38	-2.33328	-1.66266	1.76715e-22	-2.39592	-1.71056
19731359	chr2:19731359:T:C	4.67614e-38	-2.69697	-1.75734	1.3031e-22	-2.67694	-1.73417
19731382	chr2:19731382:G:A	2.72549e-37	-2.69155	-1.53232e-09	7.47979e-22	-2.66364	-1.53232e-09
19731474	chr2:19731474:G:A	7.30166e-38	-2.32634	-1.68234	1.75423e-22	-2.3892	-1.72462
19731900	chr2:19731900:T:C	8.28668e-37	-1.95771e-09	-1.57955	2.27977e-21	-1.95771e-09	-1.54919
19732108	chr2:19732108:C:T	1.09809e-37	-1.86665	-1.73398	2.50458e-22	-2.03109	-1.72664
19732131	chr2:19732131:C:T	3.69063e-37	-2.3884	-1.53232e-09	9.69798e-22	-2.40393	-1.53232e-09
19733619	chr2:19733619:A:T	7.95989e-38	-2.34367	-1.5787	1.86843e-22	-2.36341	-1.68734
19733691	chr2:19733691:T:A	1.97911e-37	-2.39433	-0.617225	3.16528e-22	-2.46244	-1.06117
19733831	chr2:19733831:A:G	2.02468e-37	-2.0816	-0.907183	8.07155e-22	-1.80212	-0.785385
19733919	chr2:19733919:G:A	8.26675e-38	-2.33937	-1.54517	1.87175e-22	-2.36744	-1.68153
19734027	chr2:19734027:G:A	7.17395e-37	-1.95771e-09	-1.72374	1.86946e-21	-1.95771e-09	-1.74761
19734105	chr2:19734105:A:G	9.10774e-37	-1.95771e-09	-1.48507	2.78919e-21	-1.95771e-09	-1.34751
19734140	chr2:19734140:T:C	2.15758e-37	-1.93643	-0.988777	6.4991e-22	-1.77257	-1.03161
19734181	chr2:19734181:G:A	6.19252e-38	-2.65388	-1.51955	1.94131e-22	-2.58764	-1.42485
19734433	chr2:19734433:G:A	8.77772e-38	-2.16133	-1.66323	2.20356e-22	-2.19684	-1.68893
19734459	chr2:19734459:T:A	8.08455e-38	-2.3587	-1.54812	1.83956e-22	-2.38303	-1.68329
19734519	chr2:19734519:C:T	1.52871e-37	-2.69713	-0.572646	2.99133e-22	-2.66665	-0.91348
19734556	chr2:19734556:C:A	1.44341e-36	-1.95771e-09	-1.0246	3.87435e-21	-1.95771e-09	-1.01889
19734579	chr2:19734579:T:G	6.01592e-38	-2.55286	-1.64951	1.53595e-22	-2.52348	-1.72322
19734900	chr2:19734900:G:A	8.40647e-38	-2.33971	-1.52806	1.89632e-22	-2.36632	-1.66962
19735202	chr2:19735202:C:A	7.56648e-37	-1.95771e-09	-1.67047	1.94151e-21	-1.95771e-09	-1.7098
19735454	chr2:19735454:A:C	7.12173e-37	-1.95771e-09	-1.73105	1.86894e-21	-1.95771e-09	-1.74789
19735540	chr2:19735540:G:A	2.18206e-37	-2.09849	-0.815438	7.30525e-22	-1.8952	-0.792053
19735561	chr2:19735561:A:G	3.39634e-37	-2.4715	-1.53232e-09	9.02491e-22	-2.47586	-1.53232e-09
19735759	chr2:19735759:A:G	1.56573e-37	-1.70513	-1.54071	3.89748e-22	-1.66574	-1.64978
19735937	chr2:19735937:C:T	2.80712e-37	-2.66204	-1.53232e-09	1.00491e-21	-2.36836	-1.53232e-09
19735961	chr2:19735961:GCT:G	6.27866e-38	-2.69136	-1.46826	2.4212e-22	-2.59541	-1.19618
19736244	chr2:19736244:G:A	7.17369e-37	-1.95771e-09	-1.72378	1.92713e-21	-1.95771e-09	-1.71723
19736355	chr2:19736355:C:T	8.34456e-38	-2.31455	-1.56062	1.85336e-22	-2.3597	-1.69915
19737103	chr2:19737103:G:A	3.45183e-37	-2.45529	-1.53232e-09	9.17185e-22	-2.45971	-1.53232e-09
19737106	chr2:19737106:G:A	6.90864e-37	-1.95771e-09	-1.76142	1.85026e-21	-1.95771e-09	-1.75794
19737569	chr2:19737569:C:T	7.15243e-37	-1.95771e-09	-1.72674	1.88806e-21	-1.95771e-09	-1.73772
19737911	chr2:19737911:T:G	6.08656e-38	-2.55365	-1.63705	1.57221e-22	-2.52005	-1.70332
19737985	chr2:19737985:C:T	1.9378e-37	-2.41605	-0.6166	3.10669e-22	-2.48141	-1.06088
19738318	chr2:19738318:C:T	7.19861e-37	-1.95771e-09	-1.72031	1.93554e-21	-1.95771e-09	-1.71288
19738390	chr2:19738390:T:C	1.03424e-37	-2.18214	-1.47838	2.15496e-22	-2.26407	-1.64401
19738644	chr2:19738644:A:C	7.01565e-37	-1.95771e-09	-1.74605	1.88282e-21	-1.95771e-09	-1.7405
19738672	chr2:19738672:A:G	6.95727e-37	-1.95771e-09	-1.75441	1.85171e-21	-1.95771e-09	-1.75716
19739303	chr2:19739303:G:A	6.9319e-37	-1.95771e-09	-1.75806	1.85377e-21	-1.95771e-09	-1.75604
19739738	chr2:19739738:C:A	5.75849e-38	-2.6351	-1.61101	2.22852e-22	-2.47051	-1.404
19739782	chr2:19739782:G:A	9.89653e-37	-1.95771e-09	-1.40201	3.05335e-21	-1.95771e-09	-1.25702
19739856	chr2:19739856:T:C	7.56823e-37	-1.95771e-09	-1.67024	1.90298e-21	-1.95771e-09	-1.72984
19739865	chr2:19739865:T:C	2.23586e-37	-2.30973	-0.579841	3.45599e-22	-2.39632	-1.03942
19740022	chr2:19740022:C:T	6.61088e-38	-2.68367	-1.42439	2.42317e-22	-2.59994	-1.19083
19740325	chr2:19740325:T:C	4.36271e-37	-1.92814	-0.292965	1.56417e-21	-1.68428	-0.241636
19740666	chr2:19740666:G:A	1.18645e-36	-1.95771e-09	-1.22064	2.81822e-21	-1.95771e-09	-1.33716
19740840	chr2:19740840:T:C	8.04805e-37	-1.95771e-09	-1.60877	2.0603e-21	-1.95771e-09	-1.65041
19740858	chr2:19740858:GATAA:G	8.0602e-37	-1.95771e-09	-1.60726	2.06296e-21	-1.95771e-09	-1.64912
19740997	chr2:19740997:C:T	8.13087e-38	-2.3031	-1.59802	1.86711e-22	-2.35534	-1.69612
19741429	chr2:19741429:A:C	2.20866e-37	-2.34004	-0.561773	3.42912e-22	-2.42098	-1.02257
19741463	chr2:19741463:T:C	7.1943e-38	-2.3221	-1.7014	2.01415e-22	-2.26817	-1.70748
19741518	chr2:19741518:C:T	6.92476e-37	-1.95771e-09	-1.75909	1.88026e-21	-1.95771e-09	-1.74185
19741575	chr2:19741575:CAA:C	2.74732e-37	-2.68357	-1.53232e-09	7.44699e-22	-2.66804	-1.53232e-09
19741637	chr2:19741637:C:A	2.26828e-37	-2.25204	-0.623132	3.54758e-22	-2.33898	-1.07061
19741815	chr2:19741815:AT:A	2.2086e-37	-2.31938	-0.582458	3.4574e-22	-2.39631	-1.03902
19741899	chr2:19741899:G:A	3.0598e-37	-2.57585	-1.53232e-09	7.90277e-22	-2.60864	-1.53232e-09
19741995	chr2:19741995:A:G	1.30104e-36	-1.95771e-09	-1.12844	4.21611e-21	-1.95771e-09	-0.93435
19741997	chr2:19741997:A:G	2.07236e-37	-2.35533	-0.610183	3.26922e-22	-2.43214	-1.05916
19742712	chr2:19742712:G:A	7.90069e-38	-2.65396	-1.27587	1.97646e-22	-2.6873	-1.30724
19743053	chr2:19743053:A:G	5.87038e-38	-2.62495	-1.60191	1.38721e-22	-2.62077	-1.72779
19743365	chr2:19743365:G:A	1.09965e-37	-2.58345	-1.01575	2.94574e-22	-2.53991	-1.05557
19743703	chr2:19743703:G:A	6.9508e-37	-1.95771e-09	-1.75534	1.89181e-21	-1.95771e-09	-1.73573
19743729	chr2:19743729:C:A	5.66776e-38	-2.63429	-1.62769	1.55589e-22	-2.59205	-1.64175
19743877	chr2:19743877:G:A	8.79281e-37	-1.95771e-09	-1.52026	2.55933e-21	-1.95771e-09	-1.43352
19744162	chr2:19744162:A:C	9.36655e-38	-2.38532	-1.37431	1.57157e-22	-2.5998	-1.62398
19745266	chr2:19745266:C:G	1.0378e-36	-1.95771e-09	-1.35451	2.5794e-21	-1.95771e-09	-1.42571
19745267	chr2:19745267:C:T	1.11341e-36	-1.95771e-09	-1.28418	3.01582e-21	-1.95771e-09	-1.26939
19745657	chr2:19745657:T:C	9.6484e-38	-2.04746	-1.68253	1.53808e-22	-2.51422	-1.73109
19745712	chr2:19745712:G:A	8.82826e-37	-1.95771e-09	-1.51624	2.3878e-21	-1.95771e-09	-1.50289
19746043	chr2:19746043:A:AGAG	7.40086e-38	-2.39326	-1.60192	1.71169e-22	-2.6333	-1.50507
19746103	chr2:19746103:T:C	9.54477e-37	-1.95771e-09	-1.4382	3.20831e-21	-1.95771e-09	-1.20752
19746355	chr2:19746355:C:T	5.82705e-38	-2.68953	-1.54474	1.37307e-22	-2.64608	-1.71272
19746390	chr2:19746390:T:C	1.16692e-36	-1.95771e-09	-1.23724	3.86725e-21	-1.95771e-09	-1.02072
19746430	chr2:19746430:C:G	1.60737e-36	-1.95771e-09	-0.91701	4.32176e-21	-1.95771e-09	-0.909602
19746443	chr2:19746443:C:G	8.68056e-37	-1.95771e-09	-1.53311	2.22938e-21	-1.95771e-09	-1.57154
19746498	chr2:19746498:A:T	2.74033e-37	-2.68612	-1.53232e-09	7.6703e-22	-2.63849	-1.53232e-09
19746506	chr2:19746506:ACAGT:A	4.64442e-38	-2.69955	-1.76156	1.59693e-22	-2.49368	-1.71409
19746576	chr2:19746576:C:T	1.84575e-36	-0.778727	-1.53232e-09	7.16063e-21	-0.404666	-1.53232e-09
19746718	chr2:19746718:G:A	6.96896e-37	-1.95771e-09	-1.75273	1.84461e-21	-1.95771e-09	-1.761
19746999	chr2:19746999:T:C	3.59047e-37	-2.41591	-1.53232e-09	1.1045e-21	-2.27387	-1.53232e-09
19747070	chr2:19747070:A:G	1.30526e-37	-2.37435	-1.05345	3.84755e-22	-2.23843	-1.08998
19747102	chr2:19747102:G:A	5.68949e-38	-2.60971	-1.64845	2.21293e-22	-2.15432	-1.72721
19747616	chr2:19747616:G:A	1.0486e-36	-1.95771e-09	-1.34416	3.41389e-21	-1.95771e-09	-1.14541
19747746	chr2:19747746:C:T	1.83461e-37	-1.39612	-1.69124	4.71632e-22	-1.43666	-1.68816
19748156	chr2:19748156:C:T	8.68349e-36	-1.95771e-09	0.769813	2.0753e-20	-1.95771e-09	0.659428
19748269	chr2:19748269:C:CA	1.36728e-37	-2.44729	-0.93408	3.94517e-22	-2.3068	-0.996563
19748277	chr2:19748277:C:T	6.93128e-37	-1.95771e-09	-1.75815	1.8437e-21	-1.95771e-09	-1.76149
19748519	chr2:19748519:C:T	1.08664e-36	-1.95771e-09	-1.30852	2.70964e-21	-1.95771e-09	-1.37645
19748833	chr2:19748833:G:A	1.35918e-36	-1.95771e-09	-1.08473	3.27433e-21	-1.95771e-09	-1.18715
19748853	chr2:19748853:G:A	8.3295e-38	-2.69734	-1.17964	1.75623e-22	-2.66359	-1.44909
19748910	chr2:19748910:A:G	2.87554e-37	-2.63796	-1.53232e-09	7.79374e-22	-2.62253	-1.53232e-09
19748975	chr2:19748975:C:T	6.91646e-37	-1.95771e-09	-1.76029	1.84518e-21	-1.95771e-09	-1.76069
19749154	chr2:19749154:G:C	1.40187e-37	-1.66448	-1.69191	2.78042e-22	-1.94542	-1.70783
19749170	chr2:19749170:G:A	9.06202e-38	-2.51138	-1.28131	2.62947e-22	-2.31756	-1.3915
19749191	chr2:19749191:G:A	1.49526e-37	-1.58769	-1.7042	3.91393e-22	-1.6009	-1.7104
19749238	chr2:19749238:G:A	8.1813e-38	-2.69357	-1.20136	1.73228e-22	-2.65514	-1.47127
19749296	chr2:19749296:G:A	1.03733e-37	-2.47928	-1.17827	3.14305e-22	-2.25085	-1.2798
19749321	chr2:19749321:A:G	6.93354e-37	-1.95771e-09	-1.75782	1.84356e-21	-1.95771e-09	-1.76157
19749331	chr2:19749331:T:C	9.80062e-38	-2.34671	-1.36763	3.11668e-22	-2.07777	-1.46131
19749460	chr2:19749460:T:C	9.00487e-38	-2.36651	-1.4325	1.59093e-22	-2.67134	-1.54019
19749993	chr2:19749993:T:C	7.89009e-37	-1.95771e-09	-1.62859	1.98172e-21	-1.95771e-09	-1.6893
19750432	chr2:19750432:G:A	9.5235e-38	-2.36828	-1.37473	1.66922e-22	-2.67199	-1.49151
19750474	chr2:19750474:T:C	3.23265e-37	-2.52089	-1.53232e-09	1.02669e-21	-2.34693	-1.53232e-09
19750645	chr2:19750645:G:A	3.89621e-37	-2.33419	-1.53232e-09	1.11778e-21	-2.26192	-1.53232e-09
19750655	chr2:19750655:G:A	8.22202e-38	-2.66577	-1.22419	1.79355e-22	-2.60519	-1.48646
19751103	chr2:19751103:G:T	1.02612e-37	-2.68718	-0.98123	2.10805e-22	-2.64487	-1.28522
19751198	chr2:19751198:G:A	9.83989e-38	-2.03694	-1.6734	1.52975e-22	-2.52447	-1.72628
19751257	chr2:19751257:G:C	6.90904e-37	-1.95771e-09	-1.76137	1.85559e-21	-1.95771e-09	-1.75506
19751371	chr2:19751371:G:A	8.39351e-37	-1.95771e-09	-1.56674	2.09324e-21	-1.95771e-09	-1.63455
19751401	chr2:19751401:C:T	8.52287e-37	-1.95771e-09	-1.55144	2.1252e-21	-1.95771e-09	-1.6194
19751452	chr2:19751452:G:A	4.82518e-38	-2.66256	-1.76038	1.57919e-22	-2.46206	-1.75688
19751815	chr2:19751815:C:T	4.89375e-38	-2.67555	-1.73327	1.62041e-22	-2.47244	-1.72073
19751989	chr2:19751989:CT:C	1.23484e-36	-1.95771e-09	-1.18067	3.29288e-21	-1.95771e-09	-1.1815
19751994	chr2:19751994:T:TC	7.00183e-37	-1.95771e-09	-1.74802	1.8627e-21	-1.95771e-09	-1.75124
19752000	chr2:19752000:G:A	4.69753e-38	-2.69726	-1.75248	1.43641e-22	-2.56863	-1.74507
19752031	chr2:19752031:G:C	4.69095e-38	-2.69721	-1.75393	1.43318e-22	-2.56884	-1.74711
19752100	chr2:19752100:C:A	7.24687e-38	-2.58312	-1.43309	1.70546e-22	-2.48419	-1.65782
19752159	chr2:19752159:G:T	4.68057e-38	-2.69963	-1.75373	1.40659e-22	-2.58787	-1.74681
19752258	chr2:19752258:G:A	4.69619e-38	-2.69436	-1.75567	1.45249e-22	-2.55306	-1.7495
19752279	chr2:19752279:G:A	4.70335e-38	-2.6982	-1.7503	1.43067e-22	-2.57526	-1.74244
19752367	chr2:19752367:T:C	1.2295e-37	-2.63581	-0.851775	3.8387e-22	-2.59733	-0.733384
19752398	chr2:19752398:C:T	4.69048e-38	-2.69962	-1.75163	1.41082e-22	-2.58733	-1.74434
19752591	chr2:19752591:A:T	8.61926e-37	-1.95771e-09	-1.5402	2.33368e-21	-1.95771e-09	-1.52582
19752620	chr2:19752620:G:A	4.68524e-38	-2.69878	-1.75358	1.34751e-22	-2.63065	-1.74695
19752698	chr2:19752698:A:G	4.68808e-38	-2.7006	-1.75115	1.3839e-22	-2.60723	-1.74372
19752761	chr2:19752761:T:C	4.66381e-38	-2.70035	-1.7566	1.38682e-22	-2.59734	-1.7515
19753007	chr2:19753007:A:G	4.69102e-38	-2.70012	-1.75101	1.4039e-22	-2.59298	-1.74362
19753022	chr2:19753022:C:T	1.37375e-37	-1.82312	-1.55353	1.87803e-22	-2.33548	-1.71014
19753074	chr2:19753074:C:A	4.66698e-38	-2.69973	-1.75654	1.39993e-22	-2.58834	-1.75108
19753080	chr2:19753080:T:C	1.00187e-37	-2.05948	-1.63284	1.97155e-22	-2.30174	-1.69529
19753254	chr2:19753254:C:A	7.61638e-38	-2.59001	-1.37647	1.74204e-22	-2.49574	-1.62506
19753328	chr2:19753328:T:A	4.65263e-38	-2.69973	-1.75962	1.39305e-22	-2.5885	-1.75586
19753367	chr2:19753367:A:C	4.65254e-38	-2.70042	-1.75894	1.37696e-22	-2.60107	-1.7549
19753393	chr2:19753393:G:A	3.18288e-37	-2.53641	-1.53232e-09	8.68969e-22	-2.51371	-1.53232e-09
19753458	chr2:19753458:G:T	4.68821e-38	-2.70012	-1.75161	1.4019e-22	-2.5937	-1.74432
19753548	chr2:19753548:C:T	8.28505e-38	-2.12492	-1.75741	1.48872e-22	-2.53499	-1.74295
19753702	chr2:19753702:T:C	4.66409e-38	-2.7006	-1.75629	1.37171e-22	-2.60875	-1.75105
19753709	chr2:19753709:T:C	1.79425e-37	-2.65004	-0.45957	5.64448e-22	-2.61119	-0.333985
19754099	chr2:19754099:G:A	8.36444e-38	-2.1222	-1.75059	1.50983e-22	-2.53355	-1.7303
19754131	chr2:19754131:C:T	6.90862e-37	-1.95771e-09	-1.76143	1.85463e-21	-1.95771e-09	-1.75558
19754170	chr2:19754170:G:A	4.68542e-38	-2.70058	-1.75174	1.38684e-22	-2.60444	-1.74438
19754588	chr2:19754588:A:G	7.12578e-37	-1.95771e-09	-1.73048	1.92617e-21	-1.95771e-09	-1.71773
19754594	chr2:19754594:A:G	2.8571e-37	-2.64439	-1.53232e-09	7.51817e-22	-2.65853	-1.53232e-09
19754669	chr2:19754669:T:C	6.34869e-38	-2.64964	-1.4989	2.34361e-22	-2.4665	-1.35765
19754692	chr2:19754692:C:G	7.85553e-38	-2.60336	-1.33221	1.8883e-22	-2.50711	-1.53306
19754769	chr2:19754769:A:C	6.06524e-38	-2.66986	-1.52435	2.1607e-22	-2.51463	-1.39079
19755458	chr2:19755458:G:A	6.93361e-37	-1.95771e-09	-1.75782	1.86537e-21	-1.95771e-09	-1.7498
19755484	chr2:19755484:T:C	1.11255e-37	-2.16414	-1.42341	3.06492e-22	-2.18345	-1.37238
19755765	chr2:19755765:A:G	5.1246e-38	-2.64866	-1.71407	1.31913e-22	-2.69419	-1.70468
19755842	chr2:19755842:T:C	6.91224e-37	-1.95771e-09	-1.7609	1.84769e-21	-1.95771e-09	-1.75933
19755855	chr2:19755855:A:G	6.0152e-38	-2.46609	-1.7364	1.62232e-22	-2.44603	-1.74596
19755870	chr2:19755870:G:C	7.69436e-38	-2.3171	-1.63919	2.08785e-22	-2.28528	-1.65443
19755933	chr2:19755933:C:G	7.12052e-37	-1.95771e-09	-1.73121	1.95098e-21	-1.95771e-09	-1.70493
19756027	chr2:19756027:G:T	5.19756e-38	-2.6815	-1.66709	1.42293e-22	-2.65177	-1.67136
19756050	chr2:19756050:A:G	1.90524e-37	-2.50815	-0.541442	4.21362e-22	-2.58731	-0.650219
19756067	chr2:19756067:G:C	9.1859e-38	-2.43961	-1.3395	1.86528e-22	-2.59041	-1.46203
19756320	chr2:19756320:G:A	7.77246e-37	-1.95771e-09	-1.64361	2.1223e-21	-1.95771e-09	-1.62076
19756395	chr2:19756395:T:G	7.94215e-37	-1.95771e-09	-1.62201	2.07694e-21	-1.95771e-09	-1.64237
19756478	chr2:19756478:C:G	9.93897e-37	-1.95771e-09	-1.39773	2.56082e-21	-1.95771e-09	-1.43294
19756486	chr2:19756486:C:T	7.70179e-37	-1.95771e-09	-1.65274	2.2285e-21	-1.95771e-09	-1.57194
19756948	chr2:19756948:T:A	6.93696e-37	-1.95771e-09	-1.75733	1.90195e-21	-1.95771e-09	-1.73038
19757155	chr2:19757155:G:A	7.86776e-37	-1.95771e-09	-1.63142	2.29333e-21	-1.95771e-09	-1.54326
19757407	chr2:19757407:G:A	8.92222e-37	-1.95771e-09	-1.50565	2.4633e-21	-1.95771e-09	-1.47176
19757415	chr2:19757415:G:T	7.0018e-37	-1.95771e-09	-1.74803	1.89516e-21	-1.95771e-09	-1.73396
19757445	chr2:19757445:G:A	9.1934e-37	-1.95771e-09	-1.47571	2.30608e-21	-1.95771e-09	-1.53771
19757531	chr2:19757531:C:T	6.17213e-38	-2.65581	-1.52092	1.64368e-22	-2.68857	-1.49034
19757640	chr2:19757640:G:A	1.03742e-37	-2.5476	-1.10986	2.85867e-22	-2.43086	-1.19463
19758247	chr2:19758247:T:C	8.82254e-38	-2.47659	-1.34288	1.90397e-22	-2.69903	-1.33288
19758250	chr2:19758250:A:G	3.07268e-37	-2.57165	-1.53232e-09	8.447e-22	-2.54204	-1.53232e-09
19758307	chr2:19758307:T:C	3.8393e-37	-2.34891	-1.53232e-09	1.05004e-21	-2.32444	-1.53232e-09
19758735	chr2:19758735:G:A	1.09279e-36	-2.54319	1.24031	3.42037e-21	-2.4716	1.32809
19758770	chr2:19758770:C:T	6.22571e-38	-2.66287	-1.50523	1.68311e-22	-2.68486	-1.47034
19758917	chr2:19758917:A:G	7.6232e-37	-1.95771e-09	-1.663	2.229e-21	-1.95771e-09	-1.57171
19758972	chr2:19758972:T:A	6.93783e-37	-1.95771e-09	-1.75721	1.84388e-21	-1.95771e-09	-1.76139
19759520	chr2:19759520:C:T	2.45154e-36	-0.494895	-1.53232e-09	5.56541e-21	-0.656694	-1.53232e-09
19759623	chr2:19759623:G:A	6.93684e-37	-1.95771e-09	-1.75735	1.84394e-21	-1.95771e-09	-1.76136
19759708	chr2:19759708:A:G	6.93775e-37	-1.95771e-09	-1.75722	1.84388e-21	-1.95771e-09	-1.76139
19759919	chr2:19759919:T:C	3.70892e-37	-1.36875	-1.01471	5.23739e-22	-1.93341	-1.08662
19759976	chr2:19759976:G:C	2.36803e-36	-1.79703	1.26748	4.67285e-21	-2.27507	1.44357
19760018	chr2:19760018:C:T	9.49058e-38	-2.69523	-1.05125	1.83333e-22	-2.65873	-1.41099
19760026	chr2:19760026:C:T	1.33214e-36	-1.95771e-09	-1.10483	2.87126e-21	-1.95771e-09	-1.31851
19760069	chr2:19760069:G:A	6.50689e-37	-1.82133	-1.53232e-09	2.00782e-21	-1.67621	-1.53232e-09
19760080	chr2:19760080:A:G	1.34447e-36	-1.95771e-09	-1.09561	3.39719e-21	-1.95771e-09	-1.15032
19760142	chr2:19760142:A:G	2.12312e-36	-1.95771e-09	-0.638723	4.91037e-21	-1.95771e-09	-0.781914
19760425	chr2:19760425:C:CA	7.93607e-37	-1.95771e-09	-1.62278	2.04511e-21	-1.95771e-09	-1.65781
19761416	chr2:19761416:C:T	1.29831e-36	-1.95771e-09	-1.13055	3.37633e-21	-1.95771e-09	-1.15647
19761635	chr2:19761635:T:A	2.81119e-36	-1.34998	0.991982	5.00662e-21	-1.93754	1.17503
19761863	chr2:19761863:T:C	7.87574e-38	-2.68321	-1.24978	1.62904e-22	-2.63707	-1.55079
19761960	chr2:19761960:T:C	5.43518e-37	-1.46863	-0.53267	7.43849e-22	-1.99893	-0.670248
19762054	chr2:19762054:C:T	6.05527e-38	-2.5712	-1.62465	1.42394e-22	-2.7006	-1.62182
19762082	chr2:19762082:A:G	5.30983e-37	-2.15068	0.126045	1.31777e-21	-2.47886	0.381537
19762383	chr2:19762383:G:T	5.96859e-38	-2.667	-1.54327	1.62667e-22	-2.67831	-1.51101
19762409	chr2:19762409:G:A	6.90358e-38	-2.68307	-1.38167	1.52143e-22	-2.63139	-1.62481
19762576	chr2:19762576:A:T	7.66533e-37	-1.95771e-09	-1.65749	2.03248e-21	-1.95771e-09	-1.66401
19762670	chr2:19762670:TGGA:T	7.03643e-37	-1.95771e-09	-1.7431	1.87382e-21	-1.95771e-09	-1.74529
19762763	chr2:19762763:C:T	1.10951e-36	-1.95771e-09	-1.2877	3.14227e-21	-1.95771e-09	-1.22832
19762777	chr2:19762777:T:C	6.04617e-37	-2.6996	0.804834	1.00978e-21	-2.58964	0.226114
19763490	chr2:19763490:C:A	2.18369e-36	-1.95771e-09	-0.610594	5.42842e-21	-1.95771e-09	-0.681615
19763518	chr2:19763518:A:G	5.47636e-38	-2.69577	-1.60057	1.64088e-22	-2.64584	-1.53478
19763568	chr2:19763568:C:T	6.00417e-38	-2.6647	-1.53963	1.65662e-22	-2.68721	-1.48386
19763695	chr2:19763695:G:A	1.54043e-36	-1.95771e-09	-0.959552	4.73264e-21	-1.95771e-09	-0.81878
19763795	chr2:19763795:T:C	6.92527e-37	-1.95771e-09	-1.75902	1.84495e-21	-1.95771e-09	-1.76081
19764864	chr2:19764864:C:T	6.92075e-37	-1.95771e-09	-1.75967	1.89028e-21	-1.95771e-09	-1.73654
19765045	chr2:19765045:G:A	1.34664e-36	-1.95771e-09	-1.094	3.67188e-21	-1.95771e-09	-1.07256
19765911	chr2:19765911:T:C	8.51008e-38	-2.21555	-1.63998	1.46606e-22	-2.53353	-1.75974
19766042	chr2:19766042:T:C	1.98231e-36	-1.95771e-09	-0.707347	4.73209e-21	-1.95771e-09	-0.818897
19766119	chr2:19766119:C:CAT	7.10312e-37	-1.95771e-09	-1.73366	1.86571e-21	-1.95771e-09	-1.74962
19766927	chr2:19766927:T:C	7.13038e-37	-1.95771e-09	-1.72983	1.91766e-21	-1.95771e-09	-1.72216
19767040	chr2:19767040:A:G	8.04779e-37	-1.95771e-09	-1.6088	1.99942e-21	-1.95771e-09	-1.68041
19767113	chr2:19767113:G:A	2.32339e-37	-2.69982	-0.151353	5.76519e-22	-2.66691	-0.257105
19767675	chr2:19767675:G:A	6.77297e-38	-2.33927	-1.74457	1.40371e-22	-2.59674	-1.73999
19767706	chr2:19767706:C:T	2.56886e-36	-1.95771e-09	-0.448149	7.55223e-21	-1.95771e-09	-0.351421
19767816	chr2:19767816:G:A	2.39239e-36	-1.95771e-09	-0.519317	5.90177e-21	-1.95771e-09	-0.598012
19768146	chr2:19768146:G:A	4.77483e-38	-2.69968	-1.73374	1.3968e-22	-2.67823	-1.66343
19768183	chr2:19768183:C:T	1.24668e-37	-1.99016	-1.48356	3.06066e-22	-2.25628	-1.30094
19768306	chr2:19768306:C:T	1.78034e-37	-1.58068	-1.53671	2.78714e-22	-2.05953	-1.5913
19768826	chr2:19768826:T:C	1.06902e-37	-2.19896	-1.42849	1.59023e-22	-2.51817	-1.6938
19769068	chr2:19769068:T:C	6.66019e-38	-2.6615	-1.43914	1.85017e-22	-2.68301	-1.37756
19769270	chr2:19769270:C:T	9.86871e-38	-2.62045	-1.08696	2.64202e-22	-2.51987	-1.18444
19769318	chr2:19769318:C:A	4.67587e-38	-2.69618	-1.75819	1.30772e-22	-2.68673	-1.72084
19769358	chr2:19769358:T:C	5.31167e-37	-1.9668	-0.0574856	8.6362e-22	-2.34495	-0.174938
19769563	chr2:19769563:A:C	7.39842e-37	-1.95771e-09	-1.69293	1.93749e-21	-1.95771e-09	-1.71187
19769595	chr2:19769595:T:C	1.73431e-37	-1.98054	-1.16304	2.88806e-22	-2.32593	-1.28933
19769765	chr2:19769765:G:A	2.70382e-37	-2.69953	-1.53232e-09	7.22551e-22	-2.69823	-1.53232e-09
19770220	chr2:19770220:T:A	7.06896e-37	-1.95771e-09	-1.73848	1.9541e-21	-1.95771e-09	-1.70333
19770415	chr2:19770415:C:T	6.95465e-37	-1.95771e-09	-1.75478	1.84359e-21	-1.95771e-09	-1.76155
19770604	chr2:19770604:A:G	3.5717e-36	-1.95771e-09	-0.118568	1.07495e-20	-1.95771e-09	0.00159698
19770724	chr2:19770724:G:A	6.34595e-38	-2.69029	-1.45868	1.86241e-22	-2.65789	-1.39609
19770977	chr2:19770977:C:A	1.5104e-36	-1.95771e-09	-0.979235	3.97782e-21	-1.95771e-09	-0.99253
19771410	chr2:19771410:T:G	2.44572e-36	-1.95771e-09	-0.49727	7.22921e-21	-1.95771e-09	-0.395134
19771522	chr2:19771522:A:G	7.02285e-38	-2.60564	-1.44197	1.93215e-22	-2.50307	-1.51415
19771864	chr2:19771864:G:A	8.47824e-38	-2.53961	-1.31967	2.63626e-22	-2.18268	-1.5238
19771933	chr2:19771933:T:C	3.89696e-37	-2.334	-1.53232e-09	1.11081e-21	-2.26818	-1.53232e-09
19772882	chr2:19772882:T:A	2.03209e-36	-1.95771e-09	-0.682544	5.07099e-21	-1.95771e-09	-0.749729
19773330	chr2:19773330:T:C	1.55706e-36	-1.95771e-09	-0.948809	3.74738e-21	-1.95771e-09	-1.05221
19773449	chr2:19773449:A:C	2.13743e-37	-1.91712	-1.01747	3.39138e-22	-2.27665	-1.17796
19773639	chr2:19773639:T:C	1.12629e-36	-1.27268	-1.53232e-09	2.60172e-21	-1.41709	-1.53232e-09
19774004	chr2:19774004:A:C	6.1366e-38	-2.51201	-1.67051	1.47253e-22	-2.53567	-1.7532
19774936	chr2:19774936:A:G	5.90575e-38	-2.68071	-1.54015	1.65969e-22	-2.67076	-1.49846
19775065	chr2:19775065:C:T	6.98606e-37	-1.95771e-09	-1.75028	1.88536e-21	-1.95771e-09	-1.73915
19775603	chr2:19775603:C:T	3.09161e-37	-2.5655	-1.53232e-09	8.54489e-22	-2.53052	-1.53232e-09
19775632	chr2:19775632:G:A	2.28063e-36	-1.95771e-09	-0.56716	6.67862e-21	-1.95771e-09	-0.474353
19775656	chr2:19775656:C:T	1.886e-36	-1.95771e-09	-0.757151	4.98896e-21	-1.95771e-09	-0.766036
19775859	chr2:19775859:G:A	9.90133e-37	-1.95771e-09	-1.40153	2.66123e-21	-1.95771e-09	-1.39447
19776011	chr2:19776011:C:T	1.48042e-36	-1.95771e-09	-0.999284	3.58346e-21	-1.95771e-09	-1.09694
19776032	chr2:19776032:G:A	6.9079e-37	-1.95771e-09	-1.76153	1.86961e-21	-1.95771e-09	-1.74754
19776162	chr2:19776162:C:T	1.02117e-37	-2.70006	-0.973194	1.98675e-22	-2.68599	-1.30336
19776192	chr2:19776192:GCTGACT:G	7.24228e-37	-1.95771e-09	-1.71426	1.93323e-21	-1.95771e-09	-1.71407
19776354	chr2:19776354:G:A	1.18558e-36	-1.22138	-1.53232e-09	2.81319e-21	-1.33895	-1.53232e-09
19776745	chr2:19776745:C:T	6.86614e-38	-2.69069	-1.37949	1.92924e-22	-2.68789	-1.33084
19776951	chr2:19776951:C:A	4.77211e-38	-2.67398	-1.76001	1.44999e-22	-2.57221	-1.73208
19777078	chr2:19777078:A:G	6.92496e-37	-1.95771e-09	-1.75906	1.844e-21	-1.95771e-09	-1.76133
19777486	chr2:19777486:G:A	6.98606e-37	-1.95771e-09	-1.75028	1.88536e-21	-1.95771e-09	-1.73915
19777542	chr2:19777542:C:T	6.91273e-37	-1.95771e-09	-1.76083	1.85827e-21	-1.95771e-09	-1.75362
19777572	chr2:19777572:A:C	6.95745e-37	-1.95771e-09	-1.75438	1.88247e-21	-1.95771e-09	-1.74068
19777645	chr2:19777645:C:T	7.06178e-37	-1.95771e-09	-1.7395	1.87012e-21	-1.95771e-09	-1.74726
19777674	chr2:19777674:C:G	5.7733e-38	-2.69767	-1.54587	1.87784e-22	-2.53448	-1.51124
19777831	chr2:19777831:C:T	6.98606e-37	-1.95771e-09	-1.75028	1.88536e-21	-1.95771e-09	-1.73915
19777942	chr2:19777942:C:T	2.7078e-37	-2.69806	-1.53232e-09	7.44866e-22	-2.66781	-1.53232e-09
19778169	chr2:19778169:C:G	7.18107e-37	-1.95771e-09	-1.72275	1.91665e-21	-1.95771e-09	-1.72269
19778984	chr2:19778984:T:A	1.32529e-36	-1.95771e-09	-1.10998	3.46297e-21	-1.95771e-09	-1.13114
19779234	chr2:19779234:C:A	1.64892e-37	-1.9341	-1.25998	2.6919e-22	-2.30388	-1.38172
19779248	chr2:19779248:G:A	3.86888e-36	-1.95771e-09	-0.0386462	9.25566e-21	-1.95771e-09	-0.148029
19779408	chr2:19779408:T:TG	8.82739e-37	-1.95771e-09	-1.51634	2.32233e-21	-1.95771e-09	-1.53069
19779415	chr2:19779415:G:A	2.06724e-36	-1.95771e-09	-0.665398	4.59647e-21	-1.95771e-09	-0.847976
19779520	chr2:19779520:G:A	2.6724e-37	-1.33657	-1.37465	4.12221e-22	-1.80793	-1.45153
19779604	chr2:19779604:A:T	6.82486e-38	-2.31696	-1.75924	2.97136e-22	-1.82528	-1.76155
19779741	chr2:19779741:G:A	5.85555e-38	-2.67933	-1.55006	1.80818e-22	-2.58674	-1.49679
19779794	chr2:19779794:A:G	7.8386e-37	-1.95771e-09	-1.63514	2.34382e-21	-1.95771e-09	-1.52148
19779970	chr2:19779970:G:T	8.32573e-37	-1.95771e-09	-1.57485	2.36673e-21	-1.95771e-09	-1.51175
19779994	chr2:19779994:T:C	5.26555e-38	-2.7006	-1.63499	1.63495e-22	-2.59172	-1.59251
19780100	chr2:19780100:T:C	3.74716e-37	-2.3732	-1.53232e-09	9.64859e-22	-2.40904	-1.53232e-09
19780211	chr2:19780211:T:C	7.22353e-37	-1.95771e-09	-1.71685	1.94231e-21	-1.95771e-09	-1.70938
19780602	chr2:19780602:G:A	4.1045e-37	-2.66787	0.385754	1.18326e-21	-2.5366	0.331613
19780727	chr2:19780727:A:G	6.05233e-38	-2.63953	-1.55681	1.48779e-22	-2.69513	-1.58343
19780904	chr2:19780904:G:A	8.45682e-37	-1.95771e-09	-1.55922	2.58666e-21	-1.95771e-09	-1.4229
19780945	chr2:19780945:T:C	5.20183e-38	-2.66345	-1.68432	1.33261e-22	-2.69888	-1.68983
19782085	chr2:19782085:G:A	7.21255e-37	-1.71837	-1.53232e-09	8.86254e-22	-2.49402	-1.53232e-09
19782174	chr2:19782174:T:C	1.42467e-37	-1.74925	-1.591	1.88333e-22	-2.31952	-1.72328
19782196	chr2:19782196:C:T	1.25677e-36	-1.95771e-09	-1.16306	4.0593e-21	-1.95771e-09	-0.972255
19782490	chr2:19782490:G:A	5.55623e-37	-1.97928	-1.53232e-09	1.1199e-21	-2.26002	-1.53232e-09
19782590	chr2:19782590:A:G	9.83695e-37	-1.95771e-09	-1.40805	2.68804e-21	-1.95771e-09	-1.38445
19782734	chr2:19782734:C:A	6.35978e-38	-2.69668	-1.4501	1.38119e-22	-2.70056	-1.65234
19782901	chr2:19782901:G:T	2.40137e-37	-1.47073	-1.34743	3.04698e-22	-2.0057	-1.556
19783287	chr2:19783287:G:T	1.28414e-36	-1.95771e-09	-1.14152	3.17917e-21	-1.95771e-09	-1.21664
19783945	chr2:19783945:A:T	8.16555e-38	-2.24392	-1.65294	1.55037e-22	-2.50709	-1.73026
19783993	chr2:19783993:A:G	9.26983e-37	-1.95771e-09	-1.46743	2.40961e-21	-1.95771e-09	-1.4938
19784472	chr2:19784472:C:G	1.00328e-36	-1.38834	-1.53232e-09	2.57451e-21	-1.4276	-1.53232e-09
19784785	chr2:19784785:A:G	7.52048e-37	-2.1674	0.490833	2.33402e-21	-1.71545	0.189784
19784805	chr2:19784805:G:A	9.53779e-38	-2.3003	-1.44122	1.58833e-22	-2.60649	-1.60668
19785614	chr2:19785614:G:A	7.33666e-37	-1.95771e-09	-1.70131	1.90397e-21	-1.95771e-09	-1.72932
19785637	chr2:19785637:C:T	6.9526e-37	-1.95771e-09	-1.75508	1.84392e-21	-1.95771e-09	-1.76137
19785809	chr2:19785809:C:T	6.91771e-37	-1.95771e-09	-1.76011	1.88329e-21	-1.95771e-09	-1.74024
19786177	chr2:19786177:A:T	5.03282e-37	-2.0716	-0.00661027	1.71583e-21	-1.54654	-0.286825
19786645	chr2:19786645:C:T	3.11498e-37	-2.47029	-0.0876774	9.82814e-22	-2.06821	-0.322386
19786690	chr2:19786690:GGCCT:G	8.90129e-37	-2.37634	0.86834	2.16446e-21	-2.01932	0.418233
19786902	chr2:19786902:C:A	1.84443e-36	-1.95771e-09	-0.779438	4.9058e-21	-1.95771e-09	-0.782847
19786927	chr2:19786927:G:A	7.72445e-37	-1.64981	-1.53232e-09	1.80749e-21	-1.78132	-1.53232e-09
19787237	chr2:19787237:T:C	6.95139e-37	-1.95771e-09	-1.75525	1.85555e-21	-1.95771e-09	-1.75508
19787365	chr2:19787365:G:A	8.0545e-37	-1.95771e-09	-1.60796	2.11196e-21	-1.95771e-09	-1.62565
19787379	chr2:19787379:G:A	6.96594e-37	-1.95771e-09	-1.75316	1.90202e-21	-1.95771e-09	-1.73035
19787607	chr2:19787607:C:T	9.28036e-38	-2.49937	-1.26951	3.20971e-22	-2.1503	-1.35937
19787679	chr2:19787679:A:G	2.23242e-37	-2.30278	-0.588332	5.05006e-22	-2.052	-1.00445
19787740	chr2:19787740:C:A	9.36977e-37	-1.95771e-09	-1.45671	2.44757e-21	-1.95771e-09	-1.47817
19787791	chr2:19787791:C:T	6.95667e-37	-1.95771e-09	-1.7545	1.86666e-21	-1.95771e-09	-1.74911
19787993	chr2:19787993:T:C	7.41798e-37	-1.95771e-09	-1.69029	2.07763e-21	-1.95771e-09	-1.64203
19788373	chr2:19788373:G:T	7.68736e-37	-1.95771e-09	-1.65462	1.9731e-21	-1.95771e-09	-1.69366
19788434	chr2:19788434:C:T	7.89181e-37	-1.95771e-09	-1.62837	2.09379e-21	-1.95771e-09	-1.63429
19788451	chr2:19788451:A:G	9.16646e-37	-1.95771e-09	-1.47864	2.40724e-21	-1.95771e-09	-1.49478
19788456	chr2:19788456:G:T	6.99414e-37	-1.95771e-09	-1.74912	1.84377e-21	-1.95771e-09	-1.76145
19788474	chr2:19788474:C:T	2.14847e-36	-1.95771e-09	-0.626855	5.68172e-21	-1.95771e-09	-0.63601
19788506	chr2:19788506:T:C	2.14422e-36	-1.95771e-09	-0.628835	5.66986e-21	-1.95771e-09	-0.6381
19788623	chr2:19788623:T:G	2.75376e-37	-2.68123	-1.53232e-09	7.46949e-22	-2.66502	-1.53232e-09
19788776	chr2:19788776:C:T	2.07335e-37	-2.23032	-0.734703	4.76221e-22	-2.10553	-1.00961
19789071	chr2:19789071:T:C	9.89567e-38	-2.67401	-1.03067	1.68229e-22	-2.65369	-1.50201
19789195	chr2:19789195:A:C	6.83376e-38	-2.65876	-1.41614	1.60771e-22	-2.54808	-1.65296
19789300	chr2:19789300:A:T	4.85666e-38	-2.67196	-1.74446	1.73198e-22	-2.3702	-1.75638
19789458	chr2:19789458:G:T	1.09368e-37	-2.4515	-1.15315	3.31194e-22	-2.43734	-1.04098
19789714	chr2:19789714:G:A	7.21283e-37	-1.95771e-09	-1.71833	1.91764e-21	-1.95771e-09	-1.72217
19789760	chr2:19789760:T:C	1.04728e-37	-2.68076	-0.967237	1.72811e-22	-2.66165	-1.46717
19789918	chr2:19789918:T:A	7.05376e-37	-1.95771e-09	-1.74063	1.85032e-21	-1.95771e-09	-1.7579
19789932	chr2:19789932:A:T	7.92698e-38	-2.67353	-1.25298	1.47965e-22	-2.6527	-1.63135
19790129	chr2:19790129:C:A	9.26993e-37	-1.95771e-09	-1.46742	2.62487e-21	-1.95771e-09	-1.40823
19790443	chr2:19790443:T:C	6.79981e-38	-2.68459	-1.3953	1.54898e-22	-2.59615	-1.6421
19790481	chr2:19790481:A:C	4.80622e-38	-2.69392	-1.73295	1.79543e-22	-2.35514	-1.73546
19790584	chr2:19790584:AC:A	6.93351e-37	-1.95771e-09	-1.75783	1.88235e-21	-1.95771e-09	-1.74074
19790623	chr2:19790623:G:A	1.13923e-37	-1.80397	-1.75987	4.82611e-22	-1.34028	-1.76153
19790923	chr2:19790923:T:G	9.37376e-37	-1.45628	-1.53232e-09	1.03903e-21	-2.33498	-1.53232e-09
19790925	chr2:19790925:T:G	1.31864e-37	-2.26203	-1.15556	2.30762e-22	-2.3721	-1.46753
19790942	chr2:19790942:T:C	6.11663e-38	-2.44149	-1.74428	2.03063e-22	-2.23674	-1.73076
19790976	chr2:19790976:G:A	7.07516e-37	-1.95771e-09	-1.73761	1.85554e-21	-1.95771e-09	-1.75509
19791379	chr2:19791379:C:T	6.95989e-37	-1.95771e-09	-1.75403	1.90039e-21	-1.95771e-09	-1.7312
19791404	chr2:19791404:G:A	6.9215e-37	-1.95771e-09	-1.75956	1.8497e-21	-1.95771e-09	-1.75824
19791411	chr2:19791411:T:G	9.61142e-37	-1.95771e-09	-1.43124	2.25281e-21	-1.95771e-09	-1.56108
19791753	chr2:19791753:C:T	1.21956e-37	-2.2495	-1.24621	1.9103e-22	-2.44883	-1.57976
19791948	chr2:19791948:C:T	9.65856e-38	-1.99411	-1.73483	1.95285e-22	-2.24879	-1.75777
19791974	chr2:19791974:T:G	4.86984e-38	-2.68639	-1.72733	1.36175e-22	-2.60553	-1.76155
19792041	chr2:19792041:C:A	9.13446e-37	-1.95771e-09	-1.48214	2.16051e-21	-1.95771e-09	-1.60292
19792042	chr2:19792042:T:G	7.00886e-37	-1.95771e-09	-1.74702	1.86073e-21	-1.95771e-09	-1.75229
19792101	chr2:19792101:C:T	2.77009e-37	-2.67532	-1.53232e-09	7.40986e-22	-2.67304	-1.53232e-09
19792307	chr2:19792307:G:A	5.87327e-38	-2.69134	-1.53503	1.50333e-22	-2.6735	-1.59466
19792485	chr2:19792485:G:A	3.57048e-37	-0.746899	-1.6746	4.46989e-22	-1.49344	-1.68505
19792577	chr2:19792577:A:G	1.25096e-36	-1.95771e-09	-1.1677	3.20676e-21	-1.95771e-09	-1.208
19792594	chr2:19792594:C:T	8.52681e-37	-1.95771e-09	-1.55098	2.05827e-21	-1.95771e-09	-1.6514
19792643	chr2:19792643:T:A	1.14995e-37	-1.97731	-1.57716	1.96801e-22	-2.26446	-1.73436
19792893	chr2:19792893:G:A	7.10485e-37	-1.95771e-09	-1.73342	1.84404e-21	-1.95771e-09	-1.76131
19792932	chr2:19792932:C:T	1.01165e-36	-1.95771e-09	-1.38003	2.4018e-21	-1.95771e-09	-1.49705
19793196	chr2:19793196:T:C	7.73833e-38	-2.18903	-1.76156	1.7195e-22	-2.4329	-1.70092
19793274	chr2:19793274:G:T	1.07703e-36	-1.95771e-09	-1.3174	2.70464e-21	-1.95771e-09	-1.37829
19793294	chr2:19793294:G:A	7.0306e-37	-1.95771e-09	-1.74392	1.92009e-21	-1.95771e-09	-1.72089
19793308	chr2:19793308:A:G	1.01689e-36	-1.95771e-09	-1.37486	2.58446e-21	-1.95771e-09	-1.42375
19793902	chr2:19793902:T:C	6.9814e-37	-1.95771e-09	-1.75095	1.84437e-21	-1.95771e-09	-1.76113
19794034	chr2:19794034:C:T	8.76371e-37	-1.95771e-09	-1.52358	2.18608e-21	-1.95771e-09	-1.59115
19794046	chr2:19794046:T:C	7.0038e-37	-1.95771e-09	-1.74774	1.93078e-21	-1.95771e-09	-1.71534
19794072	chr2:19794072:T:C	8.25833e-37	-1.95771e-09	-1.58297	2.04966e-21	-1.95771e-09	-1.65559
19794107	chr2:19794107:C:T	1.77564e-36	-1.95771e-09	-0.81745	4.6658e-21	-1.95771e-09	-0.833005
19794208	chr2:19794208:G:T	7.16523e-37	-1.95771e-09	-1.72496	1.98607e-21	-1.95771e-09	-1.68711
19794680	chr2:19794680:GC:G	9.0889e-37	-1.95771e-09	-1.48714	2.48811e-21	-1.95771e-09	-1.46174
19794740	chr2:19794740:C:A	3.16892e-37	-2.5408	-1.53232e-09	7.9519e-22	-2.60244	-1.53232e-09
19794747	chr2:19794747:T:C	7.19239e-37	-1.95771e-09	-1.72117	1.87164e-21	-1.95771e-09	-1.74645
19794786	chr2:19794786:G:A	7.48327e-37	-1.95771e-09	-1.68153	1.95354e-21	-1.95771e-09	-1.70362
19794961	chr2:19794961:G:A	7.19501e-37	-1.95771e-09	-1.72081	1.87257e-21	-1.95771e-09	-1.74595
19795015	chr2:19795015:G:A	5.66204e-38	-2.69083	-1.57217	1.35253e-22	-2.65928	-1.71459
19795237	chr2:19795237:A:G	2.20147e-37	-2.69698	-0.208092	4.89653e-22	-2.69838	-0.388939
19795376	chr2:19795376:G:A	1.03459e-36	-1.95771e-09	-1.35761	3.01464e-21	-1.95771e-09	-1.26978
19795709	chr2:19795709:A:G	1.28482e-37	-1.75829	-1.68529	2.43122e-22	-2.11495	-1.67251
19795896	chr2:19795896:A:G	3.92368e-37	-0.77104	-1.55613	4.29077e-22	-1.54763	-1.67175
19796058	chr2:19796058:C:G	8.67707e-37	-1.95771e-09	-1.53351	2.16253e-21	-1.95771e-09	-1.60198
19796159	chr2:19796159:G:A	7.32158e-37	-1.95771e-09	-1.70337	1.90716e-21	-1.95771e-09	-1.72765
19796212	chr2:19796212:T:C	1.96859e-36	-1.95771e-09	-0.714293	5.23566e-21	-1.95771e-09	-0.717771
19796515	chr2:19796515:C:G	7.99509e-37	-1.95771e-09	-1.61537	2.09674e-21	-1.95771e-09	-1.63288
19796538	chr2:19796538:C:A	8.9921e-37	-1.95771e-09	-1.49785	2.57129e-21	-1.95771e-09	-1.42886
19797111	chr2:19797111:G:A	7.64199e-37	-1.95771e-09	-1.66054	2.00123e-21	-1.95771e-09	-1.6795
19797492	chr2:19797492:C:T	9.03522e-37	-1.95771e-09	-1.49307	2.24727e-21	-1.95771e-09	-1.56355
19797582	chr2:19797582:G:A	8.14185e-38	-2.14642	-1.75334	1.81306e-22	-2.31932	-1.76152
19797836	chr2:19797836:T:TGTG	2.70546e-37	-2.69892	-1.53232e-09	7.23076e-22	-2.6975	-1.53232e-09
19798152	chr2:19798152:T:C	9.57031e-38	-2.1944	-1.54372	1.68855e-22	-2.42834	-1.72364
19798328	chr2:19798328:C:T	7.10825e-37	-1.95771e-09	-1.73294	1.94346e-21	-1.95771e-09	-1.70879
19798751	chr2:19798751:T:C	9.97569e-37	-1.39404	-1.53232e-09	2.7387e-21	-1.36578	-1.53232e-09
19799585	chr2:19799585:G:A	7.62257e-38	-2.59054	-1.37512	1.63785e-22	-2.58634	-1.59613
19799600	chr2:19799600:G:A	2.8782e-37	-2.63703	-1.53232e-09	8.00296e-22	-2.59604	-1.53232e-09
19799976	chr2:19799976:G:A	2.09756e-36	-1.95771e-09	-0.650835	4.7099e-21	-1.95771e-09	-0.823597
19800123	chr2:19800123:C:T	9.23375e-37	-1.95771e-09	-1.47133	2.38062e-21	-1.95771e-09	-1.5059
19800395	chr2:19800395:G:A	7.66513e-38	-2.63395	-1.32615	1.79538e-22	-2.66475	-1.42588
19800658	chr2:19800658:G:A	1.05926e-36	-1.95771e-09	-1.33404	2.68291e-21	-1.95771e-09	-1.38636
19800705	chr2:19800705:A:T	9.07644e-37	-1.95771e-09	-1.48851	2.60081e-21	-1.95771e-09	-1.41744
19800993	chr2:19800993:G:A	9.98166e-38	-2.5877	-1.10833	1.83909e-22	-2.64863	-1.41795
19801148	chr2:19801148:G:C	5.13573e-38	-2.63582	-1.72474	1.3193e-22	-2.66379	-1.73496
19801265	chr2:19801265:T:C	4.89418e-38	-2.68557	-1.72317	1.30169e-22	-2.6747	-1.73749
19801366	chr2:19801366:A:G	7.31561e-37	-1.95771e-09	-1.70419	1.89274e-21	-1.95771e-09	-1.73524
19801408	chr2:19801408:A:C	6.96062e-37	-1.95771e-09	-1.75393	1.84844e-21	-1.95771e-09	-1.75892
19801576	chr2:19801576:A:G	1.14451e-36	-1.95771e-09	-1.25664	3.52081e-21	-1.95771e-09	-1.11457
19802291	chr2:19802291:A:G	9.70294e-36	-1.95771e-09	0.880818	2.14252e-20	-1.95771e-09	0.691305
19802370	chr2:19802370:G:A	1.05044e-36	-1.95771e-09	-1.3424	2.63615e-21	-1.95771e-09	-1.40395
19802385	chr2:19802385:T:TA	1.1893e-36	-1.95771e-09	-1.21824	3.89206e-21	-1.95771e-09	-1.01432
19802800	chr2:19802800:T:C	4.20634e-36	-1.95771e-09	0.0449815	9.48431e-21	-1.95771e-09	-0.123626
19803107	chr2:19803107:T:G	6.92994e-37	-1.95771e-09	-1.75834	1.84906e-21	-1.95771e-09	-1.75859
19803229	chr2:19803229:C:A	8.17192e-37	-1.95771e-09	-1.59349	2.07349e-21	-1.95771e-09	-1.64403
19803230	chr2:19803230:A:G	7.57779e-37	-1.95771e-09	-1.66897	1.94935e-21	-1.95771e-09	-1.70577
19803398	chr2:19803398:T:C	1.53547e-36	-1.95771e-09	-0.962771	4.01935e-21	-1.95771e-09	-0.982145
19803505	chr2:19803505:C:T	2.5684e-37	-1.36674	-1.38417	4.56228e-22	-1.97909	-1.17894
19803625	chr2:19803625:G:A	7.47353e-37	-1.95771e-09	-1.68283	2.06024e-21	-1.95771e-09	-1.65044
19803668	chr2:19803668:C:T	8.57058e-37	-1.95771e-09	-1.54586	2.20749e-21	-1.95771e-09	-1.58141
19804291	chr2:19804291:G:A	9.53944e-37	-1.95771e-09	-1.43876	2.38265e-21	-1.95771e-09	-1.50505
19804724	chr2:19804724:C:T	2.81546e-37	-2.65907	-1.53232e-09	7.45223e-22	-2.66734	-1.53232e-09
19804792	chr2:19804792:G:A	7.19542e-37	-1.95771e-09	-1.72075	1.90447e-21	-1.95771e-09	-1.72906
19805417	chr2:19805417:A:G	4.98092e-37	-0.767525	-1.32106	6.33065e-22	-1.70326	-1.12719
19805666	chr2:19805666:T:C	2.04451e-36	-1.95771e-09	-0.676452	5.47807e-21	-1.95771e-09	-0.672511
19805670	chr2:19805670:C:A	7.43052e-37	-1.95771e-09	-1.6886	2.07826e-21	-1.95771e-09	-1.64173
19807072	chr2:19807072:G:A	3.15446e-37	-2.54538	-1.53232e-09	7.55007e-22	-2.65429	-1.53232e-09
19807090	chr2:19807090:A:G	2.87371e-37	-1.59617	-1.04242	4.816e-22	-2.17734	-0.926563
19807277	chr2:19807277:G:A	4.22346e-37	-0.847632	-1.40591	4.43552e-22	-1.73554	-1.45066
19807453	chr2:19807453:G:A	3.20548e-37	-2.52933	-1.53232e-09	8.44184e-22	-2.54265	-1.53232e-09
19807501	chr2:19807501:T:C	5.02662e-37	-0.621676	-1.45777	5.50391e-22	-1.32205	-1.64834
19807758	chr2:19807758:C:T	7.03111e-37	-1.95771e-09	-1.74385	1.91152e-21	-1.95771e-09	-1.72536
19807769	chr2:19807769:T:C	1.45767e-36	-1.95771e-09	-1.01477	3.61019e-21	-1.95771e-09	-1.0895
19808008	chr2:19808008:G:A	7.62439e-37	-1.95771e-09	-1.66284	2.08395e-21	-1.95771e-09	-1.639
19808095	chr2:19808095:C:G	1.06955e-37	-2.65276	-0.9742	2.77013e-22	-2.49873	-1.15822
19808142	chr2:19808142:C:T	7.47749e-37	-1.95771e-09	-1.6823	1.89588e-21	-1.95771e-09	-1.73358
19808400	chr2:19808400:T:G	1.7504e-36	-1.95771e-09	-0.831769	4.70065e-21	-1.95771e-09	-0.825563
19808643	chr2:19808643:A:G	6.91819e-37	-1.95771e-09	-1.76004	1.84399e-21	-1.95771e-09	-1.76133
19808734	chr2:19808734:T:G	5.91983e-37	-0.600239	-1.31565	7.18963e-22	-1.58719	-1.11602
19809169	chr2:19809169:G:T	5.09325e-37	-0.716481	-1.3498	5.17361e-22	-1.63249	-1.39979
19809500	chr2:19809500:A:G	9.97861e-38	-2.60616	-1.09018	2.73122e-22	-2.40299	-1.26811
19809523	chr2:19809523:G:A	8.09277e-37	-1.95771e-09	-1.60322	2.30106e-21	-1.95771e-09	-1.53989
19809695	chr2:19809695:C:T	2.75594e-37	-2.60161	-0.078832	4.25545e-22	-2.69997	-0.527677
19809697	chr2:19809697:A:G	2.03639e-36	-1.95771e-09	-0.680431	5.49959e-21	-1.95771e-09	-0.668591
19809828	chr2:19809828:G:A	6.98478e-37	-1.95771e-09	-1.75046	1.85561e-21	-1.95771e-09	-1.75505
19809842	chr2:19809842:C:T	1.0888e-36	-1.95771e-09	-1.30653	2.61421e-21	-1.95771e-09	-1.4123
19810012	chr2:19810012:G:A	3.61706e-37	-2.40853	-1.53232e-09	1.07494e-21	-2.301	-1.53232e-09
19810182	chr2:19810182:G:A	7.19764e-37	-0.416946	-1.3035	7.152e-22	-1.12923	-1.57923
19810309	chr2:19810309:C:A	2.05549e-36	-1.95771e-09	-0.671096	5.55271e-21	-1.95771e-09	-0.658979
19810376	chr2:19810376:G:A	2.06973e-36	-1.95771e-09	-0.664191	7.10826e-21	-1.95771e-09	-0.412007
19810529	chr2:19810529:C:T	6.98478e-37	-1.95771e-09	-1.75046	1.85561e-21	-1.95771e-09	-1.75505
19810641	chr2:19810641:C:T	7.16644e-37	-1.95771e-09	-1.72479	1.95715e-21	-1.95771e-09	-1.70178
19810650	chr2:19810650:A:G	6.98254e-37	-1.95771e-09	-1.75078	1.85517e-21	-1.95771e-09	-1.75529
19811005	chr2:19811005:G:A	9.81534e-38	-2.65007	-1.06276	3.12666e-22	-2.3626	-1.17328
19811124	chr2:19811124:C:T	7.02747e-37	-1.95771e-09	-1.74437	1.86968e-21	-1.95771e-09	-1.7475
19811158	chr2:19811158:G:A	6.92779e-37	-1.95771e-09	-1.75865	1.85422e-21	-1.95771e-09	-1.7558
19811243	chr2:19811243:A:C	6.98216e-37	-1.95771e-09	-1.75084	1.85505e-21	-1.95771e-09	-1.75535
19811328	chr2:19811328:C:T	5.18775e-37	-2.0479	-1.53232e-09	1.55265e-21	-1.9333	-1.53232e-09
19811341	chr2:19811341:A:C	4.89888e-37	-0.745165	-1.36002	5.0032e-22	-1.65447	-1.4113
19811430	chr2:19811430:G:A	6.98478e-37	-1.95771e-09	-1.75046	1.85561e-21	-1.95771e-09	-1.75505
19811729	chr2:19811729:G:C	1.26104e-37	-1.89195	-1.57031	2.10032e-22	-2.46453	-1.46923
19811888	chr2:19811888:C:T	2.71862e-36	-1.95771e-09	-0.391486	7.31802e-21	-1.95771e-09	-0.382925
19812079	chr2:19812079:G:T	2.05549e-36	-1.95771e-09	-0.671096	5.55271e-21	-1.95771e-09	-0.658979
19812462	chr2:19812462:G:A	7.12522e-37	-1.95771e-09	-1.73056	1.85865e-21	-1.95771e-09	-1.75341
19812605	chr2:19812605:C:T	6.94406e-37	-1.95771e-09	-1.75631	1.88834e-21	-1.95771e-09	-1.73756
19812784	chr2:19812784:CTCTCTCTCTCTCTT:C	7.22898e-37	-1.95771e-09	-1.7161	1.98843e-21	-1.95771e-09	-1.68592
19812788	chr2:19812788:CTCTCTCTCTT:C	7.46553e-37	-1.95771e-09	-1.6839	1.93642e-21	-1.95771e-09	-1.71242
19813087	chr2:19813087:C:T	6.92779e-37	-1.95771e-09	-1.75865	1.85422e-21	-1.95771e-09	-1.7558
19813092	chr2:19813092:C:T	6.92779e-37	-1.95771e-09	-1.75865	1.85422e-21	-1.95771e-09	-1.7558
19813179	chr2:19813179:A:T	2.07412e-36	-1.95771e-09	-0.662073	5.60303e-21	-1.95771e-09	-0.649957
19813350	chr2:19813350:G:A	4.39758e-37	-1.03656	-1.17658	5.74251e-22	-1.65395	-1.274
19813367	chr2:19813367:G:T	5.65921e-37	-0.850275	-1.11064	6.68779e-22	-1.54777	-1.22779
19813541	chr2:19813541:C:T	6.98192e-37	-1.95771e-09	-1.75087	1.8549e-21	-1.95771e-09	-1.75543
19814138	chr2:19814138:T:G	8.59997e-37	-1.95771e-09	-1.54244	2.17151e-21	-1.95771e-09	-1.59784
19814224	chr2:19814224:C:T	7.87327e-37	-1.95771e-09	-1.63072	2.04037e-21	-1.95771e-09	-1.66013
19814481	chr2:19814481:G:A	5.38012e-37	-0.76129	-1.25019	6.65028e-22	-1.44214	-1.33905
19814483	chr2:19814483:G:A	2.76008e-37	-2.67894	-1.53232e-09	7.59761e-22	-2.64802	-1.53232e-09
19814647	chr2:19814647:C:G	7.02909e-37	-1.95771e-09	-1.74414	1.93108e-21	-1.95771e-09	-1.71519
19814934	chr2:19814934:A:G	8.82938e-37	0.127703	-1.64381	1.15839e-21	-0.536709	-1.68952
19815115	chr2:19815115:T:C	4.3755e-37	-1.12011	-1.09806	9.58781e-22	-1.35324	-1.06212
19815188	chr2:19815188:G:A	7.31243e-37	-1.95771e-09	-1.70462	2.0723e-21	-1.95771e-09	-1.64461
19815204	chr2:19815204:G:A	6.92149e-37	-1.95771e-09	-1.75957	1.84431e-21	-1.95771e-09	-1.76116
19815206	chr2:19815206:A:G	5.6832e-37	-2.30632	0.349636	1.5753e-21	-2.00376	0.0849406
19815301	chr2:19815301:T:G	7.00081e-37	-1.95771e-09	-1.74817	1.87879e-21	-1.95771e-09	-1.74264
19815304	chr2:19815304:G:A	7.14463e-37	-1.95771e-09	-1.72783	1.8617e-21	-1.95771e-09	-1.75177
19815527	chr2:19815527:T:C	6.92149e-37	-1.95771e-09	-1.75957	1.84431e-21	-1.95771e-09	-1.76116
19815899	chr2:19815899:G:A	6.96732e-37	-1.95771e-09	-1.75297	1.86825e-21	-1.95771e-09	-1.74826
19815966	chr2:19815966:G:A	1.39399e-35	1.24314	-1.53232e-09	4.5748e-20	1.44988	-1.53232e-09
19815990	chr2:19815990:T:C	2.9113e-37	-2.6256	-1.53232e-09	7.85376e-22	-2.61486	-1.53232e-09
19816116	chr2:19816116:T:A	6.92075e-37	-1.95771e-09	-1.75967	1.84422e-21	-1.95771e-09	-1.76121
19816337	chr2:19816337:G:A	8.12759e-37	-1.95771e-09	-1.59893	2.02361e-21	-1.95771e-09	-1.66838
19816582	chr2:19816582:G:T	3.25536e-36	-1.95771e-09	-0.211308	1.0912e-20	-1.95771e-09	0.0165947
19817065	chr2:19817065:C:G	5.51744e-38	-2.53073	-1.75814	1.34819e-22	-2.65944	-1.71765
19817083	chr2:19817083:A:G	1.2496e-36	-1.95771e-09	-1.16879	3.32712e-21	-1.95771e-09	-1.17116
19817113	chr2:19817113:G:A	1.30348e-35	1.17601	-1.53232e-09	4.27339e-20	1.38173	-1.53232e-09
19817144	chr2:19817144:A:G	3.85331e-37	-0.974256	-1.37101	4.65311e-22	-1.67711	-1.4612
19817596	chr2:19817596:C:T	7.45439e-37	-1.95771e-09	-1.68539	1.93593e-21	-1.95771e-09	-1.71268
19818239	chr2:19818239:C:T	8.22657e-37	-1.95771e-09	-1.58683	2.12678e-21	-1.95771e-09	-1.61866
19818291	chr2:19818291:A:G	4.02541e-37	-1.38318	-0.918392	6.2889e-22	-2.02704	-0.810027
19818401	chr2:19818401:T:A	2.92266e-37	-2.6217	-1.53232e-09	7.87482e-22	-2.61218	-1.53232e-09
19818428	chr2:19818428:C:T	4.64575e-37	-0.576564	-1.58168	4.50085e-22	-1.55791	-1.61367
19818879	chr2:19818879:C:T	6.8611e-37	-0.228388	-1.53994	7.56339e-22	-1.08185	-1.57068
19818897	chr2:19818897:G:C	6.96799e-37	-1.95771e-09	-1.75287	1.90231e-21	-1.95771e-09	-1.7302
19819045	chr2:19819045:C:T	6.9206e-37	-1.95771e-09	-1.75969	1.85084e-21	-1.95771e-09	-1.75762
19819132	chr2:19819132:AG:A	7.02944e-37	-1.95771e-09	-1.74409	1.88642e-21	-1.95771e-09	-1.73858
19819376	chr2:19819376:C:T	4.14152e-37	-2.45842	0.185285	1.13124e-21	-2.17613	-0.0738151
19819509	chr2:19819509:TGTTCCTCCCTC:T	7.70181e-37	-0.331505	-1.32124	9.65405e-22	-0.995977	-1.41249
19819530	chr2:19819530:G:C	7.2584e-37	-0.345941	-1.3661	9.17454e-22	-1.00822	-1.4512
19819797	chr2:19819797:C:T	6.93332e-37	-1.95771e-09	-1.75786	1.89959e-21	-1.95771e-09	-1.73162
19819826	chr2:19819826:G:A	7.41636e-37	-1.95771e-09	-1.69051	2.08962e-21	-1.95771e-09	-1.63628
19820006	chr2:19820006:C:T	4.13824e-37	-2.27393	-1.53232e-09	7.78745e-22	-2.62334	-1.53232e-09
19820230	chr2:19820230:T:C	6.92797e-37	-1.95771e-09	-1.75863	1.89524e-21	-1.95771e-09	-1.73392
19820294	chr2:19820294:G:T	6.51701e-36	2.20065	-1.71785	5.27344e-21	1.00059	-1.71117
19820402	chr2:19820402:G:T	6.28814e-37	-0.470856	-1.38467	7.44083e-22	-1.46382	-1.20505
19820418	chr2:19820418:G:A	7.45478e-37	-1.95771e-09	-1.68534	1.95257e-21	-1.95771e-09	-1.70412
19820528	chr2:19820528:G:A	6.94455e-37	-1.95771e-09	-1.75624	1.85836e-21	-1.95771e-09	-1.75357
19820688	chr2:19820688:C:T	6.9679e-37	-1.95771e-09	-1.75288	1.8534e-21	-1.95771e-09	-1.75624
19820827	chr2:19820827:A:G	1.63276e-36	0.737751	-1.63909	2.83466e-21	0.219371	-1.55071
19820858	chr2:19820858:C:A	7.67189e-37	-1.95771e-09	-1.65663	1.98414e-21	-1.95771e-09	-1.68808
19820893	chr2:19820893:C:T	7.03334e-37	-1.95771e-09	-1.74353	1.88776e-21	-1.95771e-09	-1.73788
19821050	chr2:19821050:A:C	7.68483e-37	-0.344951	-1.31	1.0175e-21	-0.967046	-1.38887
19821242	chr2:19821242:A:C	6.92435e-37	-1.95771e-09	-1.75915	1.84491e-21	-1.95771e-09	-1.76083
19821487	chr2:19821487:T:C	1.15499e-36	-0.0190435	-1.22848	1.36772e-21	-0.732157	-1.32796
19821676	chr2:19821676:C:T	1.13973e-36	0.0605104	-1.32133	1.34833e-21	-0.662847	-1.41155
19821730	chr2:19821730:G:A	7.1703e-37	-1.95771e-09	-1.72425	1.92689e-21	-1.95771e-09	-1.71736
19821784	chr2:19821784:G:A	6.91175e-37	-1.95771e-09	-1.76097	1.84357e-21	-1.95771e-09	-1.76156
19821963	chr2:19821963:C:T	7.88359e-37	-0.12446	-1.50495	8.49268e-22	-0.998828	-1.53782
19821993	chr2:19821993:T:C	6.60156e-37	-0.194409	-1.61248	8.40005e-22	-0.885613	-1.662
19822051	chr2:19822051:C:A	8.45192e-37	-0.0889511	-1.47085	1.07936e-21	-0.776027	-1.52087
19822076	chr2:19822076:A:G	7.38665e-37	-1.95771e-09	-1.69452	2.0788e-21	-1.95771e-09	-1.64147
19822157	chr2:19822157:T:C	8.04512e-37	-1.95771e-09	-1.60913	2.08241e-21	-1.95771e-09	-1.63974
19822170	chr2:19822170:G:A	8.08575e-37	-0.379813	-1.22428	1.07605e-21	-0.98659	-1.31337
19822660	chr2:19822660:T:C	1.23104e-36	-1.18375	-1.53232e-09	4.06716e-21	-0.970319	-1.53232e-09
19822882	chr2:19822882:A:C	2.19789e-36	-1.95771e-09	-0.604115	5.94705e-21	-1.95771e-09	-0.590368
19823338	chr2:19823338:T:A	8.50742e-37	-0.26303	-1.29023	1.0554e-21	-0.936145	-1.3832
19823434	chr2:19823434:C:T	2.17794e-36	-1.95771e-09	-0.61323	5.90862e-21	-1.95771e-09	-0.596851
19823549	chr2:19823549:T:C	7.8876e-37	-0.39926	-1.22964	1.05066e-21	-1.00685	-1.317
19823635	chr2:19823635:T:A	7.02733e-37	-0.513709	-1.23068	9.51332e-22	-1.10521	-1.31794
19823742	chr2:19823742:T:C	1.96672e-36	-1.95771e-09	-0.715243	5.59809e-21	-1.95771e-09	-0.650838
19824207	chr2:19824207:C:G	9.69916e-37	-0.436087	-0.986069	1.19904e-21	-1.15492	-1.03682
19824669	chr2:19824669:C:T	7.83721e-37	-1.95771e-09	-1.63531	2.00576e-21	-1.95771e-09	-1.67724
19824777	chr2:19824777:G:A	6.92848e-37	-1.95771e-09	-1.75855	1.89466e-21	-1.95771e-09	-1.73423
19825459	chr2:19825459:A:G	1.37398e-36	-1.0739	-1.53232e-09	4.57575e-21	-0.852494	-1.53232e-09
19825866	chr2:19825866:C:T	1.81723e-36	-1.95771e-09	-0.7943	5.04214e-21	-1.95771e-09	-0.755434
19825868	chr2:19825868:T:C	7.57843e-37	-1.95771e-09	-1.66889	2.15224e-21	-1.95771e-09	-1.60675
19825894	chr2:19825894:A:G	2.7877e-37	-2.66898	-1.53232e-09	7.78661e-22	-2.62344	-1.53232e-09
19826111	chr2:19826111:G:A	5.65267e-37	-0.4123	-1.54977	8.89543e-22	-0.94252	-1.54779
19826201	chr2:19826201:C:T	8.00165e-37	-1.95771e-09	-1.61455	2.31926e-21	-1.95771e-09	-1.53201
19826217	chr2:19826217:T:C	1.4495e-36	0.000985427	-1.02138	1.23596e-21	-0.744655	-1.41676
19826291	chr2:19826291:A:G	5.6368e-37	-0.306692	-1.65819	7.29429e-22	-0.991815	-1.69694
19826558	chr2:19826558:G:A	1.81215e-36	-0.0343211	-0.762777	1.4934e-21	-0.791647	-1.18056
19826608	chr2:19826608:G:A	1.58288e-36	-0.932365	-1.53232e-09	4.212e-21	-0.935326	-1.53232e-09
19827687	chr2:19827687:A:G	5.54021e-38	-2.53095	-1.7538	1.50241e-22	-2.55281	-1.71597
19827902	chr2:19827902:A:G	2.99363e-37	-1.37465	-1.22306	6.63162e-22	-1.59365	-1.19035
19827920	chr2:19827920:T:C	2.15584e-37	-2.63925	-0.286763	5.52589e-22	-2.63399	-0.33242
19828383	chr2:19828383:T:C	1.14149e-36	-1.95771e-09	-1.25928	2.79882e-21	-1.95771e-09	-1.34407
19828414	chr2:19828414:C:G	8.31032e-37	-1.95771e-09	-1.5767	2.14114e-21	-1.95771e-09	-1.61192
19829361	chr2:19829361:C:G	1.87511e-37	-2.57177	-0.493754	5.31913e-22	-2.3269	-0.67764
19829881	chr2:19829881:C:A	8.67446e-37	-1.95771e-09	-1.53381	2.18901e-21	-1.95771e-09	-1.58982
19829928	chr2:19829928:C:A	7.38845e-37	-1.95771e-09	-1.69428	2.0804e-21	-1.95771e-09	-1.6407
19830383	chr2:19830383:A:G	1.15392e-36	0.417574	-1.66602	1.88577e-21	-0.133574	-1.60535
19830446	chr2:19830446:G:C	6.6734e-37	-0.553367	-1.2427	8.06525e-22	-1.54944	-1.03884
19830854	chr2:19830854:G:C	6.9386e-37	-1.95771e-09	-1.7571	1.85097e-21	-1.95771e-09	-1.75755
19831050	chr2:19831050:G:T	7.66733e-37	-1.95771e-09	-1.65723	1.98318e-21	-1.95771e-09	-1.68856
19831139	chr2:19831139:C:CT	6.9386e-37	-1.95771e-09	-1.7571	1.85097e-21	-1.95771e-09	-1.75755
19831302	chr2:19831302:G:C	8.96683e-37	-0.298509	-1.20215	8.62984e-22	-0.986315	-1.53431
19831402	chr2:19831402:C:T	8.2811e-37	-1.95771e-09	-1.58022	2.12382e-21	-1.95771e-09	-1.62005
19831716	chr2:19831716:T:C	7.08021e-37	-0.50197	-1.23492	8.50949e-22	-1.51223	-1.02243
19832043	chr2:19832043:A:G	7.78614e-37	-1.95771e-09	-1.64185	2.226e-21	-1.95771e-09	-1.57306
19832176	chr2:19832176:G:A	7.24027e-37	-1.95771e-09	-1.71454	2.02327e-21	-1.95771e-09	-1.66855
19832399	chr2:19832399:A:G	6.92396e-37	-1.95771e-09	-1.75921	1.84357e-21	-1.95771e-09	-1.76156
19832968	chr2:19832968:G:A	6.39854e-37	-0.136129	-1.702	8.88667e-22	-0.760351	-1.73095
19833093	chr2:19833093:T:TA	7.12995e-37	-1.95771e-09	-1.72989	1.85835e-21	-1.95771e-09	-1.75358
19833459	chr2:19833459:C:T	1.61469e-36	0.736322	-1.64879	2.49099e-21	0.130316	-1.5909
19833495	chr2:19833495:C:T	2.75237e-37	-2.68173	-1.53232e-09	7.27407e-22	-2.69153	-1.53232e-09
19833572	chr2:19833572:A:G	7.37438e-37	-1.95771e-09	-1.69618	2.0749e-21	-1.95771e-09	-1.64335
19833601	chr2:19833601:T:C	2.77377e-36	-1.95771e-09	-0.371405	7.42771e-21	-1.95771e-09	-0.368047
19833813	chr2:19833813:C:G	1.10078e-37	-2.68896	-0.909219	3.14537e-22	-2.48779	-1.04213
19833884	chr2:19833884:G:A	6.9389e-37	-1.95771e-09	-1.75705	1.90333e-21	-1.95771e-09	-1.72966
19833964	chr2:19833964:T:C	7.38309e-37	-1.95771e-09	-1.695	2.07813e-21	-1.95771e-09	-1.64179
19834552	chr2:19834552:G:A	8.44799e-37	0.0821726	-1.64244	1.12646e-21	-0.568693	-1.6855
19834646	chr2:19834646:G:A	7.3987e-37	-1.95771e-09	-1.69289	2.08404e-21	-1.95771e-09	-1.63895
19835143	chr2:19835143:A:G	3.28307e-37	-2.50542	-1.53232e-09	8.85152e-22	-2.49526	-1.53232e-09
19835158	chr2:19835158:T:C	6.93317e-37	-1.95771e-09	-1.75788	1.85706e-21	-1.95771e-09	-1.75427
19835667	chr2:19835667:T:A	7.6791e-37	-1.95771e-09	-1.65569	2.19143e-21	-1.95771e-09	-1.58871
19836150	chr2:19836150:C:T	1.12964e-36	0.418776	-1.68849	1.6814e-21	-0.203121	-1.65052
19836155	chr2:19836155:C:T	8.24473e-37	-1.95771e-09	-1.58462	2.35091e-21	-1.95771e-09	-1.51846
19836265	chr2:19836265:T:C	2.1842e-36	-1.95771e-09	-0.610363	5.91066e-21	-1.95771e-09	-0.596506
19836309	chr2:19836309:C:G	9.99625e-37	0.031293	-1.42328	1.03195e-21	-1.08801	-1.25381
19836418	chr2:19836418:A:G	7.07267e-37	-1.95771e-09	-1.73796	1.94991e-21	-1.95771e-09	-1.70548
19836788	chr2:19836788:C:G	7.34985e-37	-0.656415	-1.0431	1.00339e-21	-1.29232	-1.07756
19836836	chr2:19836836:T:C	2.18078e-36	-1.95771e-09	-0.611929	5.90236e-21	-1.95771e-09	-0.597912
19836950	chr2:19836950:C:T	7.85788e-36	2.42483	-1.75492	6.00517e-21	1.17074	-1.75139
19836991	chr2:19836991:G:A	1.019e-36	-0.39589	-0.976903	1.26511e-21	-1.12427	-1.01383
19837654	chr2:19837654:G:A	9.52653e-37	-0.248703	-1.19141	8.94982e-22	-0.952156	-1.53206
19837794	chr2:19837794:C:T	1.06019e-36	-0.348871	-0.984293	1.30264e-21	-1.08721	-1.02165
19837870	chr2:19837870:G:A	2.26685e-36	-1.95771e-09	-0.573218	6.15414e-21	-1.95771e-09	-0.556139
19837997	chr2:19837997:T:C	2.18741e-36	-1.95771e-09	-0.60889	5.91927e-21	-1.95771e-09	-0.595051
19837999	chr2:19837999:T:C	7.33053e-37	-1.95771e-09	-1.70215	2.05768e-21	-1.95771e-09	-1.65168
19838210	chr2:19838210:C:T	1.2174e-36	-1.19489	-1.53232e-09	2.63476e-21	-1.40447	-1.53232e-09
19838212	chr2:19838212:T:C	7.98856e-36	-0.199074	0.885473	5.15263e-21	-0.921546	0.187789
19838527	chr2:19838527:T:C	7.07879e-37	-1.95771e-09	-1.73709	1.93974e-21	-1.95771e-09	-1.71071
19838651	chr2:19838651:C:A	8.1514e-37	-1.95771e-09	-1.59601	2.12867e-21	-1.95771e-09	-1.61777
19838987	chr2:19838987:C:A	7.69604e-37	-1.95771e-09	-1.65349	2.19091e-21	-1.95771e-09	-1.58895
19839098	chr2:19839098:A:T	2.92428e-36	-1.95771e-09	-0.318564	7.8864e-21	-1.95771e-09	-0.308124
19839133	chr2:19839133:C:T	7.76805e-37	-1.64418	-1.53232e-09	2.10788e-21	-1.62758	-1.53232e-09
19839404	chr2:19839404:G:C	2.17555e-36	-1.95771e-09	-0.614329	5.8866e-21	-1.95771e-09	-0.600586
19839595	chr2:19839595:C:T	8.67465e-36	2.51042	-1.74163	5.90952e-21	1.10274	-1.69944
19839841	chr2:19839841:G:A	8.549e-37	-1.95771e-09	-1.54838	2.22242e-21	-1.95771e-09	-1.57467
19839891	chr2:19839891:A:C	9.06687e-37	-0.287236	-1.20233	8.59897e-22	-0.982681	-1.54153
19840009	chr2:19840009:C:T	8.24473e-37	-1.95771e-09	-1.58462	2.35091e-21	-1.95771e-09	-1.51846
19840074	chr2:19840074:T:C	6.95822e-37	-1.95771e-09	-1.75427	1.85541e-21	-1.95771e-09	-1.75516
19840134	chr2:19840134:T:C	6.99589e-37	-1.95771e-09	-1.74887	1.86485e-21	-1.95771e-09	-1.75008
19840600	chr2:19840600:G:A	8.6842e-37	-1.95771e-09	-1.53269	2.19338e-21	-1.95771e-09	-1.58782
19840772	chr2:19840772:G:A	2.49292e-37	-2.60322	-0.177519	5.45237e-22	-2.47815	-0.501652
19841014	chr2:19841014:G:A	2.36182e-36	-1.95771e-09	-0.532179	6.54661e-21	-1.95771e-09	-0.494317
19841407	chr2:19841407:G:A	8.34519e-37	-1.95771e-09	-1.57251	2.18106e-21	-1.95771e-09	-1.59345
19841756	chr2:19841756:AT:A	7.52509e-37	-1.95771e-09	-1.67595	2.13143e-21	-1.95771e-09	-1.61647
19841953	chr2:19841953:GAGA:G	8.14877e-37	-1.95771e-09	-1.59633	2.3169e-21	-1.95771e-09	-1.53304
19842360	chr2:19842360:G:A	1.02077e-37	-2.58428	-1.08936	3.33005e-22	-2.26062	-1.21224
19842410	chr2:19842410:G:A	9.71597e-37	-1.95771e-09	-1.42042	2.36058e-21	-1.95771e-09	-1.51436
19842699	chr2:19842699:G:A	7.09729e-37	-1.95771e-09	-1.73448	1.96211e-21	-1.95771e-09	-1.69924
19842978	chr2:19842978:G:A	9.00251e-37	-1.95771e-09	-1.49669	2.35401e-21	-1.95771e-09	-1.51714
19843056	chr2:19843056:C:T	1.17946e-35	2.80493	-1.7289	8.58345e-21	1.50353	-1.72696
19843308	chr2:19843308:T:A	1.36953e-35	2.98218	-1.75674	1.03732e-20	1.72453	-1.75856
19843369	chr2:19843369:T:C	8.12689e-37	0.0189216	-1.61794	8.783e-22	-0.757602	-1.74543
19843493	chr2:19843493:A:G	3.2469e-37	-0.765771	-1.75072	3.81579e-22	-1.59375	-1.74295
19843687	chr2:19843687:C:G	7.44019e-37	-1.95771e-09	-1.6873	2.10361e-21	-1.95771e-09	-1.62961
19843764	chr2:19843764:C:T	1.14057e-36	-1.95771e-09	-1.26009	2.76928e-21	-1.95771e-09	-1.35468
19843861	chr2:19843861:C:A	6.9226e-37	-1.95771e-09	-1.7594	1.84614e-21	-1.95771e-09	-1.76017
19843893	chr2:19843893:G:C	2.21773e-36	-1.95771e-09	-0.595127	6.03435e-21	-1.95771e-09	-0.575796
19843902	chr2:19843902:A:G	8.58714e-37	0.0614685	-1.6054	9.15944e-22	-0.719588	-1.74148
19844609	chr2:19844609:A:G	8.23389e-37	-1.95771e-09	-1.58594	2.347e-21	-1.95771e-09	-1.52012
19844811	chr2:19844811:A:C	8.37389e-37	-0.0613736	-1.5077	7.84581e-22	-1.25169	-1.36418
19844969	chr2:19844969:G:T	9.97053e-38	-2.27647	-1.42067	3.65002e-22	-1.83825	-1.54287
19845045	chr2:19845045:TG:T	3.31162e-37	-0.765874	-1.73088	4.29661e-22	-1.47578	-1.74224
19845570	chr2:19845570:G:A	8.16677e-37	-1.95771e-09	-1.59412	2.25391e-21	-1.95771e-09	-1.5606
19845669	chr2:19845669:T:C	9.40139e-37	-1.95771e-09	-1.45334	2.37333e-21	-1.95771e-09	-1.50897
19845976	chr2:19845976:G:A	1.02121e-37	-2.60961	-1.0636	3.50982e-22	-2.27023	-1.15005
19845978	chr2:19845978:C:T	6.95468e-37	-1.95771e-09	-1.75478	1.8929e-21	-1.95771e-09	-1.73515
19846027	chr2:19846027:C:T	2.1875e-36	-0.60885	-1.53232e-09	5.89118e-21	-0.599808	-1.53232e-09
19846043	chr2:19846043:C:T	1.05315e-36	-1.95771e-09	-1.33983	2.62191e-21	-1.95771e-09	-1.40936
19846100	chr2:19846100:G:C	9.39268e-37	-1.95771e-09	-1.45426	2.3723e-21	-1.95771e-09	-1.50941
19846304	chr2:19846304:A:G	1.75386e-36	0.880128	-1.70992	2.14429e-21	0.127798	-1.73825
19846369	chr2:19846369:G:A	2.86833e-36	-1.95771e-09	-0.337882	7.75638e-21	-1.95771e-09	-0.324749
19846431	chr2:19846431:GGT:G	7.0261e-37	-1.95771e-09	-1.74456	1.84854e-21	-1.95771e-09	-1.75887
19846516	chr2:19846516:G:A	2.21773e-36	-1.95771e-09	-0.595127	6.03435e-21	-1.95771e-09	-0.575796
19846597	chr2:19846597:G:A	8.98347e-37	-1.95771e-09	-1.49881	2.27752e-21	-1.95771e-09	-1.55018
19847056	chr2:19847056:G:A	8.91448e-37	-1.95771e-09	-1.50652	2.57908e-21	-1.95771e-09	-1.42583
19847506	chr2:19847506:GTGGCCCTCCCTAAA:G	1.38167e-36	0.633757	-1.70208	1.73199e-21	-0.0910333	-1.73296
19847548	chr2:19847548:C:T	7.88658e-37	-1.95771e-09	-1.62903	2.26825e-21	-1.95771e-09	-1.55425
19848216	chr2:19848216:T:C	8.6854e-37	0.0777856	-1.61034	8.86846e-22	-0.747582	-1.74577
19848236	chr2:19848236:A:C	4.38084e-36	1.31191	-1.22628	2.28663e-21	-0.147986	-1.3982
19848264	chr2:19848264:C:T	7.61028e-37	-1.95771e-09	-1.6647	2.16834e-21	-1.95771e-09	-1.5993
19848529	chr2:19848529:G:C	4.86935e-37	-0.553325	-1.55791	4.60675e-22	-1.71148	-1.43684
19849238	chr2:19849238:T:C	3.20915e-37	-0.916728	-1.61146	9.03788e-22	-0.939487	-1.53494
19849386	chr2:19849386:A:G	1.62523e-36	0.580729	-1.48669	1.38078e-21	-0.407118	-1.6435
19849388	chr2:19849388:A:G	2.08911e-36	-1.95771e-09	-0.654875	5.32045e-21	-1.95771e-09	-0.701707
19849940	chr2:19849940:A:G	2.04267e-36	1.03908	-1.71643	2.53499e-21	0.297569	-1.74064
19850197	chr2:19850197:A:C	1.58283e-36	-1.95771e-09	-0.932396	4.06765e-21	-1.95771e-09	-0.9702
19850267	chr2:19850267:G:A	3.81326e-36	0.86498	-0.918105	2.69263e-21	-0.027	-1.35575
19850507	chr2:19850507:A:G	1.7402e-36	0.923915	-1.76153	2.30312e-21	0.219553	-1.75855
19850737	chr2:19850737:A:T	1.43116e-36	-1.95771e-09	-1.03312	3.65726e-21	-1.95771e-09	-1.07655
19850771	chr2:19850771:G:A	2.52953e-36	1.28308	-1.74666	3.38836e-21	0.601309	-1.75423
19851032	chr2:19851032:C:G	5.90619e-36	2.0524	-1.66801	5.87491e-21	1.10714	-1.70972
19851092	chr2:19851092:T:C	3.57538e-36	1.64396	-1.7615	4.15192e-21	0.808712	-1.75841
19851274	chr2:19851274:G:A	8.33377e-37	-1.95771e-09	-1.57388	2.0793e-21	-1.95771e-09	-1.64123
19851718	chr2:19851718:T:TG	3.8964e-36	-1.95771e-09	-0.0315586	8.60602e-21	-1.95771e-09	-0.220802
19852248	chr2:19852248:G:A	7.18884e-37	-1.95771e-09	-1.72167	1.84618e-21	-1.95771e-09	-1.76014
19852537	chr2:19852537:C:T	1.04838e-37	-2.19885	-1.44809	2.2686e-22	-2.21863	-1.63806
19852939	chr2:19852939:T:C	4.13523e-36	-1.95771e-09	0.0279325	1.08444e-20	-1.95771e-09	0.0103866
19853207	chr2:19853207:G:A	9.01875e-36	-1.95771e-09	0.807696	2.09207e-20	-1.95771e-09	0.667476
19853303	chr2:19853303:T:C	1.26182e-35	-1.95771e-09	1.14353	2.96424e-20	-1.95771e-09	1.01594
19853622	chr2:19853622:G:A	7.79248e-36	-1.95771e-09	0.661548	2.02986e-20	-1.95771e-09	0.637287
19853629	chr2:19853629:G:A	6.98117e-37	-1.95771e-09	-1.75098	1.85333e-21	-1.95771e-09	-1.75628
19853915	chr2:19853915:T:G	9.43675e-37	-1.95771e-09	-1.44958	2.3717e-21	-1.95771e-09	-1.50966
19854296	chr2:19854296:G:A	7.97259e-38	-2.62079	-1.29998	1.70074e-22	-2.56305	-1.58174
19854419	chr2:19854419:G:A	4.75588e-36	-1.95771e-09	0.167772	1.20284e-20	-1.95771e-09	0.11401
19854631	chr2:19854631:G:A	7.95222e-38	-2.64169	-1.28164	1.77087e-22	-2.53828	-1.56609
19854668	chr2:19854668:C:A	1.40137e-37	-2.03432	-1.32243	2.70534e-22	-2.43787	-1.24275
19854728	chr2:19854728:C:T	7.05499e-37	-1.95771e-09	-1.74046	1.84367e-21	-1.95771e-09	-1.76151
19855210	chr2:19855210:A:G	1.34568e-34	2.3601	1.15035	4.44235e-20	1.31809	0.102418
19855454	chr2:19855454:T:C	8.62121e-38	-2.30376	-1.5388	1.44812e-22	-2.69239	-1.61319
19855517	chr2:19855517:C:A	1.16403e-36	-1.95771e-09	-1.23972	2.76738e-21	-1.95771e-09	-1.35536
19855679	chr2:19855679:A:G	3.03907e-37	-2.70044	0.117797	4.28097e-22	-2.68287	-0.538799
19855722	chr2:19855722:G:A	9.75556e-37	-1.95771e-09	-1.41636	2.62944e-21	-1.95771e-09	-1.40649
19856250	chr2:19856250:G:A	9.32388e-37	-1.95771e-09	-1.46162	2.66892e-21	-1.95771e-09	-1.39159
19856710	chr2:19856710:T:C	7.59762e-37	-1.95771e-09	-1.66636	1.96116e-21	-1.95771e-09	-1.69973
19856757	chr2:19856757:C:T	6.97173e-37	-1.95771e-09	-1.75233	1.88248e-21	-1.95771e-09	-1.74068
19857217	chr2:19857217:A:G	7.76218e-37	-1.95771e-09	-1.64493	1.97135e-21	-1.95771e-09	-1.69454
19857637	chr2:19857637:A:G	6.93178e-37	-1.95771e-09	-1.75808	1.8478e-21	-1.95771e-09	-1.75927
19857813	chr2:19857813:A:G	4.96461e-36	-1.95771e-09	0.210725	1.24291e-20	-1.95771e-09	0.146775
19858551	chr2:19858551:A:G	1.4884e-36	-1.95771e-09	-0.993907	3.73789e-21	-1.95771e-09	-1.05474
19858657	chr2:19858657:G:A	1.29253e-37	-1.67605	-1.76154	2.02735e-22	-2.21518	-1.75394
19858842	chr2:19858842:G:A	8.3518e-37	-1.95771e-09	-1.57172	2.13544e-21	-1.95771e-09	-1.61459
19858912	chr2:19858912:TC:T	7.97155e-37	-1.95771e-09	-1.61832	1.99452e-21	-1.95771e-09	-1.68286
19858984	chr2:19858984:T:C	1.15689e-37	-2.01128	-1.53718	2.17984e-22	-2.42334	-1.47326
19859111	chr2:19859111:C:T	2.88642e-37	-2.63418	-1.53232e-09	8.08638e-22	-2.58567	-1.53232e-09
19859237	chr2:19859237:G:A	7.03715e-37	-1.95771e-09	-1.74299	1.87174e-21	-1.95771e-09	-1.7464
19859263	chr2:19859263:G:A	6.91902e-37	-1.95771e-09	-1.75992	1.87536e-21	-1.95771e-09	-1.74446
19859270	chr2:19859270:G:A	1.87286e-37	-2.56661	-0.500123	4.54769e-22	-2.30747	-0.853759
19859304	chr2:19859304:C:T	6.9594e-37	-1.95771e-09	-1.7541	1.84357e-21	-1.95771e-09	-1.76156
19859562	chr2:19859562:G:A	1.03333e-37	-2.69398	-0.967423	2.08339e-22	-2.66036	-1.28149
19859581	chr2:19859581:A:G	1.56265e-37	-1.74555	-1.50226	1.71761e-22	-2.62477	-1.51015
19859742	chr2:19859742:A:G	8.04313e-36	-1.95771e-09	0.693208	2.13182e-20	-1.95771e-09	0.686298
19859754	chr2:19859754:T:G	1.86282e-36	-1.95771e-09	-0.769521	4.55145e-21	-1.95771e-09	-0.857819
19860421	chr2:19860421:T:G	5.3026e-35	-1.95771e-09	2.57917	1.93499e-19	-1.95771e-09	2.89201
19860640	chr2:19860640:G:A	7.43785e-37	-1.95771e-09	-1.68761	2.06008e-21	-1.95771e-09	-1.65052
19860832	chr2:19860832:T:C	7.66163e-37	-1.95771e-09	-1.65797	1.97932e-21	-1.95771e-09	-1.69051
19860836	chr2:19860836:T:C	7.95011e-37	-1.95771e-09	-1.62101	2.26549e-21	-1.95771e-09	-1.55548
19861044	chr2:19861044:G:A	6.90914e-37	-1.95771e-09	-1.76135	1.84385e-21	-1.95771e-09	-1.76141
19861164	chr2:19861164:C:G	7.44783e-37	-1.95771e-09	-1.68627	2.06461e-21	-1.95771e-09	-1.64832
19861424	chr2:19861424:C:T	5.75171e-36	-1.95771e-09	0.357886	1.62199e-20	-1.95771e-09	0.412976
19861719	chr2:19861719:C:T	4.09797e-37	-0.612646	-1.67106	6.20792e-22	-1.24461	-1.60542
19862225	chr2:19862225:C:T	1.76554e-36	-1.95771e-09	-0.823153	3.99577e-21	-1.95771e-09	-0.988028
19862258	chr2:19862258:CT:C	7.2462e-37	-1.95771e-09	-1.71372	2.02083e-21	-1.95771e-09	-1.66975
19862282	chr2:19862282:G:A	3.70913e-37	-1.14377	-1.23962	4.01655e-22	-1.826	-1.45943
19863478	chr2:19863478:C:A	1.67923e-36	-1.95771e-09	-0.873273	4.16767e-21	-1.95771e-09	-0.945907
19863913	chr2:19863913:A:G	7.00362e-38	-2.60137	-1.44898	1.46041e-22	-2.70005	-1.59709
19864254	chr2:19864254:C:T	1.4435e-36	-1.95771e-09	-1.02454	3.17422e-21	-1.95771e-09	-1.2182
19864561	chr2:19864561:C:T	7.13538e-37	-1.95771e-09	-1.72913	1.91048e-21	-1.95771e-09	-1.72591
19864591	chr2:19864591:T:C	6.45011e-37	-0.565706	-1.26439	9.58997e-22	-1.21787	-1.19727
19864749	chr2:19864749:A:C	7.097e-38	-2.38005	-1.65706	1.96798e-22	-2.29949	-1.69935
19864767	chr2:19864767:A:G	6.92096e-38	-2.37085	-1.69138	2.24095e-22	-2.20229	-1.66666
19865982	chr2:19865982:T:A	1.2467e-36	-1.95771e-09	-1.17111	3.77663e-21	-1.95771e-09	-1.04443
19866104	chr2:19866104:C:T	2.99341e-37	-1.1118	-1.48598	3.86363e-22	-1.80804	-1.5162
19866282	chr2:19866282:C:T	3.55249e-37	-0.93397	-1.49258	5.40369e-22	-1.53043	-1.45834
19866315	chr2:19866315:G:A	2.72498e-37	-1.23982	-1.45192	3.56895e-22	-1.93251	-1.47106
19866631	chr2:19866631:A:C	2.76387e-37	-2.67756	-1.53232e-09	7.58729e-22	-2.64937	-1.53232e-09
19867205	chr2:19867205:C:T	5.02499e-37	-2.07977	-1.53232e-09	1.28486e-21	-2.12262	-1.53232e-09
19867236	chr2:19867236:G:T	3.54403e-37	-0.960038	-1.46889	5.50412e-22	-1.54181	-1.42854
19867324	chr2:19867324:C:T	6.91098e-37	-1.95771e-09	-1.76108	1.84416e-21	-1.95771e-09	-1.76124
19867348	chr2:19867348:A:G	1.60843e-37	-2.27569	-0.943248	2.12221e-22	-2.59552	-1.32787
19867534	chr2:19867534:G:A	4.03584e-37	-1.17703	-1.12195	4.50402e-22	-1.77611	-1.39477
19868678	chr2:19868678:G:A	5.23864e-38	-2.59089	-1.74983	1.5944e-22	-2.45209	-1.75726
19869017	chr2:19869017:G:A	7.00199e-37	-1.95771e-09	-1.748	1.84379e-21	-1.95771e-09	-1.76144
19869481	chr2:19869481:C:T	7.29999e-38	-2.63644	-1.37247	2.25068e-22	-2.58235	-1.28227
19869524	chr2:19869524:C:T	6.63809e-36	-1.95771e-09	0.501214	1.6253e-20	-1.95771e-09	0.415013
19869619	chr2:19869619:C:A	2.0434e-37	-1.90273	-1.07685	3.34766e-22	-2.22956	-1.23802
19869653	chr2:19869653:G:A	5.73071e-38	-2.7006	-1.55034	1.63339e-22	-2.6697	-1.5155
19870099	chr2:19870099:G:A	1.37431e-37	-1.91338	-1.46287	2.51028e-22	-2.33102	-1.42443
19870125	chr2:19870125:G:A	7.06882e-37	-1.95771e-09	-1.7385	1.86e-21	-1.95771e-09	-1.75269
19870287	chr2:19870287:AACAAGAG:A	1.92478e-36	-1.95771e-09	-0.736798	5.71348e-21	-1.95771e-09	-0.630436
19870479	chr2:19870479:C:T	1.56253e-37	-2.44748	-0.800404	2.00921e-22	-2.69118	-1.28693
19870682	chr2:19870682:A:AAT	6.29027e-38	-2.44583	-1.71195	1.30186e-22	-2.65601	-1.75604
19870740	chr2:19870740:C:T	4.9219e-38	-2.70059	-1.7025	1.31568e-22	-2.68443	-1.71706
19870763	chr2:19870763:T:C	2.14644e-36	-1.95771e-09	-0.627801	4.65003e-21	-1.95771e-09	-0.836391
19870982	chr2:19870982:G:A	4.79354e-38	-2.69795	-1.73157	1.27104e-22	-2.69357	-1.74244
19871227	chr2:19871227:G:A	6.61354e-37	-1.80508	-1.53232e-09	1.32191e-21	-2.09419	-1.53232e-09
19871327	chr2:19871327:T:C	4.68083e-38	-2.69985	-1.75345	1.25634e-22	-2.68976	-1.75789
19871792	chr2:19871792:T:G	8.9282e-38	-2.25049	-1.55707	1.91934e-22	-2.49028	-1.53359
19872184	chr2:19872184:C:T	4.72447e-38	-2.69911	-1.74491	1.28818e-22	-2.67157	-1.75105
19872193	chr2:19872193:A:G	4.67963e-38	-2.69799	-1.75557	1.28195e-22	-2.66824	-1.75922
19872511	chr2:19872511:G:A	6.91389e-37	-1.95771e-09	-1.76066	1.84397e-21	-1.95771e-09	-1.76134
19872614	chr2:19872614:C:T	1.81228e-36	-1.95771e-09	-0.797023	4.00413e-21	-1.95771e-09	-0.985937
19872697	chr2:19872697:T:G	5.8527e-38	-2.67907	-1.5508	1.54519e-22	-2.63819	-1.60251
19872751	chr2:19872751:C:T	1.70406e-37	-2.41258	-0.748603	2.0989e-22	-2.68312	-1.25132
19872931	chr2:19872931:A:G	3.38421e-36	-1.95771e-09	-0.172489	1.06521e-20	-1.95771e-09	-0.0075109
19873921	chr2:19873921:G:A	8.12865e-38	-2.23098	-1.6704	1.77971e-22	-2.4649	-1.6345
19873945	chr2:19873945:G:A	5.89481e-38	-2.48016	-1.74255	1.27403e-22	-2.67219	-1.76147
19874099	chr2:19874099:G:T	4.63989e-38	-2.70053	-1.76156	1.25961e-22	-2.6841	-1.76095
19874234	chr2:19874234:T:C	4.67531e-38	-2.6999	-1.75459	1.26997e-22	-2.68806	-1.7488
19874510	chr2:19874510:G:A	2.23327e-37	-2.4053	-0.485433	2.55762e-22	-2.67911	-1.05766
19874543	chr2:19874543:T:C	4.64538e-38	-2.69965	-1.76126	1.2709e-22	-2.67617	-1.75995
19874548	chr2:19874548:G:A	4.66142e-38	-2.69803	-1.75943	1.28231e-22	-2.67038	-1.75681
19874801	chr2:19874801:C:T	2.47165e-37	-2.3931	-0.396212	2.74422e-22	-2.67642	-0.989932
19875143	chr2:19875143:G:A	4.65044e-38	-2.69908	-1.76074	1.27193e-22	-2.67683	-1.75848
19875194	chr2:19875194:T:A	4.64653e-38	-2.70008	-1.76058	1.26829e-22	-2.68055	-1.75763
19875239	chr2:19875239:T:C	4.22499e-37	-0.807859	-1.44532	5.51641e-22	-1.59174	-1.37638
19876242	chr2:19876242:A:T	9.11585e-38	-2.26248	-1.52429	1.94953e-22	-2.58651	-1.42176
19876693	chr2:19876693:C:T	9.12207e-38	-2.12596	-1.66012	1.91535e-22	-2.4024	-1.62355
19877028	chr2:19877028:A:G	8.67102e-38	-2.17091	-1.66588	1.8439e-22	-2.43525	-1.62872
19877847	chr2:19877847:A:C	7.71694e-38	-2.25205	-1.70131	1.51277e-22	-2.55747	-1.70444
19877877	chr2:19877877:A:G	8.47354e-38	-2.24497	-1.61486	1.85533e-22	-2.48649	-1.5713
19877892	chr2:19877892:C:G	9.05348e-38	-2.42207	-1.37156	1.66885e-22	-2.60847	-1.55525
19878096	chr2:19878096:T:A	4.27122e-37	-2.2423	-1.53232e-09	1.10698e-21	-2.27162	-1.53232e-09
19878380	chr2:19878380:A:G	6.37249e-38	-2.41723	-1.72756	1.30574e-22	-2.64882	-1.76026
19878614	chr2:19878614:A:G	8.42493e-38	-2.18208	-1.68351	1.79171e-22	-2.44442	-1.64826
19878810	chr2:19878810:G:A	7.9468e-38	-2.16622	-1.75779	1.48294e-22	-2.55123	-1.7306
19879137	chr2:19879137:G:T	8.20272e-38	-2.27822	-1.61409	1.44755e-22	-2.59409	-1.71189
19879230	chr2:19879230:T:C	7.07073e-38	-2.29211	-1.74871	1.5177e-22	-2.53371	-1.72494
19879431	chr2:19879431:G:A	2.7032e-37	-1.27059	-1.42917	2.5729e-22	-2.13189	-1.59892
19879466	chr2:19879466:C:T	2.61633e-37	-1.01805	-1.71438	2.16329e-22	-2.1666	-1.73762
19879535	chr2:19879535:G:T	1.74742e-37	-1.42608	-1.70998	2.72473e-22	-1.95695	-1.71653
19879597	chr2:19879597:TC:T	5.11588e-38	-2.64205	-1.72238	1.44447e-22	-2.62554	-1.68256
19879787	chr2:19879787:T:A	3.7395e-37	-2.37524	-1.53232e-09	8.83096e-22	-2.49759	-1.53232e-09
19880101	chr2:19880101:C:T	2.05432e-37	-1.26436	-1.70989	3.06979e-22	-1.83828	-1.71596
19881090	chr2:19881090:A:G	1.69626e-36	0.477836	-1.34102	6.57723e-22	-1.32688	-1.46535
19881222	chr2:19881222:G:T	3.21467e-37	-2.52647	-1.53232e-09	9.28075e-22	-2.44791	-1.53232e-09
19881298	chr2:19881298:G:A	1.48002e-37	-2.30912	-0.993018	2.30312e-22	-2.59622	-1.24537
19881713	chr2:19881713:G:A	3.35641e-35	-2.04433	4.16617	4.1508e-20	-2.05553	3.40815
19881981	chr2:19881981:A:G	1.12784e-37	-1.83829	-1.7356	1.80768e-22	-2.32414	-1.75966
19882143	chr2:19882143:G:A	1.12273e-36	-1.95771e-09	-1.27585	2.85959e-21	-1.95771e-09	-1.32259
19882149	chr2:19882149:T:C	1.95418e-37	-2.62961	-0.394614	4.45992e-22	-2.59441	-0.586304
19882409	chr2:19882409:C:T	6.90847e-37	-1.95771e-09	-1.76145	1.86249e-21	-1.95771e-09	-1.75135
19882411	chr2:19882411:T:C	3.18851e-37	-2.27179	-0.262848	7.64336e-22	-2.57268	-0.0693343
19883051	chr2:19883051:T:C	9.26546e-37	-2.26689	0.798984	1.99927e-21	-2.52818	0.847697
19883265	chr2:19883265:T:A	1.34261e-36	-1.95771e-09	-1.097	2.95959e-21	-1.95771e-09	-1.28821
19883605	chr2:19883605:C:T	9.71462e-38	-2.54719	-1.17596	2.51866e-22	-2.6966	-1.05552
19883660	chr2:19883660:C:T	1.21134e-37	-2.69376	-0.808707	2.57563e-22	-2.68221	-1.04755
19883734	chr2:19883734:T:C	1.33092e-36	-1.95771e-09	-1.10574	3.13673e-21	-1.95771e-09	-1.23008
19883796	chr2:19883796:T:C	9.47138e-37	-1.95771e-09	-1.44592	2.47493e-21	-1.95771e-09	-1.46705
19883835	chr2:19883835:T:C	6.91113e-37	-1.95771e-09	-1.76106	1.90447e-21	-1.95771e-09	-1.72906
19883878	chr2:19883878:G:A	9.18477e-37	-1.95771e-09	-1.47665	2.42774e-21	-1.95771e-09	-1.4863
19883962	chr2:19883962:G:A	5.11645e-38	-2.60317	-1.76115	1.43623e-22	-2.55281	-1.76101
19884626	chr2:19884626:G:A	6.9179e-38	-2.70019	-1.36248	1.61451e-22	-2.70042	-1.49639
19884705	chr2:19884705:A:C	1.04116e-36	-1.95771e-09	-1.35127	2.51598e-21	-1.95771e-09	-1.4506
19885128	chr2:19885128:A:G	4.34404e-37	-2.22539	-1.53232e-09	7.57135e-22	-2.65148	-1.53232e-09
19885624	chr2:19885624:G:A	3.46703e-37	-2.4509	-1.53232e-09	8.55888e-22	-2.52888	-1.53232e-09
19885728	chr2:19885728:C:G	3.32844e-36	-2.69975	2.51064	5.70015e-21	-2.59346	1.96069
19885859	chr2:19885859:G:T	1.06662e-36	-1.95771e-09	-1.32712	2.57912e-21	-1.95771e-09	-1.42582
19886008	chr2:19886008:G:A	8.60026e-38	-2.66976	-1.17523	1.96582e-22	-2.65463	-1.34531
19886010	chr2:19886010:C:T	5.92899e-38	-2.4636	-1.75333	1.36654e-22	-2.62035	-1.74322
19886060	chr2:19886060:A:G	9.89348e-37	-1.95771e-09	-1.40232	2.71459e-21	-1.95771e-09	-1.37462
19886541	chr2:19886541:T:C	3.13999e-36	-2.70054	2.45315	5.34404e-21	-2.60427	1.90698
19886582	chr2:19886582:G:A	6.74425e-38	-2.61387	-1.47422	1.70309e-22	-2.58639	-1.55701
19886701	chr2:19886701:A:G	1.43874e-37	-2.69579	-0.634639	2.96391e-22	-2.68543	-0.903908
19886849	chr2:19886849:T:C	5.71294e-38	-2.56517	-1.68888	1.42287e-22	-2.69815	-1.62503
19887205	chr2:19887205:A:T	5.43487e-38	-2.57281	-1.73113	1.24491e-22	-2.69664	-1.76015
19887824	chr2:19887824:C:A	2.02437e-36	-1.95771e-09	-0.686354	6.2203e-21	-1.95771e-09	-0.545446
19888048	chr2:19888048:A:G	6.23673e-38	-2.56691	-1.59941	1.5912e-22	-2.69873	-1.51263
19888050	chr2:19888050:C:T	1.63694e-36	-0.900895	0.00211232	2.90024e-21	-1.43278	0.124308
19888223	chr2:19888223:T:G	2.84555e-36	-2.70047	2.35462	4.81759e-21	-2.61544	1.81445
19888228	chr2:19888228:T:G	6.80049e-38	-2.62534	-1.45444	1.70286e-22	-2.59604	-1.5475
19888257	chr2:19888257:C:T	2.71512e-37	-2.21318	-0.482185	6.31928e-22	-2.53839	-0.293858
19888495	chr2:19888495:G:T	9.52097e-37	-1.95771e-09	-1.4407	2.31976e-21	-1.95771e-09	-1.5318
19888642	chr2:19888642:G:A	6.90013e-38	-2.69117	-1.37407	1.62193e-22	-2.68155	-1.51069
19890010	chr2:19890010:A:C	1.53796e-37	-2.65064	-0.613102	2.97803e-22	-2.60871	-0.975879
19890246	chr2:19890246:T:C	8.05161e-37	-1.95771e-09	-1.60832	1.95089e-21	-1.95771e-09	-1.70498
19890286	chr2:19890286:C:T	8.91479e-37	-1.95771e-09	-1.50648	2.66693e-21	-1.95771e-09	-1.39234
19890370	chr2:19890370:G:A	3.19358e-36	-1.95771e-09	-0.230467	8.15218e-21	-1.95771e-09	-0.274979
19890409	chr2:19890409:G:GA	8.67167e-37	-1.95771e-09	-1.53413	2.58019e-21	-1.95771e-09	-1.4254
19890642	chr2:19890642:T:C	9.02084e-38	-2.57172	-1.22553	2.01964e-22	-2.69582	-1.27711
19890708	chr2:19890708:G:A	8.51864e-37	-1.95771e-09	-1.55194	2.53737e-21	-1.95771e-09	-1.44214
19890916	chr2:19890916:G:A	1.50311e-37	-2.69855	-0.588111	4.70946e-22	-2.61518	-0.511097
19891098	chr2:19891098:TAGCTGTAG:T	3.38137e-36	-1.95771e-09	-0.17333	8.57752e-21	-1.95771e-09	-0.224119
19891223	chr2:19891223:G:A	2.91796e-37	-2.62331	-1.53232e-09	7.75004e-22	-2.62815	-1.53232e-09
19891315	chr2:19891315:A:G	8.43401e-37	-1.95771e-09	-1.56192	2.49631e-21	-1.95771e-09	-1.45845
19892129	chr2:19892129:G:T	6.09608e-38	-2.69869	-1.49044	2.30191e-22	-2.5868	-1.25531
19892270	chr2:19892270:T:C	6.17729e-38	-2.57161	-1.60429	1.32498e-22	-2.69551	-1.69894
19892373	chr2:19892373:TGTTTTTTGAA:T	3.56911e-36	-1.95771e-09	-0.119295	7.53096e-21	-1.95771e-09	-0.354242
19893374	chr2:19893374:G:A	1.22382e-36	-1.95771e-09	-1.18963	2.79858e-21	-1.95771e-09	-1.34415
19894129	chr2:19894129:T:C	6.27972e-38	-2.60193	-1.55752	1.36054e-22	-2.69982	-1.66815
19895042	chr2:19895042:T:C	1.37345e-36	-1.95771e-09	-1.07428	4.05576e-21	-1.95771e-09	-0.973125
19895241	chr2:19895241:A:T	2.71478e-37	-2.69548	-1.53232e-09	7.24562e-22	-2.69545	-1.53232e-09
19895490	chr2:19895490:T:C	4.59814e-37	-2.16854	-1.53232e-09	1.26349e-21	-2.13938	-1.53232e-09
19895842	chr2:19895842:AAAC:A	6.96552e-37	-1.95771e-09	-1.75322	1.85493e-21	-1.95771e-09	-1.75542
19895929	chr2:19895929:T:C	7.89782e-38	-2.53476	-1.39543	1.5531e-22	-2.68465	-1.55094
19896086	chr2:19896086:T:C	1.44526e-37	-1.74105	-1.58486	2.38e-22	-2.20211	-1.60664
19897085	chr2:19897085:C:G	7.58417e-37	-1.95771e-09	-1.66813	2.18754e-21	-1.95771e-09	-1.59049
19897138	chr2:19897138:C:T	8.41721e-37	-1.95771e-09	-1.56392	2.11301e-21	-1.95771e-09	-1.62515
19897175	chr2:19897175:C:A	8.06971e-38	-2.69358	-1.21509	2.40424e-22	-2.60057	-1.19805
19897403	chr2:19897403:CTG:C	1.03854e-36	-1.95771e-09	-1.3538	2.48816e-21	-1.95771e-09	-1.46172
19897505	chr2:19897505:C:T	3.60813e-37	-2.41101	-1.53232e-09	8.94959e-22	-2.48424	-1.53232e-09
19898447	chr2:19898447:T:C	1.56117e-37	-1.64491	-1.60385	2.52238e-22	-2.12673	-1.62392
19898481	chr2:19898481:A:G	6.92459e-37	-1.95771e-09	-1.75912	1.85258e-21	-1.95771e-09	-1.75669
19898800	chr2:19898800:G:A	1.7464e-36	-2.67734	1.84329	4.56888e-21	-2.61302	1.75902
19899418	chr2:19899418:A:T	9.12049e-37	-1.95771e-09	-1.48367	2.7522e-21	-1.95771e-09	-1.36086
19900839	chr2:19900839:A:G	1.23867e-36	-1.95771e-09	-1.17757	3.98593e-21	-1.95771e-09	-0.990493
19900997	chr2:19900997:T:C	3.76625e-36	-1.95771e-09	-0.0655309	9.53685e-21	-1.95771e-09	-0.118101
19901227	chr2:19901227:A:C	1.11133e-37	-2.68206	-0.906576	3.41982e-22	-2.56605	-0.880214
19901461	chr2:19901461:GA:G	8.45187e-38	-2.62287	-1.23953	2.39887e-22	-2.53707	-1.26378
19901468	chr2:19901468:C:A	9.8445e-38	-2.68533	-1.02454	2.98646e-22	-2.57447	-1.00729
19901538	chr2:19901538:A:G	3.04118e-37	-2.58195	-1.53232e-09	7.82342e-22	-2.61873	-1.53232e-09
19901602	chr2:19901602:G:A	7.66255e-38	-2.57491	-1.38552	1.7494e-22	-2.69787	-1.41871
19901726	chr2:19901726:G:A	1.69469e-37	-2.35499	-0.811709	3.44615e-22	-2.64865	-0.789941
19901956	chr2:19901956:A:G	4.85888e-38	-2.68596	-1.73001	1.57525e-22	-2.54049	-1.68095
19902218	chr2:19902218:C:T	8.16469e-37	-1.95771e-09	-1.59438	2.09696e-21	-1.95771e-09	-1.63278
19902253	chr2:19902253:G:A	7.33179e-37	-1.95771e-09	-1.70198	1.89302e-21	-1.95771e-09	-1.73509
19902257	chr2:19902257:G:T	2.70303e-37	-2.69982	-1.53232e-09	7.26421e-22	-2.69289	-1.53232e-09
19902364	chr2:19902364:C:T	5.63765e-37	-1.96473	-1.53232e-09	1.02429e-21	-2.34926	-1.53232e-09
19902399	chr2:19902399:T:C	1.32521e-36	-1.95771e-09	-1.11004	4.29853e-21	-1.95771e-09	-0.914992
19903290	chr2:19903290:C:A	1.39753e-37	-1.77514	-1.58435	2.3231e-22	-2.228	-1.60495
19903957	chr2:19903957:T:C	4.11139e-36	-1.95771e-09	0.0221509	1.0282e-20	-1.95771e-09	-0.0428709
19904181	chr2:19904181:A:T	1.65879e-36	-1.95771e-09	-0.885523	3.81861e-21	-1.95771e-09	-1.03338
19904640	chr2:19904640:T:C	1.01134e-37	-2.68286	-1.00006	2.303e-22	-2.60527	-1.23637
19905150	chr2:19905150:C:A	1.13295e-35	-1.95771e-09	1.0358	2.83886e-20	-1.95771e-09	0.972724
19905193	chr2:19905193:AAAATTTAGCCAGGTGTGGTGGCAGGCACCTG:A	7.33966e-37	-1.95771e-09	-1.7009	2.0912e-21	-1.95771e-09	-1.63553
19905486	chr2:19905486:G:A	7.28524e-38	-2.64601	-1.36492	1.56873e-22	-2.69749	-1.52809
19906088	chr2:19906088:C:T	9.86034e-38	-2.69519	-1.01307	2.19961e-22	-2.64081	-1.24676
19906116	chr2:19906116:C:G	6.0792e-38	-2.64443	-1.54748	1.37345e-22	-2.69788	-1.66065
19906327	chr2:19906327:T:C	5.04834e-36	-1.95771e-09	0.227449	1.26244e-20	-1.95771e-09	0.162369
19906608	chr2:19906608:T:C	5.25039e-38	-2.63355	-1.70493	1.65346e-22	-2.42543	-1.74755
19906837	chr2:19906837:T:A	1.31404e-37	-2.41668	-1.00441	2.82501e-22	-2.66893	-0.968406
19907181	chr2:19907181:T:A	8.87587e-38	-2.66336	-1.15009	2.72907e-22	-2.54236	-1.12953
19907792	chr2:19907792:A:T	8.48854e-37	-1.55548	-1.53232e-09	1.23377e-21	-2.16319	-1.53232e-09
19908136	chr2:19908136:C:T	4.05084e-37	-2.29527	-1.53232e-09	9.71578e-22	-2.4021	-1.53232e-09
19908308	chr2:19908308:C:T	1.6725e-37	-1.6605	-1.51937	3.11133e-22	-2.02624	-1.51456
19908848	chr2:19908848:CCTCA:C	1.73914e-36	-0.83822	-1.53232e-09	4.37237e-21	-0.89796	-1.53232e-09
19909003	chr2:19909003:T:C	4.83595e-38	-2.69196	-1.72875	1.3841e-22	-2.62517	-1.72563
19909200	chr2:19909200:C:T	2.25594e-36	-2.69965	2.12161	3.73201e-21	-2.65233	1.59601
19909300	chr2:19909300:C:T	9.65601e-38	-2.57667	-1.15253	2.34104e-22	-2.70058	-1.12467
19909385	chr2:19909385:G:T	2.32891e-36	-2.70044	2.15423	3.83443e-21	-2.66015	1.6309
19909416	chr2:19909416:G:A	7.18144e-37	-1.95771e-09	-1.7227	1.92338e-21	-1.95771e-09	-1.71918
19909667	chr2:19909667:C:T	4.90523e-38	-2.65362	-1.75286	1.27935e-22	-2.69141	-1.73809
19909674	chr2:19909674:C:G	6.97994e-37	-1.95771e-09	-1.75116	1.8528e-21	-1.95771e-09	-1.75657
19910601	chr2:19910601:C:T	6.04706e-37	-2.68321	0.788586	1.59835e-21	-2.58812	0.68383
19911095	chr2:19911095:G:A	6.3999e-38	-2.70032	-1.44018	1.48067e-22	-2.69984	-1.58351
19911150	chr2:19911150:C:G	3.44605e-36	-1.95771e-09	-0.154381	7.23556e-21	-1.95771e-09	-0.394256
19911243	chr2:19911243:C:G	3.61623e-37	-2.40876	-1.53232e-09	7.77892e-22	-2.62443	-1.53232e-09
19911981	chr2:19911981:A:AGG	2.08374e-36	-1.95771e-09	-0.657445	5.35802e-21	-1.95771e-09	-0.69467
19912069	chr2:19912069:C:T	6.90975e-37	-1.95771e-09	-1.76126	1.89234e-21	-1.95771e-09	-1.73545
19912079	chr2:19912079:G:A	1.69624e-36	-1.95771e-09	-0.863196	3.83861e-21	-1.95771e-09	-1.02816
19912429	chr2:19912429:G:A	4.90998e-37	-2.10293	-1.53232e-09	1.00533e-21	-2.36795	-1.53232e-09
19912431	chr2:19912431:T:C	6.31384e-37	-2.65673	0.805283	1.38344e-21	-2.70045	0.651759
19912508	chr2:19912508:A:G	5.61795e-38	-2.62525	-1.64556	1.52939e-22	-2.54481	-1.70617
19912580	chr2:19912580:T:C	6.5449e-36	-1.95771e-09	0.487076	1.64382e-20	-1.95771e-09	0.426342
19913035	chr2:19913035:C:T	1.3597e-36	-2.6458	1.56145	3.59272e-21	-2.55812	1.46376
19913327	chr2:19913327:G:T	1.64592e-36	-2.6333	1.73999	4.3584e-21	-2.53895	1.63779
19913460	chr2:19913460:A:G	5.52542e-38	-2.6508	-1.63662	1.48665e-22	-2.581	-1.69832
19915350	chr2:19915350:A:G	7.47133e-38	-2.63903	-1.34668	2.38284e-22	-2.48758	-1.31998
19915636	chr2:19915636:T:A	3.47961e-36	-1.95771e-09	-0.144691	7.39564e-21	-1.95771e-09	-0.372373
19915788	chr2:19915788:T:C	7.12498e-36	-1.55723	2.12922	6.98522e-21	-2.24783	1.81836
19915876	chr2:19915876:A:G	1.59348e-37	-2.47897	-0.749305	3.58812e-22	-2.68177	-0.716449
19916112	chr2:19916112:G:A	1.07033e-36	-1.95771e-09	-1.32364	3.30312e-21	-1.95771e-09	-1.1784
19916194	chr2:19916194:G:A	7.8752e-37	-1.95771e-09	-1.63048	2.05544e-21	-1.95771e-09	-1.65277
19916278	chr2:19916278:G:A	9.74885e-38	-2.65763	-1.062	2.60374e-22	-2.68973	-1.02917
19916535	chr2:19916535:T:C	1.01495e-37	-2.63118	-1.04817	2.00769e-22	-2.63783	-1.34104
19916771	chr2:19916771:C:T	1.74342e-37	-2.6381	-0.500247	3.32753e-22	-2.64247	-0.831148
19917763	chr2:19917763:G:A	9.65155e-37	-2.68408	1.257	2.54617e-21	-2.58828	1.14961
19918501	chr2:19918501:G:A	4.41763e-36	-2.7006	2.79459	6.91491e-21	-2.66319	2.22361
19918827	chr2:19918827:A:T	1.14389e-37	-2.07865	-1.48111	2.12023e-22	-2.41447	-1.50986
19919158	chr2:19919158:G:A	1.33851e-36	-1.95771e-09	-1.10006	3.10032e-21	-1.95771e-09	-1.24176
19919629	chr2:19919629:G:A	3.00913e-36	-1.95771e-09	-0.289958	1.07428e-20	-1.95771e-09	0.000971907
19919769	chr2:19919769:C:A	6.07841e-38	-2.70043	-1.49161	1.42804e-22	-2.70019	-1.61936
19920074	chr2:19920074:T:C	1.0118e-37	-2.20126	-1.4812	1.9569e-22	-2.49457	-1.50992
19920208	chr2:19920208:G:C	1.79053e-37	-1.71383	-1.39785	3.36398e-22	-2.07673	-1.386
19920280	chr2:19920280:C:A	8.78981e-38	-2.69525	-1.12794	2.43618e-22	-2.60419	-1.18123
19920928	chr2:19920928:C:T	6.05832e-38	-2.70051	-1.49484	1.42398e-22	-2.7006	-1.62179
19921121	chr2:19921121:G:C	4.55094e-37	-2.17886	-1.53232e-09	1.38809e-21	-2.04533	-1.53232e-09
19921850	chr2:19921850:C:A	2.70529e-37	-2.69899	-1.53232e-09	7.40067e-22	-2.67428	-1.53232e-09
19922184	chr2:19922184:A:G	1.73127e-36	-2.69979	1.85703	2.90288e-21	-2.67208	1.36452
19922853	chr2:19922853:C:T	1.15031e-36	-1.95771e-09	-1.25158	3.64479e-21	-1.95771e-09	-1.07997
19922955	chr2:19922955:G:A	9.21809e-38	-2.60321	-1.17241	2.3016e-22	-2.70005	-1.14219
19923215	chr2:19923215:T:C	3.37732e-36	-1.71036	1.53583	3.65868e-21	-2.33697	1.2608
19923255	chr2:19923255:C:T	1.95246e-37	-1.44281	-1.5823	3.48716e-22	-1.8463	-1.58046
19923314	chr2:19923314:G:A	6.47514e-38	-2.64796	-1.48085	1.44147e-22	-2.69652	-1.61367
19923409	chr2:19923409:A:T	3.00082e-37	-2.59531	-1.53232e-09	8.12828e-22	-2.5805	-1.53232e-09
19923949	chr2:19923949:G:A	9.78002e-38	-2.59195	-1.12449	2.42258e-22	-2.7006	-1.09041
19924176	chr2:19924176:T:C	9.4481e-38	-2.59622	-1.15475	2.35534e-22	-2.70047	-1.11869
19924296	chr2:19924296:G:T	1.01863e-36	-1.95771e-09	-1.37315	2.45549e-21	-1.95771e-09	-1.47494
19924338	chr2:19924338:G:T	1.76578e-36	-2.70044	1.87742	2.97665e-21	-2.66742	1.38495
19924382	chr2:19924382:G:A	1.12441e-36	-1.95771e-09	-1.27435	3.50083e-21	-1.95771e-09	-1.12026
19924488	chr2:19924488:C:T	5.23452e-38	-2.64858	-1.69293	1.35721e-22	-2.64024	-1.73018
19924673	chr2:19924673:G:C	8.90836e-38	-2.69341	-1.11638	1.72929e-22	-2.66503	-1.46311
19924844	chr2:19924844:T:C	1.08198e-37	-2.11777	-1.49763	2.03496e-22	-2.4395	-1.52587
19925096	chr2:19925096:G:A	1.83731e-36	-0.783308	-1.53232e-09	1.5445e-20	0.364024	-1.53232e-09
19925292	chr2:19925292:T:C	8.67123e-38	-2.6959	-1.14087	2.40965e-22	-2.60095	-1.19542
19925729	chr2:19925729:C:T	9.15578e-38	-2.59862	-1.18377	2.27782e-22	-2.69987	-1.15276
19926246	chr2:19926246:C:T	7.75319e-37	-1.95771e-09	-1.64609	2.08172e-21	-1.95771e-09	-1.64007
19926962	chr2:19926962:G:A	1.43995e-37	-2.6886	-0.640987	3.75869e-22	-2.62208	-0.729696
19927304	chr2:19927304:C:T	2.38434e-36	-1.95771e-09	-0.52269	5.12852e-21	-1.95771e-09	-0.738447
19928075	chr2:19928075:T:C	2.29909e-36	-1.95771e-09	-0.559099	4.99735e-21	-1.95771e-09	-0.764357
19928107	chr2:19928107:T:G	6.91667e-37	-1.95771e-09	-1.76026	1.84794e-21	-1.95771e-09	-1.75919
19928319	chr2:19928319:T:A	6.05797e-38	-2.70056	-1.49484	1.42425e-22	-2.70041	-1.62179
19928451	chr2:19928451:G:T	9.29641e-38	-2.59413	-1.17302	2.30103e-22	-2.70048	-1.14201
19928585	chr2:19928585:T:A	6.06572e-38	-2.69928	-1.49484	1.42665e-22	-2.69873	-1.62179
19928892	chr2:19928892:C:T	2.17354e-36	-1.95771e-09	-0.615253	5.49455e-21	-1.95771e-09	-0.669507
19928972	chr2:19928972:G:A	1.40464e-36	-1.95771e-09	-1.05183	3.23365e-21	-1.95771e-09	-1.19965
19929058	chr2:19929058:C:G	2.56932e-36	-1.95771e-09	-0.44797	9.06397e-21	-1.95771e-09	-0.168957
19929354	chr2:19929354:T:G	7.95333e-37	-1.95771e-09	-1.6206	2.2387e-21	-1.95771e-09	-1.56737
19930384	chr2:19930384:T:G	9.88708e-38	-2.62864	-1.07691	3.18894e-22	-2.46852	-1.04764
19930581	chr2:19930581:G:A	3.9111e-37	-2.33038	-1.53232e-09	9.47335e-22	-2.42737	-1.53232e-09
19931026	chr2:19931026:A:C	2.78075e-37	-2.67147	-1.53232e-09	7.24396e-22	-2.69568	-1.53232e-09
19931318	chr2:19931318:T:C	7.634e-38	-2.64905	-1.31512	1.63501e-22	-2.69561	-1.48859
19931423	chr2:19931423:C:A	1.29552e-36	-1.95771e-09	-1.1327	3.00946e-21	-1.95771e-09	-1.2715
19931629	chr2:19931629:T:C	7.50823e-37	-1.95771e-09	-1.6782	1.9736e-21	-1.95771e-09	-1.6934
19931911	chr2:19931911:C:T	7.88366e-38	-2.65706	-1.27493	2.45407e-22	-2.522	-1.2561
19932226	chr2:19932226:T:C	1.51756e-36	-2.66362	1.68912	3.94792e-21	-2.58742	1.58734
19932691	chr2:19932691:G:A	7.71781e-37	-1.95771e-09	-1.65066	2.02465e-21	-1.95771e-09	-1.66787
19932757	chr2:19932757:TTA:T	1.28206e-36	-1.14314	-1.53232e-09	9.74088e-21	-0.0969324	-1.53232e-09
19932837	chr2:19932837:A:G	7.72797e-37	-1.95771e-09	-1.64935	2.0751e-21	-1.95771e-09	-1.64326
19933352	chr2:19933352:A:C	1.05837e-36	-1.95771e-09	-1.33488	3.26474e-21	-1.95771e-09	-1.19008
19933460	chr2:19933460:C:T	5.21657e-38	-2.6323	-1.71264	1.35907e-22	-2.62613	-1.74292
19933585	chr2:19933585:C:T	1.08217e-37	-2.09117	-1.52406	2.00204e-22	-2.43021	-1.55147
19933712	chr2:19933712:G:C	1.50165e-36	-2.61381	1.62876	4.12948e-21	-2.49462	1.5395
19934487	chr2:19934487:C:A	9.84928e-38	-2.12995	-1.57943	1.85095e-22	-2.45475	-1.6054
19934591	chr2:19934591:C:T	2.06693e-36	-2.65586	1.99032	5.45784e-21	-2.57355	1.89734
19935789	chr2:19935789:A:T	9.35828e-38	-2.69643	-1.06409	2.10656e-22	-2.66987	-1.26092
19935977	chr2:19935977:G:A	7.06217e-38	-2.68002	-1.36201	2.25082e-22	-2.69588	-1.16868
19936199	chr2:19936199:G:A	3.21061e-35	-1.95771e-09	2.07743	1.0036e-19	-1.95771e-09	2.2355
19936496	chr2:19936496:T:C	4.39351e-37	-2.21407	-1.53232e-09	1.09783e-21	-2.27993	-1.53232e-09
19936531	chr2:19936531:G:A	7.42768e-38	-2.63427	-1.3573	2.38106e-22	-2.4774	-1.3309
19937128	chr2:19937128:T:A	2.81942e-37	-2.65766	-1.53232e-09	7.48487e-22	-2.66297	-1.53232e-09
19937485	chr2:19937485:T:C	7.00445e-37	-1.95771e-09	-1.74765	1.938e-21	-1.95771e-09	-1.71161
19938086	chr2:19938086:A:C	4.45514e-36	-1.95771e-09	0.102449	1.11988e-20	-1.95771e-09	0.0425464
19938103	chr2:19938103:T:C	7.58146e-38	-2.63067	-1.3404	2.44598e-22	-2.47024	-1.31116
19939463	chr2:19939463:T:C	7.58226e-38	-2.6099	-1.36107	1.57115e-22	-2.70049	-1.52355
19940550	chr2:19940550:T:C	2.80439e-37	-2.66301	-1.53232e-09	7.51101e-22	-2.65948	-1.53232e-09
19941062	chr2:19941062:G:T	8.86976e-37	-1.51155	-1.53232e-09	2.21394e-21	-1.57849	-1.53232e-09
19941524	chr2:19941524:T:C	7.17093e-37	-1.95771e-09	-1.72416	1.89972e-21	-1.95771e-09	-1.73156
19942031	chr2:19942031:T:C	6.95437e-38	-2.7006	-1.35681	1.56896e-22	-2.7006	-1.52484
19942148	chr2:19942148:C:T	2.47968e-36	-2.67096	2.18748	6.3809e-21	-2.60061	2.08065
19942185	chr2:19942185:TATTCAGTCCAATTTTCTCAATTAATA:T	1.53706e-36	-0.961737	-1.53232e-09	1.23333e-20	0.139035	-1.53232e-09
19942983	chr2:19942983:G:A	7.7787e-38	-2.64795	-1.29744	2.47818e-22	-2.5039	-1.26442
19943336	chr2:19943336:G:A	3.53802e-36	-1.95771e-09	-0.128045	8.79194e-21	-1.95771e-09	-0.199429
19944070	chr2:19944070:A:T	2.76765e-37	-2.6762	-1.53232e-09	7.3875e-22	-2.67606	-1.53232e-09
19944139	chr2:19944139:C:T	1.17744e-37	-2.0587	-1.47215	2.15485e-22	-2.40604	-1.50209
19944535	chr2:19944535:T:G	2.76666e-36	-1.95771e-09	-0.373969	5.94034e-21	-1.95771e-09	-0.591498
19944611	chr2:19944611:C:T	6.72807e-38	-2.65762	-1.43287	2.81835e-22	-2.46269	-1.17701
19944739	chr2:19944739:T:G	6.91954e-37	-1.95771e-09	-1.75985	1.87319e-21	-1.95771e-09	-1.74562
19946285	chr2:19946285:C:T	2.45047e-36	-1.95771e-09	-0.495331	6.18001e-21	-1.95771e-09	-0.551944
19946494	chr2:19946494:C:T	8.69093e-37	-1.95771e-09	-1.53192	2.21963e-21	-1.95771e-09	-1.57592
19946687	chr2:19946687:T:C	9.79068e-37	-1.95771e-09	-1.41276	2.48911e-21	-1.95771e-09	-1.46134
19947083	chr2:19947083:T:C	8.2548e-38	-2.6213	-1.26469	2.68678e-22	-2.45782	-1.22968
19947158	chr2:19947158:T:C	2.72729e-37	-2.69089	-1.53232e-09	7.22857e-22	-2.69781	-1.53232e-09
19947682	chr2:19947682:A:G	2.87081e-36	-1.95771e-09	-0.337015	1.0229e-20	-1.95771e-09	-0.0480359
19947996	chr2:19947996:G:A	1.45467e-36	-1.95771e-09	-1.01683	3.22801e-21	-1.95771e-09	-1.2014
19948073	chr2:19948073:G:A	3.99999e-37	-2.05137	-0.256536	5.54534e-22	-2.31755	-0.645339
19948283	chr2:19948283:G:A	1.76098e-36	-1.95771e-09	-0.82574	5.0604e-21	-1.95771e-09	-0.751818
19948390	chr2:19948390:C:G	6.98034e-37	-1.95771e-09	-1.7511	1.85287e-21	-1.95771e-09	-1.75653
19948405	chr2:19948405:T:C	7.11944e-37	-1.95771e-09	-1.73137	1.93159e-21	-1.95771e-09	-1.71492
19948716	chr2:19948716:C:T	1.22241e-37	-2.68747	-0.805905	2.65121e-22	-2.62418	-1.07665
19949004	chr2:19949004:T:G	9.72563e-38	-2.60423	-1.11779	2.43953e-22	-2.69979	-1.08425
19949377	chr2:19949377:A:T	6.97643e-37	-1.95771e-09	-1.75166	1.91697e-21	-1.95771e-09	-1.72252
19949633	chr2:19949633:C:T	1.5547e-36	-2.66751	1.71718	4.01913e-21	-2.5943	1.6121
19949656	chr2:19949656:T:C	1.51174e-36	-2.67487	1.69652	3.89052e-21	-2.6079	1.59318
19950194	chr2:19950194:CAAA:C	6.27095e-36	-1.95771e-09	0.444317	1.61291e-20	-1.95771e-09	0.407362
19950849	chr2:19950849:AAG:A	7.40065e-38	-2.64625	-1.34897	1.59188e-22	-2.69702	-1.51391
19951056	chr2:19951056:T:C	8.61001e-37	-2.70009	1.15882	1.51192e-21	-2.66927	0.709384
19951072	chr2:19951072:C:T	1.17274e-36	-1.95771e-09	-1.23227	3.00209e-21	-1.95771e-09	-1.27396
19951741	chr2:19951741:G:A	7.10549e-37	-1.95771e-09	-1.73333	1.90524e-21	-1.95771e-09	-1.72865
19951787	chr2:19951787:T:C	4.5362e-37	-2.69968	0.517571	8.49627e-22	-2.6763	0.14008
19952058	chr2:19952058:G:C	8.60036e-37	-2.6258	1.0834	1.31078e-21	-2.6858	0.583155
19952074	chr2:19952074:G:A	1.13224e-37	-1.99406	-1.57594	2.05417e-22	-2.35814	-1.59784
19952110	chr2:19952110:A:G	3.36877e-37	-2.68723	0.207585	7.56384e-22	-2.62915	-0.0233222
19952355	chr2:19952355:C:T	6.80571e-38	-2.64697	-1.43205	2.88972e-22	-2.43859	-1.1761
19952785	chr2:19952785:T:TC	7.12393e-37	-1.95771e-09	-1.73074	1.88858e-21	-1.95771e-09	-1.73744
19952973	chr2:19952973:G:C	7.01649e-37	-1.95771e-09	-1.74593	1.92954e-21	-1.95771e-09	-1.71598
19953138	chr2:19953138:C:T	6.90768e-37	-1.95771e-09	-1.76156	1.84397e-21	-1.95771e-09	-1.76134
19953800	chr2:19953800:T:G	7.38883e-37	-1.95771e-09	-1.69423	2.10829e-21	-1.95771e-09	-1.62739
19954032	chr2:19954032:T:C	2.19881e-36	-1.95771e-09	-0.603694	7.69904e-21	-1.95771e-09	-0.332168
19954490	chr2:19954490:C:T	7.18244e-37	-1.95771e-09	-1.72256	1.9022e-21	-1.95771e-09	-1.73025
19954712	chr2:19954712:T:C	6.74429e-38	-2.65604	-1.43205	2.83129e-22	-2.45902	-1.1761
19954972	chr2:19954972:G:A	3.40827e-37	-2.46799	-1.53232e-09	8.73684e-22	-2.5083	-1.53232e-09
19955066	chr2:19955066:C:T	1.55442e-36	-1.95771e-09	-0.950509	4.56307e-21	-1.95771e-09	-0.855269
19955198	chr2:19955198:C:T	6.46134e-38	-2.58721	-1.54373	2.32704e-22	-2.35704	-1.47421
19955352	chr2:19955352:T:A	9.86864e-38	-2.59939	-1.10803	2.45951e-22	-2.70008	-1.07581
19955592	chr2:19955592:CACAA:C	2.71883e-37	-2.69399	-1.53232e-09	7.22511e-22	-2.69829	-1.53232e-09
19955773	chr2:19955773:G:A	1.24488e-37	-2.69048	-0.784679	2.67033e-22	-2.63387	-1.05977
19955784	chr2:19955784:A:T	7.89205e-38	-2.64751	-1.28341	2.51163e-22	-2.50196	-1.25296
19955866	chr2:19955866:CA:C	1.17261e-36	-1.23238	-1.53232e-09	3.8048e-21	-1.037	-1.53232e-09
19956821	chr2:19956821:G:A	8.71188e-38	-2.59115	-1.24094	2.15182e-22	-2.70024	-1.20929
19957437	chr2:19957437:T:A	9.68103e-37	-1.95771e-09	-1.42403	2.94884e-21	-1.95771e-09	-1.29185
19957438	chr2:19957438:C:T	4.77442e-38	-2.6742	-1.75931	1.27949e-22	-2.67974	-1.74965
19957686	chr2:19957686:G:T	1.09969e-36	-1.95771e-09	-1.29659	3.40444e-21	-1.95771e-09	-1.14818
19957734	chr2:19957734:G:C	8.05775e-38	-2.61977	-1.29037	2.62369e-22	-2.45033	-1.26094
19958384	chr2:19958384:ACCATTT:A	1.12656e-37	-2.63026	-0.944764	2.29754e-22	-2.63499	-1.20902
19958703	chr2:19958703:A:C	7.34739e-38	-2.69855	-1.30389	2.95141e-22	-2.54849	-1.04508
19959247	chr2:19959247:AAAAC:A	1.25075e-37	-1.96173	-1.50872	2.22811e-22	-2.33798	-1.53672
19959280	chr2:19959280:C:G	9.25631e-38	-2.69025	-1.08123	2.50783e-22	-2.61785	-1.13858
19959578	chr2:19959578:G:A	1.34651e-36	-2.6528	1.5587	3.51099e-21	-2.57007	1.4527
19959954	chr2:19959954:T:C	2.89562e-37	-2.631	-1.53232e-09	7.56703e-22	-2.65205	-1.53232e-09
19960146	chr2:19960146:T:C	9.70284e-37	-2.69951	1.27773	1.72397e-21	-2.64804	0.819411
19960317	chr2:19960317:T:C	1.25835e-36	-1.16181	-1.53232e-09	2.3695e-21	-1.51058	-1.53232e-09
19960448	chr2:19960448:G:A	7.02943e-38	-2.63788	-1.40879	2.24255e-22	-2.48239	-1.38584
19960489	chr2:19960489:G:C	1.28931e-36	-2.66411	1.52661	3.34568e-21	-2.58986	1.42427
19961737	chr2:19961737:A:C	1.77745e-36	-1.95771e-09	-0.816432	3.99159e-21	-1.95771e-09	-0.989075
19961906	chr2:19961906:G:A	1.22878e-36	-1.95771e-09	-1.18559	2.91442e-21	-1.95771e-09	-1.30359
19962091	chr2:19962091:T:G	8.09013e-38	-2.68532	-1.22081	2.17213e-22	-2.63069	-1.26945
19962121	chr2:19962121:T:C	2.28907e-35	-1.95771e-09	1.73912	7.10508e-20	-1.95771e-09	1.89013
19963349	chr2:19963349:C:T	1.12877e-37	-2.0819	-1.49117	2.08281e-22	-2.42192	-1.52021
19963784	chr2:19963784:G:A	7.79401e-37	-1.95771e-09	-1.64084	2.06007e-21	-1.95771e-09	-1.65052
19964118	chr2:19964118:A:G	2.03747e-36	-1.95771e-09	-0.6799	4.60398e-21	-1.95771e-09	-0.846343
19964530	chr2:19964530:C:T	6.74545e-38	-2.65732	-1.43059	2.83082e-22	-2.46214	-1.17314
19964558	chr2:19964558:T:A	3.6885e-37	-2.38897	-1.53232e-09	9.46537e-22	-2.42821	-1.53232e-09
19964823	chr2:19964823:C:A	1.097e-37	-2.68578	-0.915839	2.87534e-22	-2.63009	-0.989592
19964922	chr2:19964922:T:C	8.04325e-38	-2.6356	-1.27634	2.58475e-22	-2.48001	-1.24621
19965883	chr2:19965883:G:C	1.22002e-36	-1.19274	-1.53232e-09	3.98451e-21	-0.990851	-1.53232e-09
19966450	chr2:19966450:T:C	9.98048e-37	-1.95771e-09	-1.39356	3.06084e-21	-1.95771e-09	-1.25458
19966829	chr2:19966829:C:T	7.78161e-37	-1.95771e-09	-1.64243	2.0482e-21	-1.95771e-09	-1.6563
19967204	chr2:19967204:A:G	9.15031e-38	-2.69043	-1.09256	2.46654e-22	-2.61826	-1.15478
19967240	chr2:19967240:G:A	5.14235e-38	-2.59812	-1.76116	1.75198e-22	-2.36223	-1.75287
19967530	chr2:19967530:C:T	3.28243e-37	-2.50561	-1.53232e-09	7.43486e-22	-2.66967	-1.53232e-09
19967637	chr2:19967637:T:C	8.02653e-38	-2.69269	-1.22134	2.20815e-22	-2.61319	-1.2705
19968205	chr2:19968205:G:T	4.76148e-38	-2.68853	-1.74769	1.28385e-22	-2.66455	-1.76143
19968922	chr2:19968922:G:A	8.97685e-37	-1.95771e-09	-1.49955	2.328e-21	-1.95771e-09	-1.52825
19968992	chr2:19968992:G:A	1.08343e-37	-2.69408	-0.919984	2.26595e-22	-2.69981	-1.15805
19969178	chr2:19969178:G:C	9.78409e-38	-2.68939	-1.02664	2.61396e-22	-2.62173	-1.09325
19969371	chr2:19969371:T:A	9.54808e-38	-2.69528	-1.04516	2.05235e-22	-2.69935	-1.25751
19971059	chr2:19971059:CAG:C	7.39531e-37	-2.66857	0.975223	2.15783e-21	-2.57052	0.966363
19971211	chr2:19971211:T:C	2.29333e-36	-0.561606	-1.53232e-09	1.51202e-21	-1.95982	-1.53232e-09
19972226	chr2:19972226:A:G	9.32147e-38	-2.61249	-1.15197	3.05193e-22	-2.44004	-1.12003
19972247	chr2:19972247:A:T	3.86479e-36	-1.95771e-09	-0.039704	9.52869e-21	-1.95771e-09	-0.118957
19972479	chr2:19972479:A:G	9.97906e-37	-1.95771e-09	-1.39371	2.52864e-21	-1.95771e-09	-1.44558
19972793	chr2:19972793:C:T	9.77673e-38	-2.69541	-1.02136	2.66337e-22	-2.61183	-1.08443
19972924	chr2:19972924:C:A	1.19833e-37	-2.02978	-1.48348	2.19224e-22	-2.3774	-1.51353
19973114	chr2:19973114:C:T	1.83363e-37	-1.86583	-1.22207	3.6469e-22	-2.16264	-1.21934
19973494	chr2:19973494:A:C	5.21825e-38	-2.60914	-1.73548	1.30298e-22	-2.69974	-1.71146
19973812	chr2:19973812:T:G	3.87188e-36	-1.95771e-09	-0.0378698	9.5465e-21	-1.95771e-09	-0.11709
19973964	chr2:19973964:TGGA:T	1.16693e-36	-1.95771e-09	-1.23724	3.65029e-21	-1.95771e-09	-1.07846
19974133	chr2:19974133:G:A	8.99873e-38	-2.64209	-1.1576	1.92774e-22	-2.66184	-1.35766
19974149	chr2:19974149:G:A	3.44782e-36	-1.95771e-09	-0.153868	1.23553e-20	-1.95771e-09	0.140821
19974363	chr2:19974363:C:T	7.00333e-37	-1.95771e-09	-1.74781	1.92388e-21	-1.95771e-09	-1.71892
19975141	chr2:19975141:A:G	5.16457e-38	-2.59377	-1.76119	1.77103e-22	-2.35167	-1.75262
19975423	chr2:19975423:T:C	1.90548e-36	-1.95771e-09	-0.746875	4.45425e-21	-1.95771e-09	-0.879406
19975551	chr2:19975551:G:A	5.03683e-37	-2.69179	0.614375	1.31917e-21	-2.61038	0.514117
19976391	chr2:19976391:C:T	1.47586e-36	-1.95771e-09	-1.00237	3.26924e-21	-1.95771e-09	-1.18871
19976766	chr2:19976766:T:C	7.52898e-38	-2.69822	-1.2798	2.15191e-22	-2.58721	-1.32228
19977690	chr2:19977690:T:C	3.86124e-37	-2.34321	-1.53232e-09	1.01033e-21	-2.36299	-1.53232e-09
19978054	chr2:19978054:C:T	4.29519e-37	-2.68625	0.449546	1.05359e-21	-2.62809	0.307025
19978057	chr2:19978057:T:C	9.73459e-38	-2.69974	-1.02135	2.46538e-22	-2.63819	-1.13531
19978325	chr2:19978325:C:G	8.41468e-38	-2.69639	-1.17041	1.8963e-22	-2.67027	-1.36567
19979459	chr2:19979459:C:T	6.93752e-38	-2.64928	-1.41056	2.97937e-22	-2.44009	-1.14405
19980203	chr2:19980203:A:G	9.87695e-38	-2.57065	-1.13593	2.3827e-22	-2.70009	-1.10752
19980265	chr2:19980265:GAACA:G	6.19889e-37	-1.86982	-1.53232e-09	1.2527e-21	-2.14796	-1.53232e-09
19980375	chr2:19980375:G:C	6.04418e-37	-2.68577	0.790667	1.59561e-21	-2.59108	0.685069
19981056	chr2:19981056:G:A	7.00599e-37	-1.95771e-09	-1.74743	1.85746e-21	-1.95771e-09	-1.75405
19981317	chr2:19981317:T:A	1.19455e-36	-2.69879	1.48494	1.94679e-21	-2.67471	0.967632
19981498	chr2:19981498:T:C	1.26364e-35	-1.95771e-09	1.14497	3.07764e-20	-1.95771e-09	1.05348
19982174	chr2:19982174:G:T	1.2507e-36	-1.95771e-09	-1.16791	2.91285e-21	-1.95771e-09	-1.30413
19982930	chr2:19982930:A:G	1.1367e-37	-2.07616	-1.4899	2.10926e-22	-2.41078	-1.51874
19983033	chr2:19983033:T:C	1.09631e-37	-2.69043	-0.911812	2.91963e-22	-2.61902	-0.985371
19983541	chr2:19983541:T:A	1.47885e-36	-1.95771e-09	-1.00034	3.75417e-21	-1.95771e-09	-1.0504
19983961	chr2:19983961:C:T	7.02438e-37	-1.95771e-09	-1.74481	1.86002e-21	-1.95771e-09	-1.75268
19984053	chr2:19984053:ACACC:A	1.83862e-37	-2.66776	-0.417423	4.57108e-22	-2.66061	-0.495491
19984326	chr2:19984326:A:G	5.20217e-38	-2.62413	-1.72357	1.3691e-22	-2.61228	-1.74941
19984558	chr2:19984558:T:C	1.44874e-36	-1.95771e-09	-1.02092	3.21505e-21	-1.95771e-09	-1.20542
19984791	chr2:19984791:T:C	1.11909e-36	-1.95771e-09	-1.27909	2.8051e-21	-1.95771e-09	-1.34183
19985610	chr2:19985610:G:A	9.48946e-38	-2.56855	-1.17804	2.28898e-22	-2.70014	-1.1476
19985758	chr2:19985758:G:A	7.55032e-37	-1.95771e-09	-1.67261	1.98423e-21	-1.95771e-09	-1.68803
19986439	chr2:19986439:G:C	5.27444e-38	-2.63296	-1.70095	1.66011e-22	-2.42233	-1.74664
19986707	chr2:19986707:T:TCC	1.1403e-37	-2.07403	-1.48887	2.10962e-22	-2.4115	-1.51784
19986747	chr2:19986747:C:T	7.68732e-37	-1.95771e-09	-1.65462	2.06357e-21	-1.95771e-09	-1.64883
19986917	chr2:19986917:GATT:G	7.26177e-37	-1.95771e-09	-1.71157	1.92054e-21	-1.95771e-09	-1.72066
19986921	chr2:19986921:T:C	7.26117e-37	-1.95771e-09	-1.71165	1.92045e-21	-1.95771e-09	-1.7207
19987051	chr2:19987051:C:T	1.13074e-37	-2.06738	-1.50394	2.08855e-22	-2.40769	-1.53169
19987599	chr2:19987599:A:G	1.08974e-37	-2.6813	-0.926953	2.81484e-22	-2.63885	-1.0021
19988459	chr2:19988459:G:C	1.88285e-36	-1.95771e-09	-0.758823	4.26803e-21	-1.95771e-09	-0.922113
19989004	chr2:19989004:C:T	1.7164e-36	-2.66018	1.8088	4.46738e-21	-2.58219	1.70573
19989254	chr2:19989254:T:C	6.60351e-38	-2.68677	-1.42241	2.64706e-22	-2.5401	-1.1623
19989328	chr2:19989328:C:T	4.85767e-38	-2.67666	-1.73956	1.2654e-22	-2.68078	-1.75969
19989518	chr2:19989518:A:G	1.03362e-37	-2.14537	-1.51576	1.9603e-22	-2.45933	-1.54342
19989537	chr2:19989537:T:C	1.00319e-37	-2.14965	-1.54136	1.90835e-22	-2.46144	-1.56817
19990220	chr2:19990220:G:T	7.21374e-37	-1.95771e-09	-1.71821	1.90948e-21	-1.95771e-09	-1.72643
19990222	chr2:19990222:T:C	7.40076e-37	-1.95771e-09	-1.69261	1.9401e-21	-1.95771e-09	-1.71053
19990398	chr2:19990398:C:A	2.81208e-37	-2.66027	-1.53232e-09	7.7536e-22	-2.62769	-1.53232e-09
19990571	chr2:19990571:A:G	1.14267e-37	-2.04888	-1.51195	2.10185e-22	-2.39279	-1.54025
19991489	chr2:19991489:C:G	1.17306e-37	-2.6966	-0.837988	2.44241e-22	-2.69907	-1.08379
19991492	chr2:19991492:T:C	6.97994e-37	-1.95771e-09	-1.75116	1.8528e-21	-1.95771e-09	-1.75657
19991671	chr2:19991671:T:C	7.35992e-38	-2.64957	-1.35116	1.63692e-22	-2.67121	-1.51182
19991873	chr2:19991873:T:C	1.07319e-37	-2.02477	-1.59879	1.98181e-22	-2.36989	-1.62195
19992935	chr2:19992935:G:A	1.00534e-37	-2.68953	-0.99934	2.66707e-22	-2.6249	-1.06997
19993170	chr2:19993170:G:A	1.18442e-36	-2.6486	1.42624	3.10672e-21	-2.5695	1.32981
19994065	chr2:19994065:A:G	2.2807e-37	-1.15695	-1.71276	3.42147e-22	-1.71562	-1.73016
19994275	chr2:19994275:G:C	1.02002e-37	-2.69268	-0.981699	2.7373e-22	-2.6164	-1.05248
19994837	chr2:19994837:C:T	1.01984e-37	-2.68644	-0.98811	2.67424e-22	-2.63287	-1.05931
19995743	chr2:19995743:A:G	2.03135e-36	-1.95771e-09	-0.682908	6.94808e-21	-1.95771e-09	-0.434799
19996650	chr2:19996650:T:C	4.55861e-36	-1.95771e-09	0.125408	1.11638e-20	-1.95771e-09	0.03941
19996662	chr2:19996662:A:C	7.00516e-37	-1.95771e-09	-1.74755	1.85728e-21	-1.95771e-09	-1.75415
19997615	chr2:19997615:T:G	1.07222e-37	-2.06683	-1.55763	1.98945e-22	-2.41159	-1.5764
19998090	chr2:19998090:A:T	5.15475e-38	-2.70012	-1.65674	1.75048e-22	-2.63071	-1.48525
19998305	chr2:19998305:G:A	5.13302e-38	-2.64985	-1.71124	1.25993e-22	-2.69665	-1.74814
19998709	chr2:19998709:T:A	6.9126e-37	-1.95771e-09	-1.76085	1.84417e-21	-1.95771e-09	-1.76123
19998741	chr2:19998741:A:G	6.03185e-38	-2.56777	-1.63196	1.42318e-22	-2.70047	-1.62248
19999131	chr2:19999131:A:T	1.21864e-36	-1.95771e-09	-1.19388	2.92364e-21	-1.95771e-09	-1.30044
19999328	chr2:19999328:A:G	9.7123e-38	-2.03433	-1.68906	1.80644e-22	-2.38798	-1.69651
19999353	chr2:19999353:C:T	3.79379e-36	-0.0582461	-1.53232e-09	2.23181e-21	-1.57045	-1.53232e-09
20000186	chr2:20000186:A:G	1.24814e-36	-1.95771e-09	-1.16995	2.88676e-21	-1.95771e-09	-1.31313
20001461	chr2:20001461:A:G	1.0158e-36	-1.95771e-09	-1.37593	2.30203e-21	-1.95771e-09	-1.53947
20001697	chr2:20001697:G:A	4.65646e-38	-2.69722	-1.76131	1.28909e-22	-2.70045	-1.72146
20002713	chr2:20002713:T:C	5.11797e-38	-2.66184	-1.70218	1.27084e-22	-2.6922	-1.74396
20002773	chr2:20002773:TA:T	2.62543e-35	-1.95771e-09	1.87622	6.29445e-20	-1.95771e-09	1.76899
20002774	chr2:20002774:A:T	1.38889e-35	-1.95771e-09	1.23948	3.38799e-20	-1.95771e-09	1.14956
20003169	chr2:20003169:G:A	7.27158e-37	-1.71022	-1.53232e-09	1.81926e-21	-1.77483	-1.53232e-09
20003439	chr2:20003439:T:C	1.82638e-36	-1.95771e-09	-0.789276	4.39212e-21	-1.95771e-09	-0.893451
20004137	chr2:20004137:C:T	8.50366e-38	-2.62478	-1.23151	1.92306e-22	-2.62265	-1.39928
20004293	chr2:20004293:C:T	5.22699e-38	-2.58569	-1.75726	1.24679e-22	-2.6969	-1.75838
20004693	chr2:20004693:T:C	1.43157e-36	-1.03284	-1.53232e-09	3.58079e-21	-1.09768	-1.53232e-09
20005245	chr2:20005245:C:T	2.98608e-37	-2.60023	-1.53232e-09	7.23572e-22	-2.69682	-1.53232e-09
20005289	chr2:20005289:C:T	4.68951e-37	-2.6982	0.54933	9.53842e-22	-2.68038	0.259857
20005309	chr2:20005309:A:T	6.91121e-37	-1.95771e-09	-1.76105	1.84361e-21	-1.95771e-09	-1.76154
20005506	chr2:20005506:A:G	2.36386e-36	-1.95771e-09	-0.531316	7.10289e-21	-1.95771e-09	-0.412763
20005591	chr2:20005591:C:T	4.09145e-37	-2.2853	-1.53232e-09	1.02145e-21	-2.35204	-1.53232e-09
20005780	chr2:20005780:C:T	2.72846e-37	-2.69046	-1.53232e-09	7.27735e-22	-2.69108	-1.53232e-09
20005919	chr2:20005919:C:T	6.00829e-38	-2.67387	-1.52977	1.60974e-22	-2.66577	-1.534
20006087	chr2:20006087:G:A	5.46459e-38	-2.66573	-1.63276	1.4418e-22	-2.67371	-1.63625
20006654	chr2:20006654:T:C	4.786e-38	-2.69046	-1.74063	1.49593e-22	-2.53804	-1.73506
20006710	chr2:20006710:T:TG	8.94374e-38	-2.18056	-1.62526	2.48299e-22	-2.08491	-1.68147
20006781	chr2:20006781:C:T	1.46853e-37	-2.68068	-0.629254	2.86212e-22	-2.62717	-0.997115
20007035	chr2:20007035:C:T	8.58645e-38	-2.64071	-1.20589	2.20381e-22	-2.657	-1.22867
20007138	chr2:20007138:A:G	7.99338e-38	-2.18317	-1.735	1.56386e-22	-2.46924	-1.75945
20007250	chr2:20007250:G:A	7.87091e-37	-1.95771e-09	-1.63102	2.08495e-21	-1.95771e-09	-1.63852
20007515	chr2:20007515:G:GC	5.8555e-38	-2.47342	-1.75598	1.30458e-22	-2.65785	-1.75212
20007858	chr2:20007858:G:A	7.38219e-38	-2.53394	-1.46377	1.60811e-22	-2.69817	-1.50262
20008026	chr2:20008026:A:C	2.9235e-36	-1.95771e-09	-0.318828	6.74023e-21	-1.95771e-09	-0.46517
20008492	chr2:20008492:G:A	7.05681e-37	-1.95771e-09	-1.7402	1.89505e-21	-1.95771e-09	-1.73402
20008651	chr2:20008651:G:A	4.96524e-38	-2.6922	-1.70212	1.38852e-22	-2.61615	-1.73146
20009334	chr2:20009334:A:G	9.09778e-38	-2.18016	-1.60859	2.36228e-22	-2.29476	-1.52146
20009857	chr2:20009857:T:C	4.65736e-38	-2.69874	-1.75959	1.32698e-22	-2.6325	-1.76044
20010270	chr2:20010270:A:C	1.85235e-36	-1.95771e-09	-0.775156	4.06388e-21	-1.95771e-09	-0.971127
20010362	chr2:20010362:T:C	6.90898e-37	-1.95771e-09	-1.76137	1.84453e-21	-1.95771e-09	-1.76104
20011532	chr2:20011532:G:T	7.78779e-38	-2.46453	-1.47969	2.24245e-22	-2.50215	-1.36613
20012570	chr2:20012570:A:C	7.03575e-37	-1.95771e-09	-1.74319	1.95368e-21	-1.95771e-09	-1.70355
20012886	chr2:20012886:A:G	4.72815e-38	-2.69684	-1.74641	1.34077e-22	-2.63139	-1.75121
20012939	chr2:20012939:CA:C	6.00746e-38	-2.69868	-1.5051	1.71152e-22	-2.6662	-1.47227
20013181	chr2:20013181:G:A	6.09497e-38	-2.69801	-1.4913	1.73396e-22	-2.66786	-1.45758
20013365	chr2:20013365:C:T	2.06494e-36	-1.95771e-09	-0.666511	5.04732e-21	-1.95771e-09	-0.754407
20013693	chr2:20013693:A:G	3.06856e-36	-1.95771e-09	-0.270404	7.23188e-21	-1.95771e-09	-0.394765
20014106	chr2:20014106:T:C	1.17806e-37	-2.70056	-0.829772	2.73254e-22	-2.6941	-0.976518
20014364	chr2:20014364:G:C	2.49151e-36	-1.95771e-09	-0.47872	5.93894e-21	-1.95771e-09	-0.591733
20015119	chr2:20015119:G:A	5.77496e-38	-2.69893	-1.54432	1.4705e-22	-2.64784	-1.64241
20015720	chr2:20015720:C:T	1.01878e-37	-2.62767	-1.04792	1.846e-22	-2.69235	-1.37048
20016218	chr2:20016218:G:A	9.01657e-38	-2.48933	-1.30838	1.977e-22	-2.66746	-1.32681
20016400	chr2:20016400:A:G	6.96119e-37	-1.95771e-09	-1.75385	1.8508e-21	-1.95771e-09	-1.75765
20016443	chr2:20016443:C:T	8.51565e-38	-2.59914	-1.25574	1.58445e-22	-2.68334	-1.53227
20016748	chr2:20016748:T:C	6.65615e-38	-2.68103	-1.42021	1.40829e-22	-2.69737	-1.6361
20016808	chr2:20016808:T:C	1.90409e-37	-2.15937	-0.89082	2.47924e-22	-2.46902	-1.29888
20017177	chr2:20017177:G:A	1.24946e-37	-1.7427	-1.72879	2.40559e-22	-2.14251	-1.65554
20017217	chr2:20017217:T:C	3.50516e-37	-2.70058	0.260624	1.11662e-21	-2.58304	0.320077
20017419	chr2:20017419:G:A	4.45747e-37	-2.01606	-0.183551	5.28651e-22	-2.32937	-0.681323
20017566	chr2:20017566:CTT:C	6.91634e-37	-1.95771e-09	-1.76031	1.84357e-21	-1.95771e-09	-1.76156
20018310	chr2:20018310:T:C	2.70326e-37	-2.69974	-1.53232e-09	7.22076e-22	-2.69889	-1.53232e-09
20018313	chr2:20018313:A:G	2.7019e-37	-2.70024	-1.53232e-09	7.20882e-22	-2.70054	-1.53232e-09
20018321	chr2:20018321:C:T	2.70394e-37	-2.69949	-1.53232e-09	7.21105e-22	-2.70024	-1.53232e-09
20018377	chr2:20018377:T:C	8.73293e-38	-2.12153	-1.70815	2.31645e-22	-2.10643	-1.72938
20018380	chr2:20018380:G:A	1.1463e-36	-2.09285	0.837777	1.49214e-21	-2.4524	0.479352
20018897	chr2:20018897:G:T	5.26397e-37	-2.69354	0.660228	2.26194e-21	-2.60854	1.0515
20019478	chr2:20019478:G:A	9.61342e-38	-2.02611	-1.70751	2.00605e-22	-2.35804	-1.62164
20019608	chr2:20019608:A:G	4.95756e-37	-2.69355	0.600271	2.12064e-21	-2.60936	0.987816
20019763	chr2:20019763:C:T	2.51375e-36	-1.95771e-09	-0.469837	7.99893e-21	-1.95771e-09	-0.293957
20019868	chr2:20019868:G:A	6.909e-37	-1.95771e-09	-1.76137	1.84563e-21	-1.95771e-09	-1.76044
20019883	chr2:20019883:G:GGA	1.9388e-37	-1.9866	-1.04553	3.64583e-22	-2.26063	-1.12164
20020525	chr2:20020525:C:T	9.97592e-38	-1.99502	-1.70158	2.06896e-22	-2.33653	-1.61228
20020578	chr2:20020578:G:A	8.6986e-38	-2.12308	-1.71054	2.29966e-22	-2.10962	-1.73347
20021318	chr2:20021318:A:G	2.87474e-37	-2.69725	0.0590147	6.52779e-22	-2.54486	-0.254919
20022115	chr2:20022115:A:G	6.26499e-38	-2.55638	-1.60542	1.89885e-22	-2.35015	-1.68445
20022153	chr2:20022153:G:A	1.49028e-36	-1.95771e-09	-0.992648	3.35467e-21	-1.95771e-09	-1.16291
20022371	chr2:20022371:C:T	6.92083e-37	-1.95771e-09	-1.75966	1.84387e-21	-1.95771e-09	-1.7614
20022572	chr2:20022572:G:A	9.26426e-38	-2.50491	-1.26571	1.98548e-22	-2.50396	-1.48603
20022841	chr2:20022841:T:A	7.39657e-37	-1.95771e-09	-1.69318	1.98072e-21	-1.95771e-09	-1.68981
20022925	chr2:20022925:C:T	2.8457e-37	-2.64839	-1.53232e-09	7.58326e-22	-2.64991	-1.53232e-09
20023173	chr2:20023173:G:C	1.44974e-36	-1.95771e-09	-1.02023	3.28095e-21	-1.95771e-09	-1.18513
20023229	chr2:20023229:T:C	1.03742e-37	-1.97938	-1.67808	2.21971e-22	-2.29302	-1.58545
20023390	chr2:20023390:G:A	5.61569e-38	-2.527	-1.74421	1.62455e-22	-2.43	-1.76062
20024129	chr2:20024129:T:C	1.9092e-37	-2.00014	-1.04737	3.59852e-22	-2.27068	-1.12465
20024136	chr2:20024136:T:C	5.45387e-38	-2.55088	-1.74958	1.58204e-22	-2.45827	-1.75886
20024166	chr2:20024166:C:A	6.76002e-38	-2.60464	-1.48112	1.9492e-22	-2.6179	-1.39053
20024188	chr2:20024188:G:A	4.91563e-37	-2.00909	-0.0926907	5.56006e-22	-2.32992	-0.630318
20024189	chr2:20024189:A:C	4.84937e-37	-2.02266	-0.0926907	5.50473e-22	-2.33992	-0.630318
20024532	chr2:20024532:C:T	3.045e-37	-2.50753	-0.0731669	8.62102e-22	-2.69458	0.172931
20024763	chr2:20024763:C:T	5.59255e-38	-2.52605	-1.7493	1.63677e-22	-2.42462	-1.75851
20025095	chr2:20025095:G:T	2.1008e-37	-1.55762	-1.39426	3.49446e-22	-2.04153	-1.38314
20025126	chr2:20025126:C:G	5.29262e-38	-2.57005	-1.76042	1.5679e-22	-2.48194	-1.74417
20025444	chr2:20025444:G:A	2.98419e-37	-2.69554	0.0946737	7.85758e-22	-2.46125	-0.15312
20025920	chr2:20025920:C:T	2.53112e-37	-2.55845	-0.207089	4.16402e-22	-2.66531	-0.584056
20025965	chr2:20025965:A:C	5.19426e-38	-2.58826	-1.76097	1.53287e-22	-2.50672	-1.74199
20025967	chr2:20025967:T:C	1.44198e-37	-2.52505	-0.803131	4.21434e-22	-2.57834	-0.65902
20026642	chr2:20026642:C:T	9.95901e-38	-2.04966	-1.64864	1.91531e-22	-2.32501	-1.70096
20026707	chr2:20026707:T:G	2.748e-37	-2.70039	0.0170725	6.72375e-22	-2.4954	-0.274804
20026835	chr2:20026835:C:T	8.63305e-38	-2.20241	-1.63877	1.71581e-22	-2.44199	-1.69397
20026977	chr2:20026977:G:C	1.81735e-37	-1.57738	-1.51944	2.89788e-22	-2.03276	-1.5791
20027430	chr2:20027430:GCA:G	9.65849e-38	-2.01963	-1.70932	2.00332e-22	-2.35577	-1.62527
20027437	chr2:20027437:A:G	8.96925e-38	-2.11467	-1.68831	2.35464e-22	-2.10437	-1.71509
20027443	chr2:20027443:T:C	7.08322e-37	-1.95771e-09	-1.73647	1.88572e-21	-1.95771e-09	-1.73896
20027497	chr2:20027497:G:A	2.38302e-37	-2.58132	-0.244508	3.99044e-22	-2.67742	-0.614533
20027607	chr2:20027607:G:A	6.41528e-38	-2.63643	-1.50167	1.84611e-22	-2.64319	-1.41958
20028492	chr2:20028492:T:C	1.18632e-36	-2.13365	0.912893	1.57954e-21	-2.47713	0.561004
20028626	chr2:20028626:C:T	9.67461e-38	-2.04995	-1.67733	2.05506e-22	-2.37714	-1.57841
20028820	chr2:20028820:G:C	1.81608e-37	-2.02056	-1.07696	3.44173e-22	-2.29232	-1.14756
20028840	chr2:20028840:A:G	9.84342e-38	-2.02749	-1.68249	2.07166e-22	-2.36128	-1.58622
20028901	chr2:20028901:C:T	9.91064e-38	-2.00087	-1.7023	2.05861e-22	-2.34041	-1.61341
20029144	chr2:20029144:C:T	7.70758e-37	-1.95771e-09	-1.65199	2.08424e-21	-1.95771e-09	-1.63886
20030372	chr2:20030372:T:G	2.53029e-37	-2.58224	-0.183618	4.23278e-22	-2.67687	-0.556116
20030393	chr2:20030393:G:T	3.02164e-37	-2.5884	-1.53232e-09	7.74401e-22	-2.62893	-1.53232e-09
20030395	chr2:20030395:G:C	5.16367e-37	-2.00016	-0.0523839	5.8095e-22	-2.32114	-0.595216
20030695	chr2:20030695:A:C	1.29213e-36	-1.95771e-09	-1.13532	2.94071e-21	-1.95771e-09	-1.29461
20030770	chr2:20030770:T:A	2.88112e-37	-2.53625	-0.0997649	4.66014e-22	-2.65509	-0.481712
20030869	chr2:20030869:T:C	2.29178e-37	-2.61062	-0.254245	3.91701e-22	-2.68743	-0.623094
20031537	chr2:20031537:A:T	8.20681e-37	-1.58923	-1.53232e-09	2.06434e-21	-1.64845	-1.53232e-09
20031587	chr2:20031587:C:T	2.94444e-37	-2.56518	-0.0491004	4.80148e-22	-2.6692	-0.437728
20031761	chr2:20031761:A:G	2.3489e-37	-2.57029	-0.269958	3.93426e-22	-2.67186	-0.634265
20032526	chr2:20032526:C:T	2.60724e-37	-2.56839	-0.167518	4.30312e-22	-2.66958	-0.546933
20032875	chr2:20032875:G:A	7.61337e-37	-1.95771e-09	-1.66429	1.99857e-21	-1.95771e-09	-1.68083
20033374	chr2:20033374:T:C	1.8581e-37	-2.6567	-0.417946	3.31085e-22	-2.69635	-0.782294
20033584	chr2:20033584:G:A	6.08245e-38	-2.4392	-1.75217	1.47441e-22	-2.56443	-1.72316
20033677	chr2:20033677:G:A	1.35861e-36	-1.95771e-09	-1.08515	3.09196e-21	-1.95771e-09	-1.24446
20033812	chr2:20033812:A:G	2.06337e-37	-2.65708	-0.312775	3.6184e-22	-2.69649	-0.693329
20033946	chr2:20033946:C:T	1.09016e-37	-2.64469	-0.963176	2.19475e-22	-2.64173	-1.24806
20034168	chr2:20034168:C:T	1.14511e-37	-2.53187	-1.02683	3.3456e-22	-2.2873	-1.18091
20034762	chr2:20034762:C:T	2.10703e-37	-2.6993	-0.249614	4.97237e-22	-2.53978	-0.532169
20034962	chr2:20034962:C:T	2.90156e-37	-2.62895	-1.53232e-09	7.23013e-22	-2.69759	-1.53232e-09
20035348	chr2:20035348:T:C	1.72205e-37	-1.96337	-1.18731	3.26471e-22	-2.23755	-1.25513
20035874	chr2:20035874:CAAG:C	6.09e-38	-2.64778	-1.54235	1.7442e-22	-2.65559	-1.46396
20036156	chr2:20036156:A:G	1.87995e-36	-2.67386	1.91349	5.78188e-21	-2.66377	2.04524
20036232	chr2:20036232:T:TC	8.2578e-37	-2.67608	1.09304	3.31065e-21	-2.65892	1.4828
20036569	chr2:20036569:T:C	2.46567e-37	-2.55752	-0.234212	4.52184e-22	-2.48919	-0.677741
20037963	chr2:20037963:T:C	7.13553e-38	-2.68376	-1.34793	1.72511e-22	-2.70043	-1.43013
20037964	chr2:20037964:G:A	2.50065e-37	-2.70038	-0.0772651	6.06719e-22	-2.68773	-0.185229
20038100	chr2:20038100:G:A	2.60107e-36	-0.966211	0.530524	2.54857e-21	-1.91478	0.477046
20038117	chr2:20038117:T:C	3.03477e-37	-2.58406	-1.53232e-09	7.58651e-22	-2.64948	-1.53232e-09
20038315	chr2:20038315:T:A	6.17178e-36	-2.6686	3.09697	6.11755e-21	-2.6849	2.1228
20038511	chr2:20038511:A:T	6.97106e-36	-2.67264	3.2228	6.7676e-21	-2.68778	2.22666
20038981	chr2:20038981:A:G	5.3876e-36	-1.95771e-09	0.292489	1.09635e-20	-1.95771e-09	0.0213066
20039181	chr2:20039181:T:C	1.12627e-36	-1.95771e-09	-1.2727	2.64958e-21	-1.95771e-09	-1.39886
20039559	chr2:20039559:G:C	7.06929e-37	-1.95771e-09	-1.73844	1.89192e-21	-1.95771e-09	-1.73567
20039971	chr2:20039971:A:G	7.57976e-38	-2.69461	-1.27669	1.8403e-22	-2.69587	-1.37005
20040300	chr2:20040300:A:G	1.02096e-36	-1.95771e-09	-1.37087	2.89861e-21	-1.95771e-09	-1.30903
20040428	chr2:20040428:A:G	1.50632e-36	-1.95771e-09	-0.981941	3.38333e-21	-1.95771e-09	-1.1544
20041398	chr2:20041398:C:T	5.61648e-38	-2.62817	-1.6429	1.4341e-22	-2.65563	-1.65968
20042486	chr2:20042486:C:T	1.15023e-36	-1.95771e-09	-1.25165	2.69614e-21	-1.95771e-09	-1.38144
20042655	chr2:20042655:T:C	2.84137e-37	-0.928868	-1.72104	2.46934e-22	-2.02125	-1.75064
20042675	chr2:20042675:A:C	1.91841e-35	-1.95771e-09	1.56247	3.78619e-20	-1.95771e-09	1.26068
20042797	chr2:20042797:C:T	2.9205e-37	-0.912902	-1.70954	2.51609e-22	-2.00865	-1.74449
20043008	chr2:20043008:C:T	1.97988e-36	-1.95771e-09	-0.708573	5.77875e-21	-1.95771e-09	-0.619077
20043064	chr2:20043064:G:A	8.92276e-37	-1.71648	0.210892	1.15016e-21	-2.10705	-0.126317
20043613	chr2:20043613:A:C	1.9775e-36	-1.95771e-09	-0.709777	5.77178e-21	-1.95771e-09	-0.620284
20043750	chr2:20043750:TG:T	1.37044e-36	-1.95771e-09	-1.07648	3.4861e-21	-1.95771e-09	-1.12448
20044078	chr2:20044078:T:A	7.37079e-37	-1.95771e-09	-1.69667	1.95364e-21	-1.95771e-09	-1.70357
20044130	chr2:20044130:G:C	1.9214e-36	-1.95771e-09	-0.738556	5.60127e-21	-1.95771e-09	-0.650271
20044364	chr2:20044364:G:A	1.86965e-36	-1.95771e-09	-0.76586	4.12524e-21	-1.95771e-09	-0.95614
20044676	chr2:20044676:G:A	1.65742e-37	-2.19121	-0.997721	3.30924e-22	-2.62437	-0.854761
20045344	chr2:20045344:T:C	1.44753e-36	-2.11578	1.09402	1.63715e-21	-2.39662	0.516309
20045431	chr2:20045431:C:T	1.64364e-36	-1.95771e-09	-0.894697	3.65169e-21	-1.95771e-09	-1.07807
20045514	chr2:20045514:T:C	6.43967e-38	-2.6074	-1.52691	1.62465e-22	-2.63907	-1.55149
20045616	chr2:20045616:G:A	5.90515e-38	-2.59568	-1.62527	1.49182e-22	-2.63026	-1.6456
20046198	chr2:20046198:A:G	1.11422e-37	-2.09712	-1.48892	2.15441e-22	-2.35839	-1.54994
20046351	chr2:20046351:A:T	1.22753e-36	-1.95771e-09	-1.18661	3.20483e-21	-1.95771e-09	-1.20861
20047310	chr2:20047310:C:T	1.55398e-36	-1.95771e-09	-0.950792	3.48066e-21	-1.95771e-09	-1.12604
20047438	chr2:20047438:C:T	1.12453e-37	-2.69074	-0.886091	3.14153e-22	-2.69953	-0.831607
20047486	chr2:20047486:C:A	1.33712e-36	-1.75056	0.649465	1.192e-21	-2.1909	-0.00672757
20047528	chr2:20047528:A:G	7.13821e-38	-2.30962	-1.7217	1.36459e-22	-2.65789	-1.7071
20047534	chr2:20047534:C:T	2.79691e-36	-1.57247	1.20938	2.43231e-21	-2.06581	0.581384
20048156	chr2:20048156:C:A	2.59549e-35	-1.95771e-09	1.86475	5.12599e-20	-1.95771e-09	1.56364
20048588	chr2:20048588:T:C	1.03175e-35	-2.69383	3.63606	1.96189e-20	-2.61465	3.21788
20049721	chr2:20049721:G:A	8.88591e-36	-1.95771e-09	0.792857	1.79722e-20	-1.95771e-09	0.51556
20049773	chr2:20049773:T:C	2.386e-36	-1.69998	1.17799	2.1295e-21	-2.16462	0.547245
20050068	chr2:20050068:G:A	8.53956e-38	-2.16513	-1.68694	1.89184e-22	-2.3774	-1.6609
20050276	chr2:20050276:C:A	3.78716e-37	-2.67136	0.308779	9.3875e-22	-2.62981	0.193334
20050603	chr2:20050603:A:G	4.09703e-37	-2.68148	0.397551	1.00685e-21	-2.64468	0.278236
20050626	chr2:20050626:G:C	6.93741e-38	-2.33616	-1.72369	1.34876e-22	-2.6661	-1.71057
20050913	chr2:20050913:G:A	5.88081e-38	-2.47405	-1.75104	1.42836e-22	-2.57584	-1.74348
20051379	chr2:20051379:CG:C	2.12747e-36	-1.95771e-09	-0.636676	6.18558e-21	-1.95771e-09	-0.551044
20051997	chr2:20051997:C:T	6.90899e-38	-2.30868	-1.75528	1.35484e-22	-2.6243	-1.74786
20052184	chr2:20052184:G:A	6.17343e-36	-1.95771e-09	0.428645	1.27471e-20	-1.95771e-09	0.172039
20052246	chr2:20052246:C:T	1.091e-37	-2.69558	-0.911523	3.20154e-22	-2.67403	-0.838187
20052253	chr2:20052253:T:C	3.80673e-37	-2.14872	-0.208704	4.56032e-22	-2.43267	-0.72579
20052509	chr2:20052509:A:G	3.11053e-37	-2.05899	-0.500416	4.61671e-22	-2.56973	-0.576439
20052591	chr2:20052591:A:G	2.80324e-37	-1.88609	-0.777326	4.16276e-22	-2.43067	-0.818999
20052934	chr2:20052934:A:G	1.74741e-37	-1.57307	-1.56299	2.31102e-22	-2.30826	-1.5299
20052938	chr2:20052938:A:G	2.49713e-36	-1.95771e-09	-0.47647	5.46339e-21	-1.95771e-09	-0.675194
20053060	chr2:20053060:A:T	7.09409e-37	-1.95771e-09	-1.73493	1.97515e-21	-1.95771e-09	-1.69262
20053082	chr2:20053082:C:T	1.11804e-37	-2.62932	-0.95329	2.24659e-22	-2.63535	-1.23108
20053970	chr2:20053970:T:A	2.10231e-37	-1.34026	-1.6109	2.42834e-22	-2.19924	-1.58941
20053993	chr2:20053993:C:T	2.06168e-37	-1.38167	-1.58901	2.41807e-22	-2.22786	-1.56502
20054055	chr2:20054055:A:C	6.58384e-37	-1.80958	-1.53232e-09	8.2429e-22	-2.5665	-1.53232e-09
20054340	chr2:20054340:C:T	1.03475e-36	-1.95771e-09	-1.35745	2.6312e-21	-1.95771e-09	-1.40582
20054437	chr2:20054437:C:T	5.33383e-38	-2.6798	-1.64291	1.6022e-22	-2.62412	-1.58035
20054584	chr2:20054584:A:G	1.73702e-36	-1.95771e-09	-0.839442	4.73376e-21	-1.95771e-09	-0.818544
20054685	chr2:20054685:A:G	5.26125e-37	-2.03383	-1.53232e-09	1.44007e-21	-2.00857	-1.53232e-09
20054691	chr2:20054691:C:G	4.60813e-36	-1.95771e-09	0.136211	1.36658e-20	-1.95771e-09	0.241633
20055254	chr2:20055254:T:C	1.54569e-37	-2.61193	-0.646798	3.40012e-22	-2.44778	-1.00426
20055331	chr2:20055331:T:C	5.37882e-37	-1.99301	-0.0187172	6.11034e-22	-2.28225	-0.583619
20055490	chr2:20055490:A:G	1.6731e-37	-2.62775	-0.551772	3.54743e-22	-2.47603	-0.933592
20055874	chr2:20055874:A:G	1.25361e-36	-1.95771e-09	-1.16559	2.94663e-21	-1.95771e-09	-1.2926
20056139	chr2:20056139:C:T	2.45727e-37	-1.77406	-1.02108	3.2302e-22	-2.19585	-1.30746
20056202	chr2:20056202:A:G	5.58843e-38	-2.62393	-1.65215	1.40316e-22	-2.63922	-1.6979
20056414	chr2:20056414:AAG:A	9.74981e-38	-2.65141	-1.06812	2.23679e-22	-2.5176	-1.35321
20056431	chr2:20056431:G:A	7.97786e-38	-2.62122	-1.2989	2.35691e-22	-2.56762	-1.25088
20056887	chr2:20056887:T:C	1.87265e-36	-1.95771e-09	-0.764256	5.11617e-21	-1.95771e-09	-0.740859
20057077	chr2:20057077:G:A	8.18267e-38	-2.60964	-1.28512	2.42688e-22	-2.55378	-1.23546
20057268	chr2:20057268:G:GA	1.08261e-35	-1.95771e-09	0.990345	1.72021e-20	-1.95771e-09	0.471769
20057276	chr2:20057276:A:G	1.32095e-36	-1.95771e-09	-1.11326	3.10094e-21	-1.95771e-09	-1.24156
20057283	chr2:20057283:C:G	4.3633e-36	0.0816178	-1.53232e-09	1.14791e-20	0.0672678	-1.53232e-09
20057285	chr2:20057285:G:C	1.02391e-36	-1.95771e-09	-1.36798	2.79253e-21	-1.95771e-09	-1.34632
20057433	chr2:20057433:G:A	4.94033e-37	-2.09676	-1.53232e-09	2.98061e-21	-1.28114	-1.53232e-09
20057515	chr2:20057515:T:C	9.01351e-37	-1.95771e-09	-1.49547	2.41402e-21	-1.95771e-09	-1.49197
20057679	chr2:20057679:A:C	2.28276e-36	-1.95771e-09	-0.566223	6.27628e-21	-1.95771e-09	-0.536486
20058194	chr2:20058194:G:A	1.89863e-36	-1.95771e-09	-0.750477	5.97271e-21	-1.95771e-09	-0.586063
20058197	chr2:20058197:T:C	1.74785e-36	-1.95771e-09	-0.833226	4.76361e-21	-1.95771e-09	-0.812259
20058229	chr2:20058229:A:G	5.55803e-38	-2.62656	-1.65497	1.39597e-22	-2.64215	-1.70011
20058309	chr2:20058309:G:C	8.23246e-38	-2.60968	-1.27901	2.43853e-22	-2.55509	-1.22936
20058443	chr2:20058443:T:G	1.13375e-36	-1.95771e-09	-1.26608	2.84881e-21	-1.95771e-09	-1.32636
20058695	chr2:20058695:C:T	1.13361e-36	-1.95771e-09	-1.2662	2.85008e-21	-1.95771e-09	-1.32592
20059065	chr2:20059065:CTATT:C	6.25992e-37	-2.0481	0.188071	7.01581e-22	-2.31828	-0.409405
20059072	chr2:20059072:A:G	7.06954e-37	-1.95771e-09	-1.7384	1.90245e-21	-1.95771e-09	-1.73012
20059127	chr2:20059127:C:T	9.52891e-36	-1.95771e-09	0.86272	1.5561e-20	-1.95771e-09	0.371502
20059451	chr2:20059451:G:T	6.99949e-37	-1.95771e-09	-1.74836	1.88057e-21	-1.95771e-09	-1.74169
20059513	chr2:20059513:T:A	1.58086e-36	-1.95771e-09	-0.933643	3.36881e-21	-1.95771e-09	-1.1587
20059551	chr2:20059551:C:T	9.40307e-37	-1.95771e-09	-1.45316	2.51168e-21	-1.95771e-09	-1.45231
20060089	chr2:20060089:C:T	9.08753e-37	-1.95771e-09	-1.48729	2.35333e-21	-1.95771e-09	-1.51743
20060751	chr2:20060751:T:C	6.15094e-37	-1.99086	0.113273	6.80699e-22	-2.28098	-0.476916
20060787	chr2:20060787:C:T	1.08815e-36	-1.89359	0.586464	2.26241e-21	-1.99927	0.442434
20061080	chr2:20061080:G:T	1.08599e-36	-2.04242	0.733307	1.39411e-21	-2.30384	0.262827
20061406	chr2:20061406:T:C	7.57447e-38	-2.61523	-1.35677	2.22942e-22	-2.56071	-1.3134
20061677	chr2:20061677:G:A	1.46686e-36	-1.95771e-09	-1.00849	4.0995e-21	-1.95771e-09	-0.962398
20061852	chr2:20061852:G:A	1.46686e-36	-1.95771e-09	-1.00849	4.0995e-21	-1.95771e-09	-0.962398
20062208	chr2:20062208:G:A	7.71837e-38	-2.62582	-1.32736	2.2729e-22	-2.57476	-1.28004
20062607	chr2:20062607:T:C	9.5886e-38	-1.97908	-1.75713	2.66868e-22	-1.93272	-1.76155
20062644	chr2:20062644:G:A	1.80875e-36	-1.95771e-09	-0.798974	4.61766e-21	-1.95771e-09	-0.843375
20062856	chr2:20062856:A:G	1.07863e-37	-1.97426	-1.64424	3.29733e-22	-1.90394	-1.5788
20062961	chr2:20062961:G:A	2.00798e-36	-1.95771e-09	-0.694483	4.43917e-21	-1.95771e-09	-0.882797
20063139	chr2:20063139:G:A	5.31995e-38	-2.62877	-1.69654	1.33673e-22	-2.65486	-1.73076
20063328	chr2:20063328:G:A	5.48544e-38	-2.65592	-1.63877	1.56246e-22	-2.65115	-1.57844
20063526	chr2:20063526:G:A	9.11183e-37	-1.95771e-09	-1.48462	2.22911e-21	-1.95771e-09	-1.57166
20063550	chr2:20063550:C:G	1.87859e-36	-1.95771e-09	-0.761092	5.1258e-21	-1.95771e-09	-0.738977
20063643	chr2:20063643:G:A	9.61783e-38	-1.97367	-1.75949	2.68788e-22	-1.9263	-1.76079
20064086	chr2:20064086:A:G	1.07171e-37	-1.98368	-1.64126	1.85029e-22	-2.37168	-1.68883
20064102	chr2:20064102:G:A	7.76057e-38	-2.6047	-1.34303	2.29461e-22	-2.5484	-1.29689
20064117	chr2:20064117:C:T	1.30176e-36	-1.95771e-09	-1.12789	3.22658e-21	-1.95771e-09	-1.20184
20064218	chr2:20064218:G:T	1.96733e-36	-1.95771e-09	-0.714936	4.35758e-21	-1.95771e-09	-0.901349
20064294	chr2:20064294:AG:A	8.81017e-38	-2.70059	-1.12029	2.70884e-22	-2.5476	-1.13173
20065035	chr2:20065035:G:A	7.07761e-37	-1.95771e-09	-1.73726	1.90425e-21	-1.95771e-09	-1.72918
20065258	chr2:20065258:T:C	2.28325e-36	-1.95771e-09	-0.566011	6.28379e-21	-1.95771e-09	-0.535291
20065680	chr2:20065680:GGA:G	7.0146e-37	-1.95771e-09	-1.7462	1.8968e-21	-1.95771e-09	-1.7331
20065921	chr2:20065921:T:A	9.93058e-38	-1.93979	-1.76137	2.09282e-22	-2.1789	-1.75844
20066377	chr2:20066377:G:A	1.51783e-36	-1.95771e-09	-0.974329	4.25092e-21	-1.95771e-09	-0.926129
20066405	chr2:20066405:G:A	9.08753e-37	-1.95771e-09	-1.48729	2.35333e-21	-1.95771e-09	-1.51743
20066620	chr2:20066620:C:T	7.21597e-38	-2.64343	-1.37705	2.1386e-22	-2.58089	-1.33481
20066625	chr2:20066625:G:T	7.20847e-38	-2.64225	-1.37927	2.13686e-22	-2.57917	-1.33734
20066689	chr2:20066689:A:G	7.023e-37	-1.95771e-09	-1.74501	1.90129e-21	-1.95771e-09	-1.73073
20066901	chr2:20066901:T:C	1.4817e-36	-1.95771e-09	-0.998419	4.15215e-21	-1.95771e-09	-0.949638
20067429	chr2:20067429:G:A	3.20057e-36	-1.95771e-09	-0.22828	1.02407e-20	-1.95771e-09	-0.0468939
20067730	chr2:20067730:T:A	7.31138e-37	-1.95771e-09	-1.70476	2.06501e-21	-1.95771e-09	-1.64813
20067830	chr2:20067830:C:A	9.11513e-37	-1.95771e-09	-1.48426	2.35996e-21	-1.95771e-09	-1.51462
20067889	chr2:20067889:C:T	2.34568e-36	-1.95771e-09	-0.539037	6.42461e-21	-1.95771e-09	-0.513128
20067890	chr2:20067890:G:A	1.00878e-37	-1.93256	-1.7529	2.10178e-22	-2.17198	-1.76108
20068007	chr2:20068007:G:A	7.31138e-37	-1.95771e-09	-1.70476	2.06501e-21	-1.95771e-09	-1.64813
20068012	chr2:20068012:T:A	5.71058e-38	-2.66283	-1.59163	1.67508e-22	-2.64357	-1.51642
20068156	chr2:20068156:A:G	5.67006e-37	-1.959	-1.53232e-09	1.36495e-21	-2.06214	-1.53232e-09
20068223	chr2:20068223:A:T	7.02396e-37	-1.95771e-09	-1.74487	1.90163e-21	-1.95771e-09	-1.73056
20068623	chr2:20068623:A:T	7.24904e-37	-1.95771e-09	-1.71333	1.95631e-21	-1.95771e-09	-1.7022
20069037	chr2:20069037:G:T	6.65376e-38	-2.69219	-1.4094	1.93679e-22	-2.60838	-1.40644
20069113	chr2:20069113:T:C	6.40246e-38	-2.68607	-1.45403	2.13414e-22	-2.44064	-1.47715
20069244	chr2:20069244:G:A	5.88402e-38	-2.64864	-1.5759	1.68012e-22	-2.65952	-1.49746
20069796	chr2:20069796:T:C	2.88322e-37	-2.63529	-1.53232e-09	8.62857e-22	-2.52077	-1.53232e-09
20069823	chr2:20069823:A:T	6.90965e-37	-1.95771e-09	-1.76128	1.85078e-21	-1.95771e-09	-1.75766
20069872	chr2:20069872:T:A	8.09072e-38	-2.65954	-1.24652	2.80899e-22	-2.414	-1.22903
20069943	chr2:20069943:A:G	1.93552e-36	-1.95771e-09	-0.731234	4.84603e-21	-1.95771e-09	-0.795104
20070220	chr2:20070220:G:A	1.2832e-36	-1.95771e-09	-1.14226	3.2427e-21	-1.95771e-09	-1.19686
20070266	chr2:20070266:A:G	5.04595e-38	-2.65673	-1.72147	1.31813e-22	-2.69965	-1.69999
20070385	chr2:20070385:G:A	5.3227e-38	-2.64098	-1.68382	1.4306e-22	-2.67159	-1.64616
20070648	chr2:20070648:G:A	5.0399e-38	-2.64563	-1.73376	1.30919e-22	-2.69664	-1.7098
20071033	chr2:20071033:C:G	9.46942e-37	-1.95771e-09	-1.44613	2.44969e-21	-1.95771e-09	-1.4773
20071094	chr2:20071094:A:G	5.10317e-38	-2.63132	-1.7356	1.30455e-22	-2.69304	-1.71695
20071470	chr2:20071470:G:C	1.59653e-36	-1.95771e-09	-0.923776	3.68424e-21	-1.95771e-09	-1.0692
20071700	chr2:20071700:C:A	6.45059e-38	-2.46676	-1.66585	1.4625e-22	-2.59928	-1.69642
20072165	chr2:20072165:C:T	7.38003e-37	-1.95771e-09	-1.69542	1.93072e-21	-1.95771e-09	-1.71537
20072331	chr2:20072331:G:A	7.48164e-37	-1.95771e-09	-1.68174	1.99102e-21	-1.95771e-09	-1.68462
20072798	chr2:20072798:G:C	7.55153e-37	-1.95771e-09	-1.67245	1.943e-21	-1.95771e-09	-1.70903
20073084	chr2:20073084:G:A	1.91519e-36	-1.95771e-09	-0.741791	4.31861e-21	-1.95771e-09	-0.91033
20074166	chr2:20074166:G:T	9.02295e-38	-2.45889	-1.33812	1.75688e-22	-2.64667	-1.46564
20074283	chr2:20074283:G:A	1.1302e-37	-1.8175	-1.7543	1.93606e-22	-2.25664	-1.75855
20074353	chr2:20074353:T:C	1.34216e-37	-1.95943	-1.44049	2.27911e-22	-2.30634	-1.54573
20074452	chr2:20074452:C:G	1.85073e-37	-1.32362	-1.75499	6.62463e-22	-1.03097	-1.75408
20074487	chr2:20074487:C:CT	2.69231e-36	-1.95771e-09	-0.40121	7.10195e-21	-1.95771e-09	-0.412895
20074542	chr2:20074542:C:T	1.82936e-37	-2.49413	-0.596094	2.81489e-22	-2.68007	-0.960856
20074575	chr2:20074575:A:G	9.55084e-37	-1.95771e-09	-1.43757	2.51639e-21	-1.95771e-09	-1.45044
20074685	chr2:20074685:T:C	4.73729e-37	-2.16896	0.0302326	4.92688e-22	-2.45048	-0.630662
20074843	chr2:20074843:C:A	2.10865e-36	-1.95771e-09	-0.645561	4.70013e-21	-1.95771e-09	-0.825675
20075142	chr2:20075142:C:T	2.025e-37	-2.52811	-0.46051	3.11166e-22	-2.69	-0.850693
20075830	chr2:20075830:A:G	1.12314e-37	-2.04403	-1.53403	1.98266e-22	-2.37083	-1.62058
20075970	chr2:20075970:T:C	2.06815e-37	-2.51863	-0.448907	3.14329e-22	-2.68751	-0.843068
20076064	chr2:20076064:G:A	6.63006e-38	-2.40597	-1.69919	4.23964e-22	-1.64319	-1.58818
20076136	chr2:20076136:T:C	2.4573e-37	-2.53341	-0.261725	3.72828e-22	-2.69115	-0.668755
20076318	chr2:20076318:C:T	2.65116e-37	-2.54114	-0.178053	3.99947e-22	-2.69303	-0.596654
20076427	chr2:20076427:C:T	2.58386e-37	-2.48847	-0.25644	3.82448e-22	-2.67779	-0.656641
20076589	chr2:20076589:C:T	2.03104e-37	-2.59832	-0.387333	4.72514e-22	-2.66611	-0.456844
20076649	chr2:20076649:C:G	2.48338e-37	-2.53634	-0.248238	3.76651e-22	-2.69191	-0.657791
20077309	chr2:20077309:C:T	7.72808e-38	-2.56829	-1.38363	1.73905e-22	-2.63241	-1.49011
20077318	chr2:20077318:A:G	1.03291e-37	-2.39227	-1.26955	1.93531e-22	-2.61549	-1.40009
20077657	chr2:20077657:T:A	7.5079e-37	-1.95771e-09	-1.67824	1.96413e-21	-1.95771e-09	-1.69821
20077987	chr2:20077987:C:T	6.93977e-37	-2.2536	0.496677	6.718e-22	-2.50832	-0.262736
20078085	chr2:20078085:A:G	1.25601e-36	-1.95771e-09	-1.16367	3.21493e-21	-1.95771e-09	-1.20546
20078160	chr2:20078160:G:A	7.87433e-37	-1.95771e-09	-1.63059	2.27824e-21	-1.95771e-09	-1.54986
20078272	chr2:20078272:A:G	8.57292e-37	-1.95771e-09	-1.54559	2.0919e-21	-1.95771e-09	-1.63519
20078810	chr2:20078810:G:T	8.71365e-37	-1.52931	-1.53232e-09	1.80807e-21	-1.78101	-1.53232e-09
20078959	chr2:20078959:T:A	7.07412e-37	-1.95771e-09	-1.73775	1.92078e-21	-1.95771e-09	-1.72053
20079580	chr2:20079580:T:G	2.82873e-36	-1.95771e-09	-0.351784	7.42684e-21	-1.95771e-09	-0.368164
20079822	chr2:20079822:C:T	6.9168e-37	-1.95771e-09	-1.76024	1.85912e-21	-1.95771e-09	-1.75316
20080160	chr2:20080160:A:G	9.67146e-38	-2.64685	-1.08075	1.96269e-22	-2.7003	-1.30123
20080517	chr2:20080517:CTTG:C	6.93125e-37	-1.95771e-09	-1.75816	1.84771e-21	-1.95771e-09	-1.75932
20080741	chr2:20080741:A:G	4.54594e-37	-2.37734	0.197382	5.14499e-22	-2.64437	-0.393453
20081531	chr2:20081531:A:G	5.22447e-38	-2.68469	-1.65873	1.36006e-22	-2.66848	-1.69984
20081784	chr2:20081784:AG:A	1.99378e-36	-1.95771e-09	-0.701576	4.44094e-21	-1.95771e-09	-0.882398
20081863	chr2:20081863:G:A	2.5193e-36	-1.95771e-09	-0.467629	5.52491e-21	-1.95771e-09	-0.663998
20082154	chr2:20082154:C:T	1.82918e-36	-1.95771e-09	-0.78774	4.10986e-21	-1.95771e-09	-0.959874
20082166	chr2:20082166:T:C	5.49642e-38	-2.59288	-1.6998	1.33198e-22	-2.67078	-1.71841
20082568	chr2:20082568:G:GC	1.91455e-36	-1.95771e-09	-0.742127	4.28059e-21	-1.95771e-09	-0.919173
20082723	chr2:20082723:C:A	6.90866e-37	-1.95771e-09	-1.76142	1.84741e-21	-1.95771e-09	-1.75948
20083170	chr2:20083170:C:T	1.04234e-36	-1.95771e-09	-1.35014	2.90641e-21	-1.95771e-09	-1.30635
20083339	chr2:20083339:T:TCA	1.96833e-36	-1.95771e-09	-0.714424	4.3683e-21	-1.95771e-09	-0.89889
20083410	chr2:20083410:G:A	9.11019e-37	-1.95771e-09	-1.4848	2.3143e-21	-1.95771e-09	-1.53416
20083682	chr2:20083682:T:C	5.27816e-37	-2.4994	0.468777	5.68166e-22	-2.65728	-0.281328
20083722	chr2:20083722:G:GA	1.33207e-36	-1.95771e-09	-1.10488	3.77986e-21	-1.95771e-09	-1.04358
20083824	chr2:20083824:C:T	1.22943e-36	-1.95771e-09	-1.18506	3.28793e-21	-1.95771e-09	-1.18301
20083912	chr2:20083912:T:C	2.12481e-36	-1.95771e-09	-0.637927	4.68861e-21	-1.95771e-09	-0.828129
20083929	chr2:20083929:C:A	1.81272e-37	-2.39809	-0.701275	2.84998e-22	-2.63157	-0.996968
20083968	chr2:20083968:C:T	4.13529e-37	-2.27464	-1.53232e-09	9.31259e-22	-2.44448	-1.53232e-09
20083979	chr2:20083979:T:C	2.12792e-36	-1.95771e-09	-0.636468	4.69365e-21	-1.95771e-09	-0.827055
20083994	chr2:20083994:T:C	3.37353e-37	-2.69429	0.216058	5.23547e-22	-2.69963	-0.320762
20084137	chr2:20084137:T:C	1.27022e-36	-1.95771e-09	-1.15242	3.39705e-21	-1.95771e-09	-1.15036
20084171	chr2:20084171:A:G	1.94642e-36	-1.95771e-09	-0.725617	4.35074e-21	-1.95771e-09	-0.902919
20084343	chr2:20084343:A:G	2.38285e-36	-1.95771e-09	-0.523314	5.20963e-21	-1.95771e-09	-0.722756
20084354	chr2:20084354:C:A	2.70936e-37	-2.46085	-0.236631	4.66285e-22	-2.61884	-0.517377
20084568	chr2:20084568:T:C	6.4551e-38	-2.673	-1.45891	1.49689e-22	-2.70054	-1.57193
20084629	chr2:20084629:C:T	4.17605e-37	-2.31712	0.052294	5.86513e-22	-2.5618	-0.345025
20084936	chr2:20084936:C:T	1.43648e-36	-1.95771e-09	-1.02942	3.78096e-21	-1.95771e-09	-1.04329
20084979	chr2:20084979:T:C	7.61703e-38	-2.63372	-1.33268	1.73186e-22	-2.63163	-1.49502
20085232	chr2:20085232:TC:T	5.16452e-38	-2.68318	-1.67179	1.35019e-22	-2.66546	-1.71014
20085555	chr2:20085555:G:A	1.17638e-36	-1.95771e-09	-1.22917	3.14855e-21	-1.95771e-09	-1.22632
20085590	chr2:20085590:A:G	8.90451e-37	-2.59854	1.0909	1.43549e-21	-2.31016	0.298406
20085737	chr2:20085737:C:T	7.19401e-37	-1.95771e-09	-1.72095	1.92871e-21	-1.95771e-09	-1.71641
20085888	chr2:20085888:T:C	1.71228e-36	-1.95771e-09	-0.853782	4.82818e-21	-1.95771e-09	-0.798796
20085907	chr2:20085907:C:A	2.91478e-37	-2.70038	0.0759811	5.34896e-22	-2.7002	-0.298747
20086010	chr2:20086010:C:T	1.20231e-36	-1.95771e-09	-1.20736	3.18787e-21	-1.95771e-09	-1.21391
20086055	chr2:20086055:C:T	8.21387e-37	-1.95771e-09	-1.58837	2.04282e-21	-1.95771e-09	-1.65894
20086391	chr2:20086391:C:T	1.17982e-36	-1.95771e-09	-1.22625	3.15741e-21	-1.95771e-09	-1.22351
20086573	chr2:20086573:C:T	6.99259e-37	-1.95771e-09	-1.74934	1.84356e-21	-1.95771e-09	-1.76156
20086574	chr2:20086574:G:A	8.05829e-37	-1.60749	-1.53232e-09	2.06179e-21	-1.64969	-1.53232e-09
20086751	chr2:20086751:C:T	8.1556e-37	-1.95771e-09	-1.59549	2.03192e-21	-1.95771e-09	-1.66428
20087086	chr2:20087086:C:T	8.59404e-37	-1.95771e-09	-1.54313	2.22221e-21	-1.95771e-09	-1.57476
20087564	chr2:20087564:G:A	7.89218e-37	-1.95771e-09	-1.62832	2.15995e-21	-1.95771e-09	-1.60318
20087629	chr2:20087629:T:C	5.59473e-38	-2.67488	-1.60007	1.39823e-22	-2.70053	-1.64011
20088457	chr2:20088457:T:C	3.19321e-37	-2.48133	-0.0518428	5.58295e-22	-2.63228	-0.323855
20088503	chr2:20088503:G:A	8.96932e-37	-1.95771e-09	-1.50039	2.19633e-21	-1.95771e-09	-1.58648
20088772	chr2:20088772:T:C	9.24327e-37	-1.95771e-09	-1.4703	2.24564e-21	-1.95771e-09	-1.56428
20089047	chr2:20089047:T:C	9.09365e-37	-1.95771e-09	-1.48662	2.21567e-21	-1.95771e-09	-1.57771
20089222	chr2:20089222:A:AT	6.93086e-37	-1.95771e-09	-1.75821	1.85047e-21	-1.95771e-09	-1.75783
20089621	chr2:20089621:T:C	1.06534e-36	-1.95771e-09	-1.32831	3.24798e-21	-1.95771e-09	-1.19523
20090273	chr2:20090273:T:C	1.25328e-36	-1.95771e-09	-1.16584	3.32207e-21	-1.95771e-09	-1.17268
20090363	chr2:20090363:C:T	8.28679e-37	-1.95771e-09	-1.57953	2.12635e-21	-1.95771e-09	-1.61886
20090534	chr2:20090534:C:T	8.8932e-37	-1.95771e-09	-1.50891	2.17455e-21	-1.95771e-09	-1.59644
20090690	chr2:20090690:C:T	1.12569e-36	-1.27322	-1.53232e-09	2.77433e-21	-1.35285	-1.53232e-09
20090716	chr2:20090716:G:A	2.11761e-36	-1.95771e-09	-0.641321	4.74669e-21	-1.95771e-09	-0.815816
20090840	chr2:20090840:T:C	2.15975e-37	-2.67822	-0.24598	4.00502e-22	-2.68907	-0.599232
20090900	chr2:20090900:C:G	1.02442e-36	-1.95771e-09	-1.36749	2.72779e-21	-1.95771e-09	-1.36977
20091146	chr2:20091146:C:G	4.91423e-38	-2.68835	-1.7163	1.29539e-22	-2.67444	-1.74259
20091280	chr2:20091280:C:G	3.26066e-37	-2.69635	0.184089	5.837e-22	-2.7006	-0.211034
20091595	chr2:20091595:G:T	3.68709e-37	-2.55737	0.168011	5.87605e-22	-2.69715	-0.207819
20092409	chr2:20092409:G:T	9.20919e-37	-1.95771e-09	-1.47399	2.24205e-21	-1.95771e-09	-1.56587
20092516	chr2:20092516:G:A	2.96536e-37	-2.6072	-1.53232e-09	7.90199e-22	-2.60873	-1.53232e-09
20092820	chr2:20092820:A:G	6.43738e-37	-2.42301	0.590934	7.78404e-22	-2.61467	-0.00910165
20092857	chr2:20092857:C:T	1.55443e-37	-2.70006	-0.553031	3.35913e-22	-2.69875	-0.765416
20092949	chr2:20092949:T:C	4.96197e-38	-2.68161	-1.71337	1.30995e-22	-2.6648	-1.74106
20093047	chr2:20093047:T:C	4.98485e-38	-2.6764	-1.71398	1.31833e-22	-2.6581	-1.74138
20093164	chr2:20093164:T:C	1.64132e-37	-2.70004	-0.498654	3.57917e-22	-2.7006	-0.700117
20093279	chr2:20093279:G:A	4.94146e-38	-2.68226	-1.71686	1.306e-22	-2.66564	-1.74324
20094191	chr2:20094191:C:T	7.41145e-37	-1.95771e-09	-1.69117	2.02375e-21	-1.95771e-09	-1.66831
20094329	chr2:20094329:G:T	4.65665e-38	-2.69906	-1.75943	1.25302e-22	-2.69847	-1.75182
20094459	chr2:20094459:C:G	7.74556e-37	-2.69525	1.04818	1.06525e-21	-2.70054	0.390489
20094652	chr2:20094652:C:T	8.40253e-37	-1.95771e-09	-1.56566	2.31166e-21	-1.95771e-09	-1.5353
20094999	chr2:20094999:T:C	1.05179e-36	-1.95771e-09	-1.34112	2.91238e-21	-1.95771e-09	-1.30429
20095047	chr2:20095047:A:C	1.03638e-37	-2.7006	-0.957855	2.33467e-22	-2.69925	-1.12873
20095721	chr2:20095721:G:C	6.7574e-37	-2.56292	0.779367	1.20562e-21	-2.67851	0.492235
20096345	chr2:20096345:A:G	1.72857e-36	-1.95771e-09	-0.844317	3.94294e-21	-1.95771e-09	-1.00134
20096606	chr2:20096606:G:A	4.56426e-37	-2.69086	0.514925	8.00053e-22	-2.69966	0.103318
20097499	chr2:20097499:A:C	1.2552e-36	-1.95771e-09	-1.16432	3.01202e-21	-1.95771e-09	-1.27065
20097655	chr2:20097655:G:A	4.91357e-38	-2.66324	-1.74154	1.26009e-22	-2.69612	-1.74854
20097937	chr2:20097937:C:T	2.71073e-37	-2.69698	-1.53232e-09	7.21752e-22	-2.69934	-1.53232e-09
20097957	chr2:20097957:C:G	1.14326e-37	-2.70054	-0.859774	2.55634e-22	-2.69989	-1.03738
20098001	chr2:20098001:T:C	1.04707e-37	-2.70056	-0.947642	2.37354e-22	-2.69865	-1.11282
20098242	chr2:20098242:T:C	8.73162e-37	-2.69372	1.16648	1.19184e-21	-2.7006	0.502827
20098287	chr2:20098287:A:C	1.13998e-37	-2.69979	-0.863396	2.55401e-22	-2.70052	-1.03767
20098320	chr2:20098320:C:CACT	3.24653e-37	-2.69549	0.178877	5.88193e-22	-2.70057	-0.2034
20098407	chr2:20098407:C:G	1.12683e-37	-2.69928	-0.875504	2.53738e-22	-2.69682	-1.0479
20098769	chr2:20098769:C:T	7.13191e-37	-1.95771e-09	-1.72962	1.93772e-21	-1.95771e-09	-1.71175
20098974	chr2:20098974:G:T	4.20992e-37	-2.25675	-1.53232e-09	1.00246e-21	-2.37081	-1.53232e-09
20099418	chr2:20099418:G:A	6.92515e-37	-1.95771e-09	-1.75904	1.84484e-21	-1.95771e-09	-1.76087
20099638	chr2:20099638:C:T	3.11378e-37	-2.6218	0.0634403	7.47648e-22	-2.67992	0.0158311
20099677	chr2:20099677:C:T	5.53432e-38	-2.53045	-1.75537	1.53323e-22	-2.48705	-1.76142
20099937	chr2:20099937:CT:C	9.59293e-37	-1.95771e-09	-1.43317	2.29197e-21	-1.95771e-09	-1.54385
20100093	chr2:20100093:C:T	5.61476e-38	-2.5404	-1.73098	1.53825e-22	-2.496	-1.74921
20100334	chr2:20100334:T:C	4.72467e-38	-2.69139	-1.75259	1.26205e-22	-2.68626	-1.75685
20100484	chr2:20100484:A:G	3.27215e-37	-2.50875	-1.53232e-09	8.25587e-22	-2.56492	-1.53232e-09
20100519	chr2:20100519:C:T	2.10127e-37	-2.67443	-0.277222	4.16145e-22	-2.65532	-0.594665
20100912	chr2:20100912:A:C	3.28917e-35	-2.19055	4.29216	7.01966e-20	-1.65781	3.53585
20101413	chr2:20101413:G:C	8.98265e-37	-1.95771e-09	-1.4989	2.55815e-21	-1.95771e-09	-1.43398
20101539	chr2:20101539:C:T	1.559e-36	-1.95771e-09	-0.947565	3.62778e-21	-1.95771e-09	-1.08464
20101973	chr2:20101973:T:C	8.99821e-37	-1.95771e-09	-1.49717	2.56328e-21	-1.95771e-09	-1.43197
20102808	chr2:20102808:C:T	5.5149e-38	-2.59718	-1.69214	1.48139e-22	-2.56047	-1.7224
20103372	chr2:20103372:G:A	6.92419e-37	-1.95771e-09	-1.75917	1.85336e-21	-1.95771e-09	-1.75627
20103533	chr2:20103533:T:C	7.51201e-37	-1.95771e-09	-1.67769	2.1506e-21	-1.95771e-09	-1.60752
20103645	chr2:20103645:C:A	8.53465e-37	-1.95771e-09	-1.55006	2.09999e-21	-1.95771e-09	-1.63133
20103799	chr2:20103799:C:T	5.37234e-38	-2.57025	-1.74526	1.47371e-22	-2.53071	-1.75736
20104155	chr2:20104155:A:G	6.92159e-37	-1.95771e-09	-1.75955	1.85256e-21	-1.95771e-09	-1.7567
20104376	chr2:20104376:A:C	8.18428e-37	-1.95771e-09	-1.59198	2.28486e-21	-1.95771e-09	-1.54696
20104404	chr2:20104404:G:A	9.26909e-37	-1.95771e-09	-1.46751	2.56705e-21	-1.95771e-09	-1.43051
20104976	chr2:20104976:C:T	5.7095e-37	-1.95206	-1.53232e-09	1.44887e-21	-2.00248	-1.53232e-09
20104977	chr2:20104977:G:A	1.61038e-36	-1.95771e-09	-0.915138	3.73829e-21	-1.95771e-09	-1.05464
20105005	chr2:20105005:C:T	1.16311e-36	-1.95771e-09	-1.24051	2.90945e-21	-1.95771e-09	-1.3053
20105138	chr2:20105138:G:T	8.75543e-37	-2.69123	1.16671	1.27434e-21	-2.66538	0.53455
20105342	chr2:20105342:G:C	1.5985e-36	-1.95771e-09	-0.922543	3.72077e-21	-1.95771e-09	-1.05933
20105668	chr2:20105668:C:T	1.90734e-37	-2.6582	-0.390292	4.17916e-22	-2.66226	-0.583482
20105775	chr2:20105775:G:A	1.15749e-36	-1.95771e-09	-1.24536	2.68215e-21	-1.95771e-09	-1.38665
20106506	chr2:20106506:C:T	5.77292e-37	-1.94102	-1.53232e-09	1.60516e-21	-1.90004	-1.53232e-09
20106589	chr2:20106589:C:T	1.65474e-36	-1.95771e-09	-0.887965	3.83297e-21	-1.95771e-09	-1.02963
20106727	chr2:20106727:AAG:A	1.50574e-36	-1.95771e-09	-0.982326	3.51919e-21	-1.95771e-09	-1.11503
20106820	chr2:20106820:C:T	1.53172e-37	-2.34002	-0.927785	4.86039e-22	-1.97913	-1.1156
20106941	chr2:20106941:G:A	1.99133e-36	-1.95771e-09	-0.702808	4.53471e-21	-1.95771e-09	-0.861503
20107119	chr2:20107119:C:A	1.7733e-36	-2.58861	1.76984	2.71098e-21	-2.69215	1.3162
20107148	chr2:20107148:A:G	1.67456e-37	-2.27096	-0.907684	5.26805e-22	-1.91166	-1.10253
20107417	chr2:20107417:C:T	1.35049e-35	-2.68317	3.89461	1.64641e-20	-2.6705	3.09841
20107418	chr2:20107418:T:G	7.55385e-35	-2.62764	5.56067	8.526e-20	-2.60891	4.68135
20107425	chr2:20107425:G:A	8.65829e-37	-1.95771e-09	-1.53568	2.41885e-21	-1.95771e-09	-1.48997
20107766	chr2:20107766:C:T	8.70213e-37	-1.95771e-09	-1.53063	2.42623e-21	-1.95771e-09	-1.48692
20108243	chr2:20108243:C:T	2.76553e-36	-1.95771e-09	-0.374377	5.40307e-21	-1.95771e-09	-0.686297
20108300	chr2:20108300:G:A	5.56152e-38	-2.61429	-1.66662	1.44467e-22	-2.62905	-1.67892
20108518	chr2:20108518:C:T	2.1325e-36	-1.95771e-09	-0.634317	4.81253e-21	-1.95771e-09	-0.802042
20108946	chr2:20108946:G:A	2.93229e-36	-1.95771e-09	-0.315827	5.70295e-21	-1.95771e-09	-0.63228
20109019	chr2:20109019:C:T	2.85513e-36	-1.95771e-09	-0.342495	5.55847e-21	-1.95771e-09	-0.657941
20109108	chr2:20109108:C:T	2.91548e-36	-1.95771e-09	-0.321576	5.66202e-21	-1.95771e-09	-0.639484
20109174	chr2:20109174:G:A	7.69509e-37	-1.95771e-09	-1.65361	2.18762e-21	-1.95771e-09	-1.59045
20109231	chr2:20109231:C:T	7.64416e-37	-1.66025	-1.53232e-09	1.63447e-21	-1.88194	-1.53232e-09
20109432	chr2:20109432:A:G	1.60898e-36	-1.95771e-09	-0.916009	4.63101e-21	-1.95771e-09	-0.84049
20109855	chr2:20109855:T:C	2.7632e-36	-1.95771e-09	-0.375221	5.40592e-21	-1.95771e-09	-0.68577
20110217	chr2:20110217:C:T	2.70496e-37	-2.69911	-1.53232e-09	7.29236e-22	-2.68902	-1.53232e-09
20110237	chr2:20110237:A:T	1.53433e-36	-1.95771e-09	-0.963514	4.43582e-21	-1.95771e-09	-0.883552
20110302	chr2:20110302:C:G	5.77478e-38	-2.48441	-1.75887	1.60714e-22	-2.43988	-1.76151
20110570	chr2:20110570:C:T	2.97672e-36	-1.95771e-09	-0.300789	5.77036e-21	-1.95771e-09	-0.62053
20110744	chr2:20110744:T:G	5.46355e-38	-2.53762	-1.76106	1.50833e-22	-2.50466	-1.76019
20110791	chr2:20110791:T:C	8.69811e-37	-1.95771e-09	-1.53109	2.42493e-21	-1.95771e-09	-1.48746
20110941	chr2:20110941:G:C	5.86574e-37	-2.28499	0.359918	6.39363e-22	-2.52487	-0.295674
20112177	chr2:20112177:A:G	1.63383e-36	-1.95771e-09	-0.900684	3.77541e-21	-1.95771e-09	-1.04475
20112234	chr2:20112234:T:TG	3.19259e-37	-2.53336	-1.53232e-09	8.09763e-22	-2.58428	-1.53232e-09
20112285	chr2:20112285:C:T	1.5514e-34	-1.95771e-09	3.65272	5.18748e-19	-1.95771e-09	3.87815
20112538	chr2:20112538:T:C	2.70803e-37	-2.69797	-1.53232e-09	7.30554e-22	-2.68722	-1.53232e-09
20112677	chr2:20112677:C:A	1.0166e-37	-1.92499	-1.75274	3.48192e-22	-1.67064	-1.75763
20112994	chr2:20112994:C:T	1.84905e-36	-1.95771e-09	-0.776939	5.25162e-21	-1.95771e-09	-0.714728
20113251	chr2:20113251:G:A	1.42388e-36	-2.58994	1.55171	2.13379e-21	-2.69433	1.07897
20113392	chr2:20113392:GTGC:G	2.76452e-37	-2.44067	-0.236661	6.1351e-22	-2.49239	-0.369435
20113864	chr2:20113864:G:A	3.15575e-36	-1.95771e-09	-0.242385	8.14766e-21	-1.95771e-09	-0.275533
20114211	chr2:20114211:C:G	1.26508e-37	-1.78661	-1.67245	4.30489e-22	-1.51949	-1.69661
20114307	chr2:20114307:G:A	1.47271e-36	-2.67399	1.66949	2.83834e-21	-2.69863	1.36858
20114552	chr2:20114552:C:T	2.01803e-37	-2.38003	-0.612046	4.7224e-22	-2.4471	-0.676432
20114976	chr2:20114976:A:G	1.04849e-36	-2.66546	1.3212	2.01177e-21	-2.70024	1.02599
20115240	chr2:20115240:G:A	1.09788e-36	-1.95771e-09	-1.29823	2.94341e-21	-1.95771e-09	-1.2937
20115400	chr2:20115400:T:A	8.01518e-37	-1.95771e-09	-1.61286	2.29805e-21	-1.95771e-09	-1.5412
20115490	chr2:20115490:C:T	2.92034e-37	-2.6225	-1.53232e-09	7.91508e-22	-2.60708	-1.53232e-09
20115916	chr2:20115916:C:T	3.69525e-37	-2.68153	0.294382	8.39975e-22	-2.69876	0.151115
20116361	chr2:20116361:T:G	1.05429e-36	-1.95771e-09	-1.33875	2.8041e-21	-1.95771e-09	-1.34218
20116520	chr2:20116520:C:T	8.92607e-37	-2.43338	0.928158	9.21514e-22	-2.6128	0.157796
20116682	chr2:20116682:G:A	1.92356e-37	-2.62932	-0.410697	5.091e-22	-2.66708	-0.3813
20116717	chr2:20116717:C:T	1.00014e-37	-2.6045	-1.08955	2.62578e-22	-2.65799	-1.05248
20116793	chr2:20116793:T:C	1.12479e-36	-1.95771e-09	-1.27402	2.6403e-21	-1.95771e-09	-1.40237
20116904	chr2:20116904:G:A	5.73713e-38	-2.67083	-1.57899	1.53167e-22	-2.69496	-1.55453
20117809	chr2:20117809:C:T	7.04353e-37	-1.74209	-1.53232e-09	1.53158e-21	-1.94696	-1.53232e-09
20118054	chr2:20118054:G:A	4.69424e-38	-2.69585	-1.7546	1.26255e-22	-2.68331	-1.7594
20118370	chr2:20118370:C:T	8.65143e-37	-1.95771e-09	-1.53647	2.3572e-21	-1.95771e-09	-1.51579
20118560	chr2:20118560:C:T	2.56492e-36	-1.95771e-09	-0.449682	5.78478e-21	-1.95771e-09	-0.618034
20118756	chr2:20118756:G:C	7.29439e-38	-2.4381	-1.57158	1.3869e-22	-2.65534	-1.69344
20118913	chr2:20118913:GC:G	9.08296e-37	-1.95771e-09	-1.4878	2.20189e-21	-1.95771e-09	-1.58395
20119003	chr2:20119003:T:C	9.56538e-37	-1.95771e-09	-1.43604	2.85922e-21	-1.95771e-09	-1.32271
20119058	chr2:20119058:GC:G	7.98878e-37	-1.95771e-09	-1.61616	2.17573e-21	-1.95771e-09	-1.5959
20119224	chr2:20119224:G:A	1.14202e-36	-1.95771e-09	-1.25881	2.83156e-21	-1.95771e-09	-1.33244
20119387	chr2:20119387:A:T	1.19642e-36	-1.95771e-09	-1.21227	2.95327e-21	-1.95771e-09	-1.29035
20119407	chr2:20119407:A:G	7.63688e-37	-1.95771e-09	-1.66121	2.09819e-21	-1.95771e-09	-1.63219
20119544	chr2:20119544:G:A	2.70732e-36	-1.95771e-09	-0.395652	6.42211e-21	-1.95771e-09	-0.513518
20119603	chr2:20119603:T:C	5.9836e-38	-2.56414	-1.64362	1.2879e-22	-2.69119	-1.73165
20119710	chr2:20119710:C:A	8.16135e-37	-1.95771e-09	-1.59479	2.22929e-21	-1.95771e-09	-1.57158
20119778	chr2:20119778:A:G	9.60246e-37	-1.95771e-09	-1.43218	2.66842e-21	-1.95771e-09	-1.39178
20119820	chr2:20119820:G:C	2.95794e-36	-1.95771e-09	-0.307116	6.55907e-21	-1.95771e-09	-0.492415
20120050	chr2:20120050:C:T	8.31387e-37	-1.95771e-09	-1.57627	2.27155e-21	-1.95771e-09	-1.5528
20120106	chr2:20120106:C:T	7.99524e-37	-1.95771e-09	-1.61535	2.17771e-21	-1.95771e-09	-1.59499
20120339	chr2:20120339:G:A	4.66561e-37	-2.15398	-1.53232e-09	9.60573e-22	-2.41349	-1.53232e-09
20120399	chr2:20120399:G:A	2.86449e-36	-1.95771e-09	-0.339221	6.76429e-21	-1.95771e-09	-0.461607
20120508	chr2:20120508:G:A	1.26642e-36	-1.95771e-09	-1.15542	3.31799e-21	-1.95771e-09	-1.1739
20120563	chr2:20120563:C:T	8.12742e-37	-1.95771e-09	-1.59895	2.21933e-21	-1.95771e-09	-1.57606
20120630	chr2:20120630:A:G	6.16393e-38	-2.46388	-1.71418	1.28054e-22	-2.6687	-1.75986
20120686	chr2:20120686:C:T	3.00063e-37	-2.59537	-1.53232e-09	7.78122e-22	-2.62414	-1.53232e-09
20120728	chr2:20120728:AAAGG:A	9.7906e-37	-1.95771e-09	-1.41277	2.68452e-21	-1.95771e-09	-1.38576
20120732	chr2:20120732:G:A	2.29344e-37	-2.3086	-0.555538	4.01409e-22	-2.5607	-0.725342
20121142	chr2:20121142:C:G	2.87332e-36	-1.95771e-09	-0.336142	6.4662e-21	-1.95771e-09	-0.506675
20121227	chr2:20121227:AG:A	1.22066e-37	-2.53397	-0.960828	3.41611e-22	-2.62678	-0.820571
20121371	chr2:20121371:C:T	7.98878e-37	-1.95771e-09	-1.61616	2.17573e-21	-1.95771e-09	-1.5959
20121430	chr2:20121430:C:T	4.87225e-38	-2.65284	-1.76039	1.24915e-22	-2.69987	-1.75352
20121543	chr2:20121543:C:T	7.94164e-37	-1.95771e-09	-1.62208	2.16204e-21	-1.95771e-09	-1.60221
20121750	chr2:20121750:A:G	5.99333e-38	-2.46921	-1.73692	1.27693e-22	-2.67	-1.76139
20122000	chr2:20122000:C:T	5.39612e-37	-2.00852	-1.53232e-09	1.2978e-21	-2.11259	-1.53232e-09
20122181	chr2:20122181:C:T	1.17039e-37	-1.85073	-1.68613	2.39002e-22	-2.09499	-1.70956
20122182	chr2:20122182:G:A	1.25108e-37	-2.55148	-0.918712	3.51443e-22	-2.63704	-0.781931
20122244	chr2:20122244:T:C	6.14745e-38	-2.50591	-1.67483	1.29071e-22	-2.67419	-1.74647
20122361	chr2:20122361:G:A	1.12293e-37	-2.50616	-1.07209	3.03113e-22	-2.61676	-0.950155
20123153	chr2:20123153:A:C	2.95245e-36	-1.95771e-09	-0.308977	6.76431e-21	-1.95771e-09	-0.461604
20123511	chr2:20123511:CT:C	2.0892e-37	-1.20505	-1.75236	3.74311e-22	-1.60003	-1.7559
20123867	chr2:20123867:C:T	5.05355e-38	-2.6172	-1.75949	1.24699e-22	-2.69924	-1.75588
20123901	chr2:20123901:C:T	2.62492e-36	-1.95771e-09	-0.426561	6.03943e-21	-1.95771e-09	-0.574954
20123917	chr2:20123917:G:A	9.985e-38	-2.444	-1.2517	3.07711e-22	-2.10411	-1.44775
20123974	chr2:20123974:T:A	7.16274e-37	-1.95771e-09	-1.7253	1.96316e-21	-1.95771e-09	-1.69871
20124371	chr2:20124371:G:A	3.31138e-37	-2.49683	-1.53232e-09	8.29636e-22	-2.56003	-1.53232e-09
20124455	chr2:20124455:G:A	7.16274e-37	-1.95771e-09	-1.7253	1.96316e-21	-1.95771e-09	-1.69871
20124689	chr2:20124689:C:T	1.36516e-36	-1.95771e-09	-1.08034	3.3133e-21	-1.95771e-09	-1.17532
20124801	chr2:20124801:G:A	5.26031e-38	-2.59425	-1.74234	1.24552e-22	-2.69498	-1.76132
20125087	chr2:20125087:A:G	7.88079e-37	-1.95771e-09	-1.62977	2.23041e-21	-1.95771e-09	-1.57108
20125852	chr2:20125852:G:T	2.40319e-37	-1.06159	-1.75581	4.28644e-22	-1.46252	-1.75788
20125958	chr2:20125958:T:C	3.7813e-37	-2.13796	-0.226168	8.9547e-22	-2.39063	-0.0930435
20126119	chr2:20126119:C:A	5.33247e-38	-2.6356	-1.68736	1.37711e-22	-2.67603	-1.67983
20126658	chr2:20126658:A:T	8.82825e-38	-2.26128	-1.55755	8.10109e-22	-0.889237	-1.69461
20127129	chr2:20127129:G:A	1.33388e-37	-2.18593	-1.22017	3.32103e-22	-2.38895	-1.08662
20127184	chr2:20127184:G:C	1.24423e-37	-2.25998	-1.2157	3.15808e-22	-2.44388	-1.082
20127623	chr2:20127623:ACCTCATGATCCACCCGCCTCAG:A	1.26357e-36	-1.95771e-09	-1.15767	3.17872e-21	-1.95771e-09	-1.21679
20127949	chr2:20127949:G:A	7.00723e-37	-1.95771e-09	-1.74725	1.84499e-21	-1.95771e-09	-1.76079
20128018	chr2:20128018:A:C	2.17458e-37	-1.24745	-1.6699	4.02928e-22	-1.59526	-1.687
20128468	chr2:20128468:G:A	8.73694e-37	-1.95771e-09	-1.52664	2.15914e-21	-1.95771e-09	-1.60355
20128494	chr2:20128494:G:T	5.79768e-37	-1.93674	-1.53232e-09	1.38305e-21	-2.04897	-1.53232e-09
20128748	chr2:20128748:ATATG:A	8.46404e-37	-1.95771e-09	-1.55837	2.11941e-21	-1.95771e-09	-1.62213
20128758	chr2:20128758:CAT:C	8.08234e-38	-2.23443	-1.67267	1.69026e-22	-2.42996	-1.721
20128770	chr2:20128770:A:G	7.72559e-37	-1.95771e-09	-1.64966	2.02769e-21	-1.95771e-09	-1.66637
20128841	chr2:20128841:A:G	3.58523e-37	-2.41737	-1.53232e-09	1.11767e-21	-2.26202	-1.53232e-09
20129133	chr2:20129133:G:A	8.23055e-38	-2.59964	-1.28929	2.52416e-22	-2.29184	-1.4581
20129331	chr2:20129331:G:T	4.99717e-38	-2.65094	-1.73697	1.31645e-22	-2.67549	-1.72542
20129375	chr2:20129375:G:T	9.99762e-38	-2.16685	-1.52758	1.98543e-22	-2.37774	-1.61227
20129592	chr2:20129592:C:T	4.92461e-38	-2.66994	-1.7326	1.50554e-22	-2.53106	-1.73564
20129615	chr2:20129615:G:T	1.03978e-37	-2.62941	-1.02577	2.96804e-22	-2.34637	-1.24158
20131367	chr2:20131367:T:A	5.30933e-38	-2.64354	-1.68377	1.64318e-22	-2.42615	-1.75307
20131606	chr2:20131606:G:C	6.92492e-37	-1.95771e-09	-1.75907	1.87603e-21	-1.95771e-09	-1.7441
20131679	chr2:20131679:GTC:G	1.13428e-37	-2.57246	-0.995737	3.33414e-22	-2.2494	-1.22223
20131725	chr2:20131725:A:G	1.34447e-36	-1.95771e-09	-1.09561	3.64923e-21	-1.95771e-09	-1.07875
20131810	chr2:20131810:C:T	6.98088e-36	-1.95771e-09	0.551564	2.25077e-20	-1.95771e-09	0.740593
20132288	chr2:20132288:T:C	5.89444e-38	-2.57038	-1.65239	1.85943e-22	-2.37003	-1.68555
20132726	chr2:20132726:G:C	5.66272e-38	-2.64838	-1.6145	1.79107e-22	-2.47384	-1.6192
20133181	chr2:20133181:A:G	5.86748e-38	-2.68566	-1.5417	1.57118e-22	-2.54537	-1.67865
20133261	chr2:20133261:C:T	5.30003e-38	-2.67689	-1.65218	1.52403e-22	-2.5696	-1.6849
20134052	chr2:20134052:G:C	6.92739e-37	-1.95771e-09	-1.75871	1.87945e-21	-1.95771e-09	-1.74228
20134568	chr2:20134568:TGAGTTTTTCTAA:T	1.12371e-36	-1.95771e-09	-1.27497	2.28808e-21	-1.95771e-09	-1.54555
20134624	chr2:20134624:G:A	8.56315e-38	-2.61222	-1.23709	2.35014e-22	-2.43873	-1.38265
20134691	chr2:20134691:G:A	6.90993e-37	-1.95771e-09	-1.76124	1.86371e-21	-1.95771e-09	-1.75069
20134997	chr2:20134997:T:G	7.44301e-38	-2.66916	-1.32035	2.53085e-22	-2.63767	-1.10962
20135140	chr2:20135140:C:T	6.92255e-37	-1.95771e-09	-1.75941	1.87459e-21	-1.95771e-09	-1.74487
20135294	chr2:20135294:C:T	7.4483e-37	-1.95771e-09	-1.68621	1.90365e-21	-1.95771e-09	-1.72949
20135306	chr2:20135306:G:C	1.25798e-37	-2.53991	-0.92478	3.64495e-22	-2.23124	-1.15127
20135853	chr2:20135853:G:A	1.78617e-37	-1.80297	-1.31115	2.04286e-22	-2.50109	-1.46041
20135924	chr2:20135924:C:T	7.02774e-37	-1.95771e-09	-1.74433	1.8973e-21	-1.95771e-09	-1.73283
20135948	chr2:20135948:G:A	1.81499e-37	-1.81153	-1.28659	2.07777e-22	-2.49993	-1.44462
20136296	chr2:20136296:A:G	7.24185e-37	-1.95771e-09	-1.71432	1.90596e-21	-1.95771e-09	-1.72828
20136449	chr2:20136449:C:T	2.23565e-37	-2.4377	-0.451966	6.71666e-22	-2.08791	-0.683348
20136450	chr2:20136450:G:A	2.70187e-37	-2.70025	-1.53232e-09	7.2282e-22	-2.69786	-1.53232e-09
20136454	chr2:20136454:G:C	1.67579e-37	-1.85193	-1.32599	1.97292e-22	-2.52497	-1.47136
20136476	chr2:20136476:C:T	9.57525e-38	-2.35431	-1.38329	2.15458e-22	-2.47109	-1.43716
20136830	chr2:20136830:T:C	1.08115e-37	-2.21148	-1.4047	2.35488e-22	-2.36376	-1.4556
20136947	chr2:20136947:C:T	7.32111e-37	-1.95771e-09	-1.70343	1.88389e-21	-1.95771e-09	-1.73993
20136986	chr2:20136986:G:A	1.1642e-36	-1.95771e-09	-1.23958	3.19706e-21	-1.95771e-09	-1.21103
20137012	chr2:20137012:C:T	1.79351e-37	-1.79045	-1.31957	2.04033e-22	-2.49158	-1.47116
20137274	chr2:20137274:A:G	1.91625e-37	-1.75282	-1.29101	2.12895e-22	-2.47231	-1.44791
20137584	chr2:20137584:A:T	5.06976e-38	-2.63965	-1.73384	1.27154e-22	-2.67694	-1.75869
20137823	chr2:20137823:C:T	1.26948e-37	-2.20925	-1.24634	2.07783e-22	-2.69996	-1.24457
20138013	chr2:20138013:T:C	5.08156e-38	-2.63073	-1.74043	1.26339e-22	-2.6819	-1.76016
20138025	chr2:20138025:G:C	2.70146e-37	-2.7004	-1.53232e-09	7.21067e-22	-2.70029	-1.53232e-09
20138045	chr2:20138045:A:C	2.70092e-37	-2.7006	-1.53232e-09	7.21531e-22	-2.69964	-1.53232e-09
20138259	chr2:20138259:T:C	4.99034e-38	-2.6463	-1.74298	1.27538e-22	-2.67176	-1.76084
20138442	chr2:20138442:C:T	7.69596e-37	-1.95771e-09	-1.6535	2.03781e-21	-1.95771e-09	-1.66139
20138493	chr2:20138493:A:G	4.72339e-38	-2.69172	-1.75253	1.36193e-22	-2.60564	-1.7613
20138527	chr2:20138527:A:G	2.8964e-37	-2.33999	-0.290731	3.37655e-22	-2.67811	-0.780882
20138578	chr2:20138578:T:G	1.67299e-36	-1.95771e-09	-0.877	5.59408e-21	-1.95771e-09	-0.651555
20138609	chr2:20138609:C:G	6.90802e-37	-1.95771e-09	-1.76151	1.8437e-21	-1.95771e-09	-1.76149
20138800	chr2:20138800:C:T	5.87626e-38	-2.63422	-1.59164	1.74798e-22	-2.60719	-1.5102
20139003	chr2:20139003:T:C	4.72342e-38	-2.69369	-1.75056	1.37074e-22	-2.59896	-1.76154
20139290	chr2:20139290:C:A	7.43992e-38	-2.24572	-1.7442	1.61731e-22	-2.44895	-1.74614
20139605	chr2:20139605:AGGGTC:A	4.62701e-37	-2.25933	0.0970426	1.42401e-21	-1.83445	-0.185341
20139723	chr2:20139723:T:C	7.28371e-37	-1.95771e-09	-1.70856	1.87754e-21	-1.95771e-09	-1.7433
20141045	chr2:20141045:C:T	1.62381e-36	-1.99967	1.09284	1.23442e-21	-2.52241	0.359754
20141427	chr2:20141427:C:T	6.97949e-37	-1.95771e-09	-1.75122	1.84356e-21	-1.95771e-09	-1.76156
20141640	chr2:20141640:C:T	1.03198e-37	-2.0584	-1.60431	2.14318e-22	-2.21362	-1.69993
20141749	chr2:20141749:A:G	1.38679e-36	-1.95771e-09	-1.06462	3.1378e-21	-1.95771e-09	-1.22974
20142503	chr2:20142503:G:T	9.84415e-37	-1.95771e-09	-1.40732	2.76542e-21	-1.95771e-09	-1.35607
20142740	chr2:20142740:T:C	1.232e-37	-2.60872	-0.87683	3.64485e-22	-2.57643	-0.806104
20142902	chr2:20142902:G:C	7.09345e-37	-1.95771e-09	-1.73502	1.90165e-21	-1.95771e-09	-1.73054
20143154	chr2:20143154:C:T	9.36545e-37	-1.95771e-09	-1.45717	2.50038e-21	-1.95771e-09	-1.45682
20144250	chr2:20144250:T:C	1.37085e-37	-1.6172	-1.76156	2.33562e-22	-2.06669	-1.76088
20144267	chr2:20144267:T:C	1.60621e-37	-1.58113	-1.63919	2.65192e-22	-2.07635	-1.62422
20144568	chr2:20144568:GA:G	5.74853e-38	-2.65728	-1.59055	1.4474e-22	-2.68061	-1.62547
20144862	chr2:20144862:AAAG:A	3.09627e-36	-1.95771e-09	-0.261413	7.90008e-21	-1.95771e-09	-0.306392
20145019	chr2:20145019:T:C	1.43896e-36	-1.95771e-09	-1.02769	3.22042e-21	-1.95771e-09	-1.20375
20145127	chr2:20145127:T:C	1.16249e-37	-2.30081	-1.24282	4.45022e-22	-1.84302	-1.33987
20145953	chr2:20145953:C:T	1.10081e-37	-2.32028	-1.27787	4.14663e-22	-1.88155	-1.372
20146075	chr2:20146075:T:C	8.39155e-37	-1.95771e-09	-1.56697	2.09067e-21	-1.95771e-09	-1.63578
20146134	chr2:20146134:T:C	5.15721e-38	-2.70022	-1.65617	1.47551e-22	-2.69651	-1.59034
20146161	chr2:20146161:C:G	1.25747e-37	-2.29395	-1.17114	4.76846e-22	-1.8421	-1.27173
20146262	chr2:20146262:G:C	5.64724e-38	-2.67538	-1.59023	1.47517e-22	-2.66425	-1.62283
20146436	chr2:20146436:C:T	5.4551e-38	-2.59452	-1.70571	1.33091e-22	-2.6971	-1.69288
20146551	chr2:20146551:C:T	5.47246e-38	-2.64455	-1.6525	1.70592e-22	-2.56029	-1.58146
20147020	chr2:20147020:A:G	7.36277e-37	-1.95771e-09	-1.69776	1.88824e-21	-1.95771e-09	-1.73762
20147048	chr2:20147048:C:T	9.81295e-37	-1.95771e-09	-1.41049	2.5476e-21	-1.95771e-09	-1.43811
20147350	chr2:20147350:C:T	7.38622e-37	-1.95771e-09	-1.69458	1.91626e-21	-1.95771e-09	-1.72289
20147479	chr2:20147479:T:C	6.92132e-37	-1.95771e-09	-1.75959	1.84414e-21	-1.95771e-09	-1.76125
20147618	chr2:20147618:G:A	8.08104e-38	-2.50823	-1.39903	1.84003e-22	-2.64957	-1.41649
20147885	chr2:20147885:C:T	6.94569e-37	-1.95771e-09	-1.75607	1.85462e-21	-1.95771e-09	-1.75558
20148045	chr2:20148045:A:G	1.37157e-37	-2.31422	-1.06401	4.07618e-22	-1.91219	-1.3585
20148063	chr2:20148063:G:A	7.19621e-38	-2.46278	-1.56045	1.6602e-22	-2.63132	-1.53759
20148132	chr2:20148132:G:T	1.20046e-37	-2.07486	-1.43663	2.3538e-22	-2.2463	-1.57352
20148148	chr2:20148148:T:C	8.36082e-37	-1.95771e-09	-1.57064	2.20278e-21	-1.95771e-09	-1.58354
20148853	chr2:20148853:C:A	3.53831e-37	-2.43055	-1.53232e-09	9.19573e-22	-2.45711	-1.53232e-09
20148876	chr2:20148876:G:T	2.13487e-36	-1.95771e-09	-0.633204	5.27119e-21	-1.95771e-09	-0.711008
20148919	chr2:20148919:A:T	7.81874e-37	-1.95771e-09	-1.63767	2.04927e-21	-1.95771e-09	-1.65578
20149265	chr2:20149265:A:G	5.60601e-38	-2.57333	-1.69962	1.31434e-22	-2.70024	-1.70228
20149672	chr2:20149672:C:T	8.4926e-37	-2.09138	0.536384	7.05224e-22	-2.57328	-0.149221
20149778	chr2:20149778:T:C	1.67094e-36	-1.95771e-09	-0.878226	4.62414e-21	-1.95771e-09	-0.841973
20149829	chr2:20149829:C:T	1.15067e-36	-1.95771e-09	-1.25127	2.67193e-21	-1.95771e-09	-1.39046
20150224	chr2:20150224:C:G	3.48436e-37	-1.30183	-1.14409	5.88601e-22	-1.67462	-1.22865
20150591	chr2:20150591:A:T	2.81635e-37	-2.65875	-1.53232e-09	7.524e-22	-2.65775	-1.53232e-09
20150656	chr2:20150656:C:A	1.13451e-36	-1.95771e-09	-1.26541	3.59688e-21	-1.95771e-09	-1.0932
20150990	chr2:20150990:G:A	6.80348e-38	-2.40494	-1.67441	1.76484e-22	-2.42136	-1.68643
20151022	chr2:20151022:C:T	1.80395e-37	-2.0285	-1.07571	5.25117e-22	-1.83745	-1.17995
20151131	chr2:20151131:C:T	5.26885e-38	-2.57365	-1.76132	1.31678e-22	-2.65238	-1.74827
20151242	chr2:20151242:T:C	1.48215e-37	-2.09511	-1.20559	6.21238e-22	-1.54819	-1.30111
20151375	chr2:20151375:G:C	1.24269e-37	-2.26197	-1.21495	4.90473e-22	-1.77611	-1.30954
20151471	chr2:20151471:A:T	9.49406e-37	-1.95771e-09	-1.44353	2.35757e-21	-1.95771e-09	-1.51563
20151630	chr2:20151630:A:C	1.35852e-37	-1.66849	-1.71931	3.34961e-22	-1.73162	-1.73539
20152040	chr2:20152040:T:G	1.23274e-37	-2.69489	-0.790065	3.18681e-22	-2.6617	-0.855133
20152244	chr2:20152244:A:G	6.95366e-37	-1.95771e-09	-1.75493	1.84405e-21	-1.95771e-09	-1.7613
20152299	chr2:20152299:T:C	9.72504e-38	-2.42056	-1.30151	1.99663e-22	-2.68396	-1.30043
20152683	chr2:20152683:T:A	6.97808e-37	-1.95771e-09	-1.75142	1.84357e-21	-1.95771e-09	-1.76156
20152719	chr2:20152719:G:A	6.51613e-37	-2.50169	0.681777	7.66881e-22	-2.70052	0.0618295
20152927	chr2:20152927:G:T	9.20021e-37	-1.95771e-09	-1.47497	2.54619e-21	-1.95771e-09	-1.43867
20153108	chr2:20153108:G:A	2.37816e-37	-2.3694	-0.458467	2.96648e-22	-2.67261	-0.91586
20153455	chr2:20153455:G:A	2.35582e-37	-2.35916	-0.478142	2.90777e-22	-2.67705	-0.931417
20153462	chr2:20153462:G:A	1.00245e-37	-2.12763	-1.56412	2.91094e-22	-2.02447	-1.5829
20153595	chr2:20153595:C:T	1.75685e-37	-1.61216	-1.51851	3.20881e-22	-1.97368	-1.53627
20153759	chr2:20153759:A:C	2.4525e-37	-1.52099	-1.2761	4.46838e-22	-1.8853	-1.29352
20153965	chr2:20153965:T:TC	8.65435e-38	-2.60257	-1.23615	2.33381e-22	-2.57497	-1.25337
20154801	chr2:20154801:G:A	1.07092e-37	-2.27872	-1.34696	3.10993e-22	-2.15069	-1.39056
20154805	chr2:20154805:T:C	9.30781e-38	-2.68869	-1.07723	2.62215e-22	-2.6727	-1.03916
20155531	chr2:20155531:C:T	1.89959e-36	-1.95771e-09	-0.749973	4.43742e-21	-1.95771e-09	-0.883191
20155682	chr2:20155682:C:T	2.96735e-37	-2.60653	-1.53232e-09	8.10625e-22	-2.58321	-1.53232e-09
20156001	chr2:20156001:G:A	7.32717e-37	-1.95771e-09	-1.70261	1.94868e-21	-1.95771e-09	-1.70611
20156030	chr2:20156030:C:T	2.04113e-37	-1.68022	-1.30047	3.85095e-22	-2.00617	-1.32136
20156269	chr2:20156269:C:T	8.24991e-38	-2.57465	-1.31193	2.30642e-22	-2.65082	-1.18933
20156573	chr2:20156573:A:T	9.87748e-37	-1.95771e-09	-1.40394	2.53201e-21	-1.95771e-09	-1.44425
20156845	chr2:20156845:G:T	7.05942e-38	-2.51378	-1.52863	1.62799e-22	-2.64474	-1.54377
20156911	chr2:20156911:C:T	7.54655e-38	-2.66184	-1.31385	2.1301e-22	-2.63666	-1.28302
20157049	chr2:20157049:T:C	2.04833e-36	-1.95771e-09	-0.674583	4.74448e-21	-1.95771e-09	-0.816283
20157178	chr2:20157178:C:A	1.28566e-36	-1.95771e-09	-1.14034	3.24261e-21	-1.95771e-09	-1.19689
20157183	chr2:20157183:T:C	8.46163e-38	-2.28782	-1.57342	2.35906e-22	-2.21399	-1.60359
20157217	chr2:20157217:G:C	1.62318e-37	-2.37034	-0.839465	5.95548e-22	-1.92328	-0.968259
20157291	chr2:20157291:G:A	6.96966e-38	-2.53122	-1.52399	1.64926e-22	-2.63514	-1.54038
20157352	chr2:20157352:G:A	7.17269e-37	-1.95771e-09	-1.72391	1.85848e-21	-1.95771e-09	-1.7535
20157371	chr2:20157371:C:T	5.11344e-38	-2.64335	-1.72156	1.49532e-22	-2.54101	-1.7325
20157864	chr2:20157864:T:C	7.89053e-38	-2.27988	-1.65124	2.22115e-22	-2.1991	-1.67873
20158011	chr2:20158011:C:T	1.13649e-36	-1.95771e-09	-1.26367	2.84857e-21	-1.95771e-09	-1.32645
20158210	chr2:20158210:A:G	5.1269e-38	-2.64133	-1.72095	1.49996e-22	-2.53846	-1.73195
20158224	chr2:20158224:G:A	2.73607e-37	-2.68767	-1.53232e-09	7.20841e-22	-2.7006	-1.53232e-09
20158356	chr2:20158356:C:T	2.22392e-36	-1.95771e-09	-0.592337	5.69573e-21	-1.95771e-09	-0.633548
20158595	chr2:20158595:T:C	8.714e-38	-2.18069	-1.65116	2.46949e-22	-2.0976	-1.67423
20159251	chr2:20159251:G:A	7.22777e-37	-1.95771e-09	-1.71627	1.86389e-21	-1.95771e-09	-1.7506
20159432	chr2:20159432:A:G	1.24153e-36	-1.95771e-09	-1.17527	3.93495e-21	-1.95771e-09	-1.00337
20159529	chr2:20159529:A:C	8.06802e-38	-2.29037	-1.6185	2.22924e-22	-2.22469	-1.6495
20159610	chr2:20159610:A:G	2.7789e-36	-1.95771e-09	-0.369557	6.37354e-21	-1.95771e-09	-0.521109
20159791	chr2:20159791:G:T	2.66487e-36	-1.95771e-09	-0.411453	6.1183e-21	-1.95771e-09	-0.56198
20160142	chr2:20160142:C:T	1.0375e-36	-1.95771e-09	-1.3548	2.43279e-21	-1.95771e-09	-1.48423
20160218	chr2:20160218:G:T	7.01728e-37	-1.95771e-09	-1.74582	1.84413e-21	-1.95771e-09	-1.76126
20160636	chr2:20160636:G:A	4.04535e-37	-2.29663	-1.53232e-09	1.13096e-21	-2.2502	-1.53232e-09
20160700	chr2:20160700:T:C	2.9473e-37	-2.61331	-1.53232e-09	8.98801e-22	-2.47996	-1.53232e-09
20160702	chr2:20160702:G:T	8.96712e-37	-1.95771e-09	-1.50063	2.47471e-21	-1.95771e-09	-1.46714
20161072	chr2:20161072:T:C	6.96146e-37	-1.95771e-09	-1.75381	1.88356e-21	-1.95771e-09	-1.7401
20161256	chr2:20161256:C:T	7.42076e-37	-1.95771e-09	-1.68991	1.97156e-21	-1.95771e-09	-1.69444
20161341	chr2:20161341:G:GCA	1.63823e-37	-2.46272	-0.737856	6.02297e-22	-2.00003	-0.880243
20161566	chr2:20161566:T:C	1.24153e-36	-1.95771e-09	-1.17527	3.93495e-21	-1.95771e-09	-1.00337
20161985	chr2:20161985:T:C	1.10314e-36	-1.95771e-09	-1.29345	3.49024e-21	-1.95771e-09	-1.12329
20162150	chr2:20162150:C:T	6.93855e-37	-1.95771e-09	-1.7571	1.84925e-21	-1.95771e-09	-1.75849
20162689	chr2:20162689:A:G	1.29321e-36	-1.95771e-09	-1.13448	2.94169e-21	-1.95771e-09	-1.29428
20163313	chr2:20163313:G:T	1.72635e-37	-2.15564	-0.992549	4.87561e-22	-2.00938	-1.08222
20163532	chr2:20163532:C:T	7.63318e-37	-1.95771e-09	-1.66169	2.02669e-21	-1.95771e-09	-1.66686
20164517	chr2:20164517:G:A	5.734e-38	-2.48964	-1.76073	1.33096e-22	-2.65423	-1.73571
20164533	chr2:20164533:G:A	3.98115e-37	-2.31262	-1.53232e-09	1.11296e-21	-2.26624	-1.53232e-09
20165644	chr2:20165644:CACA:C	5.71626e-37	-0.191981	-1.7589	8.20847e-22	-0.809571	-1.76111
20165722	chr2:20165722:T:C	8.01912e-38	-2.41328	-1.50168	2.92897e-22	-1.94376	-1.65744
20165855	chr2:20165855:A:G	5.51533e-38	-2.61172	-1.67753	1.43762e-22	-2.62192	-1.69094
20166462	chr2:20166462:T:G	1.14975e-36	-1.95771e-09	-1.25206	3.69954e-21	-1.95771e-09	-1.06505
20166722	chr2:20166722:G:A	1.71293e-37	-2.40641	-0.74958	6.62517e-22	-2.32342	-0.461548
20167123	chr2:20167123:C:T	1.81489e-37	-2.41968	-0.678493	7.16352e-22	-2.33853	-0.368316
20167200	chr2:20167200:G:A	6.91299e-37	-1.95771e-09	-1.76079	1.878e-21	-1.95771e-09	-1.74306
20167400	chr2:20167400:G:C	1.57816e-36	-1.95771e-09	-0.935354	5.19347e-21	-1.95771e-09	-0.725861
20167528	chr2:20167528:C:T	8.57043e-38	-2.63795	-1.21051	2.29115e-22	-2.59445	-1.25234
20167927	chr2:20167927:G:A	8.80415e-37	-1.95771e-09	-1.51897	2.09906e-21	-1.95771e-09	-1.63177
20168050	chr2:20168050:C:T	1.57816e-36	-1.95771e-09	-0.935354	5.19347e-21	-1.95771e-09	-0.725861
20168326	chr2:20168326:C:T	8.92128e-37	-1.95771e-09	-1.50576	2.12299e-21	-1.95771e-09	-1.62044
20168435	chr2:20168435:A:G	2.39246e-37	-1.06047	-1.7614	1.68361e-21	-0.110518	-1.7418
20168632	chr2:20168632:G:A	1.43039e-37	-1.59218	-1.74407	5.24813e-22	-1.28171	-1.73626
20168642	chr2:20168642:C:T	2.88942e-37	-2.63314	-1.53232e-09	8.32377e-22	-2.55673	-1.53232e-09
20168758	chr2:20168758:G:T	3.50472e-37	-0.87851	-1.56157	1.27249e-21	-0.575604	-1.55668
20168976	chr2:20168976:A:T	8.11885e-37	-1.95771e-09	-1.60001	2.1428e-21	-1.95771e-09	-1.61115
20169381	chr2:20169381:G:A	1.66277e-37	-2.32982	-0.855891	6.42468e-22	-2.2461	-0.569607
20169730	chr2:20169730:C:T	8.51092e-37	-1.95771e-09	-1.55285	2.05102e-21	-1.95771e-09	-1.65493
20169758	chr2:20169758:A:G	8.97228e-37	-1.95771e-09	-1.50006	2.37585e-21	-1.95771e-09	-1.50791
20169940	chr2:20169940:T:A	4.13042e-37	-1.00148	-1.27434	1.48928e-21	-0.720899	-1.25407
20169961	chr2:20169961:T:A	7.59614e-37	-1.95771e-09	-1.66656	2.10068e-21	-1.95771e-09	-1.631
20170050	chr2:20170050:G:A	1.7851e-37	-2.46369	-0.651029	7.02927e-22	-2.39523	-0.330535
20170408	chr2:20170408:AC:A	4.45115e-37	-0.981166	-1.21987	1.58476e-21	-0.71285	-1.19998
20170581	chr2:20170581:C:T	8.27803e-37	-1.95771e-09	-1.58059	2.01212e-21	-1.95771e-09	-1.67408
20170663	chr2:20170663:G:A	8.48952e-37	-1.95771e-09	-1.55536	2.04676e-21	-1.95771e-09	-1.65701
20170880	chr2:20170880:A:C	3.93981e-37	-0.787336	-1.53573	1.3903e-21	-0.613875	-1.42987
20170884	chr2:20170884:T:C	1.17651e-37	-2.69068	-0.840967	3.1195e-22	-2.553	-0.985173
20171127	chr2:20171127:T:C	8.48047e-37	-1.95771e-09	-1.55643	2.04454e-21	-1.95771e-09	-1.65809
20171385	chr2:20171385:T:G	7.21968e-37	-1.95771e-09	-1.71738	1.85534e-21	-1.95771e-09	-1.7552
20171406	chr2:20171406:C:T	3.7787e-37	-0.801658	-1.56316	1.3133e-21	-0.639424	-1.4613
20171540	chr2:20171540:T:G	2.31671e-37	-1.26879	-1.58525	7.59846e-22	-1.05712	-1.59078
20171619	chr2:20171619:G:A	5.30175e-37	-0.858702	-1.16746	2.03332e-21	-0.526631	-1.13696
20171675	chr2:20171675:G:T	9.18039e-37	-1.95771e-09	-1.47713	2.36855e-21	-1.95771e-09	-1.51099
20171806	chr2:20171806:T:A	3.07342e-37	-2.47032	-0.101082	5.98575e-22	-2.60765	-0.278817
20171852	chr2:20171852:T:C	4.16214e-37	-0.990505	-1.27766	1.62564e-21	-0.660524	-1.22684
20172011	chr2:20172011:G:A	4.3195e-37	-0.995808	-1.23525	1.58354e-21	-0.827989	-1.08561
20172014	chr2:20172014:C:T	6.78e-38	-2.62987	-1.45294	1.7233e-22	-2.5795	-1.55211
20172127	chr2:20172127:C:T	1.01807e-36	-1.95771e-09	-1.3737	2.87274e-21	-1.95771e-09	-1.318
20172359	chr2:20172359:G:A	6.93233e-37	-1.95771e-09	-1.758	1.84726e-21	-1.95771e-09	-1.75956
20172653	chr2:20172653:T:C	5.10455e-37	-2.65769	0.593623	1.19806e-21	-2.67435	0.48179
20172692	chr2:20172692:A:C	7.35306e-37	-1.95771e-09	-1.69908	1.94909e-21	-1.95771e-09	-1.7059
20172697	chr2:20172697:G:A	1.84729e-36	-1.95771e-09	-0.777891	6.24567e-21	-1.95771e-09	-0.541375
20172833	chr2:20172833:G:C	8.77703e-37	-1.95771e-09	-1.52206	2.38245e-21	-1.95771e-09	-1.50513
20172977	chr2:20172977:C:T	6.91276e-37	-1.95771e-09	-1.76083	1.84358e-21	-1.95771e-09	-1.76155
20173296	chr2:20173296:G:A	1.00708e-37	-2.62439	-1.06276	3.02239e-22	-2.38206	-1.18774
20173345	chr2:20173345:G:A	8.06967e-37	-1.95771e-09	-1.60608	2.2149e-21	-1.95771e-09	-1.57806
20173476	chr2:20173476:ATTG:A	1.55514e-36	-1.95771e-09	-0.950046	5.10695e-21	-1.95771e-09	-0.742662
20173611	chr2:20173611:C:T	3.69596e-37	-0.836388	-1.55057	7.11035e-22	-1.19821	-1.51609
20173684	chr2:20173684:C:A	6.9081e-37	-1.95771e-09	-1.7615	1.86136e-21	-1.95771e-09	-1.75195
20173762	chr2:20173762:G:A	8.06967e-37	-1.95771e-09	-1.60608	2.2149e-21	-1.95771e-09	-1.57806
20174107	chr2:20174107:C:T	8.15597e-37	-1.95771e-09	-1.59545	1.99046e-21	-1.95771e-09	-1.6849
20174108	chr2:20174108:A:G	7.21967e-37	-0.92734	-0.790046	1.02217e-20	0.519764	-0.568515
20174397	chr2:20174397:G:A	8.11192e-37	-1.27502	-0.325841	3.57355e-21	-0.998813	-0.100892
20174525	chr2:20174525:G:A	5.27533e-37	-1.49381	-0.53734	2.0547e-21	-1.18384	-0.469291
20175145	chr2:20175145:C:T	1.48696e-37	-1.5688	-1.72866	4.58747e-22	-1.5124	-1.64012
20175391	chr2:20175391:C:T	7.8636e-37	-1.95771e-09	-1.63195	2.18108e-21	-1.95771e-09	-1.59344
20176034	chr2:20176034:A:G	1.64159e-37	-1.43731	-1.76121	4.81629e-22	-1.37574	-1.72811
20176046	chr2:20176046:C:T	7.21682e-37	-1.95771e-09	-1.71778	2.05073e-21	-1.95771e-09	-1.65507
20176174	chr2:20176174:G:T	7.20766e-37	-1.95771e-09	-1.71905	1.88771e-21	-1.95771e-09	-1.7379
20176226	chr2:20176226:C:T	1.38702e-37	-2.51965	-0.847389	5.58131e-22	-1.92482	-1.03161
20176261	chr2:20176261:T:C	2.09705e-37	-1.75116	-1.20251	1.15409e-21	-1.29302	-0.936933
20176551	chr2:20176551:G:C	7.00787e-37	-1.95771e-09	-1.74716	1.96725e-21	-1.95771e-09	-1.69663
20176609	chr2:20176609:C:T	7.08799e-37	-1.95771e-09	-1.73579	2.01157e-21	-1.95771e-09	-1.67435
20176941	chr2:20176941:C:T	6.92127e-37	-1.95771e-09	-1.7596	1.90668e-21	-1.95771e-09	-1.7279
20177005	chr2:20177005:T:C	6.99738e-37	-1.95771e-09	-1.74866	1.84714e-21	-1.95771e-09	-1.75962
20177309	chr2:20177309:C:T	1.51451e-37	-1.52108	-1.75803	4.62968e-22	-1.42633	-1.71703
20177631	chr2:20177631:C:A	1.56524e-37	-1.97341	-1.27275	3.92503e-22	-2.21698	-1.0915
20178444	chr2:20178444:G:C	1.49456e-37	-1.92463	-1.36773	3.60854e-22	-2.19241	-1.20014
20178830	chr2:20178830:G:A	1.59308e-36	-1.95771e-09	-0.925939	3.81963e-21	-1.95771e-09	-1.03311
20178865	chr2:20178865:C:A	1.09662e-36	-1.95771e-09	-1.29937	2.56883e-21	-1.95771e-09	-1.42981
20178897	chr2:20178897:C:T	8.59498e-37	-1.95771e-09	-1.54302	2.42643e-21	-1.95771e-09	-1.48684
20179074	chr2:20179074:G:A	7.40372e-37	-1.95771e-09	-1.69221	2.1463e-21	-1.95771e-09	-1.60952
20179121	chr2:20179121:T:G	6.13528e-36	-1.10092	1.52336	4.74153e-20	-0.255229	1.74091
20179248	chr2:20179248:T:C	2.13197e-37	-2.5994	-0.337747	6.99596e-22	-2.09554	-0.63498
20179264	chr2:20179264:C:G	7.20507e-37	-1.95771e-09	-1.71941	2.06372e-21	-1.95771e-09	-1.64875
20179277	chr2:20179277:T:C	6.92839e-37	-1.95771e-09	-1.75857	1.91049e-21	-1.95771e-09	-1.7259
20179297	chr2:20179297:T:A	8.58871e-37	-1.95771e-09	-1.54375	2.42428e-21	-1.95771e-09	-1.48773
20179380	chr2:20179380:T:C	7.22147e-37	-1.95771e-09	-1.71714	2.05046e-21	-1.95771e-09	-1.6552
20179500	chr2:20179500:A:G	1.23415e-37	-2.04994	-1.43388	3.03094e-22	-2.28914	-1.27784
20180095	chr2:20180095:G:C	1.53132e-37	-2.57565	-0.692412	5.35769e-22	-2.04065	-0.956669
20180517	chr2:20180517:C:T	1.77005e-36	-1.89067	1.07007	7.62339e-21	-1.31663	0.974589
20180543	chr2:20180543:C:T	1.12827e-37	-2.04438	-1.52914	2.66136e-22	-2.3092	-1.38782
20180651	chr2:20180651:A:G	1.37382e-37	-1.88631	-1.49029	3.26736e-22	-2.18401	-1.30786
20180755	chr2:20180755:TC:T	8.5862e-37	-1.95771e-09	-1.54404	2.42375e-21	-1.95771e-09	-1.48795
20180956	chr2:20180956:C:T	1.07253e-37	-2.24546	-1.37871	2.6149e-22	-2.40202	-1.3126
20181096	chr2:20181096:C:G	2.22482e-37	-1.19716	-1.69736	5.48292e-22	-1.23317	-1.74104
20181264	chr2:20181264:G:A	8.49292e-37	-1.55496	-1.53232e-09	1.82513e-21	-1.77161	-1.53232e-09
20181619	chr2:20181619:A:G	2.10854e-36	-1.95771e-09	-0.645614	5.35251e-21	-1.95771e-09	-0.695699
20181641	chr2:20181641:T:C	1.41112e-37	-2.09829	-1.25152	3.68399e-22	-2.32189	-1.04996
20181642	chr2:20181642:C:G	8.27204e-37	-1.95771e-09	-1.58131	2.26833e-21	-1.95771e-09	-1.55422
20182940	chr2:20182940:C:T	7.01966e-37	-1.95771e-09	-1.74548	1.93062e-21	-1.95771e-09	-1.71542
20183308	chr2:20183308:G:A	8.22709e-37	-1.95771e-09	-1.58676	2.08903e-21	-1.95771e-09	-1.63657
20183899	chr2:20183899:C:T	1.28653e-37	-2.2532	-1.18905	4.08767e-22	-2.0835	-1.18438
20184049	chr2:20184049:G:T	3.16553e-37	-2.54187	-1.53232e-09	9.47799e-22	-2.42688	-1.53232e-09
20184092	chr2:20184092:G:T	9.23637e-38	-2.38952	-1.38411	2.44987e-22	-2.37096	-1.40885
20184209	chr2:20184209:A:T	7.20224e-38	-2.61212	-1.41026	1.55545e-22	-2.60232	-1.63176
20184576	chr2:20184576:G:A	5.92872e-38	-2.70052	-1.51645	1.59963e-22	-2.58601	-1.62007
20184622	chr2:20184622:G:A	6.02845e-38	-2.69928	-1.50101	1.56575e-22	-2.61135	-1.61613
20184722	chr2:20184722:CA:C	7.87861e-37	-1.95771e-09	-1.63004	2.09549e-21	-1.95771e-09	-1.63347
20184791	chr2:20184791:C:T	6.2644e-38	-2.69563	-1.46627	1.58568e-22	-2.62605	-1.58878
20184808	chr2:20184808:A:G	7.04145e-37	-1.95771e-09	-1.74238	1.96112e-21	-1.95771e-09	-1.69975
20184945	chr2:20184945:C:T	5.75349e-38	-2.65707	-1.5899	1.64837e-22	-2.5598	-1.61626
20185082	chr2:20185082:A:G	5.73169e-38	-2.69121	-1.55956	1.44427e-22	-2.699	-1.60925
20185404	chr2:20185404:A:G	4.77661e-38	-2.70055	-1.7325	1.24923e-22	-2.69939	-1.75394
20185472	chr2:20185472:G:A	6.72352e-37	-2.23617	0.447591	3.26339e-21	-1.45779	0.267297
20185783	chr2:20185783:C:T	9.97379e-37	-1.95771e-09	-1.39423	2.85829e-21	-1.95771e-09	-1.32304
20185940	chr2:20185940:T:C	4.79732e-38	-2.69904	-1.72969	1.24941e-22	-2.7006	-1.75258
20186267	chr2:20186267:G:A	1.41429e-37	-1.94207	-1.4055	6.87633e-22	-1.56636	-1.1814
20186337	chr2:20186337:T:C	7.5189e-37	-1.95771e-09	-1.67678	2.12007e-21	-1.95771e-09	-1.62182
20186353	chr2:20186353:C:T	6.37999e-38	-2.69432	-1.44929	1.63758e-22	-2.63555	-1.54708
20186899	chr2:20186899:C:T	2.39524e-37	-1.95485	-0.865865	8.0043e-22	-1.76576	-0.830107
20187088	chr2:20187088:T:C	7.03388e-37	-1.95771e-09	-1.74346	1.90705e-21	-1.95771e-09	-1.72771
20187200	chr2:20187200:A:G	4.9281e-38	-2.68965	-1.71218	1.327e-22	-2.65809	-1.73483
20187503	chr2:20187503:G:A	5.16834e-38	-2.69463	-1.6596	1.33602e-22	-2.70038	-1.68577
20188202	chr2:20188202:C:T	5.92964e-38	-2.69929	-1.51752	1.48398e-22	-2.70032	-1.5808
20188672	chr2:20188672:C:T	9.08721e-37	-1.95771e-09	-1.48733	2.57977e-21	-1.95771e-09	-1.42557
20188682	chr2:20188682:G:A	5.8677e-38	-2.69664	-1.53068	1.48922e-22	-2.70055	-1.57704
20188723	chr2:20188723:C:A	5.47335e-38	-2.69382	-1.60307	1.37323e-22	-2.6995	-1.65918
20188754	chr2:20188754:A:G	5.60506e-38	-2.69421	-1.5789	1.39967e-22	-2.69967	-1.63995
20188810	chr2:20188810:G:A	5.42694e-38	-2.69717	-1.60823	1.38456e-22	-2.68763	-1.66284
20189221	chr2:20189221:G:A	6.55571e-38	-2.35899	-1.75745	2.04064e-22	-2.21671	-1.74588
20189522	chr2:20189522:C:T	9.34781e-37	-1.95771e-09	-1.45905	2.76273e-21	-1.95771e-09	-1.35705
20189646	chr2:20189646:G:A	6.91118e-37	-1.95771e-09	-1.76106	1.84434e-21	-1.95771e-09	-1.76114
20189806	chr2:20189806:A:C	2.25236e-37	-1.2422	-1.64001	3.02085e-22	-1.96871	-1.6016
20190291	chr2:20190291:G:A	6.96753e-37	-1.95771e-09	-1.75293	1.89825e-21	-1.95771e-09	-1.73233
20190292	chr2:20190292:G:A	7.52705e-38	-2.21679	-1.76149	2.36419e-22	-2.05659	-1.75882
20190933	chr2:20190933:G:A	1.69142e-37	-2.47194	-0.696683	5.40727e-22	-2.07143	-0.916678
20192092	chr2:20192092:C:T	8.09344e-38	-2.6989	-1.20682	1.80318e-22	-2.66881	-1.41749
20192467	chr2:20192467:T:G	4.78659e-38	-2.6994	-1.73156	1.74415e-22	-2.35871	-1.76087
20192479	chr2:20192479:C:T	8.60663e-37	-1.95771e-09	-1.54166	2.16724e-21	-1.95771e-09	-1.59981
20192628	chr2:20192628:CCTATTTGGGAGG:C	1.37778e-37	-2.5839	-0.789822	3.38715e-22	-2.42658	-1.02928
20192903	chr2:20192903:G:A	2.19391e-37	-2.08818	-0.820324	1.19529e-21	-1.69854	-0.496332
20193033	chr2:20193033:G:A	4.51668e-37	-2.18642	-1.53232e-09	1.18597e-21	-2.2027	-1.53232e-09
20193153	chr2:20193153:A:G	2.23542e-37	-2.01431	-0.875452	1.20882e-21	-1.61518	-0.568441
20193164	chr2:20193164:G:A	7.06141e-37	-1.95771e-09	-1.73955	1.86415e-21	-1.95771e-09	-1.75046
20193214	chr2:20193214:C:T	2.15299e-37	-2.00631	-0.921028	1.18729e-21	-1.59369	-0.607906
20193216	chr2:20193216:C:T	2.20549e-37	-2.014	-0.88925	1.21037e-21	-1.60755	-0.574783
20193289	chr2:20193289:A:G	2.11843e-37	-2.02077	-0.922744	1.15883e-21	-1.61805	-0.607804
20193422	chr2:20193422:A:T	1.71607e-37	-1.81499	-1.33917	6.15132e-22	-1.51054	-1.34865
20193551	chr2:20193551:A:G	7.1528e-37	-1.95771e-09	-1.72669	1.89343e-21	-1.95771e-09	-1.73488
20193648	chr2:20193648:T:C	2.5491e-37	-2.70047	-0.0579805	6.44185e-22	-2.60211	-0.210924
20193682	chr2:20193682:A:C	6.90779e-37	-1.95771e-09	-1.76155	1.86413e-21	-1.95771e-09	-1.75047
20193810	chr2:20193810:G:A	7.02068e-37	-1.95771e-09	-1.74533	1.89651e-21	-1.95771e-09	-1.73325
20193849	chr2:20193849:G:A	7.30325e-37	-1.95771e-09	-1.70588	1.89363e-21	-1.95771e-09	-1.73477
20193900	chr2:20193900:G:A	6.93978e-37	-1.95771e-09	-1.75693	1.88245e-21	-1.95771e-09	-1.74069
20193911	chr2:20193911:A:G	1.31968e-37	-2.06003	-1.35677	2.21792e-22	-2.45591	-1.42336
20194300	chr2:20194300:C:A	1.56267e-37	-1.84436	-1.40344	7.70417e-22	-1.28995	-1.34413
20194590	chr2:20194590:G:A	8.46126e-38	-2.4869	-1.37438	1.9521e-22	-2.64809	-1.35886
20194681	chr2:20194681:T:A	7.09981e-37	-1.95771e-09	-1.73413	2.00047e-21	-1.95771e-09	-1.67988
20195042	chr2:20195042:G:A	1.01196e-36	-1.95771e-09	-1.37972	2.7627e-21	-1.95771e-09	-1.35705
20195087	chr2:20195087:G:C	1.46914e-37	-2.60066	-0.708861	3.04902e-22	-2.65932	-0.901707
20195334	chr2:20195334:CAATTA:C	1.88958e-37	-2.38691	-0.670932	5.20333e-22	-2.30851	-0.718046
20195399	chr2:20195399:A:G	1.89147e-37	-2.32169	-0.73515	5.25952e-22	-2.23794	-0.777869
20195439	chr2:20195439:A:G	1.70826e-37	-2.41748	-0.741243	4.66645e-22	-2.34505	-0.790395
20195950	chr2:20195950:C:T	1.23719e-37	-2.47578	-1.00557	2.48268e-22	-2.38375	-1.38276
20196203	chr2:20196203:A:G	9.51653e-37	-1.95771e-09	-1.44117	2.67611e-21	-1.95771e-09	-1.3889
20196330	chr2:20196330:C:T	6.21479e-38	-2.57062	-1.59923	2.59199e-22	-2.20583	-1.51759
20196361	chr2:20196361:T:C	2.39774e-37	-2.29546	-0.524207	6.75101e-22	-2.21518	-0.550973
20196479	chr2:20196479:C:T	1.06931e-37	-2.60328	-1.0239	2.85208e-22	-2.53509	-1.09271
20196749	chr2:20196749:A:T	6.91985e-37	-1.95771e-09	-1.7598	1.86342e-21	-1.95771e-09	-1.75085
20196849	chr2:20196849:A:C	1.80567e-37	-2.45948	-0.643782	5.05425e-22	-2.38377	-0.671853
20196945	chr2:20196945:A:G	1.89957e-37	-2.43268	-0.61989	5.49922e-22	-2.35917	-0.612078
20197007	chr2:20197007:T:C	9.7087e-37	-1.95771e-09	-1.42117	2.7377e-21	-1.95771e-09	-1.36615
20197062	chr2:20197062:T:C	1.91775e-37	-2.45778	-0.58526	5.3709e-22	-2.38096	-0.613891
20197268	chr2:20197268:A:G	1.13337e-36	-1.95771e-09	-1.26642	2.76884e-21	-1.95771e-09	-1.35484
20197353	chr2:20197353:C:T	4.37397e-37	-2.48434	0.265814	1.16565e-21	-2.4018	0.181808
20197354	chr2:20197354:C:T	6.93643e-37	-1.95771e-09	-1.75741	1.84522e-21	-1.95771e-09	-1.76066
20197785	chr2:20197785:A:G	7.26404e-37	-1.95771e-09	-1.71126	1.99933e-21	-1.95771e-09	-1.68045
20198398	chr2:20198398:T:C	1.69746e-36	-1.95771e-09	-0.86248	3.94014e-21	-1.95771e-09	-1.00205
20198534	chr2:20198534:G:A	6.26134e-38	-2.54265	-1.61974	2.64109e-22	-2.15398	-1.55068
20198601	chr2:20198601:G:T	1.14783e-36	-1.95771e-09	-1.25374	2.79674e-21	-1.95771e-09	-1.34481
20198618	chr2:20198618:G:T	7.34422e-37	-1.95771e-09	-1.70028	1.89233e-21	-1.95771e-09	-1.73546
20199032	chr2:20199032:G:A	7.44516e-37	-1.95771e-09	-1.68663	1.91047e-21	-1.95771e-09	-1.72592
20199146	chr2:20199146:G:T	8.04046e-37	-1.95771e-09	-1.60971	1.99665e-21	-1.95771e-09	-1.6818
20199293	chr2:20199293:A:G	2.27275e-37	-2.22313	-0.65008	7.85818e-22	-2.20231	-0.41199
20199322	chr2:20199322:G:A	2.12212e-36	-1.95771e-09	-0.639197	4.8383e-21	-1.95771e-09	-0.7967
20199575	chr2:20199575:G:A	7.56618e-37	-1.95771e-09	-1.67051	1.89578e-21	-1.95771e-09	-1.73363
20199805	chr2:20199805:G:T	1.84216e-36	-2.36161	1.58094	6.04512e-21	-2.33815	1.76414
20199831	chr2:20199831:G:A	1.11795e-36	-1.95771e-09	-1.28011	2.65835e-21	-1.95771e-09	-1.39556
20199989	chr2:20199989:A:G	7.05617e-37	-1.95771e-09	-1.74029	1.85069e-21	-1.95771e-09	-1.75771
20200003	chr2:20200003:A:T	1.21515e-37	-2.69992	-0.799414	2.38183e-22	-2.68027	-1.12771
20200169	chr2:20200169:G:A	7.30261e-37	-1.95771e-09	-1.70596	2.00543e-21	-1.95771e-09	-1.67741
20200172	chr2:20200172:G:T	6.92104e-37	-1.95771e-09	-1.75963	1.84423e-21	-1.95771e-09	-1.7612
20200212	chr2:20200212:CCTGGGGT:C	7.34106e-37	-1.95771e-09	-1.70071	1.88241e-21	-1.95771e-09	-1.74071
20200295	chr2:20200295:A:G	7.1807e-37	-1.95771e-09	-1.7228	1.86086e-21	-1.95771e-09	-1.75223
20200669	chr2:20200669:A:G	1.99918e-37	-2.26595	-0.735516	5.29266e-22	-2.58634	-0.423185
20200795	chr2:20200795:T:C	3.99505e-36	-1.85222	1.84566	4.70818e-21	-2.17016	1.3462
20200992	chr2:20200992:G:A	1.36319e-36	-1.95771e-09	-1.08178	3.38821e-21	-1.95771e-09	-1.15296
20201191	chr2:20201191:A:G	7.35267e-37	-1.95771e-09	-1.69913	1.91194e-21	-1.95771e-09	-1.72514
20201302	chr2:20201302:C:G	1.17979e-36	-1.95771e-09	-1.22628	3.31849e-21	-1.95771e-09	-1.17375
20201851	chr2:20201851:C:T	7.15614e-37	-1.95771e-09	-1.72622	1.86533e-21	-1.95771e-09	-1.74983
20203660	chr2:20203660:C:T	9.58539e-37	-1.95771e-09	-1.43396	2.45067e-21	-1.95771e-09	-1.4769
20204033	chr2:20204033:A:T	7.50609e-37	-1.95771e-09	-1.67848	2.09325e-21	-1.95771e-09	-1.63455
20204188	chr2:20204188:C:T	4.76911e-38	-2.69741	-1.73721	1.26187e-22	-2.69471	-1.74855
20204196	chr2:20204196:C:T	1.62814e-36	-1.95771e-09	-0.904173	3.93974e-21	-1.95771e-09	-1.00215
20204213	chr2:20204213:G:A	6.97865e-37	-1.95771e-09	-1.75134	1.87909e-21	-1.95771e-09	-1.74247
20204488	chr2:20204488:T:C	1.61873e-36	-0.909966	-1.53232e-09	3.86307e-21	-1.0218	-1.53232e-09
20204717	chr2:20204717:C:A	7.10121e-37	-1.95771e-09	-1.73393	1.94413e-21	-1.95771e-09	-1.70845
20204776	chr2:20204776:C:T	7.37685e-37	-1.95771e-09	-1.69585	1.93765e-21	-1.95771e-09	-1.71179
20205001	chr2:20205001:C:T	6.50302e-38	-2.64954	-1.47497	1.37215e-22	-2.6999	-1.65958
20205018	chr2:20205018:A:T	4.64539e-38	-2.70022	-1.76068	1.25779e-22	-2.68516	-1.76133
20205243	chr2:20205243:C:T	4.65141e-38	-2.69845	-1.76116	1.26645e-22	-2.67807	-1.76156
20205280	chr2:20205280:C:G	5.61347e-38	-2.6247	-1.64692	1.56969e-22	-2.6622	-1.56278
20205289	chr2:20205289:A:C	6.99008e-37	-1.95771e-09	-1.7497	1.85021e-21	-1.95771e-09	-1.75797
20205626	chr2:20205626:C:T	1.93833e-36	-1.95771e-09	-0.729783	4.64873e-21	-1.95771e-09	-0.836671
20205659	chr2:20205659:C:A	6.97571e-37	-1.95771e-09	-1.75176	1.89956e-21	-1.95771e-09	-1.73164
20205848	chr2:20205848:T:C	2.71288e-37	-2.69619	-1.53232e-09	7.2093e-22	-2.70048	-1.53232e-09
20205912	chr2:20205912:G:A	7.52226e-37	-1.95771e-09	-1.67633	1.95355e-21	-1.95771e-09	-1.70362
20206097	chr2:20206097:A:G	6.98899e-37	-1.95771e-09	-1.74986	1.90123e-21	-1.95771e-09	-1.73077
20206230	chr2:20206230:G:A	7.55199e-37	-1.95771e-09	-1.67238	2.08354e-21	-1.95771e-09	-1.63919
20206250	chr2:20206250:TG:T	1.04903e-36	-1.95771e-09	-1.34374	2.73038e-21	-1.95771e-09	-1.36882
20206484	chr2:20206484:C:T	5.16276e-38	-2.59375	-1.76156	1.30192e-22	-2.65661	-1.7554
20207156	chr2:20207156:C:T	1.34835e-37	-2.42114	-0.974178	2.93328e-22	-2.54346	-1.05626
20207343	chr2:20207343:A:G	8.21327e-37	-1.95771e-09	-1.58844	2.16132e-21	-1.95771e-09	-1.60255
20207444	chr2:20207444:C:T	1.5113e-37	-2.64971	-0.631514	3.34551e-22	-2.6832	-0.78503
20207535	chr2:20207535:T:A	6.13279e-38	-2.6698	-1.51333	1.62878e-22	-2.57469	-1.61333
20207583	chr2:20207583:T:C	1.25078e-36	-1.95771e-09	-1.16784	3.05092e-21	-1.95771e-09	-1.25782
20207871	chr2:20207871:T:A	1.12414e-37	-1.87882	-1.69836	4.83927e-22	-1.40409	-1.695
20208177	chr2:20208177:A:G	9.71859e-37	-1.95771e-09	-1.42016	2.38421e-21	-1.95771e-09	-1.5044
20208495	chr2:20208495:G:T	5.80214e-38	-2.65257	-1.58598	1.37001e-22	-2.68206	-1.67897
20208590	chr2:20208590:C:G	7.55373e-37	-1.95771e-09	-1.67215	1.90922e-21	-1.95771e-09	-1.72657
20208599	chr2:20208599:G:A	7.52422e-38	-2.55751	-1.42114	2.61435e-22	-2.37391	-1.34093
20208761	chr2:20208761:T:C	9.36697e-37	-1.95771e-09	-1.45701	2.41737e-21	-1.95771e-09	-1.49059
20209075	chr2:20209075:C:T	1.07439e-36	-1.95771e-09	-1.31986	2.68758e-21	-1.95771e-09	-1.38462
20209083	chr2:20209083:C:T	9.53801e-37	-1.95771e-09	-1.43891	2.68518e-21	-1.95771e-09	-1.38552
20209764	chr2:20209764:T:C	1.92156e-36	-1.95771e-09	-0.738475	5.73888e-21	-1.95771e-09	-0.626
20209794	chr2:20209794:G:A	8.59765e-38	-2.19687	-1.64842	3.42093e-22	-1.82558	-1.62036
20209895	chr2:20209895:C:T	6.90777e-37	-1.95771e-09	-1.76155	1.85852e-21	-1.95771e-09	-1.75349
20209930	chr2:20209930:C:T	7.03667e-36	1.20841	-0.648886	1.65845e-20	1.53254	-1.09734
20209998	chr2:20209998:A:G	1.99192e-37	-2.70013	-0.304969	4.96873e-22	-2.68904	-0.383646
20210413	chr2:20210413:G:A	1.86492e-37	-2.69324	-0.37774	4.6149e-22	-2.63537	-0.511189
20210450	chr2:20210450:G:A	1.57264e-37	-1.54124	-1.7002	3.09281e-22	-1.7919	-1.75487
20210530	chr2:20210530:G:C	6.91966e-37	-1.95771e-09	-1.75983	1.84597e-21	-1.95771e-09	-1.76026
20210537	chr2:20210537:G:A	6.78849e-37	-1.77897	-1.53232e-09	2.16048e-21	-1.60293	-1.53232e-09
20210861	chr2:20210861:C:T	2.77482e-37	-1.00857	-1.66504	4.39591e-22	-1.59996	-1.59521
20211685	chr2:20211685:C:T	7.1522e-37	-1.72678	-1.53232e-09	1.80291e-21	-1.78386	-1.53232e-09
20211692	chr2:20211692:G:A	2.66772e-37	-0.955641	-1.75733	3.94085e-22	-1.5464	-1.75806
20211729	chr2:20211729:C:T	1.32902e-36	-1.95771e-09	-1.10717	4.62033e-21	-1.95771e-09	-0.842798
20211767	chr2:20211767:G:A	5.21286e-37	-2.17301	0.129938	1.83804e-21	-1.82659	0.0620249
20211827	chr2:20211827:T:C	2.61008e-36	-1.95771e-09	-0.432229	5.39755e-21	-1.95771e-09	-0.68732
20211900	chr2:20211900:C:T	7.4061e-37	-1.95771e-09	-1.69189	2.0424e-21	-1.95771e-09	-1.65914
20211901	chr2:20211901:G:A	7.56916e-37	-1.95771e-09	-1.67011	1.99759e-21	-1.95771e-09	-1.68132
20212436	chr2:20212436:C:T	4.04719e-37	-0.546532	-1.74964	5.75979e-22	-1.21152	-1.71343
20212466	chr2:20212466:G:A	8.52236e-37	0.0230608	-1.57456	8.64842e-22	-1.0136	-1.50487
20212765	chr2:20212765:G:A	3.15438e-37	-0.873354	-1.67205	4.41015e-22	-1.45977	-1.73217
20212800	chr2:20212800:C:A	1.58051e-37	-2.02584	-1.21061	6.52557e-22	-1.5975	-1.20262
20212810	chr2:20212810:G:A	5.8617e-36	-1.95771e-09	0.376829	1.66647e-20	-1.95771e-09	0.440026
20212925	chr2:20212925:T:C	5.5643e-37	-0.316649	-1.66117	5.9509e-22	-1.28729	-1.60502
20212974	chr2:20212974:T:C	3.73122e-37	-0.639549	-1.73791	5.40664e-22	-1.29274	-1.69548
20212995	chr2:20212995:C:T	7.65073e-37	-1.95771e-09	-1.6594	2.2524e-21	-1.95771e-09	-1.56127
20213069	chr2:20213069:T:C	8.65797e-37	-1.95771e-09	-1.53572	2.72117e-21	-1.95771e-09	-1.3722
20213989	chr2:20213989:A:G	4.3591e-37	-0.545707	-1.67622	4.95997e-22	-1.45145	-1.62301
20214394	chr2:20214394:T:C	2.44847e-36	-1.95771e-09	-0.496145	5.90204e-21	-1.95771e-09	-0.597966
20214436	chr2:20214436:G:A	6.91743e-37	-1.95771e-09	-1.76015	1.8452e-21	-1.95771e-09	-1.76068
20214678	chr2:20214678:G:A	7.53238e-37	-1.95771e-09	-1.67498	1.97751e-21	-1.95771e-09	-1.69143
20214797	chr2:20214797:A:G	8.76727e-37	-1.95771e-09	-1.52317	2.63294e-21	-1.95771e-09	-1.40516
20215348	chr2:20215348:AACC:A	4.79353e-36	-1.95771e-09	0.175656	1.34566e-20	-1.95771e-09	0.226202
20215361	chr2:20215361:C:T	8.80192e-37	-1.95771e-09	-1.51923	2.50834e-21	-1.95771e-09	-1.45364
20215496	chr2:20215496:G:A	7.62119e-37	-1.95771e-09	-1.66326	1.95914e-21	-1.95771e-09	-1.70076
20215532	chr2:20215532:C:G	6.9803e-37	-1.95771e-09	-1.7511	1.85834e-21	-1.95771e-09	-1.75358
20215805	chr2:20215805:G:A	6.54498e-37	-0.525008	-1.29049	9.42752e-22	-1.22064	-1.21158
20215890	chr2:20215890:AC:A	6.18491e-37	-0.632778	-1.23931	8.99838e-22	-1.31654	-1.16227
20216402	chr2:20216402:C:T	5.57726e-36	-1.95771e-09	0.327088	1.30421e-20	-1.95771e-09	0.194918
20216654	chr2:20216654:C:T	2.31077e-36	-1.95771e-09	-0.55403	5.60623e-21	-1.95771e-09	-0.649386
20216784	chr2:20216784:C:G	5.57726e-36	-1.95771e-09	0.327088	1.30421e-20	-1.95771e-09	0.194918
20217090	chr2:20217090:C:T	5.04341e-38	-2.61922	-1.75948	1.30323e-22	-2.66234	-1.74867
20217352	chr2:20217352:A:G	5.54122e-37	-0.529565	-1.45242	7.73187e-22	-1.22606	-1.40444
20217541	chr2:20217541:G:A	2.45363e-36	-1.95771e-09	-0.494043	5.91409e-21	-1.95771e-09	-0.595927
20217694	chr2:20217694:T:C	7.16907e-37	-1.95771e-09	-1.72442	2.01804e-21	-1.95771e-09	-1.67114
20218221	chr2:20218221:G:A	4.19086e-37	-2.26129	-1.53232e-09	1.27364e-21	-2.13138	-1.53232e-09
20218283	chr2:20218283:C:T	7.57708e-37	-1.95771e-09	-1.66907	2.17861e-21	-1.95771e-09	-1.59458
20218346	chr2:20218346:A:T	1.27877e-37	-1.77037	-1.67793	3.17259e-22	-1.78434	-1.73696
20218406	chr2:20218406:A:G	7.9084e-37	-1.95771e-09	-1.62627	2.02025e-21	-1.95771e-09	-1.67004
20218527	chr2:20218527:A:G	5.14625e-37	-0.851734	-1.20419	7.89999e-22	-1.48723	-1.12176
20218742	chr2:20218742:C:T	2.55506e-37	-1.18002	-1.5761	4.23359e-22	-1.7349	-1.4979
20219115	chr2:20219115:C:T	7.95157e-37	-1.95771e-09	-1.62083	2.02753e-21	-1.95771e-09	-1.66645
20219165	chr2:20219165:A:G	3.22437e-37	-0.767171	-1.75629	3.68585e-22	-1.61071	-1.76064
20219790	chr2:20219790:C:T	7.02319e-37	-1.95771e-09	-1.74498	1.9605e-21	-1.95771e-09	-1.70007
20220162	chr2:20220162:T:C	2.29868e-37	-1.12	-1.74186	3.6234e-22	-1.68208	-1.70636
20220182	chr2:20220182:T:C	7.91608e-37	-1.95771e-09	-1.6253	2.01732e-21	-1.95771e-09	-1.6715
20220229	chr2:20220229:T:C	1.33829e-36	-1.95771e-09	-1.10022	3.17506e-21	-1.95771e-09	-1.21794
20220317	chr2:20220317:G:A	2.20053e-37	-1.17204	-1.73346	3.53709e-22	-1.71956	-1.69299
20220464	chr2:20220464:A:G	7.79682e-37	-1.95771e-09	-1.64048	1.99254e-21	-1.95771e-09	-1.68385
20220955	chr2:20220955:C:G	2.03259e-37	-1.24564	-1.73925	3.33444e-22	-1.77433	-1.69722
20220971	chr2:20220971:A:C	2.04256e-37	-1.21843	-1.76156	1.63066e-21	-0.124518	-1.75976
20221247	chr2:20221247:C:T	7.23505e-37	-1.95771e-09	-1.71526	2.03544e-21	-1.95771e-09	-1.66255
20221331	chr2:20221331:G:A	2.2139e-37	-1.26669	-1.63276	3.36875e-22	-1.75322	-1.70808
20221678	chr2:20221678:C:G	5.89254e-38	-2.51874	-1.70435	1.68644e-22	-2.48014	-1.67309
20222025	chr2:20222025:T:C	9.43551e-38	-2.25123	-1.50107	1.02929e-21	-0.973025	-1.37137
20222112	chr2:20222112:G:C	7.28958e-38	-2.24882	-1.76152	1.84122e-22	-2.30833	-1.7571
20222357	chr2:20222357:T:C	8.78399e-37	-1.95771e-09	-1.52126	2.65923e-21	-1.95771e-09	-1.39523
20222758	chr2:20222758:C:T	7.95027e-37	-1.95771e-09	-1.62099	2.02494e-21	-1.95771e-09	-1.66772
20222989	chr2:20222989:C:T	7.04586e-37	-1.95771e-09	-1.74176	1.8941e-21	-1.95771e-09	-1.73452
20223061	chr2:20223061:A:G	6.97135e-37	-1.95771e-09	-1.75239	1.87109e-21	-1.95771e-09	-1.74674
20223105	chr2:20223105:C:T	7.6352e-37	-1.95771e-09	-1.66143	1.9528e-21	-1.95771e-09	-1.704
20223106	chr2:20223106:C:T	2.50396e-36	-1.95771e-09	-0.473737	6.0835e-21	-1.95771e-09	-0.567684
20223610	chr2:20223610:G:A	7.33406e-37	-1.95771e-09	-1.70167	1.92246e-21	-1.95771e-09	-1.71966
20223653	chr2:20223653:G:A	7.45318e-37	-1.95771e-09	-1.68555	2.12822e-21	-1.95771e-09	-1.61798
20223710	chr2:20223710:T:G	1.18307e-36	-1.95771e-09	-1.2235	3.04888e-21	-1.95771e-09	-1.25849
20223843	chr2:20223843:C:T	5.74774e-38	-2.58321	-1.66476	1.65416e-22	-2.54481	-1.62775
20223910	chr2:20223910:G:A	7.68237e-37	-1.95771e-09	-1.65527	2.1019e-21	-1.95771e-09	-1.63042
20224598	chr2:20224598:G:T	7.68707e-37	-1.95771e-09	-1.65466	2.10327e-21	-1.95771e-09	-1.62977
20224705	chr2:20224705:T:C	1.14982e-36	-1.95771e-09	-1.252	2.95473e-21	-1.95771e-09	-1.28986
20225438	chr2:20225438:G:A	2.23871e-36	-1.95771e-09	-0.585711	5.40664e-21	-1.95771e-09	-0.685637
20225558	chr2:20225558:GGGGGCGAT:G	7.85707e-37	-1.95771e-09	-1.63278	2.20528e-21	-1.95771e-09	-1.58241
20225784	chr2:20225784:T:C	1.74169e-35	1.04709	0.418738	3.66912e-20	1.49235	-0.263079
20225814	chr2:20225814:C:A	7.33413e-37	-1.95771e-09	-1.70166	1.94356e-21	-1.95771e-09	-1.70874
20225955	chr2:20225955:GC:G	1.2257e-36	-1.95771e-09	-1.1881	3.15069e-21	-1.95771e-09	-1.22564
20225960	chr2:20225960:C:T	1.2257e-36	-1.95771e-09	-1.1881	3.15069e-21	-1.95771e-09	-1.22564
20226005	chr2:20226005:C:T	6.93616e-37	-1.95771e-09	-1.75745	1.85938e-21	-1.95771e-09	-1.75302
20226051	chr2:20226051:C:T	7.77728e-37	-1.95771e-09	-1.64299	2.28136e-21	-1.95771e-09	-1.54849
20226329	chr2:20226329:A:T	6.11777e-38	-2.70017	-1.48541	1.53032e-22	-2.67501	-1.57536
20226442	chr2:20226442:G:A	7.21347e-37	-1.95771e-09	-1.71825	2.02642e-21	-1.95771e-09	-1.66699
20226808	chr2:20226808:G:A	2.60659e-36	-0.433568	-1.53232e-09	1.17528e-20	0.0908312	-1.53232e-09
20227130	chr2:20227130:TG:T	1.01721e-36	-1.95771e-09	-1.37455	2.93569e-21	-1.95771e-09	-1.29632
20227373	chr2:20227373:G:A	9.67416e-37	-1.95771e-09	-1.42474	2.42271e-21	-1.95771e-09	-1.48838
20227428	chr2:20227428:G:T	2.52709e-37	-1.00955	-1.75757	3.51011e-22	-1.65912	-1.76108
20227430	chr2:20227430:C:T	2.54311e-37	-1.00324	-1.75757	3.52674e-22	-1.65439	-1.76108
20227723	chr2:20227723:G:C	5.6707e-38	-2.5465	-1.71497	1.24768e-22	-2.6942	-1.76036
20228362	chr2:20228362:C:T	5.98058e-38	-2.57912	-1.62915	1.74088e-22	-2.54858	-1.57288
20228541	chr2:20228541:G:A	9.93853e-37	-1.95771e-09	-1.39778	2.45947e-21	-1.95771e-09	-1.47332
20228706	chr2:20228706:G:A	7.12647e-37	-1.95771e-09	-1.73038	1.90149e-21	-1.95771e-09	-1.73063
20228737	chr2:20228737:A:G	1.18859e-36	-1.95771e-09	-1.21884	3.06554e-21	-1.95771e-09	-1.25304
20228792	chr2:20228792:G:A	1.08092e-36	-1.95771e-09	-1.31379	2.65331e-21	-1.95771e-09	-1.39746
20228976	chr2:20228976:G:A	3.09583e-37	-0.954782	-1.60936	5.39642e-22	-1.44153	-1.54859
20229333	chr2:20229333:G:A	3.65159e-37	-0.685126	-1.71391	4.43871e-22	-1.44034	-1.74514
20229502	chr2:20229502:G:C	8.97814e-37	-1.95771e-09	-1.4994	2.29745e-21	-1.95771e-09	-1.54146
20229563	chr2:20229563:G:A	2.75347e-37	-2.68133	-1.53232e-09	7.37379e-22	-2.67792	-1.53232e-09
20229564	chr2:20229564:G:A	6.69818e-37	-0.837276	-0.955083	1.47901e-21	-0.639616	-1.34228
20229612	chr2:20229612:G:T	7.29235e-37	-1.95771e-09	-1.70737	2.04019e-21	-1.95771e-09	-1.66022
20230221	chr2:20230221:T:C	4.37629e-37	-0.611023	-1.60697	5.50174e-22	-1.33467	-1.63611
20230288	chr2:20230288:T:C	3.66947e-37	-0.837423	-1.55672	4.80198e-22	-1.51633	-1.59049
20230584	chr2:20230584:G:A	2.88054e-36	-1.95771e-09	-0.333633	6.5268e-21	-1.95771e-09	-0.497347
20230808	chr2:20230808:G:T	5.61216e-38	-2.5626	-1.70925	1.59038e-22	-2.53887	-1.673
20230848	chr2:20230848:G:A	4.18594e-37	-0.695382	-1.56708	5.36243e-22	-1.39634	-1.60009
20230956	chr2:20230956:A:G	5.44911e-37	-0.400316	-1.59843	6.70504e-22	-1.14522	-1.62777
20230989	chr2:20230989:T:C	6.71372e-35	2.3228	0.49233	1.50148e-19	2.82832	-0.189963
20231002	chr2:20231002:T:G	1.14489e-36	-1.95771e-09	-1.2563	3.76119e-21	-1.95771e-09	-1.04853
20231181	chr2:20231181:A:G	8.01185e-37	-1.95771e-09	-1.61327	2.29895e-21	-1.95771e-09	-1.54081
20231642	chr2:20231642:A:G	8.92666e-37	-1.95771e-09	-1.50515	2.64959e-21	-1.95771e-09	-1.39886
20231784	chr2:20231784:C:A	5.64956e-38	-2.50938	-1.75582	1.54368e-22	-2.49641	-1.74527
20231952	chr2:20231952:C:G	1.22245e-36	-2.35051	1.15975	3.11884e-21	-1.93396	0.698154
20232272	chr2:20232272:C:T	8.63014e-37	-1.95771e-09	-1.53893	2.3839e-21	-1.95771e-09	-1.50453
20232273	chr2:20232273:G:A	1.05172e-36	-1.95771e-09	-1.34119	2.5763e-21	-1.95771e-09	-1.42691
20232320	chr2:20232320:C:T	9.25038e-35	2.67656	0.459077	2.14508e-19	3.21767	-0.222589
20232559	chr2:20232559:T:A	8.19967e-37	-1.5901	-1.53232e-09	2.82204e-21	-1.33581	-1.53232e-09
20233079	chr2:20233079:C:T	2.86842e-37	-2.64044	-1.53232e-09	7.69056e-22	-2.63586	-1.53232e-09
20233132	chr2:20233132:T:A	6.98069e-37	-1.95771e-09	-1.75105	1.88425e-21	-1.95771e-09	-1.73974
20233317	chr2:20233317:T:C	4.19115e-36	1.27015	-1.22879	1.60771e-20	1.86056	-1.45643
20233457	chr2:20233457:T:C	1.02433e-36	-0.0652986	-1.30228	1.23706e-21	-0.839539	-1.32099
20233534	chr2:20233534:T:C	7.10591e-37	-1.95771e-09	-1.73327	1.87335e-21	-1.95771e-09	-1.74554
20233682	chr2:20233682:G:A	4.66194e-37	-0.442737	-1.71203	5.82181e-22	-1.18051	-1.73373
20233786	chr2:20233786:G:A	6.91977e-37	-1.95771e-09	-1.75981	1.84512e-21	-1.95771e-09	-1.76072
20234212	chr2:20234212:TTC:T	7.07819e-38	-2.45704	-1.58272	2.0894e-22	-2.42067	-1.5183
20234213	chr2:20234213:TC:T	3.56132e-37	-0.662499	-1.76156	5.0006e-22	-1.30517	-1.76112
20234280	chr2:20234280:T:C	7.21258e-37	-1.95771e-09	-1.71837	2.03439e-21	-1.95771e-09	-1.66307
20234452	chr2:20234452:C:T	7.47804e-37	-0.0248086	-1.65742	8.93879e-22	-0.804801	-1.68065
20234563	chr2:20234563:G:T	7.02166e-37	-1.95771e-09	-1.7452	1.84655e-21	-1.95771e-09	-1.75994
20234953	chr2:20234953:G:A	7.04362e-38	-2.45011	-1.59455	2.08125e-22	-2.40952	-1.53336
20235172	chr2:20235172:T:C	1.34729e-36	-1.95771e-09	-1.09351	3.26601e-21	-1.95771e-09	-1.1897
20235555	chr2:20235555:A:G	7.70154e-38	-2.37559	-1.57977	2.30779e-22	-2.32549	-1.51407
20236115	chr2:20236115:A:G	6.92168e-37	-1.95771e-09	-1.75954	1.84384e-21	-1.95771e-09	-1.76141
20236217	chr2:20236217:G:A	7.10215e-37	-1.95771e-09	-1.7338	1.91702e-21	-1.95771e-09	-1.72249
20236456	chr2:20236456:CTCCCTCCCTTCCTTCCCACCCTCCTTCCTTCCT:C	6.91019e-37	-1.95771e-09	-1.7612	1.8863e-21	-1.95771e-09	-1.73865
20236634	chr2:20236634:A:G	7.13866e-37	-1.95771e-09	-1.72867	1.88185e-21	-1.95771e-09	-1.74101
20236729	chr2:20236729:A:C	7.97809e-38	-2.37872	-1.54136	2.42135e-22	-2.32362	-1.46791
20236794	chr2:20236794:C:T	8.56005e-38	-2.40696	-1.44272	3.57213e-22	-1.94949	-1.4532
20236913	chr2:20236913:C:T	2.98536e-37	-2.60048	-1.53232e-09	9.03974e-22	-2.47422	-1.53232e-09
20236932	chr2:20236932:C:T	7.06271e-37	-1.95771e-09	-1.73937	1.92428e-21	-1.95771e-09	-1.71871
20237076	chr2:20237076:C:T	2.8296e-36	-1.95771e-09	-0.351474	6.72618e-21	-1.95771e-09	-0.467256
20237189	chr2:20237189:A:G	8.24434e-37	-1.95771e-09	-1.58467	2.44007e-21	-1.95771e-09	-1.48124
20237603	chr2:20237603:G:A	7.13911e-37	-1.95771e-09	-1.72861	1.882e-21	-1.95771e-09	-1.74093
20237605	chr2:20237605:A:G	1.19086e-37	-2.67907	-0.84045	2.63976e-22	-2.61765	-1.08751
20237623	chr2:20237623:C:T	4.09056e-37	-0.8009	-1.48461	6.24457e-22	-1.29772	-1.54642
20237797	chr2:20237797:CATATTTGCAA:C	7.13278e-37	-1.95771e-09	-1.72949	1.88065e-21	-1.95771e-09	-1.74165
20238094	chr2:20238094:C:T	2.38726e-37	-1.06272	-1.76133	4.33145e-22	-1.46246	-1.74749
20238549	chr2:20238549:G:A	1.31057e-36	-1.95771e-09	-1.12115	3.87087e-21	-1.95771e-09	-1.01978
20238650	chr2:20238650:T:G	1.30843e-36	-1.95771e-09	-1.12278	3.8632e-21	-1.95771e-09	-1.02177
20238920	chr2:20238920:C:T	7.1238e-37	-1.95771e-09	-1.73075	1.97557e-21	-1.95771e-09	-1.69241
20239167	chr2:20239167:C:T	1.05622e-37	-2.5409	-1.0986	2.56602e-22	-2.49241	-1.24108
20239220	chr2:20239220:T:C	2.71774e-36	-1.95771e-09	-0.391811	6.60139e-21	-1.95771e-09	-0.485984
20239865	chr2:20239865:G:A	2.65629e-37	-0.957298	-1.75997	4.87311e-22	-1.36131	-1.73081
20240087	chr2:20240087:A:C	9.04275e-38	-2.08223	-1.71259	2.41942e-22	-2.10487	-1.68745
20240560	chr2:20240560:C:T	6.60783e-38	-2.36285	-1.74567	1.28302e-22	-2.68271	-1.74391
20240802	chr2:20240802:T:C	6.98859e-37	-1.95771e-09	-1.74992	1.87802e-21	-1.95771e-09	-1.74305
20240892	chr2:20240892:C:G	1.06532e-37	-2.5117	-1.11922	2.5991e-22	-2.45892	-1.26177
20241099	chr2:20241099:C:T	3.77915e-37	-0.757062	-1.60764	5.78182e-22	-1.27079	-1.65034
20241100	chr2:20241100:G:A	9.89937e-38	-1.99134	-1.71297	2.63991e-22	-2.01717	-1.68793
20241361	chr2:20241361:C:T	1.35028e-36	-1.95771e-09	-1.0913	3.24528e-21	-1.95771e-09	-1.19606
20241443	chr2:20241443:G:A	8.7446e-38	-2.10586	-1.72249	2.30978e-22	-2.13685	-1.70185
20241617	chr2:20241617:C:T	3.76579e-37	-2.36824	-1.53232e-09	1.09497e-21	-2.28254	-1.53232e-09
20242430	chr2:20242430:G:A	8.14969e-37	-1.95771e-09	-1.59622	2.35831e-21	-1.95771e-09	-1.51532
20242658	chr2:20242658:G:C	1.32591e-36	-1.95771e-09	-1.10951	3.42105e-21	-1.95771e-09	-1.14332
20242870	chr2:20242870:A:C	3.03364e-37	-0.906988	-1.67745	4.27345e-22	-1.51496	-1.70847
20242972	chr2:20242972:G:A	2.96039e-37	-0.870582	-1.73829	4.96045e-22	-1.31429	-1.76006
20243126	chr2:20243126:C:T	7.06594e-37	-1.95771e-09	-1.73891	1.87355e-21	-1.95771e-09	-1.74543
20243940	chr2:20243940:T:C	2.42589e-36	-1.95771e-09	-0.505411	5.93263e-21	-1.95771e-09	-0.592797
20244011	chr2:20244011:C:T	6.90777e-37	-1.95771e-09	-1.76155	1.84481e-21	-1.95771e-09	-1.76089
20244630	chr2:20244630:C:T	7.68057e-37	-1.95771e-09	-1.6555	2.10806e-21	-1.95771e-09	-1.6275
20244965	chr2:20244965:A:G	7.12202e-37	-1.95771e-09	-1.731	1.91948e-21	-1.95771e-09	-1.72121
20244966	chr2:20244966:GCAGA:G	3.25471e-36	-1.95771e-09	-0.211508	8.88298e-21	-1.95771e-09	-0.189127
20245337	chr2:20245337:G:T	8.86791e-37	-1.95771e-09	-1.51176	2.2357e-21	-1.95771e-09	-1.56871
20245878	chr2:20245878:T:C	3.00137e-37	-0.835945	-1.75918	4.80257e-22	-1.38538	-1.72132
20245946	chr2:20245946:T:C	3.37379e-37	-0.77776	-1.7004	4.83893e-22	-1.36799	-1.73117
20246309	chr2:20246309:T:G	7.43294e-37	-1.95771e-09	-1.68827	2.02904e-21	-1.95771e-09	-1.6657
20246645	chr2:20246645:C:T	7.29439e-37	-1.95771e-09	-1.70709	1.87521e-21	-1.95771e-09	-1.74454
20247104	chr2:20247104:GGGA:G	6.97894e-37	-1.95771e-09	-1.7513	1.86028e-21	-1.95771e-09	-1.75254
20247528	chr2:20247528:G:GT	2.70112e-37	-2.70053	-1.53232e-09	7.41991e-22	-2.67168	-1.53232e-09
20247880	chr2:20247880:G:A	1.61399e-37	-1.68485	-1.53064	9.27209e-22	-0.898979	-1.54986
20248427	chr2:20248427:T:C	1.1534e-36	-1.95771e-09	-1.2489	2.82058e-21	-1.95771e-09	-1.33632
20248760	chr2:20248760:C:T	1.67657e-36	-2.4888	1.61394	4.01658e-21	-2.16746	1.18463
20248800	chr2:20248800:A:G	6.62566e-36	0.840594	-0.341255	1.2154e-20	0.98015	-0.855755
20248918	chr2:20248918:A:G	9.82891e-37	-1.95771e-09	-1.40887	2.96173e-21	-1.95771e-09	-1.28749
20249307	chr2:20249307:A:G	9.12684e-37	-1.95771e-09	-1.48298	2.22714e-21	-1.95771e-09	-1.57255
20249413	chr2:20249413:G:A	3.79601e-37	-0.665759	-1.69449	6.2674e-22	-1.10882	-1.73167
20250467	chr2:20250467:A:T	1.07266e-36	-1.95771e-09	-1.32147	2.60635e-21	-1.95771e-09	-1.41532
20251942	chr2:20251942:G:A	9.68551e-38	-1.97205	-1.7541	2.3981e-22	-2.04438	-1.7568
20251966	chr2:20251966:C:T	3.49318e-37	-2.44338	-1.53232e-09	7.95472e-22	-2.60208	-1.53232e-09
20251996	chr2:20251996:A:G	7.02275e-37	-1.95771e-09	-1.74504	1.84478e-21	-1.95771e-09	-1.7609
20252240	chr2:20252240:G:A	7.77263e-37	-1.95771e-09	-1.64359	2.24247e-21	-1.95771e-09	-1.56569
20252245	chr2:20252245:C:T	7.08471e-37	-1.95771e-09	-1.73626	1.90666e-21	-1.95771e-09	-1.72791
20252778	chr2:20252778:T:C	1.58737e-36	-1.95771e-09	-0.929529	4.75216e-21	-1.95771e-09	-0.814664
20253015	chr2:20253015:T:C	6.19941e-38	-2.56196	-1.61036	1.63893e-22	-2.54335	-1.63845
20253098	chr2:20253098:G:A	7.20677e-37	-1.95771e-09	-1.71917	1.86299e-21	-1.95771e-09	-1.75108
20253107	chr2:20253107:G:A	5.24378e-38	-2.69675	-1.64299	1.32473e-22	-2.69662	-1.69802
20254335	chr2:20254335:T:C	7.08304e-37	-1.95771e-09	-1.73649	1.90605e-21	-1.95771e-09	-1.72823
20254412	chr2:20254412:C:T	8.69091e-37	-1.95771e-09	-1.53192	2.25304e-21	-1.95771e-09	-1.56098
20254530	chr2:20254530:A:G	6.65205e-38	-2.36869	-1.73317	1.26159e-22	-2.68252	-1.76095
20254670	chr2:20254670:A:G	9.45657e-38	-2.11536	-1.63471	1.01311e-21	-0.815755	-1.54449
20254705	chr2:20254705:T:C	2.72018e-37	-2.6935	-1.53232e-09	7.91843e-22	-2.60666	-1.53232e-09
20254808	chr2:20254808:T:C	2.81448e-36	-1.95771e-09	-0.356832	6.96217e-21	-1.95771e-09	-0.432774
20255485	chr2:20255485:A:G	8.10201e-38	-2.14428	-1.76039	2.08479e-22	-2.18448	-1.7567
20255706	chr2:20255706:A:T	7.1686e-37	-1.95771e-09	-1.72448	1.8768e-21	-1.95771e-09	-1.74369
20255868	chr2:20255868:TACTG:T	9.94775e-38	-1.95773	-1.74171	2.48644e-22	-2.01795	-1.74705
20255996	chr2:20255996:C:G	6.2241e-38	-2.41437	-1.75399	1.29028e-22	-2.66207	-1.75892
20256210	chr2:20256210:C:T	7.14313e-37	-1.95771e-09	-1.72804	1.99158e-21	-1.95771e-09	-1.68433
20256570	chr2:20256570:A:C	1.23012e-36	-1.95771e-09	-1.1845	2.99463e-21	-1.95771e-09	-1.27644
20256649	chr2:20256649:G:A	1.06423e-37	-1.87721	-1.75473	2.65545e-22	-1.94136	-1.75788
20256737	chr2:20256737:A:T	2.31177e-37	-1.09786	-1.75833	3.87535e-22	-1.56847	-1.75274
20257535	chr2:20257535:T:C	3.61556e-36	-1.95771e-09	-0.106364	8.76117e-21	-1.95771e-09	-0.202935
20257836	chr2:20257836:A:T	6.952e-37	-1.95771e-09	-1.75517	1.8445e-21	-1.95771e-09	-1.76106
20258112	chr2:20258112:TAAC:T	7.14047e-37	-1.95771e-09	-1.72842	1.93031e-21	-1.95771e-09	-1.71558
20258913	chr2:20258913:C:T	7.28756e-37	-1.95771e-09	-1.70803	1.98176e-21	-1.95771e-09	-1.68928
20259221	chr2:20259221:A:G	9.60267e-38	-1.98082	-1.75391	2.43426e-22	-2.02631	-1.7599
20259516	chr2:20259516:G:A	8.69091e-37	-1.95771e-09	-1.53192	2.25304e-21	-1.95771e-09	-1.56098
20259599	chr2:20259599:T:C	9.1778e-37	-1.95771e-09	-1.47741	2.2979e-21	-1.95771e-09	-1.54127
20259709	chr2:20259709:C:T	1.22842e-36	-1.95771e-09	-1.18588	2.9907e-21	-1.95771e-09	-1.27776
20259892	chr2:20259892:A:T	1.22965e-36	-1.95771e-09	-1.18488	2.99389e-21	-1.95771e-09	-1.27669
20260517	chr2:20260517:G:A	3.83631e-36	-1.95771e-09	-0.0470992	9.30659e-21	-1.95771e-09	-0.142542
20261909	chr2:20261909:C:T	1.0518e-37	-1.88676	-1.75693	2.61845e-22	-1.9608	-1.75247
20261973	chr2:20261973:T:C	9.2357e-38	-2.01663	-1.75708	2.31164e-22	-2.08515	-1.75274
20262032	chr2:20262032:T:C	2.04278e-36	-1.95771e-09	-0.677299	5.20242e-21	-1.95771e-09	-0.72414
20262398	chr2:20262398:CTACAG:C	7.07559e-37	-1.95771e-09	-1.73754	1.90332e-21	-1.95771e-09	-1.72966
20262564	chr2:20262564:G:C	1.56078e-36	-1.95771e-09	-0.946424	3.6849e-21	-1.95771e-09	-1.06902
20263091	chr2:20263091:G:C	2.61648e-37	-0.970801	-1.76156	5.00472e-22	-1.32215	-1.74332
20263777	chr2:20263777:T:C	4.04825e-36	-1.95771e-09	0.0066744	8.67664e-21	-1.95771e-09	-0.21263
20264030	chr2:20264030:A:C	7.62237e-37	-1.95771e-09	-1.66311	2.08848e-21	-1.95771e-09	-1.63683
20264269	chr2:20264269:G:A	9.35446e-38	-2.012	-1.74893	1.04233e-21	-0.617266	-1.71453
20264571	chr2:20264571:A:T	3.06094e-37	-1.09328	-1.4822	4.87892e-22	-1.58509	-1.50584
20264769	chr2:20264769:G:A	9.20861e-37	-1.95771e-09	-1.47406	2.79485e-21	-1.95771e-09	-1.34549
20264948	chr2:20264948:A:G	3.84854e-36	-1.95771e-09	-0.0439163	9.33476e-21	-1.95771e-09	-0.139519
20264952	chr2:20264952:T:C	3.07504e-37	-1.12913	-1.44175	4.92218e-22	-1.60864	-1.47346
20265001	chr2:20265001:T:C	7.11867e-37	-1.95771e-09	-1.73147	1.85178e-21	-1.95771e-09	-1.75712
20265251	chr2:20265251:A:C	1.03303e-37	-1.90589	-1.75581	2.62849e-22	-1.95624	-1.7532
20265253	chr2:20265253:A:C	9.83602e-38	-1.97385	-1.73688	2.47152e-22	-2.03795	-1.73307
20265255	chr2:20265255:A:C	6.9123e-37	-1.95771e-09	-1.76089	1.8628e-21	-1.95771e-09	-1.75118
20265519	chr2:20265519:C:T	1.09918e-37	-1.87332	-1.72632	2.7265e-22	-1.9401	-1.73274
20265590	chr2:20265590:TG:T	4.28828e-36	-1.95771e-09	0.0642746	1.0372e-20	-1.95771e-09	-0.0341568
20265654	chr2:20265654:T:C	9.01888e-37	-1.95771e-09	-1.49488	2.34762e-21	-1.95771e-09	-1.51986
20265895	chr2:20265895:C:T	1.22842e-36	-1.95771e-09	-1.18588	2.9907e-21	-1.95771e-09	-1.27776
20266055	chr2:20266055:G:A	6.96024e-37	-1.95771e-09	-1.75398	1.84472e-21	-1.95771e-09	-1.76094
20266305	chr2:20266305:T:C	3.85451e-36	-1.95771e-09	-0.0423662	9.35032e-21	-1.95771e-09	-0.137853
20266602	chr2:20266602:T:C	8.09418e-37	-1.95771e-09	-1.60305	2.36672e-21	-1.95771e-09	-1.51176
20266673	chr2:20266673:G:A	3.7277e-37	-0.63543	-1.74297	6.41199e-22	-1.05671	-1.76097
20266845	chr2:20266845:CTTTCTT:C	6.97464e-37	-1.95771e-09	-1.75191	1.84366e-21	-1.95771e-09	-1.76151
20267591	chr2:20267591:A:C	9.48879e-38	-2.4641	-1.28257	3.80223e-22	-2.04576	-1.29451
20267729	chr2:20267729:A:G	3.27401e-37	-0.842953	-1.66523	5.43917e-22	-1.27051	-1.71171
20267793	chr2:20267793:T:C	1.09978e-37	-1.83821	-1.76087	2.74936e-22	-1.9053	-1.75918
20267933	chr2:20267933:G:A	3.17308e-37	-0.864172	-1.67532	5.30197e-22	-1.28919	-1.71858
20267985	chr2:20267985:G:T	5.18626e-38	-2.65923	-1.69154	1.26761e-22	-2.69843	-1.74029
20268168	chr2:20268168:C:T	9.33507e-38	-2.09588	-1.66712	1.00697e-21	-0.779139	-1.58718
20268207	chr2:20268207:T:C	9.36389e-37	-1.45734	-1.53232e-09	3.12767e-21	-1.23298	-1.53232e-09
20268510	chr2:20268510:C:T	2.56554e-37	-1.20565	-1.54638	4.21473e-22	-1.66928	-1.56799
20268634	chr2:20268634:C:CA	1.05763e-37	-1.87665	-1.76152	2.63901e-22	-1.94465	-1.7608
20268643	chr2:20268643:T:A	3.15202e-37	-2.54615	-1.53232e-09	9.94473e-22	-2.37881	-1.53232e-09
20268970	chr2:20268970:T:C	8.23512e-37	-1.95771e-09	-1.58579	2.12937e-21	-1.95771e-09	-1.61744
20270300	chr2:20270300:T:C	1.07924e-36	-1.95771e-09	-1.31536	3.01887e-21	-1.95771e-09	-1.26838
20270547	chr2:20270547:AAT:A	2.345e-37	-1.08343	-1.75848	4.46815e-22	-1.42364	-1.75523
20271059	chr2:20271059:C:T	1.10986e-37	-1.8383	-1.75167	2.76078e-22	-1.90477	-1.75556
20271094	chr2:20271094:TG:T	2.43787e-36	-1.95771e-09	-0.500487	6.05852e-21	-1.95771e-09	-0.571799
20271750	chr2:20271750:T:A	9.17098e-37	-1.95771e-09	-1.47815	2.29616e-21	-1.95771e-09	-1.54203
20271768	chr2:20271768:G:A	6.91377e-37	-1.95771e-09	-1.76068	1.84408e-21	-1.95771e-09	-1.76129
20272269	chr2:20272269:A:T	2.7093e-37	-2.6975	-1.53232e-09	7.33849e-22	-2.68272	-1.53232e-09
20272270	chr2:20272270:A:T	2.20968e-37	-1.14271	-1.75864	4.13671e-22	-1.49763	-1.75832
20272521	chr2:20272521:C:T	8.82118e-37	-1.95771e-09	-1.51704	2.39532e-21	-1.95771e-09	-1.49975
20272529	chr2:20272529:T:TA	8.96107e-37	-1.95771e-09	-1.50131	2.47808e-21	-1.95771e-09	-1.46578
20272539	chr2:20272539:T:C	6.99268e-37	-1.95771e-09	-1.74933	1.8436e-21	-1.95771e-09	-1.76154
20272646	chr2:20272646:G:A	1.09036e-36	-1.95771e-09	-1.3051	2.6224e-21	-1.95771e-09	-1.40917
20273021	chr2:20273021:A:C	3.12488e-37	-2.5548	-1.53232e-09	8.2903e-22	-2.56076	-1.53232e-09
20273086	chr2:20273086:G:A	2.19216e-37	-1.99367	-0.915636	1.34333e-21	-1.21132	-0.866797
20273282	chr2:20273282:C:T	3.83631e-36	-1.95771e-09	-0.0470992	9.30659e-21	-1.95771e-09	-0.142542
20274017	chr2:20274017:T:C	3.13659e-37	-2.55106	-1.53232e-09	8.31119e-22	-2.55825	-1.53232e-09
20274174	chr2:20274174:C:T	3.83631e-36	-1.95771e-09	-0.0470992	9.30659e-21	-1.95771e-09	-0.142542
20274522	chr2:20274522:G:A	5.97224e-38	-2.46456	-1.7451	1.26352e-22	-2.69934	-1.74261
20274533	chr2:20274533:T:C	1.10206e-37	-1.86492	-1.7321	2.73253e-22	-1.93301	-1.73761
20275404	chr2:20275404:C:T	3.01449e-37	-0.935825	-1.65494	5.04141e-22	-1.35404	-1.70413
20275959	chr2:20275959:T:C	7.22222e-37	-1.95771e-09	-1.71703	1.97224e-21	-1.95771e-09	-1.6941
20276169	chr2:20276169:A:G	7.07487e-37	-1.95771e-09	-1.73765	1.90314e-21	-1.95771e-09	-1.72976
20276223	chr2:20276223:T:C	1.13508e-37	-1.83741	-1.73008	2.80914e-22	-1.90799	-1.73499
20276405	chr2:20276405:A:G	6.91246e-37	-1.95771e-09	-1.76087	1.84438e-21	-1.95771e-09	-1.76112
20276427	chr2:20276427:A:G	7.85059e-36	1.7249	-1.05592	2.76605e-20	2.25365	-1.30691
20276533	chr2:20276533:TA:T	3.94608e-36	-1.95771e-09	-0.0188878	8.68273e-21	-1.95771e-09	-0.211928
20276809	chr2:20276809:A:G	7.62635e-37	-1.66259	-1.53232e-09	1.87787e-21	-1.74313	-1.53232e-09
20277387	chr2:20277387:T:C	7.77131e-37	-1.95771e-09	-1.64376	2.08009e-21	-1.95771e-09	-1.64085
20279021	chr2:20279021:T:C	9.9839e-38	-1.94137	-1.75444	2.48217e-22	-2.0092	-1.75751
20279147	chr2:20279147:C:T	7.46647e-37	-1.95771e-09	-1.68377	1.97625e-21	-1.95771e-09	-1.69207
20279205	chr2:20279205:C:T	7.28963e-37	-1.95771e-09	-1.70774	1.96758e-21	-1.95771e-09	-1.69646
20279399	chr2:20279399:C:T	1.50815e-36	-1.95771e-09	-0.980725	3.60496e-21	-1.95771e-09	-1.09095
20279409	chr2:20279409:C:T	6.67645e-37	-0.282152	-1.51346	5.94571e-21	1.05693	-1.64753
20279609	chr2:20279609:C:T	7.03829e-37	-1.95771e-09	-1.74283	1.86994e-21	-1.95771e-09	-1.74736
20279706	chr2:20279706:T:C	7.43738e-36	1.75531	-1.1404	2.62702e-20	2.26849	-1.37332
20279872	chr2:20279872:C:T	2.75655e-37	-0.981392	-1.69882	4.69556e-22	-1.39473	-1.7345
20280153	chr2:20280153:G:A	7.44214e-37	-1.95771e-09	-1.68704	2.03281e-21	-1.95771e-09	-1.66384
20280246	chr2:20280246:T:C	9.63247e-37	-1.95771e-09	-1.42906	2.67562e-21	-1.95771e-09	-1.38908
20280499	chr2:20280499:CTATT:C	5.05388e-37	-0.470773	-1.60327	4.54085e-21	0.884811	-1.74496
20282118	chr2:20282118:C:T	7.66525e-37	-1.95771e-09	-1.6575	2.10293e-21	-1.95771e-09	-1.62993
20282585	chr2:20282585:C:T	3.78266e-36	-1.95771e-09	-0.0611825	9.13266e-21	-1.95771e-09	-0.161407
20282813	chr2:20282813:A:C	7.87641e-37	-1.95771e-09	-1.63032	2.00011e-21	-1.95771e-09	-1.68006
20283837	chr2:20283837:A:G	7.55857e-37	-1.95771e-09	-1.67151	1.95272e-21	-1.95771e-09	-1.70404
20283917	chr2:20283917:C:T	7.00268e-37	-1.95771e-09	-1.7479	1.8491e-21	-1.95771e-09	-1.75857
20284265	chr2:20284265:T:C	3.8191e-36	-1.95771e-09	-0.0515969	9.26682e-21	-1.95771e-09	-0.146824
20284628	chr2:20284628:T:C	9.11739e-38	-2.03472	-1.75188	2.34639e-22	-2.08341	-1.73956
20284948	chr2:20284948:G:A	2.77247e-37	-1.06769	-1.60677	4.5418e-22	-1.53956	-1.62297
20285149	chr2:20285149:G:A	6.04083e-38	-2.45292	-1.74531	1.26578e-22	-2.69782	-1.74233
20285359	chr2:20285359:T:C	8.01006e-37	-1.95771e-09	-1.6135	2.19721e-21	-1.95771e-09	-1.58607
20285558	chr2:20285558:G:C	9.36488e-37	-1.95771e-09	-1.45723	2.86381e-21	-1.95771e-09	-1.32111
20285931	chr2:20285931:T:C	1.03823e-37	-1.89519	-1.76148	2.59408e-22	-1.96204	-1.76058
20286028	chr2:20286028:C:T	1.18643e-37	-1.78794	-1.73531	2.94684e-22	-1.85462	-1.74049
20286188	chr2:20286188:A:G	1.19995e-37	-1.80342	-1.70849	2.94926e-22	-1.87835	-1.71594
20286190	chr2:20286190:G:A	2.70676e-37	-2.69844	-1.53232e-09	7.2253e-22	-2.69826	-1.53232e-09
20286356	chr2:20286356:T:G	1.48659e-37	-1.86874	-1.42897	4.93566e-22	-1.62851	-1.45085
20286401	chr2:20286401:T:C	1.13014e-37	-1.81035	-1.76151	2.81352e-22	-1.88074	-1.76067
20286565	chr2:20286565:T:A	2.62117e-37	-0.986634	-1.74394	4.7719e-22	-1.35194	-1.76116
20287164	chr2:20287164:C:A	3.49458e-36	-1.95771e-09	-0.140398	8.45447e-21	-1.95771e-09	-0.238569
20287208	chr2:20287208:C:T	1.6225e-36	-2.47572	1.56808	3.88642e-21	-2.13617	1.12039
20287233	chr2:20287233:G:C	6.97418e-37	-1.95771e-09	-1.75198	1.87383e-21	-1.95771e-09	-1.74528
20287236	chr2:20287236:T:C	7.63615e-37	-1.95771e-09	-1.6613	2.02108e-21	-1.95771e-09	-1.66963
20287757	chr2:20287757:T:C	3.75678e-37	-2.37063	-1.53232e-09	1.26554e-21	-2.13776	-1.53232e-09
20288406	chr2:20288406:T:C	2.87743e-37	-0.931856	-1.70544	5.04419e-22	-1.31344	-1.74417
20288507	chr2:20288507:G:A	7.13857e-37	-1.95771e-09	-1.72868	1.92973e-21	-1.95771e-09	-1.71588
20289056	chr2:20289056:G:A	1.22842e-36	-1.95771e-09	-1.18588	2.9907e-21	-1.95771e-09	-1.27776
20289207	chr2:20289207:T:C	9.22998e-38	-2.56109	-1.21323	3.42717e-22	-2.21829	-1.22582
20289275	chr2:20289275:G:A	6.97464e-37	-1.95771e-09	-1.75192	1.87402e-21	-1.95771e-09	-1.74518
20289835	chr2:20289835:T:C	1.14325e-37	-1.80935	-1.75098	2.78851e-22	-1.89565	-1.7547
20290166	chr2:20290166:C:T	1.12354e-36	-1.95771e-09	-1.27512	3.14912e-21	-1.95771e-09	-1.22614
20291080	chr2:20291080:T:A	2.98493e-36	1.23263	-1.53066	1.62142e-20	1.96506	-1.55244
20291083	chr2:20291083:T:A	8.95494e-37	-2.67463	1.17264	2.0061e-21	-2.50937	0.8323
20291451	chr2:20291451:G:A	1.02096e-37	-2.04825	-1.6252	1.1434e-21	-0.706244	-1.53301
20291560	chr2:20291560:G:A	2.72428e-37	-0.988103	-1.70389	4.84655e-22	-1.35427	-1.74331
20291823	chr2:20291823:T:C	2.39515e-37	-1.05964	-1.7611	4.60108e-22	-1.40084	-1.74871
20291871	chr2:20291871:G:A	7.71295e-38	-2.45507	-1.49881	3.0957e-22	-2.04226	-1.50358
20292610	chr2:20292610:AC:A	6.03532e-38	-2.4592	-1.73995	1.25753e-22	-2.69881	-1.74789
20292763	chr2:20292763:C:T	3.83823e-36	-1.95771e-09	-0.0465991	9.26048e-21	-1.95771e-09	-0.147509
20292777	chr2:20292777:C:G	7.06599e-37	-1.95771e-09	-1.7389	1.84716e-21	-1.95771e-09	-1.75962
20292793	chr2:20292793:T:C	1.22027e-37	-1.74716	-1.74796	3.03452e-22	-1.82429	-1.74151
20293006	chr2:20293006:G:A	7.08531e-37	-1.95771e-09	-1.73617	1.84932e-21	-1.95771e-09	-1.75844
20293191	chr2:20293191:T:C	6.35081e-36	1.87312	-1.41614	2.41161e-20	2.39695	-1.58733
20293197	chr2:20293197:T:C	4.4629e-37	-0.449775	-1.74862	3.9526e-21	0.737329	-1.73622
20293306	chr2:20293306:A:G	1.53358e-36	-1.95771e-09	-0.964005	4.6266e-21	-1.95771e-09	-0.841442
20293446	chr2:20293446:C:T	1.08051e-35	1.48257	-0.494166	3.32624e-20	1.98769	-0.856527
20293487	chr2:20293487:T:C	3.0944e-37	-0.851667	-1.71293	5.39019e-22	-1.24307	-1.7482
20293889	chr2:20293889:C:CA	1.54941e-37	-2.59647	-0.659851	6.06963e-22	-2.26786	-0.604688
20295823	chr2:20295823:T:C	9.3571e-37	-1.95771e-09	-1.45806	2.59471e-21	-1.95771e-09	-1.41979
20296048	chr2:20296048:A:G	9.17098e-37	-1.95771e-09	-1.47815	2.29616e-21	-1.95771e-09	-1.54203
20296050	chr2:20296050:T:C	3.83127e-36	-1.95771e-09	-0.0484142	9.24355e-21	-1.95771e-09	-0.149338
20296292	chr2:20296292:G:A	7.41497e-37	-1.95771e-09	-1.69069	2.09849e-21	-1.95771e-09	-1.63204
20296322	chr2:20296322:C:T	8.7834e-37	-1.95771e-09	-1.52133	2.23272e-21	-1.95771e-09	-1.57005
20296385	chr2:20296385:C:T	8.69091e-37	-1.95771e-09	-1.53192	2.25304e-21	-1.95771e-09	-1.56098
20296415	chr2:20296415:A:G	1.54674e-36	-1.95771e-09	-0.955461	4.66813e-21	-1.95771e-09	-0.832505
20296691	chr2:20296691:T:C	1.56108e-35	2.47996	-1.1236	7.70087e-20	2.98494	-1.01428
20296789	chr2:20296789:A:G	8.69902e-37	-1.95771e-09	-1.53098	2.25508e-21	-1.95771e-09	-1.56008
20296822	chr2:20296822:T:C	6.97279e-37	-1.95771e-09	-1.75218	1.87337e-21	-1.95771e-09	-1.74552
20296885	chr2:20296885:GCTT:G	6.9723e-37	-1.95771e-09	-1.75225	1.87312e-21	-1.95771e-09	-1.74566
20297059	chr2:20297059:T:C	1.54633e-36	-1.95771e-09	-0.955728	4.66817e-21	-1.95771e-09	-0.832497
20297510	chr2:20297510:A:G	1.10368e-36	-1.95771e-09	-1.29296	2.7123e-21	-1.95771e-09	-1.37547
20298243	chr2:20298243:AAATG:A	1.03925e-36	-1.95771e-09	-1.35311	2.56154e-21	-1.95771e-09	-1.43266
20298399	chr2:20298399:C:T	6.91516e-37	-1.95771e-09	-1.76048	1.84607e-21	-1.95771e-09	-1.76021
20298559	chr2:20298559:C:T	2.92504e-37	-0.863158	-1.75773	5.08491e-22	-1.28925	-1.76032
20298826	chr2:20298826:G:A	1.1701e-37	-2.09624	-1.44087	2.94358e-22	-2.09482	-1.5014
20298840	chr2:20298840:G:A	1.13153e-37	-1.80913	-1.7615	2.77654e-22	-1.89438	-1.76026
20299395	chr2:20299395:T:C	1.23281e-37	-1.73364	-1.75126	3.02717e-22	-1.81332	-1.7549
20299469	chr2:20299469:G:A	6.93714e-37	-1.95771e-09	-1.75731	1.87595e-21	-1.95771e-09	-1.74415
20299540	chr2:20299540:T:C	1.05648e-37	-2.54187	-1.09739	4.40957e-22	-2.16026	-1.03182
20299624	chr2:20299624:C:T	2.71635e-37	-0.935084	-1.75982	4.77685e-22	-1.35368	-1.75839
20299758	chr2:20299758:C:T	7.18255e-37	-1.95771e-09	-1.72254	1.89055e-21	-1.95771e-09	-1.73639
20299943	chr2:20299943:T:C	1.43065e-37	-1.73255	-1.60351	4.14529e-22	-1.74281	-1.51107
20300000	chr2:20300000:G:C	6.74738e-36	1.60023	-1.08268	2.37798e-20	2.12313	-1.32756
20300602	chr2:20300602:G:A	7.00208e-37	-1.95771e-09	-1.74799	1.88129e-21	-1.95771e-09	-1.74131
20300818	chr2:20300818:C:T	1.09564e-37	-1.84143	-1.76143	2.69809e-22	-1.92342	-1.75988
20300852	chr2:20300852:A:T	7.05221e-37	-1.95771e-09	-1.74086	1.84599e-21	-1.95771e-09	-1.76025
20300993	chr2:20300993:A:G	6.99821e-37	-1.95771e-09	-1.74854	1.88002e-21	-1.95771e-09	-1.74198
20301331	chr2:20301331:G:C	1.27205e-37	-1.70259	-1.75098	3.11091e-22	-1.78624	-1.7547
20301372	chr2:20301372:T:TA	9.15182e-37	-1.95771e-09	-1.48024	2.29217e-21	-1.95771e-09	-1.54377
20301479	chr2:20301479:TA:T	6.99712e-37	-1.95771e-09	-1.7487	1.88173e-21	-1.95771e-09	-1.74107
20301566	chr2:20301566:C:G	2.83077e-36	-1.95771e-09	-0.35106	7.73665e-21	-1.95771e-09	-0.327296
20301656	chr2:20301656:T:C	8.80072e-37	-1.95771e-09	-1.51936	2.19222e-21	-1.95771e-09	-1.58835
20301735	chr2:20301735:G:A	2.85026e-37	-0.890351	-1.75643	5.27933e-22	-1.25449	-1.75756
20302437	chr2:20302437:A:C	2.36213e-37	-1.07922	-1.75541	4.32846e-22	-1.4503	-1.76034
20302709	chr2:20302709:A:G	1.11229e-37	-2.56198	-1.0258	4.57677e-22	-2.19781	-0.957048
20303580	chr2:20303580:A:C	7.00043e-37	-1.95771e-09	-1.74822	1.88075e-21	-1.95771e-09	-1.74159
20303675	chr2:20303675:C:T	2.5422e-37	-1.26753	-1.49364	4.21213e-22	-1.72016	-1.51772
20303696	chr2:20303696:C:T	5.85392e-36	1.6122	-1.23669	2.13081e-20	2.13245	-1.44663
20303987	chr2:20303987:C:CCTT	1.69145e-37	-1.50737	-1.66124	3.07985e-22	-1.88772	-1.66325
20304028	chr2:20304028:A:G	3.26771e-36	-1.95771e-09	-0.20752	8.97843e-21	-1.95771e-09	-0.178439
20304305	chr2:20304305:C:T	6.47979e-36	1.61219	-1.13511	2.30971e-20	2.13141	-1.36497
20304929	chr2:20304929:T:C	2.67708e-36	-1.95771e-09	-0.406883	6.5283e-21	-1.95771e-09	-0.497118
20304968	chr2:20304968:T:C	7.14413e-37	-1.95771e-09	-1.7279	1.85516e-21	-1.95771e-09	-1.7553
20306146	chr2:20306146:A:T	8.97472e-37	-1.95771e-09	-1.49978	2.70818e-21	-1.95771e-09	-1.37699
20306214	chr2:20306214:A:T	9.26918e-37	-1.95771e-09	-1.4675	2.31144e-21	-1.95771e-09	-1.53539
20306695	chr2:20306695:G:A	7.19658e-37	-1.95771e-09	-1.72059	1.89182e-21	-1.95771e-09	-1.73572
20306732	chr2:20306732:C:T	8.65408e-37	-1.95771e-09	-1.53616	2.20532e-21	-1.95771e-09	-1.58239
20307331	chr2:20307331:T:C	6.13309e-38	-2.51841	-1.66467	1.63053e-22	-2.49842	-1.68852
20307708	chr2:20307708:T:C	1.27359e-37	-1.69901	-1.75335	3.16333e-22	-1.77563	-1.7486
20307945	chr2:20307945:CTT:C	7.13028e-37	-1.95771e-09	-1.72985	1.85349e-21	-1.95771e-09	-1.75619
20309158	chr2:20309158:T:A	3.06412e-37	-2.57444	-1.53232e-09	8.19188e-22	-2.57271	-1.53232e-09
20309217	chr2:20309217:G:A	7.21378e-37	-1.95771e-09	-1.7182	1.96943e-21	-1.95771e-09	-1.69552
20309218	chr2:20309218:C:A	7.21537e-37	-1.95771e-09	-1.71798	1.97005e-21	-1.95771e-09	-1.69521
20309299	chr2:20309299:A:T	3.61008e-36	1.65354	-1.76142	1.99022e-20	2.3751	-1.75754
20309957	chr2:20309957:T:A	1.15749e-37	-1.795	-1.75294	2.8922e-22	-1.8663	-1.74753
20310729	chr2:20310729:T:G	1.31053e-37	-1.67129	-1.75248	3.26072e-22	-1.74641	-1.7475
20311821	chr2:20311821:T:C	1.15732e-37	-1.7886	-1.75949	2.85801e-22	-1.86934	-1.75638
20311825	chr2:20311825:G:A	6.90979e-37	-1.95771e-09	-1.76126	1.84749e-21	-1.95771e-09	-1.75944
20312047	chr2:20312047:T:C	4.3004e-37	-2.23549	-1.53232e-09	1.4463e-21	-2.00426	-1.53232e-09
20312708	chr2:20312708:G:T	6.99934e-37	-1.95771e-09	-1.74838	1.88038e-21	-1.95771e-09	-1.74179
20312754	chr2:20312754:T:C	1.09985e-37	-1.84756	-1.75146	2.71999e-22	-1.92951	-1.74571
20312827	chr2:20312827:G:A	7.27975e-37	-1.95771e-09	-1.7091	1.89594e-21	-1.95771e-09	-1.73355
20313405	chr2:20313405:G:C	1.22842e-36	-1.95771e-09	-1.18588	2.9907e-21	-1.95771e-09	-1.27776
20313455	chr2:20313455:T:C	2.51896e-36	-1.95771e-09	-0.467766	5.07715e-21	-1.95771e-09	-0.748515
20313471	chr2:20313471:T:C	6.99889e-37	-1.95771e-09	-1.74844	1.88022e-21	-1.95771e-09	-1.74187
20313603	chr2:20313603:G:A	3.4239e-37	-0.749076	-1.71434	5.70564e-22	-1.19011	-1.74429
20314204	chr2:20314204:A:G	7.93436e-37	-1.95771e-09	-1.62299	2.02239e-21	-1.95771e-09	-1.66899
20314551	chr2:20314551:A:G	2.85697e-37	-1.12802	-1.51642	4.60645e-22	-1.60877	-1.53962
20314657	chr2:20314657:G:A	7.03829e-37	-1.95771e-09	-1.74283	1.86994e-21	-1.95771e-09	-1.74736
20315000	chr2:20315000:G:A	9.06483e-38	-2.23856	-1.55382	2.91061e-22	-2.17545	-1.43203
20315566	chr2:20315566:A:T	3.53587e-37	-2.43123	-1.53232e-09	9.49864e-22	-2.4247	-1.53232e-09
20316667	chr2:20316667:T:C	2.08234e-36	-1.95771e-09	-0.65812	5.12013e-21	-1.95771e-09	-0.740085
20316806	chr2:20316806:C:G	2.07499e-36	-1.95771e-09	-0.661653	5.10113e-21	-1.95771e-09	-0.743803
20318025	chr2:20318025:A:G	2.83257e-36	-1.95771e-09	-0.350425	7.74208e-21	-1.95771e-09	-0.326594
20318049	chr2:20318049:C:T	2.90912e-37	-0.9488	-1.67754	4.89726e-22	-1.36666	-1.72051
20318968	chr2:20318968:C:T	9.72242e-38	-1.98128	-1.74106	2.42805e-22	-2.05694	-1.73182
20319013	chr2:20319013:T:TC	1.20832e-36	-1.95771e-09	-1.20238	3.02237e-21	-1.95771e-09	-1.26722
20319120	chr2:20319120:A:T	9.94369e-38	-1.9585	-1.74134	2.48282e-22	-2.03356	-1.7329
20319611	chr2:20319611:C:G	8.68768e-37	-1.95771e-09	-1.53229	2.58139e-21	-1.95771e-09	-1.42493
20320876	chr2:20320876:T:C	3.25073e-37	-0.833855	-1.68146	5.4127e-22	-1.26391	-1.72319
20321019	chr2:20321019:A:G	1.22842e-36	-1.95771e-09	-1.18588	2.9907e-21	-1.95771e-09	-1.27776
20321117	chr2:20321117:C:T	3.50959e-36	1.62357	-1.75968	1.92171e-20	2.34403	-1.76149
20321186	chr2:20321186:G:T	2.70702e-37	-2.69835	-1.53232e-09	7.22465e-22	-2.69835	-1.53232e-09
20321740	chr2:20321740:T:C	8.05313e-37	-1.95771e-09	-1.60813	2.34877e-21	-1.95771e-09	-1.51937
20321886	chr2:20321886:G:A	1.58507e-35	1.80757	-0.435965	4.59698e-20	2.30799	-0.853273
20322193	chr2:20322193:C:T	1.17562e-37	-2.66945	-0.862952	2.60377e-22	-2.62285	-1.09604
20322213	chr2:20322213:A:G	8.0111e-37	-1.95771e-09	-1.61337	2.23595e-21	-1.95771e-09	-1.5686
20322546	chr2:20322546:G:A	7.00195e-37	-1.95771e-09	-1.74801	1.84902e-21	-1.95771e-09	-1.75861
20322595	chr2:20322595:G:A	2.23347e-37	-1.43889	-1.45175	5.52668e-22	-1.59699	-1.36927
20322925	chr2:20322925:C:T	9.28183e-38	-2.01622	-1.75251	2.34339e-22	-2.07726	-1.74699
20323106	chr2:20323106:T:C	1.23246e-36	-1.95771e-09	-1.18259	2.99998e-21	-1.95771e-09	-1.27466
20323385	chr2:20323385:T:C	9.51533e-38	-2.49842	-1.24545	3.70709e-22	-2.10636	-1.25924
20323831	chr2:20323831:A:G	4.82344e-38	-2.69984	-1.72345	1.49905e-22	-2.56457	-1.70644
20324589	chr2:20324589:C:T	9.05309e-38	-2.03216	-1.76152	2.25163e-22	-2.103	-1.76119
20325027	chr2:20325027:T:C	4.39469e-37	-2.2138	-1.53232e-09	1.03383e-21	-2.33999	-1.53232e-09
20325228	chr2:20325228:T:TA	9.87392e-38	-1.94547	-1.76142	2.46398e-22	-2.01263	-1.76144
20325521	chr2:20325521:TAGAA:T	2.23785e-36	-1.95771e-09	-0.586095	5.70848e-21	-1.95771e-09	-0.631312
20325747	chr2:20325747:G:A	7.3246e-37	-1.95771e-09	-1.70296	2.04008e-21	-1.95771e-09	-1.66027
20325863	chr2:20325863:C:T	5.66625e-36	0.614091	-0.271175	1.0372e-20	0.764415	-0.798567
20326126	chr2:20326126:T:A	1.01847e-36	-1.95771e-09	-1.37331	2.84033e-21	-1.95771e-09	-1.32934
20326841	chr2:20326841:T:C	7.86583e-37	-1.95771e-09	-1.63167	2.1518e-21	-1.95771e-09	-1.60696
20327024	chr2:20327024:T:C	3.12445e-37	-0.873429	-1.68151	5.22386e-22	-1.29931	-1.7233
20327033	chr2:20327033:G:A	2.08027e-37	-1.21399	-1.74771	3.93572e-22	-1.54451	-1.76125
20327707	chr2:20327707:T:G	6.97569e-37	-1.95771e-09	-1.75176	1.87326e-21	-1.95771e-09	-1.74558
20327874	chr2:20327874:C:T	6.92915e-37	-1.95771e-09	-1.75846	1.87138e-21	-1.95771e-09	-1.74659
20328320	chr2:20328320:ACT:A	7.4827e-37	-1.95771e-09	-1.6816	1.92206e-21	-1.95771e-09	-1.71987
20328774	chr2:20328774:G:A	6.97156e-37	-1.95771e-09	-1.75236	1.87288e-21	-1.95771e-09	-1.74579
20328960	chr2:20328960:C:T	2.96755e-37	-2.60646	-1.53232e-09	7.29273e-22	-2.68897	-1.53232e-09
20329035	chr2:20329035:T:C	8.97745e-37	-1.95771e-09	-1.49948	2.25761e-21	-1.95771e-09	-1.55896
20329064	chr2:20329064:A:G	3.36823e-37	-1.02326	-1.45655	5.37442e-22	-1.51355	-1.48065
20329523	chr2:20329523:T:C	7.13289e-37	-1.95771e-09	-1.72948	1.87031e-21	-1.95771e-09	-1.74716
20329646	chr2:20329646:G:A	7.29434e-37	-1.95771e-09	-1.7071	1.91242e-21	-1.95771e-09	-1.72489
20329685	chr2:20329685:G:A	6.95129e-37	-1.95771e-09	-1.75527	1.84521e-21	-1.95771e-09	-1.76067
20329691	chr2:20329691:T:C	9.15737e-37	-1.95771e-09	-1.47964	2.77668e-21	-1.95771e-09	-1.35201
20329911	chr2:20329911:T:C	6.98084e-37	-1.95771e-09	-1.75103	1.84877e-21	-1.95771e-09	-1.75874
20330179	chr2:20330179:T:C	4.46683e-37	-2.19752	-1.53232e-09	1.51181e-21	-1.95996	-1.53232e-09
20330187	chr2:20330187:T:C	9.57098e-38	-1.98988	-1.74816	2.39004e-22	-2.06261	-1.74193
20331155	chr2:20331155:G:A	3.44312e-36	-1.95771e-09	-0.155233	8.38127e-21	-1.95771e-09	-0.247265
20331211	chr2:20331211:G:A	7.33721e-37	-1.95771e-09	-1.70124	1.88075e-21	-1.95771e-09	-1.74159
20332235	chr2:20332235:G:C	6.98746e-37	-1.95771e-09	-1.75008	1.87696e-21	-1.95771e-09	-1.74361
20332440	chr2:20332440:A:G	9.89024e-38	-1.97729	-1.72795	2.47576e-22	-2.05084	-1.71846
20332444	chr2:20332444:T:TAAGCTC	1.044e-37	-1.90755	-1.74359	2.62095e-22	-1.97469	-1.73762
20332870	chr2:20332870:T:G	2.56886e-36	-1.95771e-09	-0.448147	5.16926e-21	-1.95771e-09	-0.730534
20333414	chr2:20333414:G:A	6.96288e-37	-1.95771e-09	-1.7536	1.85954e-21	-1.95771e-09	-1.75294
20334063	chr2:20334063:G:C	7.00625e-37	-1.95771e-09	-1.74739	1.86528e-21	-1.95771e-09	-1.74985
20334155	chr2:20334155:T:A	7.1686e-37	-1.95771e-09	-1.72448	1.93176e-21	-1.95771e-09	-1.71483
20334930	chr2:20334930:C:T	1.89791e-36	-1.95771e-09	-0.750858	3.93032e-21	-1.95771e-09	-1.00454
20335971	chr2:20335971:G:C	3.8436e-36	-1.95771e-09	-0.0452001	9.32479e-21	-1.95771e-09	-0.140588
20336294	chr2:20336294:A:G	8.05559e-36	1.75351	-1.05876	2.82366e-20	2.27449	-1.30713
20336438	chr2:20336438:T:C	3.21142e-37	-0.821772	-1.70571	5.40814e-22	-1.24913	-1.73881
20336474	chr2:20336474:C:T	7.0728e-37	-1.95771e-09	-1.73794	1.90252e-21	-1.95771e-09	-1.73008
20336635	chr2:20336635:G:A	7.97916e-37	-1.95771e-09	-1.61736	2.32351e-21	-1.95771e-09	-1.53018
20338020	chr2:20338020:A:G	1.12507e-37	-1.83597	-1.74038	2.81134e-22	-1.90814	-1.73405
20338240	chr2:20338240:C:T	2.49754e-37	-1.18833	-1.59055	4.13674e-22	-1.64956	-1.60638
20338805	chr2:20338805:C:G	9.18394e-37	-1.95771e-09	-1.47674	2.29925e-21	-1.95771e-09	-1.54068
20338860	chr2:20338860:G:A	6.91901e-37	-1.95771e-09	-1.75992	1.86517e-21	-1.95771e-09	-1.74991
20338861	chr2:20338861:T:A	6.91901e-37	-1.95771e-09	-1.75992	1.86517e-21	-1.95771e-09	-1.74991
20339165	chr2:20339165:A:G	3.66114e-36	-1.95771e-09	-0.0938349	8.89224e-21	-1.95771e-09	-0.188085
20339172	chr2:20339172:C:CTAAAT	1.00426e-37	-1.95998	-1.72996	2.50252e-22	-2.03778	-1.72077
20339196	chr2:20339196:T:C	1.13164e-36	-1.95771e-09	-1.26794	2.61291e-21	-1.95771e-09	-1.4128
20339206	chr2:20339206:C:T	1.06183e-37	-1.88989	-1.74431	2.65502e-22	-1.96035	-1.73905
20339752	chr2:20339752:C:T	2.85123e-37	-0.900588	-1.74586	5.18945e-22	-1.26766	-1.76156
20339843	chr2:20339843:C:T	3.03953e-37	-0.821552	-1.76094	4.8121e-22	-1.37287	-1.73185
20341239	chr2:20341239:C:T	9.03729e-38	-2.14591	-1.64952	9.32749e-22	-0.878373	-1.56451
20341242	chr2:20341242:TAAAC:T	6.93751e-37	-1.95771e-09	-1.75725	1.85291e-21	-1.95771e-09	-1.75651
20341489	chr2:20341489:C:T	2.81722e-36	-1.95771e-09	-0.355859	6.96247e-21	-1.95771e-09	-0.432729
20341850	chr2:20341850:C:T	2.60933e-37	-0.973686	-1.76142	4.99493e-22	-1.32043	-1.747
20342173	chr2:20342173:TA:T	7.70462e-37	-1.95771e-09	-1.65238	2.11716e-21	-1.95771e-09	-1.62319
20342455	chr2:20342455:TA:T	2.61957e-37	-0.974297	-1.75689	4.24505e-22	-1.4821	-1.748
20342513	chr2:20342513:T:C	2.59487e-37	-0.984428	-1.75623	4.76323e-22	-1.35482	-1.76011
20342623	chr2:20342623:T:A	8.53791e-38	-2.19075	-1.66151	8.46203e-22	-0.959012	-1.58125
20342849	chr2:20342849:G:A	1.10491e-37	-1.84532	-1.74911	2.72094e-22	-1.92208	-1.75279
20342970	chr2:20342970:T:C	2.81264e-36	-1.95771e-09	-0.357486	6.85821e-21	-1.95771e-09	-0.447818
20342971	chr2:20342971:A:T	3.35222e-37	-0.792094	-1.69248	5.60549e-22	-1.2218	-1.7303
20343062	chr2:20343062:C:T	3.14482e-37	-0.85245	-1.69599	5.31208e-22	-1.27339	-1.73248
20343088	chr2:20343088:C:T	1.04783e-37	-1.90953	-1.73794	2.59609e-22	-1.991	-1.73084
20343302	chr2:20343302:A:G	2.4881e-37	-1.18395	-1.59873	4.13443e-22	-1.6411	-1.6154
20343581	chr2:20343581:G:A	1.19303e-36	-1.95771e-09	-1.21511	3.04757e-21	-1.95771e-09	-1.25892
20343887	chr2:20343887:C:T	1.09778e-37	-1.84157	-1.75933	2.71285e-22	-1.91716	-1.76069
20344096	chr2:20344096:C:T	2.43346e-36	-1.95771e-09	-0.502297	4.92443e-21	-1.95771e-09	-0.779055
20344520	chr2:20344520:A:G	4.83132e-38	-2.7004	-1.72126	1.55014e-22	-2.53353	-1.70397
20344798	chr2:20344798:T:C	6.93938e-37	-1.95771e-09	-1.75698	1.90387e-21	-1.95771e-09	-1.72938
20345181	chr2:20345181:C:T	7.00219e-37	-1.95771e-09	-1.74797	1.88129e-21	-1.95771e-09	-1.74131
20345357	chr2:20345357:G:A	6.97825e-37	-1.95771e-09	-1.7514	1.84814e-21	-1.95771e-09	-1.75908
20346517	chr2:20346517:A:G	8.79665e-38	-2.51344	-1.30897	3.41478e-22	-2.13084	-1.3169
20346813	chr2:20346813:G:C	6.97347e-37	-1.95771e-09	-1.75208	1.85693e-21	-1.95771e-09	-1.75434
20347042	chr2:20347042:T:C	7.23896e-37	-1.95771e-09	-1.71472	1.90208e-21	-1.95771e-09	-1.73032
20347369	chr2:20347369:A:C	1.23185e-36	-1.95771e-09	-1.18309	2.9981e-21	-1.95771e-09	-1.27529
20347417	chr2:20347417:T:C	2.85423e-37	-0.884447	-1.76095	5.20079e-22	-1.27262	-1.75442
20347482	chr2:20347482:C:T	3.14546e-37	-0.790432	-1.7578	4.98855e-22	-1.35081	-1.71789
20347554	chr2:20347554:A:G	1.00789e-37	-1.9267	-1.75963	2.50347e-22	-1.99718	-1.76099
20347791	chr2:20347791:A:G	2.86767e-36	-1.95771e-09	-0.33811	7.00839e-21	-1.95771e-09	-0.426156
20348307	chr2:20348307:T:C	6.92217e-37	-1.95771e-09	-1.75947	1.85276e-21	-1.95771e-09	-1.75659
20348781	chr2:20348781:GGCGTGGTGGCGT:G	4.66366e-38	-2.6983	-1.75868	1.36542e-22	-2.60743	-1.75696
20348797	chr2:20348797:C:CA	4.66347e-38	-2.69806	-1.75897	1.36705e-22	-2.60586	-1.75733
20348799	chr2:20348799:T:G	4.6631e-38	-2.69813	-1.75897	1.36639e-22	-2.60635	-1.75733
20348803	chr2:20348803:C:T	7.50032e-38	-2.22687	-1.75497	1.35625e-22	-2.64356	-1.72757
20348958	chr2:20348958:T:C	1.54971e-36	-1.95771e-09	-0.953546	4.65254e-21	-1.95771e-09	-0.835851
20349468	chr2:20349468:T:C	7.52923e-37	-1.95771e-09	-1.6754	2.14437e-21	-1.95771e-09	-1.61042
20349753	chr2:20349753:C:A	9.0941e-37	-1.95771e-09	-1.48657	2.2745e-21	-1.95771e-09	-1.55151
20350267	chr2:20350267:G:GAGA	2.25297e-36	-0.57936	-1.53232e-09	2.29663e-20	0.760764	-1.53232e-09
20350328	chr2:20350328:C:G	9.43989e-38	-2.02259	-1.72925	2.37397e-22	-2.09225	-1.71903
20351494	chr2:20351494:A:G	1.22842e-36	-1.95771e-09	-1.18588	2.9907e-21	-1.95771e-09	-1.27776
20351648	chr2:20351648:G:T	4.3828e-37	-0.589732	-1.62678	3.8867e-21	0.736891	-1.75259
20352232	chr2:20352232:G:A	1.09044e-37	-2.65063	-0.956992	2.21859e-22	-2.69798	-1.181
20352364	chr2:20352364:C:T	5.12528e-38	-2.68844	-1.67416	1.27476e-22	-2.69944	-1.73365
20352421	chr2:20352421:C:T	3.39026e-36	-1.95771e-09	-0.170704	8.25379e-21	-1.95771e-09	-0.262592
20352890	chr2:20352890:G:A	7.348e-37	-1.95771e-09	-1.69977	1.88222e-21	-1.95771e-09	-1.74081
20353005	chr2:20353005:A:G	1.16587e-36	-1.95771e-09	-1.23814	2.8531e-21	-1.95771e-09	-1.32486
20353406	chr2:20353406:A:G	8.84148e-37	-1.95771e-09	-1.51474	2.24605e-21	-1.95771e-09	-1.56409
20353671	chr2:20353671:C:T	8.7834e-37	-1.95771e-09	-1.52133	2.23272e-21	-1.95771e-09	-1.57005
20353812	chr2:20353812:G:A	1.359e-36	-1.95771e-09	-1.08486	3.89495e-21	-1.95771e-09	-1.01358
20354137	chr2:20354137:G:A	1.53673e-36	-1.95771e-09	-0.961956	4.61133e-21	-1.95771e-09	-0.844749
20354295	chr2:20354295:C:T	1.16587e-36	-1.95771e-09	-1.23814	2.8531e-21	-1.95771e-09	-1.32486
20355457	chr2:20355457:T:G	4.89847e-37	-0.352893	-1.75238	8.2826e-22	-0.801064	-1.76063
20355722	chr2:20355722:C:T	4.84199e-37	-0.368325	-1.74855	8.15701e-22	-0.815573	-1.7614
20355782	chr2:20355782:A:G	7.37287e-37	-1.95771e-09	-1.69639	2.00209e-21	-1.95771e-09	-1.67907
20356149	chr2:20356149:C:T	6.95182e-37	-1.95771e-09	-1.75519	1.84671e-21	-1.95771e-09	-1.75986
20356432	chr2:20356432:C:T	3.70758e-37	-0.673811	-1.71001	2.97692e-21	0.424941	-1.70731
20357097	chr2:20357097:G:A	1.18243e-36	-1.95771e-09	-1.22403	2.78437e-21	-1.95771e-09	-1.34924
20357194	chr2:20357194:G:A	8.2008e-37	-1.95771e-09	-1.58996	2.21041e-21	-1.95771e-09	-1.58009
20357544	chr2:20357544:A:T	8.72293e-37	-1.95771e-09	-1.52824	2.22135e-21	-1.95771e-09	-1.57515
20357660	chr2:20357660:G:A	1.05013e-36	-1.95771e-09	-1.3427	2.61083e-21	-1.95771e-09	-1.4136
20357694	chr2:20357694:C:T	3.81824e-36	-1.95771e-09	-0.0518204	9.41044e-21	-1.95771e-09	-0.131445
20358660	chr2:20358660:G:A	1.73967e-37	-2.55513	-0.585366	1.18064e-21	-1.76047	-0.446741
20358851	chr2:20358851:C:A	7.02152e-37	-1.95771e-09	-1.74522	1.84467e-21	-1.95771e-09	-1.76096
20359038	chr2:20359038:G:T	1.49997e-36	-1.95771e-09	-0.986168	4.51661e-21	-1.95771e-09	-0.865503
20359481	chr2:20359481:A:G	4.60971e-36	-1.95771e-09	0.136555	1.08668e-20	-1.95771e-09	0.0124502
20359833	chr2:20359833:G:T	9.56225e-37	0.161256	-1.59763	1.3785e-21	-0.433736	-1.61853
20359880	chr2:20359880:G:A	5.1567e-38	-2.67084	-1.68564	1.27294e-22	-2.69212	-1.7424
20360150	chr2:20360150:G:A	7.60628e-37	-1.95771e-09	-1.66522	2.07189e-21	-1.95771e-09	-1.6448
20361092	chr2:20361092:A:G	1.81892e-37	-2.53664	-0.559318	5.64689e-22	-2.19914	-0.745604
20361810	chr2:20361810:C:T	9.90808e-37	0.167247	-1.56809	1.48072e-21	-0.33388	-1.64686
20362328	chr2:20362328:G:C	7.14409e-37	-1.95771e-09	-1.72791	1.98883e-21	-1.95771e-09	-1.68572
20362416	chr2:20362416:A:G	9.77794e-37	-1.95771e-09	-1.41407	2.35541e-21	-1.95771e-09	-1.51655
20362836	chr2:20362836:G:A	5.62493e-38	-2.5228	-1.74677	1.64393e-22	-2.4198	-1.75896
20363457	chr2:20363457:C:T	5.17921e-38	-2.59131	-1.76082	1.23987e-22	-2.70053	-1.7603
20363727	chr2:20363727:C:T	7.36559e-37	-1.95771e-09	-1.69738	1.89757e-21	-1.95771e-09	-1.73269
20363923	chr2:20363923:G:A	8.14357e-37	-1.95771e-09	-1.59697	2.12808e-21	-1.95771e-09	-1.61804
20364308	chr2:20364308:G:A	6.95987e-37	-1.95771e-09	-1.75403	1.86662e-21	-1.95771e-09	-1.74914
20364411	chr2:20364411:C:T	4.58195e-36	-1.95771e-09	0.130514	1.07357e-20	-1.95771e-09	0.000305862
20364484	chr2:20364484:A:T	1.64778e-37	-1.50122	-1.69354	1.24022e-21	-0.396442	-1.76153
20364677	chr2:20364677:C:T	8.14357e-37	-1.95771e-09	-1.59697	2.12808e-21	-1.95771e-09	-1.61804
20365083	chr2:20365083:C:T	6.96127e-37	-1.95771e-09	-1.75383	1.86711e-21	-1.95771e-09	-1.74887
20365264	chr2:20365264:C:T	1.22791e-36	-1.95771e-09	-1.1863	3.10398e-21	-1.95771e-09	-1.24058
20365362	chr2:20365362:A:G	6.23946e-38	-2.50165	-1.66424	1.25333e-22	-2.70034	-1.74971
20365668	chr2:20365668:T:C	1.01169e-36	-2.60161	1.22162	2.36193e-21	-2.33297	0.819182
20365964	chr2:20365964:G:A	1.05836e-36	-1.95771e-09	-1.33489	2.52083e-21	-1.95771e-09	-1.44867
20366445	chr2:20366445:G:A	9.15817e-37	-1.95771e-09	-1.47955	2.32558e-21	-1.95771e-09	-1.52929
20366543	chr2:20366543:G:A	6.29706e-38	-2.69243	-1.46426	1.51593e-22	-2.67158	-1.58824
20366801	chr2:20366801:T:C	1.40516e-37	-2.56423	-0.789808	2.52921e-22	-2.69537	-1.05258
20367015	chr2:20367015:C:T	9.67739e-37	-1.95771e-09	-1.4244	2.32709e-21	-1.95771e-09	-1.52864
20367039	chr2:20367039:T:G	6.96127e-37	-1.95771e-09	-1.75383	1.86711e-21	-1.95771e-09	-1.74887
20367075	chr2:20367075:A:G	6.69972e-37	-1.79213	-1.53232e-09	2.41123e-21	-1.49313	-1.53232e-09
20367543	chr2:20367543:A:G	2.79342e-37	-2.66693	-1.53232e-09	7.46926e-22	-2.66505	-1.53232e-09
20367716	chr2:20367716:C:A	5.10635e-38	-2.6684	-1.6979	1.26362e-22	-2.69356	-1.7483
20368022	chr2:20368022:T:A	6.9626e-37	-1.95771e-09	-1.75364	1.86756e-21	-1.95771e-09	-1.74863
20368087	chr2:20368087:A:G	6.95994e-37	-1.95771e-09	-1.75403	1.86665e-21	-1.95771e-09	-1.74912
20368435	chr2:20368435:G:A	1.3696e-37	-1.67824	-1.70143	5.13132e-22	-1.35733	-1.68315
20368731	chr2:20368731:C:T	6.93628e-37	-1.95771e-09	-1.75743	1.84896e-21	-1.95771e-09	-1.75864
20369634	chr2:20369634:G:A	9.62182e-37	-1.95771e-09	-1.43016	2.53579e-21	-1.95771e-09	-1.44276
20369671	chr2:20369671:G:A	8.14295e-37	-1.95771e-09	-1.59704	2.12771e-21	-1.95771e-09	-1.61822
20370006	chr2:20370006:G:A	1.02812e-36	-1.95771e-09	-1.36388	2.749e-21	-1.95771e-09	-1.36203
20370636	chr2:20370636:A:C	5.72767e-37	-1.4013	-0.547591	1.53844e-21	-1.12562	-0.816871
20370659	chr2:20370659:T:TC	3.72643e-37	-2.37875	-1.53232e-09	7.41608e-22	-2.6722	-1.53232e-09
20371079	chr2:20371079:G:C	1.01114e-37	-2.48355	-1.19956	6.95911e-22	-1.60355	-1.13225
20371142	chr2:20371142:T:C	5.30095e-38	-2.5808	-1.74809	1.52312e-22	-2.49533	-1.75976
20371314	chr2:20371314:C:T	4.72879e-37	-2.14053	-1.53232e-09	1.26676e-21	-2.1368	-1.53232e-09
20371780	chr2:20371780:G:T	1.17644e-36	-1.95771e-09	-1.22912	3.62597e-21	-1.95771e-09	-1.08514
20371870	chr2:20371870:T:C	6.93251e-37	-0.0226301	-1.73534	1.14472e-21	-0.479658	-1.75845
20371908	chr2:20371908:G:A	1.21631e-36	-1.95771e-09	-1.19579	3.76646e-21	-1.95771e-09	-1.04713
20371912	chr2:20371912:G:A	1.038e-37	-2.53828	-1.11862	6.8284e-22	-1.71749	-1.03727
20371933	chr2:20371933:C:T	7.92652e-38	-2.24189	-1.68467	1.32821e-22	-2.63981	-1.7522
20372031	chr2:20372031:G:A	2.9959e-37	-2.59695	-1.53232e-09	8.17174e-22	-2.57517	-1.53232e-09
20372065	chr2:20372065:C:T	6.96127e-37	-1.95771e-09	-1.75383	1.86711e-21	-1.95771e-09	-1.74887
20372685	chr2:20372685:C:A	1.5922e-36	-1.95771e-09	-0.926492	3.89892e-21	-1.95771e-09	-1.01257
20373282	chr2:20373282:G:A	3.08387e-36	-1.95771e-09	-0.265426	8.39943e-21	-1.95771e-09	-0.2451
20373735	chr2:20373735:C:T	1.67928e-36	-1.95771e-09	-0.873244	5.0651e-21	-1.95771e-09	-0.750889
20373769	chr2:20373769:T:C	4.40939e-37	-2.4138	0.20334	1.93307e-21	-1.69895	-0.0152027
20373874	chr2:20373874:T:C	1.69049e-35	2.09052	-0.654525	1.36362e-19	3.38792	-0.845873
20373945	chr2:20373945:G:A	4.51026e-36	-1.95771e-09	0.114744	1.0639e-20	-1.95771e-09	-0.00873525
20374105	chr2:20374105:G:A	2.79825e-37	-2.6652	-1.53232e-09	7.40673e-22	-2.67346	-1.53232e-09
20374192	chr2:20374192:A:T	2.77937e-37	-2.67197	-1.53232e-09	7.36293e-22	-2.67939	-1.53232e-09
20374610	chr2:20374610:A:G	6.96308e-37	-1.95771e-09	-1.75357	1.86777e-21	-1.95771e-09	-1.74852
20374981	chr2:20374981:G:A	5.91512e-38	-2.53092	-1.68835	1.65194e-22	-2.45563	-1.71827
20375251	chr2:20375251:A:G	8.25197e-36	1.62293	-0.904091	6.78706e-20	2.88275	-1.03841
20375435	chr2:20375435:C:T	7.4406e-38	-2.40086	-1.58897	4.39645e-22	-1.58012	-1.61493
20375560	chr2:20375560:T:C	1.21802e-35	1.96342	-0.855212	1.05241e-19	3.27646	-0.993466
20375588	chr2:20375588:G:A	7.16886e-37	-1.95771e-09	-1.72445	2.00457e-21	-1.95771e-09	-1.67783
20375599	chr2:20375599:C:T	8.87031e-37	-1.95771e-09	-1.51149	2.14869e-21	-1.95771e-09	-1.60841
20375691	chr2:20375691:C:T	6.04864e-38	-2.51505	-1.6819	1.69203e-22	-2.4361	-1.71382
20375724	chr2:20375724:A:G	1.22064e-35	1.92575	-0.815404	1.05655e-19	3.24037	-0.953458
20375725	chr2:20375725:T:C	1.23207e-35	1.92964	-0.809976	1.06823e-19	3.24635	-0.948441
20376135	chr2:20376135:C:T	8.9115e-37	-1.95771e-09	-1.50685	2.15793e-21	-1.95771e-09	-1.60411
20376542	chr2:20376542:C:T	6.97755e-37	-1.95771e-09	-1.7515	1.93428e-21	-1.95771e-09	-1.71353
20376554	chr2:20376554:G:A	1.5181e-37	-2.51919	-0.757548	1.04653e-21	-1.68013	-0.647651
20376723	chr2:20376723:A:C	7.28468e-37	-1.95771e-09	-1.70842	1.96341e-21	-1.95771e-09	-1.69858
20376753	chr2:20376753:A:C	3.20755e-37	-2.52869	-1.53232e-09	8.48847e-22	-2.53714	-1.53232e-09
20376818	chr2:20376818:C:T	1.46969e-37	-2.35827	-0.95088	5.54585e-22	-1.73551	-1.22729
20376835	chr2:20376835:T:C	4.46727e-36	-1.95771e-09	0.105166	1.05745e-20	-1.95771e-09	-0.0148226
20377094	chr2:20377094:T:C	7.28136e-37	-1.95771e-09	-1.70888	2.05036e-21	-1.95771e-09	-1.65525
20377303	chr2:20377303:C:T	1.82117e-36	-1.95771e-09	-0.792129	5.52327e-21	-1.95771e-09	-0.664295
20377547	chr2:20377547:C:T	1.11965e-36	-1.95771e-09	-1.2786	3.42453e-21	-1.95771e-09	-1.1423
20377803	chr2:20377803:T:A	8.77837e-37	-1.95771e-09	-1.5219	2.13243e-21	-1.95771e-09	-1.616
20378024	chr2:20378024:T:C	4.53076e-36	-1.95771e-09	0.11928	1.07159e-20	-1.95771e-09	-0.00153848
20378094	chr2:20378094:C:T	7.25347e-37	-1.95771e-09	-1.71272	2.03878e-21	-1.95771e-09	-1.66091
20378163	chr2:20378163:T:C	8.99756e-37	-1.95771e-09	-1.49724	2.17293e-21	-1.95771e-09	-1.59719
20378493	chr2:20378493:A:G	9.05112e-37	-1.95771e-09	-1.49131	2.17858e-21	-1.95771e-09	-1.59459
20379044	chr2:20379044:G:A	1.00897e-37	-2.52019	-1.16507	6.8173e-22	-1.67199	-1.0844
20379151	chr2:20379151:C:G	3.70233e-37	-2.38523	-1.53232e-09	8.71225e-22	-2.51112	-1.53232e-09
20379330	chr2:20379330:C:T	4.46727e-36	-1.95771e-09	0.105166	1.05745e-20	-1.95771e-09	-0.0148226
20379460	chr2:20379460:T:A	7.00617e-37	-1.95771e-09	-1.74741	1.90157e-21	-1.95771e-09	-1.73059
20379540	chr2:20379540:G:A	1.01099e-36	-1.95771e-09	-1.38068	2.80437e-21	-1.95771e-09	-1.34209
20379548	chr2:20379548:C:T	2.0392e-36	0.387847	-1.0669	4.38872e-21	0.463449	-1.35768
20379569	chr2:20379569:G:C	4.46727e-36	-1.95771e-09	0.105166	1.05745e-20	-1.95771e-09	-0.0148226
20379851	chr2:20379851:CT:C	7.34607e-37	-1.95771e-09	-1.70003	2.02888e-21	-1.95771e-09	-1.66578
20380119	chr2:20380119:T:C	1.34666e-37	-2.59667	-0.799904	8.25348e-22	-1.88223	-0.682986
20380306	chr2:20380306:T:A	1.21951e-36	-1.95771e-09	-1.19316	3.26291e-21	-1.95771e-09	-1.19065
20380359	chr2:20380359:G:A	5.6888e-38	-2.49884	-1.75944	1.68034e-22	-2.39532	-1.76153
20380360	chr2:20380360:C:T	8.2882e-37	-1.95771e-09	-1.57936	2.15766e-21	-1.95771e-09	-1.60424
20380361	chr2:20380361:G:A	7.39911e-37	-1.95771e-09	-1.69284	1.916e-21	-1.95771e-09	-1.72302
20380532	chr2:20380532:T:C	2.25217e-36	0.763237	-1.34295	1.70752e-20	1.84882	-1.38446
20380928	chr2:20380928:C:G	1.04407e-36	-1.95771e-09	-1.34849	3.07509e-21	-1.95771e-09	-1.24993
20381297	chr2:20381297:A:G	5.51621e-38	-2.53824	-1.75085	1.7909e-22	-2.38124	-1.71189
20381323	chr2:20381323:A:T	4.59521e-36	-1.95771e-09	0.133403	1.09892e-20	-1.95771e-09	0.0236463
20381541	chr2:20381541:GC:G	7.06887e-37	-1.95771e-09	-1.73849	1.9482e-21	-1.95771e-09	-1.70636
20381542	chr2:20381542:C:T	1.08817e-37	-1.89695	-1.71275	1.94624e-22	-2.24839	-1.76156
20381924	chr2:20381924:C:T	7.71709e-37	-1.95771e-09	-1.65076	2.14603e-21	-1.95771e-09	-1.60965
20382232	chr2:20382232:T:G	6.72477e-38	-2.36946	-1.72152	1.82285e-22	-2.32235	-1.7531
20382524	chr2:20382524:A:G	1.55909e-36	-1.95771e-09	-0.947508	4.64044e-21	-1.95771e-09	-0.838456
20382874	chr2:20382874:G:A	8.6135e-38	-2.38206	-1.46139	2.2145e-22	-2.32815	-1.55267
20382922	chr2:20382922:C:T	9.67735e-38	-2.05267	-1.67432	1.78738e-22	-2.33903	-1.75607
20383029	chr2:20383029:A:G	1.64582e-37	-2.29439	-0.901564	3.14162e-22	-2.48094	-1.05017
20383118	chr2:20383118:T:C	2.75685e-36	-0.646825	0.269302	4.13825e-21	-1.00122	0.0482257
20383467	chr2:20383467:A:G	1.38375e-36	-1.95771e-09	-1.06681	3.97224e-21	-1.95771e-09	-0.993934
20383533	chr2:20383533:T:C	6.78062e-36	-1.95771e-09	0.522459	1.56176e-20	-1.95771e-09	0.375134
20383627	chr2:20383627:T:C	6.91211e-37	-1.95771e-09	-1.76092	1.8563e-21	-1.95771e-09	-1.75468
20383858	chr2:20383858:A:T	1.40436e-36	-1.95771e-09	-1.05203	4.17146e-21	-1.95771e-09	-0.944999
20384009	chr2:20384009:G:T	9.2062e-38	-2.5852	-1.19171	2.79754e-22	-2.39108	-1.25603
20384035	chr2:20384035:A:G	3.37039e-37	-2.47917	-1.53232e-09	7.91954e-22	-2.60652	-1.53232e-09
20384146	chr2:20384146:G:A	8.6549e-38	-2.27872	-1.55993	1.76813e-22	-2.45937	-1.64656
20384195	chr2:20384195:C:G	1.2639e-36	-1.95771e-09	-1.15741	3.86264e-21	-1.95771e-09	-1.02191
20384310	chr2:20384310:C:T	8.94296e-38	-2.04461	-1.76131	2.6651e-22	-1.93407	-1.76154
20384396	chr2:20384396:G:A	5.28563e-37	-2.0292	-1.53232e-09	1.31777e-21	-2.09732	-1.53232e-09
20384783	chr2:20384783:T:C	1.09534e-36	-1.95771e-09	-1.30054	3.16483e-21	-1.95771e-09	-1.22116
20384796	chr2:20384796:G:T	7.90343e-38	-2.19439	-1.73509	1.42332e-22	-2.5614	-1.76146
20384829	chr2:20384829:A:G	2.44087e-36	-0.00294657	-0.496308	3.83532e-21	-0.424324	-0.604687
20385032	chr2:20385032:C:T	6.09453e-36	-1.95771e-09	0.415781	1.39213e-20	-1.95771e-09	0.260152
20385239	chr2:20385239:G:A	1.57183e-36	-1.95771e-09	-0.939368	4.63906e-21	-1.95771e-09	-0.838752
20385253	chr2:20385253:T:C	1.18947e-36	-0.78986	-0.428245	2.03951e-21	-1.12605	-0.534504
20386005	chr2:20386005:G:A	7.40033e-38	-2.24858	-1.74667	2.16572e-22	-2.15533	-1.74777
20386030	chr2:20386030:C:T	1.3871e-36	-0.523235	-0.541159	2.19393e-21	-0.900797	-0.686773
20386322	chr2:20386322:A:G	8.32965e-37	-1.95771e-09	-1.57437	2.28107e-21	-1.95771e-09	-1.54862
20386441	chr2:20386441:C:T	1.32808e-37	-1.7221	-1.68836	2.19791e-22	-2.19975	-1.68859
20386745	chr2:20386745:T:C	1.49504e-36	-1.95771e-09	-0.989458	4.39409e-21	-1.95771e-09	-0.893005
20386762	chr2:20386762:G:A	1.48979e-36	-1.95771e-09	-0.992974	4.37845e-21	-1.95771e-09	-0.896569
20386796	chr2:20386796:C:T	1.48627e-36	-1.95771e-09	-0.995341	4.36747e-21	-1.95771e-09	-0.89908
20387159	chr2:20387159:A:G	7.61009e-38	-2.3686	-1.5987	1.96776e-22	-2.35733	-1.64163
20388204	chr2:20388204:T:C	4.83357e-37	-1.41402	-0.70459	9.57322e-22	-1.49453	-0.922345
20388275	chr2:20388275:C:T	2.77859e-37	-2.67225	-1.53232e-09	7.40596e-22	-2.67356	-1.53232e-09
20388382	chr2:20388382:A:G	3.81724e-37	-2.35467	-1.53232e-09	9.34243e-22	-2.44128	-1.53232e-09
20388463	chr2:20388463:C:A	1.01226e-36	-1.95771e-09	-1.37943	2.84356e-21	-1.95771e-09	-1.32821
20388525	chr2:20388525:G:C	1.01226e-36	-1.95771e-09	-1.37943	2.84356e-21	-1.95771e-09	-1.32821
20388629	chr2:20388629:T:C	2.91942e-36	-1.95771e-09	-0.320226	6.86513e-21	-1.95771e-09	-0.44681
20389101	chr2:20389101:T:C	1.37741e-37	-1.7355	-1.63849	2.33921e-22	-2.08071	-1.74532
20389169	chr2:20389169:T:C	1.38617e-37	-1.98668	-1.38097	3.91319e-22	-1.93033	-1.38117
20389330	chr2:20389330:C:T	3.11411e-36	-0.558802	0.303133	4.3823e-21	-0.952453	0.0567638
20389397	chr2:20389397:G:A	1.0948e-36	-1.95771e-09	-1.30104	3.12032e-21	-1.95771e-09	-1.23533
20389645	chr2:20389645:T:C	1.23576e-37	-1.85142	-1.63109	2.17073e-22	-2.1581	-1.74269
20389679	chr2:20389679:A:G	1.39088e-36	-1.95771e-09	-1.06167	4.07851e-21	-1.95771e-09	-0.967532
20389698	chr2:20389698:C:A	1.18077e-37	-1.91917	-1.60886	2.08635e-22	-2.20728	-1.73315
20390101	chr2:20390101:G:C	6.94373e-37	-1.95771e-09	-1.75636	1.84394e-21	-1.95771e-09	-1.76136
20390152	chr2:20390152:C:T	1.71782e-36	-1.95771e-09	-0.850556	5.13243e-21	-1.95771e-09	-0.737685
20390874	chr2:20390874:T:C	1.21974e-37	-1.76125	-1.7343	2.03115e-22	-2.23306	-1.73419
20391362	chr2:20391362:G:A	3.65475e-36	1.01392	-1.1095	4.09094e-21	0.161052	-1.12554
20391653	chr2:20391653:C:T	7.28917e-38	-2.32293	-1.68747	1.93395e-22	-2.30263	-1.71365
20391781	chr2:20391781:A:G	2.45167e-36	-1.95771e-09	-0.494842	6.76223e-21	-1.95771e-09	-0.461911
20391887	chr2:20391887:C:A	1.17873e-37	-1.89639	-1.63337	2.08923e-22	-2.22138	-1.71767
20392263	chr2:20392263:C:T	6.9505e-37	-1.95771e-09	-1.75538	1.88479e-21	-1.95771e-09	-1.73945
20392823	chr2:20392823:C:T	6.92508e-37	-1.95771e-09	-1.75905	1.86085e-21	-1.95771e-09	-1.75223
20392993	chr2:20392993:A:G	1.31953e-37	-1.72384	-1.69308	2.31777e-22	-2.07558	-1.75966
20393037	chr2:20393037:G:A	1.46159e-37	-2.05498	-1.25969	3.04449e-22	-2.37613	-1.18638
20393488	chr2:20393488:G:C	8.44261e-38	-2.6689	-1.19459	1.5543e-22	-2.68513	-1.5497
20393608	chr2:20393608:C:G	1.29766e-36	-1.95771e-09	-1.13105	3.26183e-21	-1.95771e-09	-1.19097
20393729	chr2:20393729:C:T	2.52228e-37	-1.6148	-1.15424	5.55063e-22	-1.50633	-1.45561
20394157	chr2:20394157:C:T	9.41966e-37	-1.95771e-09	-1.4514	2.29107e-21	-1.95771e-09	-1.54424
20394353	chr2:20394353:C:T	2.76029e-37	-1.07722	-1.60164	4.61515e-22	-1.62858	-1.51792
20394967	chr2:20394967:T:C	2.07458e-37	-1.22661	-1.73782	3.40897e-22	-1.75963	-1.68981
20395303	chr2:20395303:A:T	1.78158e-36	-1.95771e-09	-0.81411	3.94548e-21	-1.95771e-09	-1.00069
20395318	chr2:20395318:G:A	1.95637e-37	-1.38224	-1.64087	3.47054e-22	-1.88696	-1.54458
20395349	chr2:20395349:AC:A	5.54889e-38	-2.60857	-1.67461	1.53707e-22	-2.54205	-1.70392
20395654	chr2:20395654:A:G	1.12658e-37	-2.20806	-1.36695	3.23799e-22	-2.16877	-1.33213
20395728	chr2:20395728:T:C	6.91902e-37	-1.95771e-09	-1.75992	1.85219e-21	-1.95771e-09	-1.7569
20396101	chr2:20396101:C:T	6.96137e-37	-1.95771e-09	-1.75382	1.86573e-21	-1.95771e-09	-1.74961
20396106	chr2:20396106:A:T	6.9098e-37	-1.95771e-09	-1.76125	1.862e-21	-1.95771e-09	-1.75161
20396197	chr2:20396197:T:C	7.83829e-38	-2.32295	-1.61481	2.19903e-22	-2.2784	-1.60943
20396302	chr2:20396302:A:C	2.25703e-36	-1.95771e-09	-0.577562	5.8089e-21	-1.95771e-09	-0.613873
20396721	chr2:20396721:A:G	1.81596e-36	-1.95771e-09	-0.794996	4.74753e-21	-1.95771e-09	-0.815639
20396771	chr2:20396771:T:C	2.71032e-37	-2.69713	-1.53232e-09	7.37229e-22	-2.67812	-1.53232e-09
20396790	chr2:20396790:G:A	2.91669e-37	-1.10034	-1.52341	3.28314e-22	-1.79527	-1.69178
20397463	chr2:20397463:G:C	1.14838e-36	-1.95771e-09	-1.25326	3.27078e-21	-1.95771e-09	-1.18824
20397862	chr2:20397862:G:A	7.27785e-37	-1.95771e-09	-1.70936	1.89432e-21	-1.95771e-09	-1.73441
20398247	chr2:20398247:C:T	1.05345e-37	-1.94849	-1.69363	2.90455e-22	-2.12913	-1.48044
20398707	chr2:20398707:C:G	7.39198e-37	-1.95771e-09	-1.6938	1.90188e-21	-1.95771e-09	-1.73042
20398749	chr2:20398749:A:C	4.95277e-38	-2.7006	-1.69623	1.40284e-22	-2.67887	-1.65849
20398755	chr2:20398755:C:T	4.95338e-38	-2.69821	-1.6985	1.40549e-22	-2.66514	-1.67033
20399344	chr2:20399344:G:A	5.83843e-38	-2.58413	-1.64819	2.14774e-22	-2.26641	-1.64502
20399573	chr2:20399573:C:T	3.17685e-37	-0.829345	-1.70896	4.94129e-22	-1.4353	-1.64293
20400039	chr2:20400039:A:G	1.25755e-37	-1.70666	-1.75837	2.7961e-22	-1.94513	-1.7025
20400115	chr2:20400115:T:C	1.18269e-37	-1.76794	-1.75846	2.64983e-22	-1.99811	-1.70324
20400118	chr2:20400118:C:T	1.04943e-36	-1.95771e-09	-1.34337	2.95983e-21	-1.95771e-09	-1.28813
20400198	chr2:20400198:A:G	1.94507e-37	-1.4047	-1.6242	3.30429e-22	-1.92526	-1.55537
20400417	chr2:20400417:T:A	1.6171e-37	-1.59418	-1.61938	5.48955e-22	-1.24025	-1.73276
20400449	chr2:20400449:C:T	2.2413e-36	-1.95771e-09	-0.584556	5.76693e-21	-1.95771e-09	-0.621124
20400471	chr2:20400471:A:G	1.65885e-37	-1.56736	-1.62071	5.76972e-22	-1.19041	-1.73281
20400476	chr2:20400476:T:G	1.43503e-37	-1.74029	-1.59272	3.66652e-22	-1.81483	-1.56178
20400551	chr2:20400551:T:C	1.65932e-37	-1.56865	-1.61913	5.76473e-22	-1.19199	-1.7321
20400591	chr2:20400591:G:GGCTGGTAATC	1.62387e-37	-1.57955	-1.62983	5.66441e-22	-1.20477	-1.73688
20400663	chr2:20400663:C:T	3.16086e-37	-0.943047	-1.6003	3.48317e-22	-1.69756	-1.73035
20400764	chr2:20400764:C:T	5.24582e-38	-2.66472	-1.67462	1.42257e-22	-2.61941	-1.70397
20400820	chr2:20400820:T:C	2.5397e-37	-1.01888	-1.74327	9.44266e-22	-0.763138	-1.66747
20400873	chr2:20400873:CA:C	2.80167e-37	-2.66398	-1.53232e-09	7.41071e-22	-2.67292	-1.53232e-09
20401026	chr2:20401026:C:T	1.10902e-36	-1.95771e-09	-1.28814	3.14715e-21	-1.95771e-09	-1.22677
20401047	chr2:20401047:GATA:CATA	3.2935e-37	-0.905293	-1.59695	3.58923e-22	-1.66931	-1.72861
20401229	chr2:20401229:T:C	6.97132e-37	-1.95771e-09	-1.75239	1.88086e-21	-1.95771e-09	-1.74154
20401375	chr2:20401375:T:C	6.99284e-37	-1.95771e-09	-1.74931	1.88519e-21	-1.95771e-09	-1.73923
20401533	chr2:20401533:G:C	2.2117e-37	-1.14253	-1.7579	7.9616e-22	-0.895033	-1.70619
20401700	chr2:20401700:C:T	3.32575e-37	-0.809115	-1.68339	9.76446e-22	-0.77939	-1.61771
20401802	chr2:20401802:T:C	1.4e-37	-1.76004	-1.59768	3.55013e-22	-1.84067	-1.5682
20401885	chr2:20401885:G:A	7.01174e-37	-1.95771e-09	-1.74661	1.84891e-21	-1.95771e-09	-1.75867
20401896	chr2:20401896:C:T	2.96323e-37	-0.846364	-1.76155	9.35285e-22	-0.696264	-1.7439
20402024	chr2:20402024:G:A	1.7956e-36	-1.95771e-09	-0.806272	4.31886e-21	-1.95771e-09	-0.910274
20402060	chr2:20402060:C:G	2.30255e-37	-1.10323	-1.75695	8.3311e-22	-0.853108	-1.70275
20402113	chr2:20402113:G:A	2.29632e-37	-1.1174	-1.74549	8.4295e-22	-0.871444	-1.67267
20402167	chr2:20402167:C:T	8.96264e-37	-1.95771e-09	-1.50113	2.59528e-21	-1.95771e-09	-1.41957
20402276	chr2:20402276:A:T	2.61692e-37	-0.972116	-1.76008	9.59319e-22	-0.694	-1.7208
20402449	chr2:20402449:C:A	2.2446e-37	-1.3062	-1.57947	4.06802e-22	-1.81067	-1.46202
20402607	chr2:20402607:G:A	1.47021e-37	-1.72825	-1.58054	3.72103e-22	-1.81179	-1.55006
20402621	chr2:20402621:G:A	2.34506e-37	-1.10192	-1.73996	8.69105e-22	-0.853856	-1.6597
20402874	chr2:20402874:C:T	1.03846e-37	-1.89506	-1.7614	2.27564e-22	-2.13229	-1.7213
20402940	chr2:20402940:A:G	2.08996e-37	-1.19565	-1.7614	7.37707e-22	-0.946902	-1.73057
20403164	chr2:20403164:A:T	7.16969e-37	-1.95771e-09	-1.72433	1.86513e-21	-1.95771e-09	-1.74993
20403306	chr2:20403306:C:T	9.23285e-37	-1.95771e-09	-1.47143	2.35865e-21	-1.95771e-09	-1.51517
20403390	chr2:20403390:T:G	1.30703e-37	-1.70603	-1.7204	4.19591e-22	-1.48144	-1.7603
20403468	chr2:20403468:A:G	6.88172e-38	-2.3532	-1.71471	1.9339e-22	-2.28558	-1.73073
20403731	chr2:20403731:C:T	1.79615e-36	-1.95771e-09	-0.805965	5.40999e-21	-1.95771e-09	-0.685016
20403779	chr2:20403779:T:G	1.95156e-37	-1.28971	-1.73586	6.55675e-22	-1.12887	-1.66649
20404085	chr2:20404085:C:T	1.56168e-37	-1.53012	-1.71831	4.69847e-22	-1.47264	-1.65598
20404136	chr2:20404136:C:T	1.50819e-36	-1.95771e-09	-0.980701	3.96949e-21	-1.95771e-09	-0.994627
20404185	chr2:20404185:C:T	7.03499e-37	-1.95771e-09	-1.7433	1.90492e-21	-1.95771e-09	-1.72882
20404495	chr2:20404495:T:C	2.92721e-36	0.384978	-0.702537	4.63289e-21	0.0872553	-0.927338
20404582	chr2:20404582:G:A	8.25328e-37	-1.95771e-09	-1.58358	2.31447e-21	-1.95771e-09	-1.53408
20404979	chr2:20404979:C:T	2.02284e-36	-1.95771e-09	-0.687109	5.59473e-21	-1.95771e-09	-0.651439
20405285	chr2:20405285:T:G	1.46021e-36	-1.95771e-09	-1.01303	3.5321e-21	-1.95771e-09	-1.11137
20405488	chr2:20405488:A:G	2.509e-37	-1.08232	-1.69199	3.61075e-22	-1.65772	-1.73421
20405542	chr2:20405542:T:G	9.11301e-38	-2.03159	-1.75548	2.14683e-22	-2.22359	-1.68827
20405739	chr2:20405739:G:A	6.23518e-37	-0.355144	-1.50884	5.70748e-22	-1.26201	-1.67206
20406049	chr2:20406049:C:A	2.69635e-37	-1.15022	-1.55208	5.45637e-22	-1.38405	-1.59501
20406162	chr2:20406162:C:CT	7.96922e-38	-2.20551	-1.71569	2.19608e-22	-2.18004	-1.70914
20406216	chr2:20406216:A:T	7.70211e-37	-1.95771e-09	-1.6527	2.14019e-21	-1.95771e-09	-1.61237
20406363	chr2:20406363:G:A	6.30705e-38	-2.39412	-1.76099	1.52403e-22	-2.52305	-1.73143
20406630	chr2:20406630:C:T	2.88835e-37	-1.10506	-1.52845	7.91681e-22	-1.02377	-1.58309
20406660	chr2:20406660:A:G	8.38499e-38	-2.16054	-1.70979	2.33877e-22	-2.12511	-1.70111
20406727	chr2:20406727:G:A	6.94244e-37	-1.95771e-09	-1.75654	1.88204e-21	-1.95771e-09	-1.74091
20407407	chr2:20407407:T:C	6.91438e-37	-1.95771e-09	-1.76059	1.84375e-21	-1.95771e-09	-1.76146
20407625	chr2:20407625:G:A	9.86097e-37	-1.95771e-09	-1.40561	2.49257e-21	-1.95771e-09	-1.45995
20407662	chr2:20407662:C:A	8.19746e-38	-2.14676	-1.74619	1.96274e-22	-2.32182	-1.67969
20408452	chr2:20408452:C:G	8.40948e-38	-2.10686	-1.76056	1.96873e-22	-2.2836	-1.71486
20408570	chr2:20408570:T:G	8.40183e-38	-2.15372	-1.71461	2.07517e-22	-2.32713	-1.61868
20408635	chr2:20408635:T:C	1.76239e-36	-1.95771e-09	-0.82494	4.32574e-21	-1.95771e-09	-0.90868
20409266	chr2:20409266:T:C	7.58583e-38	-2.30495	-1.66555	2.6191e-22	-2.18525	-1.52777
20409529	chr2:20409529:A:G	7.62219e-38	-2.33267	-1.63305	2.68594e-22	-2.21021	-1.47761
20409851	chr2:20409851:T:C	7.29417e-37	-1.95771e-09	-1.70712	1.993e-21	-1.95771e-09	-1.68362
20410003	chr2:20410003:C:T	1.33778e-37	-1.8473	-1.55589	2.57427e-22	-2.15679	-1.57349
20410547	chr2:20410547:T:G	9.43867e-38	-2.17737	-1.5746	2.50353e-22	-2.22937	-1.52877
20410562	chr2:20410562:T:C	7.17411e-38	-2.38134	-1.64496	1.85627e-22	-2.43709	-1.62019
20410568	chr2:20410568:A:C	7.1889e-38	-2.38253	-1.64171	1.86092e-22	-2.43824	-1.61654
20410584	chr2:20410584:G:A	1.03982e-37	-2.26418	-1.39096	3.10403e-22	-2.2327	-1.31045
20410904	chr2:20410904:G:C	4.17089e-37	-2.26607	-1.53232e-09	1.10184e-21	-2.27629	-1.53232e-09
20411247	chr2:20411247:G:T	8.83379e-38	-2.05858	-1.75962	1.69201e-22	-2.41014	-1.7398
20411350	chr2:20411350:G:A	9.29018e-38	-2.00885	-1.75898	1.76266e-22	-2.37143	-1.7376
20411635	chr2:20411635:TA:T	9.41444e-38	-1.99444	-1.7601	1.77536e-22	-2.36058	-1.74126
20412590	chr2:20412590:T:C	8.07068e-38	-2.15765	-1.7509	1.89816e-22	-2.30905	-1.72591
20412774	chr2:20412774:T:C	2.78626e-37	-2.6695	-1.53232e-09	7.74945e-22	-2.62823	-1.53232e-09
20412792	chr2:20412792:T:A	8.10964e-38	-2.14303	-1.76069	1.90306e-22	-2.31657	-1.71581
20412804	chr2:20412804:G:A	6.39144e-38	-2.57648	-1.56534	1.61478e-22	-2.66498	-1.53167
20412897	chr2:20412897:AG:A	1.25274e-37	-1.87346	-1.5954	2.43156e-22	-2.17618	-1.61114
20413320	chr2:20413320:AG:A	1.23808e-37	-1.83835	-1.64228	2.58592e-22	-2.08603	-1.63974
20413397	chr2:20413397:T:G	6.93441e-37	-1.95771e-09	-1.7577	1.8446e-21	-1.95771e-09	-1.761
20413541	chr2:20413541:C:T	7.82186e-38	-2.18514	-1.75472	2.27075e-22	-2.11211	-1.74363
20413600	chr2:20413600:G:A	1.23766e-37	-2.11273	-1.36825	3.4376e-22	-2.09107	-1.35
20413833	chr2:20413833:A:G	2.24941e-37	-1.31481	-1.56872	3.36219e-22	-1.81977	-1.64349
20413924	chr2:20413924:G:A	1.22879e-37	-2.11758	-1.37059	3.41326e-22	-2.09588	-1.3523
20414016	chr2:20414016:A:C	1.35061e-37	-2.0603	-1.33334	3.78061e-22	-2.03016	-1.31581
20414040	chr2:20414040:A:G	1.31151e-37	-2.046	-1.37702	3.66572e-22	-2.01549	-1.36133
20414054	chr2:20414054:G:A	9.85135e-37	-1.95771e-09	-1.40659	2.49036e-21	-1.95771e-09	-1.46084
20414070	chr2:20414070:A:G	1.54502e-36	0.539005	-1.49558	1.19979e-21	-0.510867	-1.68025
20414075	chr2:20414075:C:T	1.00681e-37	-2.1819	-1.5055	2.78012e-22	-2.16038	-1.49298
20414208	chr2:20414208:T:C	6.93227e-37	-1.95771e-09	-1.75801	1.85385e-21	-1.95771e-09	-1.756
20414656	chr2:20414656:G:A	7.287e-37	-1.95771e-09	-1.7081	1.93206e-21	-1.95771e-09	-1.71468
20414695	chr2:20414695:T:C	1.01268e-37	-2.20135	-1.48024	2.77462e-22	-2.17933	-1.47601
20414986	chr2:20414986:A:G	1.60044e-37	-2.09748	-1.12644	4.39717e-22	-2.07532	-1.11957
20415180	chr2:20415180:T:TG	2.53451e-37	-2.07961	-0.684587	6.87961e-22	-2.06531	-0.681977
20415301	chr2:20415301:T:C	1.35069e-37	-1.78992	-1.60365	2.56961e-22	-2.11346	-1.61864
20415349	chr2:20415349:C:T	7.98945e-37	-1.95771e-09	-1.61607	2.17065e-21	-1.95771e-09	-1.59824
20415721	chr2:20415721:A:G	1.09156e-36	-1.30401	-1.53232e-09	1.81902e-21	-1.77497	-1.53232e-09
20415867	chr2:20415867:C:T	1.0946e-37	-2.1594	-1.4444	3.0379e-22	-2.1383	-1.42638
20416077	chr2:20416077:G:T	5.68958e-36	-1.95771e-09	0.347027	1.86462e-20	-1.95771e-09	0.552376
20416168	chr2:20416168:A:G	1.09326e-37	-1.88326	-1.72177	2.38952e-22	-2.08781	-1.71695
20416272	chr2:20416272:C:T	8.62122e-38	-2.27301	-1.56954	1.87512e-22	-2.49636	-1.55082
20416327	chr2:20416327:C:T	4.1555e-37	-2.26976	-1.53232e-09	1.12613e-21	-2.25448	-1.53232e-09
20416546	chr2:20416546:G:T	1.37965e-37	-1.72106	-1.65131	2.83618e-22	-1.98537	-1.64802
20416664	chr2:20416664:C:T	1.2147e-37	-1.88564	-1.61406	2.3576e-22	-2.30945	-1.50875
20416904	chr2:20416904:C:T	3.84118e-37	-2.34842	-1.53232e-09	8.76677e-22	-2.50488	-1.53232e-09
20416947	chr2:20416947:G:C	1.50109e-37	-2.08194	-1.20606	4.07666e-22	-2.0612	-1.20938
20417605	chr2:20417605:C:T	6.9676e-37	-1.95771e-09	-1.75292	1.90124e-21	-1.95771e-09	-1.73076
20417609	chr2:20417609:C:T	6.01708e-38	-2.65669	-1.54548	2.04182e-22	-2.57988	-1.38213
20417663	chr2:20417663:C:T	2.70267e-37	-2.69995	-1.53232e-09	7.21752e-22	-2.69934	-1.53232e-09
20417807	chr2:20417807:C:T	8.27308e-37	-1.95771e-09	-1.58119	2.35144e-21	-1.95771e-09	-1.51824
20417921	chr2:20417921:T:C	8.75612e-38	-2.40755	-1.41948	1.88353e-22	-2.589	-1.4537
20417975	chr2:20417975:C:T	6.16946e-38	-2.62763	-1.54954	2.11739e-22	-2.53274	-1.39293
20418021	chr2:20418021:C:A	8.30637e-38	-2.52979	-1.34997	2.66088e-22	-2.42567	-1.27153
20418089	chr2:20418089:T:C	6.00996e-38	-2.50349	-1.69987	1.39212e-22	-2.69832	-1.6467
20418267	chr2:20418267:G:A	6.97721e-37	-0.816944	-0.934602	1.31198e-21	-1.04005	-1.06168
20418343	chr2:20418343:T:G	9.67006e-37	-1.95771e-09	-1.42516	2.53532e-21	-1.95771e-09	-1.44295
20418346	chr2:20418346:T:C	1.28949e-37	-2.30173	-1.13822	2.55456e-22	-2.54655	-1.19142
20418487	chr2:20418487:A:AT	7.83415e-37	-1.6357	-1.53232e-09	2.16504e-21	-1.60083	-1.53232e-09
20418675	chr2:20418675:C:T	4.88792e-38	-2.67379	-1.73622	1.26895e-22	-2.70034	-1.73732
20418680	chr2:20418680:C:T	4.87201e-38	-2.68497	-1.7283	1.28315e-22	-2.6976	-1.72893
20418897	chr2:20418897:G:T	5.22369e-38	-2.58262	-1.76096	1.24502e-22	-2.70046	-1.75623
20419160	chr2:20419160:C:T	5.0312e-38	-2.69427	-1.68685	1.65013e-22	-2.43535	-1.73964
20419186	chr2:20419186:A:G	9.62573e-37	-1.95771e-09	-1.42976	2.36646e-21	-1.95771e-09	-1.51187
20419346	chr2:20419346:C:T	1.07672e-36	-1.95771e-09	-1.31769	2.98382e-21	-1.95771e-09	-1.28006
20419522	chr2:20419522:T:C	6.9098e-37	-1.95771e-09	-1.76125	1.84482e-21	-1.95771e-09	-1.76088
20419588	chr2:20419588:A:C	6.33275e-38	-2.69799	-1.45306	1.75218e-22	-2.61709	-1.4979
20419591	chr2:20419591:C:T	6.33626e-38	-2.69743	-1.45306	1.74648e-22	-2.62035	-1.4979
20419863	chr2:20419863:G:A	1.01487e-36	-1.95771e-09	-1.37685	2.68303e-21	-1.95771e-09	-1.38632
20420332	chr2:20420332:A:G	7.45167e-38	-2.27666	-1.71169	3.30958e-22	-1.73365	-1.74538
20420514	chr2:20420514:C:T	6.00272e-38	-2.47694	-1.72763	3.27401e-22	-1.8184	-1.67144
20420525	chr2:20420525:A:G	9.28815e-38	-2.15082	-1.61722	3.69916e-22	-1.65811	-1.70964
20420550	chr2:20420550:A:T	3.09961e-37	-2.56292	-1.53232e-09	7.73714e-22	-2.62982	-1.53232e-09
20420834	chr2:20420834:C:T	7.30243e-37	-1.95771e-09	-1.70599	1.93285e-21	-1.95771e-09	-1.71427
20420943	chr2:20420943:G:T	1.88028e-36	-1.95771e-09	-0.760192	4.21035e-21	-1.95771e-09	-0.935718
20421076	chr2:20421076:C:T	5.83253e-38	-2.51325	-1.72008	3.05082e-22	-1.89969	-1.66075
20421273	chr2:20421273:T:C	7.22271e-38	-2.29179	-1.72776	4.22033e-22	-1.55955	-1.67639
20421281	chr2:20421281:C:T	5.87501e-38	-2.48902	-1.73706	3.12391e-22	-1.84864	-1.68812
20421460	chr2:20421460:G:A	5.89148e-38	-2.49766	-1.72562	3.13722e-22	-1.86295	-1.66957
20421522	chr2:20421522:C:T	7.41577e-37	-1.95771e-09	-1.69059	2.03874e-21	-1.95771e-09	-1.66093
20421643	chr2:20421643:C:T	5.94403e-38	-2.4673	-1.74709	3.19e-22	-1.81058	-1.70524
20421706	chr2:20421706:C:G	9.56209e-38	-2.12912	-1.60985	3.75813e-22	-1.6454	-1.70653
20421799	chr2:20421799:T:C	6.94469e-38	-2.37226	-1.68654	3.9475e-22	-1.68393	-1.61883
20421806	chr2:20421806:G:A	1.2009e-36	-1.95771e-09	-1.20854	2.96433e-21	-1.95771e-09	-1.28661
20421834	chr2:20421834:G:A	7.52279e-37	-1.95771e-09	-1.67626	2.06932e-21	-1.95771e-09	-1.64604
20422018	chr2:20422018:G:A	6.91031e-37	-1.95771e-09	-1.76118	1.85068e-21	-1.95771e-09	-1.75771
20422231	chr2:20422231:C:A	8.62328e-37	-1.95771e-09	-1.53973	2.41724e-21	-1.95771e-09	-1.49064
20422232	chr2:20422232:A:G	5.20456e-38	-2.6266	-1.72064	1.41151e-22	-2.66215	-1.66904
20422531	chr2:20422531:C:T	8.41407e-37	-1.95771e-09	-1.56429	2.47515e-21	-1.95771e-09	-1.46696
20422593	chr2:20422593:C:A	1.26554e-37	-2.63504	-0.823654	3.5721e-22	-2.67402	-0.728675
20423181	chr2:20423181:A:G	6.64926e-38	-2.35574	-1.74653	3.66178e-22	-1.67858	-1.69932
20423255	chr2:20423255:G:C	1.64666e-36	-1.95771e-09	-0.892859	5.19049e-21	-1.95771e-09	-0.726436
20423324	chr2:20423324:A:C	9.29314e-38	-2.17115	-1.59635	3.51329e-22	-1.71238	-1.70692
20423636	chr2:20423636:C:T	1.04065e-36	-1.95771e-09	-1.35177	2.60988e-21	-1.95771e-09	-1.41396
20423953	chr2:20423953:A:G	2.1009e-37	-1.24925	-1.70258	9.55439e-22	-0.872686	-1.54616
20424408	chr2:20424408:C:T	7.13106e-37	-2.5188	0.789068	2.16238e-21	-2.70027	1.09822
20424453	chr2:20424453:AC:A	3.43783e-37	-2.45935	-1.53232e-09	8.30629e-22	-2.55884	-1.53232e-09
20425146	chr2:20425146:C:T	1.87653e-36	-1.95771e-09	-0.762187	4.61703e-21	-1.95771e-09	-0.843512
20425176	chr2:20425176:T:C	4.86983e-38	-2.65578	-1.75795	1.32113e-22	-2.69286	-1.7045
20425188	chr2:20425188:C:T	9.21341e-38	-2.63305	-1.14307	2.00176e-22	-2.66287	-1.31896
20425209	chr2:20425209:A:G	1.9899e-37	-2.56635	-0.439762	5.92329e-22	-2.69551	-0.201447
20425211	chr2:20425211:G:T	1.99009e-37	-2.57341	-0.432605	5.97429e-22	-2.69401	-0.194374
20425244	chr2:20425244:C:T	3.89271e-36	-1.95771e-09	-0.0325061	1.08444e-20	-1.95771e-09	0.0103855
20425384	chr2:20425384:A:G	4.84828e-38	-2.66042	-1.75774	1.31922e-22	-2.69484	-1.70397
20425391	chr2:20425391:G:C	4.81165e-38	-2.69916	-1.72658	1.39837e-22	-2.61345	-1.72709
20425413	chr2:20425413:T:C	4.79528e-38	-2.70045	-1.7287	1.44026e-22	-2.58212	-1.72891
20425533	chr2:20425533:A:G	1.78517e-37	-2.59019	-0.524496	5.43427e-22	-2.68906	-0.294068
20425640	chr2:20425640:A:C	9.28014e-37	-1.95771e-09	-1.46632	2.34438e-21	-1.95771e-09	-1.52124
20426003	chr2:20426003:C:T	3.67886e-37	-2.39159	-1.53232e-09	9.59514e-22	-2.41459	-1.53232e-09
20426844	chr2:20426844:T:C	1.92122e-36	-1.95771e-09	-0.73865	4.65783e-21	-1.95771e-09	-0.834714
20427047	chr2:20427047:T:G	6.90798e-37	-1.95771e-09	-1.76152	1.84708e-21	-1.95771e-09	-1.75966
20427355	chr2:20427355:C:T	7.6757e-38	-2.66953	-1.28919	1.72034e-22	-2.69464	-1.43868
20427382	chr2:20427382:C:T	1.41378e-36	-1.95771e-09	-1.04534	4.14045e-21	-1.95771e-09	-0.95246
20427388	chr2:20427388:T:C	1.38063e-36	-1.95771e-09	-1.06907	4.04801e-21	-1.95771e-09	-0.975038
20427474	chr2:20427474:C:T	5.00653e-38	-2.69841	-1.68763	1.48221e-22	-2.60801	-1.67431
20427699	chr2:20427699:A:G	8.19676e-37	-1.95771e-09	-1.59046	2.27857e-21	-1.95771e-09	-1.54972
20427971	chr2:20427971:G:A	6.91575e-37	-1.95771e-09	-1.76039	1.84387e-21	-1.95771e-09	-1.7614
20427994	chr2:20427994:G:T	7.71518e-37	-1.95771e-09	-1.65101	1.97525e-21	-1.95771e-09	-1.69257
20428010	chr2:20428010:C:T	1.70328e-36	-1.95771e-09	-0.859055	5.00425e-21	-1.95771e-09	-0.762976
20428114	chr2:20428114:G:A	6.50359e-38	-2.36453	-1.75989	1.9318e-22	-2.26719	-1.7502
20428205	chr2:20428205:A:G	2.82925e-37	-2.65418	-1.53232e-09	7.27668e-22	-2.69118	-1.53232e-09
20428372	chr2:20428372:A:T	1.30351e-36	-1.95771e-09	-1.12655	3.25249e-21	-1.95771e-09	-1.19384
20428970	chr2:20428970:A:G	1.04748e-37	-2.63364	-1.01417	2.23126e-22	-2.66291	-1.21037
20429517	chr2:20429517:G:A	7.90728e-38	-2.19125	-1.73774	2.73798e-22	-1.93029	-1.73834
20429610	chr2:20429610:T:C	1.70911e-36	-1.95771e-09	-0.855636	5.32727e-21	-1.95771e-09	-0.700426
20429678	chr2:20429678:C:T	2.26803e-36	-1.95771e-09	-0.5727	6.2338e-21	-1.95771e-09	-0.543278
20429962	chr2:20429962:T:C	5.16893e-38	-2.59415	-1.75996	1.28082e-22	-2.6668	-1.76155
20430511	chr2:20430511:G:A	1.50502e-37	-1.9434	-1.34199	2.9066e-22	-2.43598	-1.17288
20430765	chr2:20430765:C:A	6.76992e-37	-2.40128	0.619571	1.85509e-21	-2.69239	0.93706
20430768	chr2:20430768:C:T	2.78446e-36	-1.95771e-09	-0.367556	7.59939e-21	-1.95771e-09	-0.345196
20430925	chr2:20430925:G:C	7.38893e-37	-1.95771e-09	-1.69421	1.91282e-21	-1.95771e-09	-1.72469
20431479	chr2:20431479:T:C	7.08956e-37	-1.95771e-09	-1.73557	1.88772e-21	-1.95771e-09	-1.7379
20431635	chr2:20431635:A:G	2.70568e-37	-2.69884	-1.53232e-09	7.3519e-22	-2.68089	-1.53232e-09
20431755	chr2:20431755:G:T	9.83036e-37	-1.95771e-09	-1.40872	2.45955e-21	-1.95771e-09	-1.47329
20431837	chr2:20431837:T:C	7.01671e-37	-1.95771e-09	-1.7459	1.86402e-21	-1.95771e-09	-1.75053
20432124	chr2:20432124:G:A	1.37966e-37	-1.98139	-1.39097	3.11028e-22	-2.14346	-1.39767
20432313	chr2:20432313:G:A	3.80324e-36	-1.95771e-09	-0.0557575	1.08884e-20	-1.95771e-09	0.0144345
20432593	chr2:20432593:T:C	9.86565e-37	-1.95771e-09	-1.40514	2.41005e-21	-1.95771e-09	-1.49362
20432881	chr2:20432881:G:T	7.12392e-37	-1.95771e-09	-1.73074	1.93278e-21	-1.95771e-09	-1.7143
20432882	chr2:20432882:GC:G	7.10703e-37	-1.95771e-09	-1.73311	1.92699e-21	-1.95771e-09	-1.71731
20433068	chr2:20433068:C:T	1.10383e-36	-2.5877	1.29488	8.30108e-21	-2.28764	2.03076
20433680	chr2:20433680:T:G	5.39409e-38	-2.58992	-1.72156	1.33499e-22	-2.62873	-1.7582
20434545	chr2:20434545:T:G	9.6353e-37	-1.95771e-09	-1.42876	2.53007e-21	-1.95771e-09	-1.44502
20434591	chr2:20434591:A:G	3.3149e-37	-1.40097	-1.0948	2.58826e-21	-0.431281	-0.990997
20434668	chr2:20434668:T:C	6.90793e-37	-1.95771e-09	-1.76153	1.84914e-21	-1.95771e-09	-1.75854
20434786	chr2:20434786:T:C	2.71128e-37	-1.5917	-1.10507	1.92737e-21	-0.69839	-1.01872
20435266	chr2:20435266:G:A	1.23034e-36	-1.95771e-09	-1.18432	2.83954e-21	-1.95771e-09	-1.32962
20435473	chr2:20435473:C:T	7.01209e-37	-1.95771e-09	-1.74656	1.8915e-21	-1.95771e-09	-1.7359
20436366	chr2:20436366:G:C	2.99086e-37	-1.45158	-1.14705	9.99223e-22	-1.02054	-1.3535
20436372	chr2:20436372:T:C	1.07114e-37	-2.48949	-1.13599	2.0742e-22	-2.66736	-1.27892
20436620	chr2:20436620:G:T	8.61176e-38	-2.52791	-1.31574	3.41755e-22	-1.82744	-1.61949
20437168	chr2:20437168:A:G	8.36969e-37	-1.95771e-09	-1.56958	2.12028e-21	-1.95771e-09	-1.62172
20437572	chr2:20437572:G:A	7.08653e-37	-1.95771e-09	-1.736	1.84747e-21	-1.95771e-09	-1.75945
20437810	chr2:20437810:C:T	4.93876e-38	-2.69745	-1.70221	1.32493e-22	-2.69804	-1.69645
20438136	chr2:20438136:T:C	8.69931e-37	-1.95771e-09	-1.53095	2.51299e-21	-1.95771e-09	-1.45179
20438492	chr2:20438492:G:C	6.34348e-38	-2.44674	-1.70262	1.74162e-22	-2.42415	-1.69689
20439025	chr2:20439025:C:T	1.06982e-36	-1.95771e-09	-1.32412	2.73275e-21	-1.95771e-09	-1.36796
20440395	chr2:20440395:C:A	6.91346e-37	-1.95771e-09	-1.76073	1.84422e-21	-1.95771e-09	-1.76121
20440399	chr2:20440399:A:G	1.67702e-36	-1.95771e-09	-0.874592	4.64899e-21	-1.95771e-09	-0.836615
20440547	chr2:20440547:A:T	3.51851e-36	-1.95771e-09	-0.133574	9.49828e-21	-1.95771e-09	-0.122154
20440777	chr2:20440777:C:T	8.03962e-37	-1.95771e-09	-1.60981	2.02783e-21	-1.95771e-09	-1.6663
20441066	chr2:20441066:G:A	1.40606e-36	-1.95771e-09	-1.05082	3.10533e-21	-1.95771e-09	-1.24015
20441297	chr2:20441297:TG:T	1.1313e-36	-1.95771e-09	-1.26824	2.8294e-21	-1.95771e-09	-1.3332
20441646	chr2:20441646:A:G	9.4547e-37	-1.95771e-09	-1.44768	2.68209e-21	-1.95771e-09	-1.38667
20442994	chr2:20442994:G:A	7.82964e-37	-1.95771e-09	-1.63628	2.0651e-21	-1.95771e-09	-1.64809
20443095	chr2:20443095:A:G	8.08707e-37	-1.95771e-09	-1.60393	2.29131e-21	-1.95771e-09	-1.54414
20443195	chr2:20443195:T:C	1.50762e-37	-1.71568	-1.56799	8.93427e-22	-0.782803	-1.70315
20443338	chr2:20443338:TTTC:T	9.2039e-37	-1.95771e-09	-1.47457	2.78687e-21	-1.95771e-09	-1.34834
20443351	chr2:20443351:CTTTCT:C	1.02984e-36	-1.95771e-09	-1.36221	2.68823e-21	-1.95771e-09	-1.38438
20443438	chr2:20443438:G:C	6.94326e-37	-1.95771e-09	-1.75642	1.84418e-21	-1.95771e-09	-1.76123
20443586	chr2:20443586:C:T	8.52477e-37	-1.95771e-09	-1.55122	2.5244e-21	-1.95771e-09	-1.44726
20444021	chr2:20444021:G:A	6.98959e-37	-1.95771e-09	-1.74977	1.84609e-21	-1.95771e-09	-1.76019
20444087	chr2:20444087:G:C	5.39653e-37	-1.17967	-0.828766	2.72664e-21	-0.393778	-0.976415
20444926	chr2:20444926:G:A	9.17333e-37	-1.95771e-09	-1.4779	2.64534e-21	-1.95771e-09	-1.40047
20444977	chr2:20444977:G:T	6.65119e-37	-1.7994	-1.53232e-09	1.35403e-21	-2.07018	-1.53232e-09
20445054	chr2:20445054:C:T	6.9084e-37	-1.95771e-09	-1.76146	1.84671e-21	-1.95771e-09	-1.75986
20445695	chr2:20445695:G:T	2.85202e-37	-2.64617	-1.53232e-09	7.32533e-22	-2.68451	-1.53232e-09
20446306	chr2:20446306:C:T	2.70097e-37	-2.70058	-1.53232e-09	7.24164e-22	-2.696	-1.53232e-09
20446348	chr2:20446348:G:A	9.32032e-38	-2.33686	-1.42773	2.67448e-22	-2.24808	-1.44401
20447199	chr2:20447199:G:A	6.90996e-37	-1.95771e-09	-1.76123	1.84388e-21	-1.95771e-09	-1.76139
20447480	chr2:20447480:C:T	2.77513e-37	-2.6735	-1.53232e-09	7.3468e-22	-2.68158	-1.53232e-09
20447669	chr2:20447669:C:T	2.7081e-37	-2.69795	-1.53232e-09	7.30176e-22	-2.68773	-1.53232e-09
20448338	chr2:20448338:G:T	5.75137e-37	-1.94476	-1.53232e-09	1.20317e-21	-2.1883	-1.53232e-09
20448363	chr2:20448363:C:T	5.39373e-38	-2.56448	-1.74706	1.62577e-22	-2.46781	-1.72206
20448450	chr2:20448450:G:T	1.22588e-37	-1.84596	-1.64458	6.79597e-22	-1.02193	-1.73759
20448645	chr2:20448645:C:G	1.15359e-36	-1.95771e-09	-1.24873	2.92964e-21	-1.95771e-09	-1.29838
20449063	chr2:20449063:T:C	8.66691e-37	-1.95771e-09	-1.53468	2.57363e-21	-1.95771e-09	-1.42795
20449200	chr2:20449200:T:C	1.01225e-36	-1.95771e-09	-1.37943	2.58713e-21	-1.95771e-09	-1.42272
20449302	chr2:20449302:ATTG:A	1.42927e-37	-2.26442	-1.0726	3.79887e-22	-2.23129	-1.10986
20449766	chr2:20449766:C:CT	8.89203e-38	-2.11021	-1.70141	4.89121e-22	-1.32685	-1.76156
20449785	chr2:20449785:C:T	7.07422e-37	-1.95771e-09	-1.73774	1.87531e-21	-1.95771e-09	-1.74449
20449814	chr2:20449814:TATC:T	4.11963e-37	-0.519174	-1.75926	3.01895e-21	0.492684	-1.76104
20449913	chr2:20449913:A:G	8.52938e-37	-1.95771e-09	-1.55068	2.18722e-21	-1.95771e-09	-1.59063
20450234	chr2:20450234:C:T	2.91033e-37	-2.62593	-1.53232e-09	7.549e-22	-2.65443	-1.53232e-09
20450353	chr2:20450353:A:G	1.02692e-36	-1.95771e-09	-1.36505	3.09829e-21	-1.95771e-09	-1.24241
20450454	chr2:20450454:G:A	9.28546e-37	-1.95771e-09	-1.46575	2.74077e-21	-1.95771e-09	-1.36502
20450774	chr2:20450774:A:G	1.22035e-36	-1.95771e-09	-1.19247	2.916e-21	-1.95771e-09	-1.30305
20450782	chr2:20450782:C:G	7.46948e-37	-1.95771e-09	-1.68337	2.04592e-21	-1.95771e-09	-1.65741
20450817	chr2:20450817:C:T	5.97864e-38	-2.52034	-1.68825	1.66369e-22	-2.46399	-1.70283
20451072	chr2:20451072:G:A	8.22243e-37	-1.95771e-09	-1.58733	2.33847e-21	-1.95771e-09	-1.52377
20451204	chr2:20451204:T:C	4.76402e-37	-0.447461	-1.68564	3.1885e-21	0.491196	-1.70491
20451952	chr2:20451952:A:G	9.98455e-37	-1.95771e-09	-1.39316	3.01779e-21	-1.95771e-09	-1.26874
20452150	chr2:20452150:G:C	5.43181e-37	-2.00192	-1.53232e-09	1.40405e-21	-2.03391	-1.53232e-09
20452604	chr2:20452604:G:A	7.52233e-37	-1.95771e-09	-1.67632	2.04906e-21	-1.95771e-09	-1.65588
20452746	chr2:20452746:A:G	1.86553e-37	-1.35365	-1.717	1.08081e-21	-0.58968	-1.70587
20452906	chr2:20452906:A:C	7.81488e-38	-2.29543	-1.64532	2.38157e-22	-2.3241	-1.48399
20453150	chr2:20453150:C:T	7.03067e-37	-1.95771e-09	-1.74391	1.89624e-21	-1.95771e-09	-1.73339
20453249	chr2:20453249:TGAG:T	6.9041e-38	-2.3037	-1.76097	2.22571e-22	-2.22624	-1.64953
20453685	chr2:20453685:A:C	3.07885e-37	-2.56964	-1.53232e-09	8.05789e-22	-2.5892	-1.53232e-09
20454147	chr2:20454147:G:A	7.12342e-37	-1.95771e-09	-1.73081	1.8661e-21	-1.95771e-09	-1.74942
20454247	chr2:20454247:G:A	8.36889e-37	-1.95771e-09	-1.56967	1.93952e-21	-1.95771e-09	-1.71083
20454347	chr2:20454347:T:C	7.59012e-38	-2.26429	-1.70564	3.48874e-22	-1.66475	-1.76156
20454412	chr2:20454412:GCAC:G	4.46257e-36	-2.6967	2.80081	1.11058e-20	-2.68757	2.72177
20454526	chr2:20454526:G:A	1.42264e-37	-1.59358	-1.74811	1.86349e-22	-2.37742	-1.67598
20454585	chr2:20454585:C:T	9.33217e-37	-1.95771e-09	-1.46073	2.49053e-21	-1.95771e-09	-1.46077
20454809	chr2:20454809:C:T	1.19692e-36	-1.95771e-09	-1.21186	3.09707e-21	-1.95771e-09	-1.24281
20454810	chr2:20454810:G:A	1.15909e-36	-2.6616	1.41762	4.1527e-21	-2.64207	1.69257
20455021	chr2:20455021:C:T	2.35133e-37	-1.10167	-1.73754	9.2308e-22	-0.692021	-1.76128
20455099	chr2:20455099:G:T	1.26658e-37	-2.25496	-1.20292	2.84456e-22	-2.188	-1.44244
20455139	chr2:20455139:A:G	3.1415e-36	-1.95771e-09	-0.246909	7.74316e-21	-1.95771e-09	-0.326455
20455151	chr2:20455151:G:A	1.26675e-37	-2.25496	-1.20278	2.84477e-22	-2.188	-1.44237
20455257	chr2:20455257:A:T	1.15621e-37	-2.21329	-1.33576	4.44315e-22	-1.8381	-1.34638
20455623	chr2:20455623:T:G	7.005e-37	-1.95771e-09	-1.74757	1.84382e-21	-1.95771e-09	-1.76143
20455916	chr2:20455916:G:T	9.66382e-38	-2.00861	-1.71978	3.35088e-22	-1.71292	-1.75371
20456153	chr2:20456153:G:A	7.00262e-37	-1.95771e-09	-1.74791	1.84381e-21	-1.95771e-09	-1.76143
20456186	chr2:20456186:C:T	1.37146e-37	-2.1921	-1.18622	5.26434e-22	-1.81197	-1.20292
20456202	chr2:20456202:G:A	3.93973e-37	-2.32308	-1.53232e-09	1.33982e-21	-2.08073	-1.53232e-09
20456205	chr2:20456205:C:G	1.53859e-36	-1.95771e-09	-0.960744	3.85478e-21	-1.95771e-09	-1.02395
20456261	chr2:20456261:C:A	8.33624e-37	-1.95771e-09	-1.57358	2.15166e-21	-1.95771e-09	-1.60703
20456536	chr2:20456536:A:G	1.53891e-37	-2.1481	-1.11502	6.03184e-22	-1.75071	-1.12809
20456717	chr2:20456717:G:A	1.6354e-37	-1.9213	-1.28101	5.03024e-22	-1.6093	-1.45109
20456958	chr2:20456958:C:T	7.38093e-37	-1.95771e-09	-1.6953	1.93811e-21	-1.95771e-09	-1.71155
20457030	chr2:20457030:T:C	2.06699e-35	-1.95771e-09	1.63707	3.71715e-20	-1.95771e-09	1.24228
20457070	chr2:20457070:G:A	3.34153e-37	-2.48777	-1.53232e-09	1.10505e-21	-2.27337	-1.53232e-09
20457416	chr2:20457416:T:A	3.1415e-36	-1.95771e-09	-0.246909	7.74316e-21	-1.95771e-09	-0.326455
20457806	chr2:20457806:C:T	1.41988e-37	-2.1407	-1.20292	3.20939e-22	-2.06733	-1.44244
20457937	chr2:20457937:A:G	7.11838e-37	-1.95771e-09	-1.73152	1.92672e-21	-1.95771e-09	-1.71745
20458365	chr2:20458365:G:A	1.35879e-37	-2.18468	-1.20292	3.06213e-22	-2.1143	-1.44244
20458404	chr2:20458404:C:A	8.67285e-38	-2.20235	-1.63423	4.07738e-22	-1.52703	-1.74337
20458758	chr2:20458758:C:A	1.41245e-37	-2.13871	-1.21016	5.4285e-22	-1.75379	-1.2304
20459173	chr2:20459173:G:A	3.14675e-36	-1.95771e-09	-0.245242	7.78229e-21	-1.95771e-09	-0.321413
20459201	chr2:20459201:T:C	1.35363e-37	-2.18848	-1.20292	3.05257e-22	-2.11742	-1.44244
20459718	chr2:20459718:A:G	8.21213e-38	-2.21777	-1.6734	3.93152e-22	-1.55023	-1.75659
20459737	chr2:20459737:A:G	3.14726e-36	-1.95771e-09	-0.245078	7.78654e-21	-1.95771e-09	-0.320868
20460101	chr2:20460101:G:T	3.91505e-37	-1.04574	-1.28363	1.27023e-21	-0.626331	-1.50774
20460280	chr2:20460280:G:A	7.29513e-37	-1.95771e-09	-1.70699	2.0755e-21	-1.95771e-09	-1.64306
20460433	chr2:20460433:C:T	9.88595e-37	-1.95771e-09	-1.40308	2.69611e-21	-1.95771e-09	-1.38145
20460517	chr2:20460517:C:T	8.08951e-37	-1.95771e-09	-1.60363	2.12412e-21	-1.95771e-09	-1.61991
20460554	chr2:20460554:C:A	6.92034e-37	-1.95771e-09	-1.75973	1.8814e-21	-1.95771e-09	-1.74125
20461176	chr2:20461176:G:T	1.50933e-37	-1.93979	-1.34274	6.78642e-22	-1.23769	-1.52324
20461307	chr2:20461307:A:G	8.79974e-37	-1.95771e-09	-1.51947	2.6491e-21	-1.95771e-09	-1.39904
20461578	chr2:20461578:C:T	1.14663e-36	-1.25479	-1.53232e-09	2.39174e-21	-1.50124	-1.53232e-09
20461601	chr2:20461601:A:C	1.38648e-37	-2.12212	-1.24531	3.21772e-22	-2.10093	-1.40625
20462170	chr2:20462170:G:C	3.14675e-36	-1.95771e-09	-0.245242	7.78229e-21	-1.95771e-09	-0.321413
20463038	chr2:20463038:A:G	1.34698e-37	-2.19242	-1.20391	3.05784e-22	-2.11492	-1.44322
20463056	chr2:20463056:A:G	1.45199e-36	-1.95771e-09	-1.01868	3.62201e-21	-1.95771e-09	-1.08623
20463310	chr2:20463310:G:A	1.21104e-37	-2.15454	-1.34817	4.85519e-22	-1.54683	-1.54897
20463371	chr2:20463371:C:A	7.38063e-37	-1.95771e-09	-1.69534	1.9727e-21	-1.95771e-09	-1.69386
20463415	chr2:20463415:G:A	3.28661e-36	-1.95771e-09	-0.201754	8.11927e-21	-1.95771e-09	-0.279024
20463593	chr2:20463593:G:A	4.7333e-37	-2.13957	-1.53232e-09	1.96213e-21	-1.69923	-1.53232e-09
20463651	chr2:20463651:C:T	6.98135e-37	-1.95771e-09	-1.75095	1.84462e-21	-1.95771e-09	-1.76099
20463692	chr2:20463692:AT:A	2.70376e-37	-2.69955	-1.53232e-09	7.296e-22	-2.68852	-1.53232e-09
20463929	chr2:20463929:AAAAC:A	1.36883e-37	-2.19927	-1.18097	3.0917e-22	-2.12314	-1.42399
20464013	chr2:20464013:A:G	7.79142e-37	-1.95771e-09	-1.64117	2.27695e-21	-1.95771e-09	-1.55043
20464735	chr2:20464735:AG:A	1.66217e-37	-1.86334	-1.32273	4.566e-22	-1.59465	-1.56256
20464761	chr2:20464761:T:TA	9.88015e-37	-1.95771e-09	-1.40367	2.30353e-21	-1.95771e-09	-1.53882
20464855	chr2:20464855:A:G	8.29886e-37	-1.95771e-09	-1.57808	2.26687e-21	-1.95771e-09	-1.55486
20464944	chr2:20464944:T:C	3.75699e-37	-1.80839	-0.562191	8.27666e-22	-1.54383	-1.01858
20465008	chr2:20465008:C:T	1.96182e-37	-2.10018	-0.920139	4.44696e-22	-2.03899	-1.14464
20465190	chr2:20465190:G:A	5.43988e-38	-2.5607	-1.74232	1.6382e-22	-2.49937	-1.68288
20465447	chr2:20465447:GA:G	3.14675e-36	-1.95771e-09	-0.245242	7.78229e-21	-1.95771e-09	-0.321413
20465455	chr2:20465455:G:A	8.477e-37	-1.95771e-09	-1.55684	2.34696e-21	-1.95771e-09	-1.52014
20465600	chr2:20465600:C:T	2.20225e-37	-2.19488	-0.70984	9.09215e-22	-1.79869	-0.669749
20465639	chr2:20465639:G:T	7.47171e-38	-2.26117	-1.72449	3.69508e-22	-1.61188	-1.75697
20465897	chr2:20465897:C:G	2.1946e-36	-1.95771e-09	-0.605609	5.3963e-21	-1.95771e-09	-0.687551
20465960	chr2:20465960:A:C	7.57623e-38	-2.48381	-1.48796	1.97241e-22	-2.63732	-1.35927
20466135	chr2:20466135:G:A	1.47745e-37	-1.88655	-1.41733	5.01527e-22	-1.55115	-1.51221
20466150	chr2:20466150:C:G	5.24861e-37	-0.8919	-1.14433	1.73686e-21	-0.438534	-1.38265
20466434	chr2:20466434:G:A	1.34138e-37	-2.19758	-1.20292	3.02977e-22	-2.12492	-1.44244
20466438	chr2:20466438:G:A	4.50933e-37	-0.958412	-1.22964	1.5124e-21	-0.510035	-1.44953
20467645	chr2:20467645:G:T	2.12739e-36	-1.95771e-09	-0.636715	5.76022e-21	-1.95771e-09	-0.622288
20468156	chr2:20468156:T:C	9.75163e-37	-1.95771e-09	-1.41676	2.64311e-21	-1.95771e-09	-1.40131
20468206	chr2:20468206:C:T	5.24835e-38	-2.60975	-1.72911	1.57274e-22	-2.56045	-1.66258
20468492	chr2:20468492:A:G	6.09589e-37	-0.21023	-1.67635	2.43215e-21	0.254756	-1.73925
20468779	chr2:20468779:G:T	7.04589e-37	-1.95771e-09	-1.74175	1.91087e-21	-1.95771e-09	-1.72571
20468811	chr2:20468811:C:T	8.02735e-38	-2.32473	-1.5892	2.09082e-22	-2.27359	-1.66471
20468831	chr2:20468831:G:A	8.58288e-38	-2.67754	-1.16947	2.23986e-22	-2.67356	-1.19588
20469108	chr2:20469108:G:T	9.644e-38	-2.33019	-1.40025	2.44528e-22	-2.38786	-1.39383
20469178	chr2:20469178:A:G	1.2907e-37	-1.69475	-1.74426	7.23767e-22	-0.935027	-1.76152
20469255	chr2:20469255:T:C	1.25181e-36	-1.95771e-09	-1.16702	3.09776e-21	-1.95771e-09	-1.24259
20469324	chr2:20469324:T:A	1.05179e-36	-1.95771e-09	-1.34112	2.76123e-21	-1.95771e-09	-1.35759
20469522	chr2:20469522:T:C	1.52179e-36	-1.95771e-09	-0.971722	4.33637e-21	-1.95771e-09	-0.906226
20469666	chr2:20469666:G:A	6.93665e-37	-1.95771e-09	-1.75738	1.8499e-21	-1.95771e-09	-1.75813
20469684	chr2:20469684:C:T	8.05788e-37	-0.49746	-1.11009	3.13234e-21	0.0433467	-1.27483
20469836	chr2:20469836:C:T	9.73336e-37	-0.348031	-1.07061	4.82953e-21	0.307443	-1.10596
20469976	chr2:20469976:A:G	3.13642e-37	-0.83449	-1.71662	2.26861e-21	0.124057	-1.67816
20470467	chr2:20470467:G:C	7.28463e-37	-0.708703	-0.999725	3.84255e-21	0.00785842	-1.03499
20471434	chr2:20471434:C:T	6.07342e-37	-1.89027	-1.53232e-09	1.7574e-21	-1.80943	-1.53232e-09
20471496	chr2:20471496:A:T	2.86894e-37	-2.64025	-1.53232e-09	7.25661e-22	-2.69394	-1.53232e-09
20471529	chr2:20471529:T:C	6.39904e-37	-0.196841	-1.64121	2.44741e-21	0.24146	-1.71969
20471860	chr2:20471860:C:T	6.58944e-38	-2.70059	-1.41072	1.56152e-22	-2.69714	-1.53305
20471928	chr2:20471928:A:G	7.86864e-37	-1.95771e-09	-1.63131	2.0077e-21	-1.95771e-09	-1.67628
20472130	chr2:20472130:G:A	1.00099e-36	-1.95771e-09	-1.39062	2.31597e-21	-1.95771e-09	-1.53344
20472210	chr2:20472210:T:C	4.70976e-36	-1.95771e-09	0.158027	1.03678e-20	-1.95771e-09	-0.0345611
20472309	chr2:20472309:G:A	7.10091e-37	-1.95771e-09	-1.73397	1.84673e-21	-1.95771e-09	-1.75985
20472539	chr2:20472539:A:G	5.00466e-37	-1.05444	-1.02939	3.24094e-21	-0.221441	-0.975959
20472789	chr2:20472789:A:G	4.55559e-36	-1.95771e-09	0.124745	1.00415e-20	-1.95771e-09	-0.0665333
20472902	chr2:20472902:A:T	4.90521e-37	-0.467948	-1.63595	3.57687e-21	0.505937	-1.60471
20473010	chr2:20473010:C:T	5.4325e-36	-1.95771e-09	0.300788	1.99686e-20	-1.95771e-09	0.620898
20473012	chr2:20473012:G:A	2.17107e-37	-1.17426	-1.74471	1.4769e-21	-0.263915	-1.7194
20473111	chr2:20473111:A:AC	3.55078e-37	-1.07823	-1.3488	2.41467e-21	-0.205611	-1.28609
20473147	chr2:20473147:C:T	5.4325e-36	-1.95771e-09	0.300788	1.99686e-20	-1.95771e-09	0.620898
20473333	chr2:20473333:G:A	1.12919e-37	-1.83804	-1.73466	6.00733e-22	-1.12237	-1.76049
20473485	chr2:20473485:C:T	7.69721e-37	-1.95771e-09	-1.65334	2.16625e-21	-1.95771e-09	-1.60027
20473487	chr2:20473487:G:A	2.29754e-37	-1.11138	-1.75098	1.55444e-21	-0.202614	-1.72953
20473630	chr2:20473630:C:T	7.85062e-37	-1.95771e-09	-1.6336	2.00103e-21	-1.95771e-09	-1.6796
20474195	chr2:20474195:G:A	4.79857e-38	-2.66691	-1.76155	1.32532e-22	-2.64242	-1.75177
20474235	chr2:20474235:C:T	3.15456e-37	-2.54535	-1.53232e-09	1.01204e-21	-2.36129	-1.53232e-09
20474261	chr2:20474261:G:A	6.6003e-35	-2.6808	5.47889	1.56568e-19	-2.69331	5.37353
20474483	chr2:20474483:A:C	2.18002e-37	-1.16947	-1.74539	1.44144e-21	-0.284957	-1.72266
20474946	chr2:20474946:G:A	2.28454e-37	-1.13722	-1.73082	1.5675e-21	-0.22584	-1.69795
20475465	chr2:20475465:G:A	1.24912e-36	-1.95771e-09	-1.16917	2.7629e-21	-1.95771e-09	-1.35698
20475605	chr2:20475605:C:A	9.31545e-38	-2.04857	-1.71653	4.70394e-22	-1.37347	-1.75398
20475840	chr2:20475840:T:C	2.96114e-37	-1.08924	-1.51938	1.97173e-21	-0.232215	-1.46214
20475935	chr2:20475935:G:A	4.29782e-36	-1.95771e-09	0.0664979	9.48088e-21	-1.95771e-09	-0.123988
20476092	chr2:20476092:G:A	8.20833e-37	-1.95771e-09	-1.58905	2.09999e-21	-1.95771e-09	-1.63133
20476107	chr2:20476107:A:G	1.10132e-36	-1.95771e-09	-1.29511	2.77233e-21	-1.95771e-09	-1.35358
20476386	chr2:20476386:G:A	5.17154e-38	-2.60056	-1.75305	1.29245e-22	-2.66202	-1.75729
20476477	chr2:20476477:T:C	2.71259e-37	-2.69629	-1.53232e-09	7.35495e-22	-2.68048	-1.53232e-09
20476530	chr2:20476530:T:C	2.70106e-37	-2.70055	-1.53232e-09	7.37588e-22	-2.67763	-1.53232e-09
20477234	chr2:20477234:A:G	2.63723e-36	-1.95771e-09	-0.421882	7.68026e-21	-1.95771e-09	-0.33461
20477548	chr2:20477548:A:G	9.45064e-37	-1.95771e-09	-1.44811	2.21105e-21	-1.95771e-09	-1.5798
20477596	chr2:20477596:TA:T	1.36372e-36	-1.95771e-09	-1.08139	2.936e-21	-1.95771e-09	-1.29622
20477600	chr2:20477600:TA:T	2.70126e-37	-2.70048	-1.53232e-09	7.21353e-22	-2.69989	-1.53232e-09
20477602	chr2:20477602:TTTATTTATTTA:T	2.70219e-37	-2.70013	-1.53232e-09	7.21828e-22	-2.69923	-1.53232e-09
20477604	chr2:20477604:TA:T	4.23769e-37	-2.25018	-1.53232e-09	1.48795e-21	-1.97586	-1.53232e-09
20477606	chr2:20477606:TTTATTTA:T	4.36504e-37	-2.22057	-1.53232e-09	1.54025e-21	-1.94132	-1.53232e-09
20477683	chr2:20477683:C:T	3.1568e-37	-2.54464	-1.53232e-09	7.72908e-22	-2.63086	-1.53232e-09
20477796	chr2:20477796:C:T	9.82593e-37	-1.95771e-09	-1.40917	2.26857e-21	-1.95771e-09	-1.55411
20477887	chr2:20477887:G:A	7.67215e-38	-2.32207	-1.63711	1.80499e-22	-2.38361	-1.70169
20478130	chr2:20478130:G:A	3.01144e-37	-2.59178	-1.53232e-09	9.43303e-22	-2.43163	-1.53232e-09
20478469	chr2:20478469:T:C	6.96909e-37	-1.95771e-09	-1.75271	1.85242e-21	-1.95771e-09	-1.75677
20479340	chr2:20479340:C:T	1.35663e-37	-1.75152	-1.63767	6.5111e-22	-1.16038	-1.64196
20479684	chr2:20479684:T:C	7.73093e-37	-1.95771e-09	-1.64897	2.24668e-21	-1.95771e-09	-1.56381
20480060	chr2:20480060:G:A	7.71829e-37	-1.95771e-09	-1.6506	1.9111e-21	-1.95771e-09	-1.72558
20480097	chr2:20480097:T:C	1.39682e-37	-1.85692	-1.50308	5.62357e-22	-1.37522	-1.57366
20480099	chr2:20480099:G:A	9.93652e-38	-2.12155	-1.57901	4.31082e-22	-1.55092	-1.6638
20480105	chr2:20480105:T:G	9.04437e-37	-1.95771e-09	-1.49205	2.08954e-21	-1.95771e-09	-1.63632
20480416	chr2:20480416:T:C	8.45527e-37	-1.95771e-09	-1.55941	2.40317e-21	-1.95771e-09	-1.49648
20480680	chr2:20480680:T:G	9.18952e-38	-2.03344	-1.74527	4.44037e-22	-1.4707	-1.71441
20480869	chr2:20480869:C:T	4.70004e-37	-2.14663	-1.53232e-09	1.16562e-21	-2.22001	-1.53232e-09
20480904	chr2:20480904:C:A	8.13265e-38	-2.13986	-1.76104	3.73119e-22	-1.60866	-1.75046
20480932	chr2:20480932:G:A	8.05315e-38	-2.15051	-1.7602	3.63062e-22	-1.63812	-1.74833
20480962	chr2:20480962:T:G	3.01971e-36	-1.95771e-09	-0.286449	8.69848e-21	-1.95771e-09	-0.210116
20481248	chr2:20481248:G:A	2.30706e-36	-1.95771e-09	-0.555635	5.30742e-21	-1.95771e-09	-0.704158
20481333	chr2:20481333:G:A	9.60429e-38	-2.16838	-1.56619	2.95713e-22	-1.96389	-1.62774
20481353	chr2:20481353:G:T	7.07183e-37	-1.95771e-09	-1.73808	1.84361e-21	-1.95771e-09	-1.76154
20481980	chr2:20481980:C:T	8.38189e-37	-1.95771e-09	-1.56812	2.20791e-21	-1.95771e-09	-1.58122
20482209	chr2:20482209:CT:C	6.0532e-38	-2.52915	-1.66704	2.1957e-22	-2.16504	-1.72431
20482717	chr2:20482717:C:T	1.02013e-36	-1.95771e-09	-1.37168	2.67869e-21	-1.95771e-09	-1.38794
20482724	chr2:20482724:ATAT:A	8.5703e-36	-1.95771e-09	0.756693	2.5672e-20	-1.95771e-09	0.872136
20482732	chr2:20482732:C:A	8.35974e-38	-2.3051	-1.56825	4.88542e-22	-1.77144	-1.31815
20482993	chr2:20482993:A:T	2.61027e-36	-1.95771e-09	-0.432156	6.53781e-21	-1.95771e-09	-0.495661
20483078	chr2:20483078:T:C	1.19623e-37	-1.80481	-1.71021	3.29845e-22	-1.74473	-1.73766
20483196	chr2:20483196:T:A	1.20688e-36	-1.95771e-09	-1.20357	2.99583e-21	-1.95771e-09	-1.27604
20483207	chr2:20483207:C:T	2.56012e-36	-1.95771e-09	-0.451556	8.5212e-21	-1.95771e-09	-0.230707
20483384	chr2:20483384:G:A	1.63632e-36	-1.95771e-09	-0.899162	4.2921e-21	-1.95771e-09	-0.916488
20483855	chr2:20483855:T:G	2.1808e-36	-1.95771e-09	-0.61192	7.2508e-21	-1.95771e-09	-0.392153
20484400	chr2:20484400:T:C	1.93463e-37	-1.27282	-1.76146	1.27381e-21	-0.388719	-1.74253
20485183	chr2:20485183:T:C	8.29847e-37	-1.95771e-09	-1.57812	2.25115e-21	-1.95771e-09	-1.56183
20485421	chr2:20485421:T:C	9.25512e-38	-2.02378	-1.74782	5.44132e-22	-1.24111	-1.74072
20485710	chr2:20485710:C:T	1.45149e-37	-1.58135	-1.74025	1.14053e-21	-0.488848	-1.75292
20485834	chr2:20485834:A:G	1.48862e-37	-1.55859	-1.73776	1.17727e-21	-0.458415	-1.75165
20485927	chr2:20485927:A:G	7.5776e-37	-1.95771e-09	-1.669	1.94044e-21	-1.95771e-09	-1.71035
20486154	chr2:20486154:T:TGA	6.43906e-38	-2.68517	-1.44923	1.57872e-22	-2.57251	-1.64673
20486459	chr2:20486459:C:T	7.43989e-37	-1.95771e-09	-1.68734	1.91826e-21	-1.95771e-09	-1.72184
20486782	chr2:20486782:AG:A	7.96016e-37	-1.95771e-09	-1.61975	2.00412e-21	-1.95771e-09	-1.67806
20487010	chr2:20487010:G:C	1.61257e-37	-1.62678	-1.58958	1.32851e-21	-0.401988	-1.68722
20487339	chr2:20487339:C:T	5.27794e-38	-2.58994	-1.7433	1.4497e-22	-2.5521	-1.75239
20487955	chr2:20487955:T:A	4.74113e-38	-2.68925	-1.75126	1.34989e-22	-2.66283	-1.713
20488301	chr2:20488301:A:C	1.42435e-37	-2.64405	-0.696431	6.86631e-22	-2.51014	-0.239077
20488758	chr2:20488758:C:T	1.68696e-37	-1.46386	-1.70741	1.6431e-21	-0.123587	-1.75309
20489336	chr2:20489336:C:A	6.90911e-37	-1.95771e-09	-1.76136	1.84487e-21	-1.95771e-09	-1.76086
20489772	chr2:20489772:G:A	1.33227e-37	-2.61994	-0.78737	4.66125e-22	-2.60605	-0.530519
20490044	chr2:20490044:T:C	1.70891e-37	-1.44717	-1.71117	1.63168e-21	-0.127998	-1.75566
20490177	chr2:20490177:G:C	1.13139e-37	-2.65077	-0.919978	4.96677e-22	-2.54212	-0.530962
20490569	chr2:20490569:C:T	2.74256e-36	-1.95771e-09	-0.382719	8.31712e-21	-1.95771e-09	-0.254948
20490630	chr2:20490630:A:T	1.93415e-37	-1.40146	-1.63307	1.85732e-21	-0.0377303	-1.7164
20490836	chr2:20490836:CT:C	9.99796e-38	-2.64622	-1.04818	3.36215e-22	-2.63364	-0.829625
20491154	chr2:20491154:G:A	1.41336e-36	-1.95771e-09	-1.04564	3.6723e-21	-1.95771e-09	-1.07245
20492065	chr2:20492065:C:T	1.11976e-37	-2.61144	-0.969634	4.91921e-22	-2.48361	-0.599088
20492367	chr2:20492367:G:T	1.52819e-36	-1.95771e-09	-0.967526	3.83405e-21	-1.95771e-09	-1.02934
20492439	chr2:20492439:C:T	5.05842e-38	-2.64143	-1.73429	1.3943e-22	-2.60954	-1.73392
20492551	chr2:20492551:G:A	1.37464e-37	-2.58938	-0.786626	6.42246e-22	-2.449	-0.367044
20492769	chr2:20492769:C:T	7.84329e-37	-1.95771e-09	-1.63454	1.89338e-21	-1.95771e-09	-1.7349
20492859	chr2:20492859:C:T	1.33481e-37	-2.58798	-0.817431	6.16599e-22	-2.44745	-0.409348
20493187	chr2:20493187:T:C	5.86049e-38	-2.60537	-1.62318	1.5734e-22	-2.56674	-1.65587
20493374	chr2:20493374:T:C	1.0089e-37	-2.20796	-1.47737	3.65427e-22	-1.82455	-1.5554
20493402	chr2:20493402:A:C	1.40462e-37	-2.61876	-0.735662	6.43126e-22	-2.50718	-0.307495
20494043	chr2:20494043:C:T	8.37401e-38	-2.45081	-1.42084	3.26945e-22	-2.08552	-1.4057
20494285	chr2:20494285:T:G	6.90938e-37	-1.95771e-09	-1.76132	1.84628e-21	-1.95771e-09	-1.76009
20495530	chr2:20495530:C:T	8.07073e-36	-1.95771e-09	0.696633	2.81109e-20	-1.95771e-09	0.962894
20495544	chr2:20495544:G:A	6.29654e-38	-2.56726	-1.58952	1.75247e-22	-2.53832	-1.5765
20495642	chr2:20495642:C:T	5.0084e-38	-2.63813	-1.74754	1.37326e-22	-2.61902	-1.73964
20495701	chr2:20495701:G:A	3.52582e-36	-1.95771e-09	-0.131498	1.08149e-20	-1.95771e-09	0.00765596
20495871	chr2:20495871:TA:T	4.09307e-36	-1.95771e-09	0.0176839	1.38179e-20	-1.95771e-09	0.252701
20495963	chr2:20495963:T:C	5.7493e-38	-2.59959	-1.64811	1.59986e-22	-2.57102	-1.63492
20496075	chr2:20496075:C:T	1.84764e-36	-1.95771e-09	-0.777702	5.50461e-21	-1.95771e-09	-0.667679
20496218	chr2:20496218:G:A	3.69595e-36	-1.95771e-09	-0.0843735	1.1268e-20	-1.95771e-09	0.0487047
20496496	chr2:20496496:G:T	8.9126e-38	-2.46899	-1.34033	3.44877e-22	-2.11245	-1.32538
20496711	chr2:20496711:G:C	1.64325e-36	-1.95771e-09	-0.894936	3.87832e-21	-1.95771e-09	-1.01786
20496830	chr2:20496830:G:C	5.17847e-38	-2.63567	-1.7166	1.439e-22	-2.55869	-1.75321
20496890	chr2:20496890:T:C	1.37512e-36	-1.95771e-09	-1.07307	3.57417e-21	-1.95771e-09	-1.09953
20497147	chr2:20497147:G:A	7.92083e-38	-2.2921	-1.63518	4.07034e-22	-1.62303	-1.64909
20497590	chr2:20497590:G:A	6.71658e-38	-2.67379	-1.41841	1.4885e-22	-2.6548	-1.62328
20497658	chr2:20497658:C:T	1.41928e-36	-1.95771e-09	-1.04146	3.38158e-21	-1.95771e-09	-1.15492
20497984	chr2:20497984:T:A	1.8298e-37	-1.43128	-1.65871	1.71483e-21	-0.102334	-1.73162
20498165	chr2:20498165:T:C	8.71861e-38	-2.51451	-1.31681	3.30038e-22	-2.17491	-1.3069
20498958	chr2:20498958:G:A	6.45165e-38	-2.45466	-1.67778	1.75935e-22	-2.41315	-1.69776
20499341	chr2:20499341:T:A	3.45121e-37	-2.10145	-0.354019	1.73491e-21	-1.62273	-0.199582
20499764	chr2:20499764:C:T	1.14761e-37	-2.245	-1.31151	3.71726e-22	-2.19241	-1.17045
20499865	chr2:20499865:G:A	2.91497e-37	-0.919697	-1.70464	3.00671e-21	0.483945	-1.75636
20499907	chr2:20499907:C:G	2.37854e-37	-1.06625	-1.76146	2.46549e-21	0.260488	-1.73136
20500014	chr2:20500014:G:A	2.71465e-37	-2.69553	-1.53232e-09	7.2176e-22	-2.69933	-1.53232e-09
20500041	chr2:20500041:C:G	2.8529e-37	-2.64586	-1.53232e-09	7.55311e-22	-2.65389	-1.53232e-09
20500076	chr2:20500076:T:C	2.50145e-36	-1.95771e-09	-0.474741	8.13099e-21	-1.95771e-09	-0.277582
20500237	chr2:20500237:C:T	3.18221e-37	-0.842729	-1.69389	3.33185e-21	0.58279	-1.75253
20500405	chr2:20500405:G:A	8.94487e-38	-2.16853	-1.63718	3.00077e-22	-1.86311	-1.71387
20500691	chr2:20500691:C:T	4.76045e-37	-2.13385	-1.53232e-09	1.20487e-21	-2.18689	-1.53232e-09
20500809	chr2:20500809:G:A	3.33089e-37	-2.49095	-1.53232e-09	8.42056e-22	-2.54517	-1.53232e-09
20501026	chr2:20501026:C:T	1.21738e-37	-1.87644	-1.62106	9.60304e-22	-0.781681	-1.63209
20501043	chr2:20501043:T:C	7.61646e-37	-1.95771e-09	-1.66388	1.89705e-21	-1.95771e-09	-1.73296
20501140	chr2:20501140:A:G	6.38476e-36	-1.95771e-09	0.462304	1.8187e-20	-1.95771e-09	0.52744
20501301	chr2:20501301:T:C	3.18641e-37	-2.5353	-1.53232e-09	7.53107e-22	-2.65681	-1.53232e-09
20501347	chr2:20501347:T:C	2.04869e-36	-1.95771e-09	-0.67441	4.08374e-21	-1.95771e-09	-0.966251
20501390	chr2:20501390:A:C	7.80456e-37	-1.95771e-09	-1.63949	2.24697e-21	-1.95771e-09	-1.56368
20501396	chr2:20501396:G:A	7.11957e-37	-1.95771e-09	-1.73135	1.87812e-21	-1.95771e-09	-1.74299
20501410	chr2:20501410:A:G	1.05067e-37	-1.90811	-1.73666	3.196e-22	-1.76719	-1.74676
20501507	chr2:20501507:T:G	2.75066e-37	-2.68235	-1.53232e-09	7.35625e-22	-2.6803	-1.53232e-09
20501527	chr2:20501527:T:C	7.1078e-38	-2.46162	-1.57397	1.81315e-22	-2.47138	-1.60941
20501633	chr2:20501633:C:T	2.70164e-37	-2.70034	-1.53232e-09	7.21451e-22	-2.69976	-1.53232e-09
20501692	chr2:20501692:T:C	8.42885e-38	-2.16155	-1.70358	1.94758e-22	-2.29991	-1.70935
20501769	chr2:20501769:C:T	6.60676e-38	-2.50657	-1.60212	1.90636e-22	-2.33136	-1.6993
20501874	chr2:20501874:G:A	8.04318e-37	-1.95771e-09	-1.60937	2.21891e-21	-1.95771e-09	-1.57625
20502219	chr2:20502219:C:G	1.06131e-37	-2.41544	-1.21925	3.02367e-22	-2.54879	-1.02058
20502272	chr2:20502272:C:T	9.94396e-38	-2.57268	-1.12714	1.97485e-22	-2.51474	-1.48062
20502345	chr2:20502345:G:A	7.83185e-36	-1.95771e-09	0.666588	2.72005e-20	-1.95771e-09	0.929971
20502555	chr2:20502555:G:A	5.83414e-37	-0.569208	-1.36126	2.01083e-21	-0.183742	-1.49097
20502763	chr2:20502763:A:G	9.1919e-36	-1.95771e-09	0.826712	2.41944e-20	-1.95771e-09	0.812856
20503116	chr2:20503116:T:C	7.58351e-37	-1.95771e-09	-1.66822	1.97581e-21	-1.95771e-09	-1.69229
20503155	chr2:20503155:G:A	1.20144e-36	-0.0677459	-1.14034	3.40658e-21	0.160987	-1.30854
20503383	chr2:20503383:A:G	6.09589e-37	-0.562511	-1.32407	7.28475e-22	-1.28945	-1.40061
20503590	chr2:20503590:A:G	2.00591e-36	-0.564526	-0.130986	2.67895e-21	-1.20855	-0.179287
20503735	chr2:20503735:C:T	4.09295e-37	-2.44062	0.155693	6.55065e-22	-2.63208	-0.164209
20503805	chr2:20503805:G:A	4.34419e-37	-2.38252	0.157164	6.73921e-22	-2.60188	-0.166022
20504109	chr2:20504109:T:C	1.24519e-36	-0.738722	-0.4336	1.41729e-21	-1.43157	-0.592944
20504208	chr2:20504208:A:G	3.43334e-37	-0.86873	-1.59193	5.26766e-22	-1.31595	-1.69831
20504260	chr2:20504260:T:C	1.47993e-35	-1.95771e-09	1.30297	6.01653e-20	-1.95771e-09	1.72383
20504854	chr2:20504854:C:T	2.62815e-37	-1.02583	-1.70208	4.33417e-22	-1.45404	-1.75528
20505108	chr2:20505108:T:C	9.14261e-36	-1.95771e-09	0.821335	3.22614e-20	-1.95771e-09	1.10061
20505119	chr2:20505119:C:T	6.05058e-36	-1.95771e-09	0.408544	1.57294e-20	-1.95771e-09	0.382267
20505129	chr2:20505129:C:T	8.55046e-38	-2.49262	-1.35818	1.99919e-22	-2.63532	-1.34779
20505131	chr2:20505131:T:C	1.24199e-36	-1.95771e-09	-1.17489	2.60465e-21	-1.95771e-09	-1.41597
20505495	chr2:20505495:A:T	2.25091e-37	-1.78784	-1.09502	2.73786e-21	-0.669921	-0.696165
20505833	chr2:20505833:G:A	2.81018e-37	-2.66095	-1.53232e-09	1.34609e-21	-2.07606	-1.53232e-09
20505847	chr2:20505847:T:TGCAG	2.13338e-36	-1.95771e-09	-0.633901	6.05667e-21	-1.95771e-09	-0.572104
20506147	chr2:20506147:C:T	8.20386e-37	-1.95771e-09	-1.58959	2.0954e-21	-1.95771e-09	-1.63352
20506150	chr2:20506150:G:A	9.96283e-38	-1.98739	-1.71053	2.00558e-22	-2.33199	-1.64793
20506203	chr2:20506203:A:G	2.68509e-37	-1.95018	-0.756302	2.88606e-21	-0.887257	-0.426116
20506291	chr2:20506291:A:AT	4.94808e-37	-2.26024	0.165044	7.48993e-22	-2.33848	-0.323806
20506318	chr2:20506318:C:T	8.75158e-37	-1.95771e-09	-1.52496	2.00277e-21	-1.95771e-09	-1.67873
20506616	chr2:20506616:C:T	9.67211e-37	-1.95771e-09	-1.42495	2.72265e-21	-1.95771e-09	-1.37166
20506806	chr2:20506806:C:T	1.1771e-37	-1.84536	-1.68578	2.88813e-22	-1.90365	-1.71159
20506912	chr2:20506912:G:A	2.20189e-36	-1.95771e-09	-0.602295	5.27617e-21	-1.95771e-09	-0.710064
20506970	chr2:20506970:G:A	1.78635e-37	-2.01527	-1.09875	3.26273e-22	-2.22788	-1.26541
20506972	chr2:20506972:G:A	7.20803e-38	-2.65542	-1.36617	3.17839e-22	-2.26408	-1.2554
20507191	chr2:20507191:A:G	4.91194e-38	-2.65633	-1.74878	1.93077e-22	-2.28705	-1.73088
20507302	chr2:20507302:A:G	5.26168e-38	-2.58672	-1.74961	2.26625e-22	-2.12482	-1.7329
20507473	chr2:20507473:G:GC	7.38564e-38	-2.62627	-1.37097	2.34856e-22	-2.33864	-1.48341
20507527	chr2:20507527:G:C	6.90816e-37	-1.95771e-09	-1.76149	1.86166e-21	-1.95771e-09	-1.7518
20507624	chr2:20507624:T:C	6.04969e-38	-2.66076	-1.53602	2.18061e-22	-2.32472	-1.57152
20507741	chr2:20507741:A:G	7.12507e-37	-1.95771e-09	-1.73058	1.93891e-21	-1.95771e-09	-1.71114
20507910	chr2:20507910:C:T	7.18914e-36	-1.95771e-09	0.580961	2.30445e-20	-1.95771e-09	0.764162
20508047	chr2:20508047:T:C	8.4948e-37	-1.95771e-09	-1.55474	2.66124e-21	-1.95771e-09	-1.39447
20508224	chr2:20508224:C:T	7.00784e-37	-1.95771e-09	-1.74717	1.8957e-21	-1.95771e-09	-1.73367
20508225	chr2:20508225:G:A	5.538e-36	-1.95771e-09	0.320022	1.91722e-20	-1.95771e-09	0.580195
20508641	chr2:20508641:T:C	1.38881e-36	-1.06316	-1.53232e-09	2.47013e-21	-1.46899	-1.53232e-09
20508696	chr2:20508696:C:T	9.02661e-37	-1.95771e-09	-1.49402	2.45528e-21	-1.95771e-09	-1.47503
20508809	chr2:20508809:A:G	6.90919e-37	-1.95771e-09	-1.76134	1.84818e-21	-1.95771e-09	-1.75906
20509590	chr2:20509590:C:T	2.40348e-36	-1.95771e-09	-0.514695	7.67987e-21	-1.95771e-09	-0.334661
20509854	chr2:20509854:C:G	7.72135e-37	-1.95771e-09	-1.65021	2.21418e-21	-1.95771e-09	-1.57838
20509930	chr2:20509930:G:A	2.31066e-36	-1.95771e-09	-0.554078	7.36287e-21	-1.95771e-09	-0.376814
20509934	chr2:20509934:G:A	9.45076e-38	-2.05474	-1.69595	5.58329e-22	-1.25764	-1.69843
20509988	chr2:20509988:G:C	3.77036e-37	-0.888684	-1.47834	1.47992e-21	-0.383967	-1.59731
20510016	chr2:20510016:G:A	3.13096e-37	-2.55286	-1.53232e-09	8.13612e-22	-2.57954	-1.53232e-09
20510170	chr2:20510170:G:A	9.79547e-36	0.890309	-1.53232e-09	2.8638e-20	0.981472	-1.53232e-09
20510229	chr2:20510229:C:T	5.4636e-37	-1.24216	-0.753925	1.63766e-21	-1.02343	-0.856561
20510379	chr2:20510379:A:C	9.61718e-38	-2.02059	-1.71264	5.84024e-22	-1.20187	-1.70921
20510400	chr2:20510400:A:G	7.82256e-37	-1.95771e-09	-1.63718	1.9741e-21	-1.95771e-09	-1.69315
20510402	chr2:20510402:G:A	2.66067e-36	-1.95771e-09	-0.413032	8.526e-21	-1.95771e-09	-0.230144
20510517	chr2:20510517:T:C	2.82987e-36	-1.95771e-09	-0.351378	9.09936e-21	-1.95771e-09	-0.16506
20510530	chr2:20510530:C:G	5.44745e-36	-1.95771e-09	0.303537	1.73085e-20	-1.95771e-09	0.477934
20510934	chr2:20510934:T:C	1.03929e-37	-2.12811	-1.52754	6.17171e-22	-1.35291	-1.50297
20510947	chr2:20510947:T:C	7.33323e-37	-1.95771e-09	-1.70178	2.07128e-21	-1.95771e-09	-1.6451
20511076	chr2:20511076:C:T	9.78454e-38	-2.5021	-1.21388	1.71804e-22	-2.58578	-1.54888
20511220	chr2:20511220:C:T	6.91966e-37	-1.95771e-09	-1.75983	1.85448e-21	-1.95771e-09	-1.75566
20511328	chr2:20511328:C:T	4.63349e-36	-1.95771e-09	0.1417	1.28403e-20	-1.95771e-09	0.179324
20511458	chr2:20511458:G:A	6.02889e-36	-1.95771e-09	0.404953	2.07852e-20	-1.95771e-09	0.660976
20511826	chr2:20511826:CA:C	6.05293e-38	-2.50803	-1.6882	1.62056e-22	-2.63641	-1.55666
20511896	chr2:20511896:C:T	1.36549e-37	-2.27666	-1.10603	2.50703e-22	-2.33388	-1.42287
20511942	chr2:20511942:C:G	9.11672e-38	-2.04226	-1.74441	3.20928e-22	-1.79999	-1.70981
20511959	chr2:20511959:C:T	8.58472e-37	-1.95771e-09	-1.54421	1.96738e-21	-1.95771e-09	-1.69656
20512013	chr2:20512013:C:T	7.7801e-38	-2.54434	-1.40087	1.95215e-22	-2.62083	-1.38609
20512312	chr2:20512312:A:G	7.07593e-38	-2.28041	-1.75967	1.34463e-22	-2.62995	-1.74977
20512493	chr2:20512493:C:T	1.52889e-37	-2.55083	-0.718827	4.74394e-22	-2.64615	-0.472827
20512540	chr2:20512540:A:G	5.44318e-38	-2.54926	-1.75316	1.31822e-22	-2.69803	-1.70154
20513248	chr2:20513248:T:C	1.27951e-37	-2.35969	-1.08803	2.6867e-22	-2.69686	-0.990679
20513452	chr2:20513452:T:C	2.94103e-37	-1.00765	-1.60779	3.16819e-22	-1.78871	-1.73398
20513459	chr2:20513459:C:T	5.92382e-37	-2.43225	0.517038	1.41783e-21	-2.46747	0.443334
20513602	chr2:20513602:C:T	6.95812e-37	-1.95771e-09	-1.75429	1.9166e-21	-1.95771e-09	-1.72271
20513605	chr2:20513605:G:A	3.27989e-37	-0.969458	-1.53693	3.35692e-22	-1.74726	-1.71757
20513976	chr2:20513976:C:T	9.51829e-37	-1.95771e-09	-1.44098	2.63987e-21	-1.95771e-09	-1.40254
20514078	chr2:20514078:G:C	1.74973e-36	-1.95771e-09	-0.832148	3.19926e-21	-1.95771e-09	-1.21035
20514267	chr2:20514267:G:A	8.27493e-38	-2.3156	-1.56795	2.93328e-22	-1.99147	-1.60826
20514312	chr2:20514312:C:T	7.04353e-37	-1.95771e-09	-1.74209	1.87206e-21	-1.95771e-09	-1.74623
20514625	chr2:20514625:C:T	5.50498e-38	-2.69278	-1.59835	1.33403e-22	-2.65581	-1.73184
20514703	chr2:20514703:C:A	4.47763e-37	-0.791815	-1.40329	6.37669e-22	-1.33724	-1.48596
20514970	chr2:20514970:G:A	3.43586e-37	-2.45993	-1.53232e-09	7.65069e-22	-2.64105	-1.53232e-09
20515241	chr2:20515241:G:A	5.68229e-38	-2.52074	-1.73869	1.47696e-22	-2.57122	-1.71464
20515359	chr2:20515359:C:T	6.71905e-38	-2.41086	-1.68097	1.90638e-22	-2.3032	-1.72745
20515516	chr2:20515516:C:T	4.72917e-38	-2.6893	-1.75373	1.24464e-22	-2.70052	-1.75648
20515595	chr2:20515595:A:G	1.63521e-36	-0.666839	-0.233	5.28249e-21	-0.616782	-0.0920844
20515730	chr2:20515730:A:G	4.04036e-36	-1.95771e-09	0.00472435	1.44118e-20	-1.95771e-09	0.294782
20516043	chr2:20516043:A:C	8.22323e-37	-1.95771e-09	-1.58723	2.48231e-21	-1.95771e-09	-1.46407
20516166	chr2:20516166:C:T	1.58258e-36	-1.95771e-09	-0.932554	4.84809e-21	-1.95771e-09	-0.79468
20516363	chr2:20516363:T:C	6.36283e-38	-2.69683	-1.44948	1.72517e-22	-2.60193	-1.5286
20516569	chr2:20516569:A:G	7.23915e-37	-1.95771e-09	-1.71469	1.89848e-21	-1.95771e-09	-1.73221
20516671	chr2:20516671:A:G	2.27268e-37	-1.11168	-1.76155	1.34125e-21	-0.332037	-1.74763
20516699	chr2:20516699:G:A	3.35934e-36	-1.95771e-09	-0.179867	1.13319e-20	-1.95771e-09	0.0543581
20516863	chr2:20516863:T:C	1.02386e-36	-1.95771e-09	-1.36803	2.62995e-21	-1.95771e-09	-1.4063
20516994	chr2:20516994:G:A	7.98864e-38	-2.60097	-1.31779	2.5473e-22	-2.46257	-1.27824
20517365	chr2:20517365:C:T	1.00342e-37	-2.69256	-0.998222	2.68801e-22	-2.69995	-0.987095
20517383	chr2:20517383:A:G	4.84522e-38	-2.69944	-1.71935	1.24964e-22	-2.70045	-1.75255
20517435	chr2:20517435:C:T	1.14925e-36	-1.95771e-09	-1.2525	2.51965e-21	-1.95771e-09	-1.44914
20517473	chr2:20517473:C:T	1.75386e-36	-1.95771e-09	-0.829791	5.95017e-21	-1.95771e-09	-0.589845
20517584	chr2:20517584:C:A	2.46079e-36	-1.95771e-09	-0.491129	8.53984e-21	-1.95771e-09	-0.228523
20517958	chr2:20517958:C:T	8.41155e-37	-1.95771e-09	-1.56459	2.10271e-21	-1.95771e-09	-1.63004
20518264	chr2:20518264:T:G	7.27555e-37	-1.70968	-1.53232e-09	1.58575e-21	-1.9122	-1.53232e-09
20518294	chr2:20518294:G:A	7.06434e-37	-1.95771e-09	-1.73914	1.92026e-21	-1.95771e-09	-1.7208
20518492	chr2:20518492:G:A	7.2899e-37	-1.95771e-09	-1.70771	1.90125e-21	-1.95771e-09	-1.73075
20518609	chr2:20518609:T:A	1.08576e-36	-1.95771e-09	-1.30933	2.60552e-21	-1.95771e-09	-1.41563
20518870	chr2:20518870:A:G	1.07242e-37	-1.89538	-1.7289	2.54256e-22	-2.07857	-1.66411
20519241	chr2:20519241:C:T	2.48639e-36	-1.95771e-09	-0.48078	8.65962e-21	-1.95771e-09	-0.214593
20519371	chr2:20519371:T:C	8.7408e-38	-2.25084	-1.57794	2.10557e-22	-2.2902	-1.64106
20519476	chr2:20519476:A:T	2.45582e-36	-1.95771e-09	-0.493148	8.54287e-21	-1.95771e-09	-0.228168
20519695	chr2:20519695:C:T	4.46198e-37	-1.40089	-0.797711	8.58102e-22	-1.83339	-0.692906
20520041	chr2:20520041:T:C	3.31961e-37	-2.49435	-1.53232e-09	1.05906e-21	-2.31589	-1.53232e-09
20520154	chr2:20520154:C:A	7.62892e-38	-2.61108	-1.35375	2.15393e-22	-2.65543	-1.25313
20520278	chr2:20520278:G:A	8.66633e-37	-1.95771e-09	-1.53475	2.0339e-21	-1.95771e-09	-1.66331
20520324	chr2:20520324:T:C	9.05344e-38	-2.64136	-1.15227	2.65619e-22	-2.67593	-1.02303
20520477	chr2:20520477:A:G	1.33741e-37	-1.78141	-1.62205	2.85162e-22	-2.04943	-1.57854
20520964	chr2:20520964:T:C	9.47212e-38	-2.6857	-1.06273	2.43383e-22	-2.69998	-1.0864
20521136	chr2:20521136:G:A	1.04122e-37	-1.94176	-1.71204	3.24449e-22	-1.74032	-1.75857
20521888	chr2:20521888:A:T	7.19392e-37	-1.95771e-09	-1.72096	1.88505e-21	-1.95771e-09	-1.73931
20522199	chr2:20522199:A:G	5.28758e-38	-2.63767	-1.69375	1.53047e-22	-2.66281	-1.58747
20522354	chr2:20522354:A:G	8.98786e-38	-2.69937	-1.10153	1.93099e-22	-2.69635	-1.32146
20522710	chr2:20522710:A:G	3.42832e-36	-1.95771e-09	-0.159541	1.29566e-20	-1.95771e-09	0.18834
20522729	chr2:20522729:G:A	1.71693e-36	0.044818	-0.895893	1.55412e-21	-0.898571	-1.03378
20523129	chr2:20523129:G:A	8.98271e-37	-1.49889	-1.53232e-09	2.27178e-21	-1.5527	-1.53232e-09
20523133	chr2:20523133:T:C	3.83725e-36	-0.0468548	-1.53232e-09	1.05453e-20	-0.0175827	-1.53232e-09
20523425	chr2:20523425:G:T	3.90096e-37	-0.635749	-1.69722	5.31541e-22	-1.30184	-1.70339
20523604	chr2:20523604:C:T	2.64808e-36	-1.95771e-09	-0.417777	6.40668e-21	-1.95771e-09	-0.515923
20523891	chr2:20523891:G:T	3.98831e-36	-0.00824249	-1.53232e-09	1.09801e-20	0.022824	-1.53232e-09
20523936	chr2:20523936:G:A	1.68513e-36	-1.95771e-09	-0.869766	6.03343e-21	-1.95771e-09	-0.575948
20524408	chr2:20524408:C:T	5.61486e-37	-1.07072	-0.898057	9.0807e-22	-1.62403	-0.845663
20524639	chr2:20524639:T:C	8.64752e-37	-1.95771e-09	-1.53692	2.49633e-21	-1.95771e-09	-1.45844
20525267	chr2:20525267:C:T	6.93664e-37	-1.95771e-09	-1.75738	1.84785e-21	-1.95771e-09	-1.75924
20525268	chr2:20525268:G:A	1.60842e-36	-1.95771e-09	-0.916357	4.97004e-21	-1.95771e-09	-0.769837
20525425	chr2:20525425:C:T	1.35303e-36	-1.95771e-09	-1.08927	3.0135e-21	-1.95771e-09	-1.27016
20525538	chr2:20525538:T:C	6.94108e-37	-0.984116	-0.772622	1.09945e-21	-1.55941	-0.719046
20525694	chr2:20525694:G:C	5.42379e-38	-2.54664	-1.75935	1.4649e-22	-2.5601	-1.73396
20526096	chr2:20526096:C:T	1.5442e-36	-1.95771e-09	-0.957101	3.41402e-21	-1.95771e-09	-1.14537
20526355	chr2:20526355:T:G	1.92673e-36	-0.735787	-1.53232e-09	3.60864e-21	-1.08993	-1.53232e-09
20526593	chr2:20526593:A:G	2.7012e-37	-2.7005	-1.53232e-09	7.25999e-22	-2.69347	-1.53232e-09
20526624	chr2:20526624:G:C	7.1269e-37	-0.964072	-0.766247	1.14932e-21	-1.52181	-0.712288
20526862	chr2:20526862:A:G	5.25662e-36	-1.95771e-09	0.267878	1.9042e-20	-1.95771e-09	0.573384
20527283	chr2:20527283:G:A	9.11596e-37	-1.95771e-09	-1.48417	2.04542e-21	-1.95771e-09	-1.65766
20527811	chr2:20527811:T:C	3.09742e-36	-1.95771e-09	-0.26104	1.30656e-20	-1.95771e-09	0.196716
20528374	chr2:20528374:AC:A	6.33103e-38	-2.53477	-1.61655	1.36768e-22	-2.66512	-1.69761
20528549	chr2:20528549:C:A	6.26309e-38	-2.52034	-1.64177	1.35716e-22	-2.6575	-1.71296
20528707	chr2:20528707:C:T	6.75608e-38	-2.38977	-1.69657	1.40323e-22	-2.59234	-1.74473
20528755	chr2:20528755:C:T	1.8858e-36	-1.95771e-09	-0.757257	4.08144e-21	-1.95771e-09	-0.966814
20529048	chr2:20529048:T:C	1.54296e-36	-1.95771e-09	-0.957905	3.41535e-21	-1.95771e-09	-1.14498
20529171	chr2:20529171:C:T	6.84855e-38	-2.44842	-1.62432	1.43375e-22	-2.61215	-1.7034
20529491	chr2:20529491:T:A	3.15061e-36	-1.95771e-09	-0.244016	1.25052e-20	-1.95771e-09	0.15288
20529837	chr2:20529837:T:C	6.34158e-38	-2.69405	-1.4556	1.43419e-22	-2.69257	-1.62268
20529986	chr2:20529986:T:C	3.27543e-36	-1.95771e-09	-0.20516	1.37982e-20	-1.95771e-09	0.251277
20530039	chr2:20530039:C:T	1.16287e-37	-2.64205	-0.901257	3.53809e-22	-2.44183	-0.97043
20530155	chr2:20530155:T:C	3.02381e-36	-1.95771e-09	-0.285093	1.26875e-20	-1.95771e-09	0.167351
20530169	chr2:20530169:T:C	6.15323e-38	-2.67382	-1.50598	1.41592e-22	-2.6661	-1.66197
20530272	chr2:20530272:G:A	9.23514e-38	-2.54292	-1.23085	1.77312e-22	-2.66011	-1.443
20530947	chr2:20530947:A:G	1.24487e-37	-2.51676	-0.958405	2.23036e-22	-2.65265	-1.22104
20531440	chr2:20531440:C:A	3.31435e-36	-1.95771e-09	-0.193349	1.31714e-20	-1.95771e-09	0.20478
20531483	chr2:20531483:G:A	7.33019e-38	-2.44812	-1.55666	1.4671e-22	-2.63441	-1.65815
20532003	chr2:20532003:C:A	1.98369e-36	-1.95771e-09	-0.706652	5.49404e-21	-1.95771e-09	-0.669601
20532221	chr2:20532221:T:A	3.6239e-37	-2.51096	0.104319	7.70493e-22	-2.61379	-0.0202029
20532391	chr2:20532391:A:G	7.18395e-37	-1.95771e-09	-1.72235	2.03383e-21	-1.95771e-09	-1.66334
20532767	chr2:20532767:G:GA	6.04922e-37	-0.976479	-0.917788	1.7091e-21	-1.28744	-0.549851
20532775	chr2:20532775:G:A	5.43929e-38	-2.69412	-1.60901	1.69576e-22	-2.68927	-1.45845
20533151	chr2:20533151:A:G	2.10686e-37	-1.23521	-1.71379	2.83893e-22	-1.89058	-1.74184
20533551	chr2:20533551:A:G	6.98123e-37	-1.95771e-09	-1.75097	1.85133e-21	-1.95771e-09	-1.75736
20533566	chr2:20533566:C:T	1.39392e-36	-1.95771e-09	-1.05949	3.34557e-21	-1.95771e-09	-1.16563
20533661	chr2:20533661:G:A	3.19327e-37	-2.69035	0.1572	6.58397e-22	-2.69125	-0.0999574
20533707	chr2:20533707:C:T	6.88276e-38	-2.35829	-1.70947	1.54776e-22	-2.65515	-1.58389
20533997	chr2:20533997:G:T	6.94609e-37	-1.95771e-09	-1.75602	1.86021e-21	-1.95771e-09	-1.75257
20534789	chr2:20534789:C:T	6.89406e-38	-2.35966	-1.70646	1.55631e-22	-2.65482	-1.57871
20535082	chr2:20535082:G:A	1.77505e-37	-2.6999	-0.420462	3.78004e-22	-2.70006	-0.646055
20535205	chr2:20535205:T:C	2.2445e-36	-1.95771e-09	-0.583126	4.60631e-21	-1.95771e-09	-0.845837
20535514	chr2:20535514:T:A	1.20192e-37	-2.07842	-1.43185	1.6287e-22	-2.53349	-1.65457
20535862	chr2:20535862:A:G	7.13643e-37	-1.95771e-09	-1.72898	1.86083e-21	-1.95771e-09	-1.75224
20535954	chr2:20535954:C:T	2.70435e-37	-2.69934	-1.53232e-09	7.32286e-22	-2.68485	-1.53232e-09
20536477	chr2:20536477:C:T	5.15161e-38	-2.61773	-1.73974	1.2553e-22	-2.69519	-1.75328
20536559	chr2:20536559:C:G	4.75597e-37	-2.6434	0.508607	1.42269e-21	-2.68598	0.665264
20536604	chr2:20536604:A:T	1.96727e-37	-2.33514	-0.682406	5.45833e-22	-2.63851	-0.340195
20537002	chr2:20537002:T:C	8.47121e-38	-2.38531	-1.4748	1.95662e-22	-2.51461	-1.49002
20537948	chr2:20537948:C:G	9.61045e-38	-2.08404	-1.64989	2.06754e-22	-2.34479	-1.6047
20538176	chr2:20538176:G:T	2.7084e-37	-2.69784	-1.53232e-09	7.49135e-22	-2.6621	-1.53232e-09
20538312	chr2:20538312:C:A	4.099e-37	-2.65853	0.375081	1.02594e-21	-2.67934	0.331684
20538402	chr2:20538402:T:TAAGGAG	8.74471e-38	-2.15029	-1.67804	1.8951e-22	-2.39828	-1.6383
20538545	chr2:20538545:C:T	2.28689e-36	-1.95771e-09	-0.564418	7.76016e-21	-1.95771e-09	-0.324261
20538575	chr2:20538575:C:G	2.08738e-37	-1.48307	-1.47522	2.85674e-22	-2.04229	-1.58387
20538613	chr2:20538613:C:T	4.02335e-37	-1.43833	-0.863748	9.33021e-22	-1.84088	-0.601714
20538724	chr2:20538724:G:A	8.04994e-38	-2.2017	-1.70942	1.66544e-22	-2.58263	-1.58313
20538888	chr2:20538888:C:T	1.78283e-37	-1.88583	-1.23017	5.51048e-22	-1.9686	-1.00059
20538999	chr2:20538999:G:A	1.31162e-37	-2.12853	-1.2944	1.83475e-22	-2.48445	-1.5845
20539116	chr2:20539116:A:G	1.70229e-37	-1.76669	-1.39553	2.87542e-22	-2.16879	-1.45086
20539166	chr2:20539166:C:G	4.4809e-37	-0.812283	-1.38209	3.38619e-22	-1.8442	-1.61194
20539412	chr2:20539412:C:A	3.16065e-37	-2.54342	-1.53232e-09	9.46003e-22	-2.42877	-1.53232e-09
20540038	chr2:20540038:A:G	6.91325e-37	-1.95771e-09	-1.76076	1.87909e-21	-1.95771e-09	-1.74248
20540212	chr2:20540212:C:T	2.65766e-37	-2.63874	-0.0780071	7.71826e-22	-2.69419	0.0619271
20540363	chr2:20540363:A:T	6.49521e-38	-2.42337	-1.70234	1.53486e-22	-2.67422	-1.57319
20540438	chr2:20540438:A:G	2.41371e-37	-1.34814	-1.46489	3.06125e-22	-1.97124	-1.58579
20540645	chr2:20540645:G:A	2.17908e-37	-1.57699	-1.3383	3.36401e-22	-2.05704	-1.40568
20540716	chr2:20540716:A:G	1.28609e-37	-2.31233	-1.13025	2.95283e-22	-2.44763	-1.14546
20541422	chr2:20541422:T:C	5.86086e-37	-2.70046	0.774559	9.5119e-22	-2.69936	0.276056
20541497	chr2:20541497:G:T	1.23103e-36	-1.95771e-09	-1.18376	2.7905e-21	-1.95771e-09	-1.34704
20541584	chr2:20541584:T:C	1.81121e-37	-2.21574	-0.884459	3.73822e-22	-2.40796	-0.949283
20541698	chr2:20541698:A:C	2.45189e-37	-2.08646	-0.710878	5.53303e-22	-2.48696	-0.47815
20541758	chr2:20541758:C:T	4.77184e-37	-2.69962	0.568158	8.22666e-22	-2.6984	0.129932
20542189	chr2:20542189:C:T	1.51155e-36	-0.978474	-1.53232e-09	3.70389e-21	-1.06388	-1.53232e-09
20542267	chr2:20542267:G:A	7.42885e-37	-1.95771e-09	-1.68883	2.35629e-21	-1.95771e-09	-1.51617
20542615	chr2:20542615:C:T	3.61438e-37	-2.40927	-1.53232e-09	8.22135e-22	-2.56912	-1.53232e-09
20542657	chr2:20542657:C:T	3.91988e-37	-1.1565	-1.17164	2.98671e-22	-1.98197	-1.59971
20542690	chr2:20542690:G:A	8.64437e-38	-2.16556	-1.67431	1.81374e-22	-2.33457	-1.74589
20543208	chr2:20543208:C:T	3.13052e-37	-2.553	-1.53232e-09	7.5637e-22	-2.65249	-1.53232e-09
20543236	chr2:20543236:A:C	1.02235e-37	-2.48475	-1.18734	2.68241e-22	-2.54153	-1.1476
20543748	chr2:20543748:T:C	2.88863e-37	-2.02931	-0.604099	5.9594e-22	-2.24607	-0.644812
20543845	chr2:20543845:C:T	7.05166e-37	-1.95771e-09	-1.74093	2.01975e-21	-1.95771e-09	-1.67029
20543880	chr2:20543880:TCTGGAAGGTGCC:T	1.70634e-35	-1.95771e-09	1.44532	5.92731e-20	-1.95771e-09	1.70889
20543924	chr2:20543924:G:A	2.78067e-37	-2.6715	-1.53232e-09	7.24127e-22	-2.69605	-1.53232e-09
20543984	chr2:20543984:C:T	9.93834e-38	-2.44276	-1.25762	2.80293e-22	-2.531	-1.11418
20544157	chr2:20544157:G:A	7.22842e-38	-2.29442	-1.72434	1.51127e-22	-2.60953	-1.65337
20544290	chr2:20544290:A:G	1.62464e-37	-1.62064	-1.58827	2.05622e-22	-2.21167	-1.74331
20544307	chr2:20544307:G:A	1.03907e-37	-2.45374	-1.20213	2.94082e-22	-2.54121	-1.05595
20544673	chr2:20544673:G:A	6.90794e-37	-1.95771e-09	-1.76152	1.84496e-21	-1.95771e-09	-1.76081
20545081	chr2:20545081:C:T	1.75605e-36	-1.95771e-09	-0.828542	3.86968e-21	-1.95771e-09	-1.02009
20545167	chr2:20545167:A:G	4.18865e-37	-1.1441	-1.11772	9.1441e-22	-1.57831	-0.884428
20545406	chr2:20545406:C:T	6.41263e-38	-2.49366	-1.64485	1.58435e-22	-2.69208	-1.5236
20545570	chr2:20545570:A:T	1.2934e-37	-1.86557	-1.57135	3.66839e-22	-2.12277	-1.25333
20546286	chr2:20546286:T:C	2.27529e-37	-1.17609	-1.696	3.53893e-22	-1.71045	-1.70157
20546463	chr2:20546463:T:C	1.69992e-36	-1.95771e-09	-0.861031	4.01804e-21	-1.95771e-09	-0.982469
20547149	chr2:20547149:G:T	2.48065e-36	-1.95771e-09	-0.483091	5.72056e-21	-1.95771e-09	-0.629198
20547276	chr2:20547276:A:T	2.84806e-36	-1.95771e-09	-0.344972	5.655e-21	-1.95771e-09	-0.640724
20547488	chr2:20547488:A:G	2.70702e-37	-2.69835	-1.53232e-09	7.35382e-22	-2.68063	-1.53232e-09
20547592	chr2:20547592:G:A	6.15052e-38	-2.6808	-1.49945	1.64758e-22	-2.69469	-1.48186
20547670	chr2:20547670:G:A	6.98614e-37	-1.95771e-09	-1.75027	1.84446e-21	-1.95771e-09	-1.76108
20547847	chr2:20547847:A:G	7.55226e-38	-2.23241	-1.74253	1.58267e-22	-2.45603	-1.76071
20547911	chr2:20547911:A:G	5.80648e-37	-2.69955	0.764327	9.71009e-22	-2.69999	0.297308
20548006	chr2:20548006:C:G	8.5518e-37	-1.95771e-09	-1.54805	2.14344e-21	-1.95771e-09	-1.61085
20548017	chr2:20548017:A:T	2.96327e-37	-1.2504	-1.3575	4.42822e-22	-1.8561	-1.33176
20548121	chr2:20548121:A:C	2.55556e-36	-1.95771e-09	-0.453337	8.65221e-21	-1.95771e-09	-0.21545
20548201	chr2:20548201:T:A	6.60411e-38	-2.37531	-1.73378	1.50404e-22	-2.50618	-1.76151
20548361	chr2:20548361:C:T	4.89281e-38	-2.69351	-1.7155	1.58158e-22	-2.60871	-1.60871
20548442	chr2:20548442:T:A	1.24036e-36	-1.95771e-09	-1.17621	3.69992e-21	-1.95771e-09	-1.06495
20548634	chr2:20548634:T:G	3.84492e-37	-2.34744	-1.53232e-09	1.11897e-21	-2.26086	-1.53232e-09
20548697	chr2:20548697:T:C	6.06612e-38	-2.43289	-1.76117	1.42015e-22	-2.66975	-1.65533
20549001	chr2:20549001:T:C	9.30378e-38	-2.10085	-1.66551	2.12757e-22	-2.34182	-1.57905
20549031	chr2:20549031:A:G	5.44889e-38	-2.54979	-1.75158	1.3561e-22	-2.62707	-1.74417
20549188	chr2:20549188:C:T	3.80008e-37	-2.35917	-1.53232e-09	1.4159e-21	-2.0255	-1.53232e-09
20549300	chr2:20549300:T:C	6.947e-37	-1.95771e-09	-1.75589	1.89494e-21	-1.95771e-09	-1.73408
20549538	chr2:20549538:A:G	2.51122e-36	-1.95771e-09	-0.470843	7.98698e-21	-1.95771e-09	-0.295451
20549603	chr2:20549603:G:A	1.33899e-36	-1.95771e-09	-1.0997	3.15493e-21	-1.95771e-09	-1.2243
20549609	chr2:20549609:A:G	1.73363e-37	-1.81527	-1.32871	5.44796e-22	-1.89801	-1.0826
20549615	chr2:20549615:A:C	6.92579e-37	-1.95771e-09	-1.75894	1.88533e-21	-1.95771e-09	-1.73916
20549795	chr2:20549795:A:G	1.23326e-36	-1.95771e-09	-1.18195	2.8345e-21	-1.95771e-09	-1.3314
20549871	chr2:20549871:T:C	7.79513e-37	-1.95771e-09	-1.6407	1.98675e-21	-1.95771e-09	-1.68677
20549872	chr2:20549872:G:A	8.03177e-37	-1.95771e-09	-1.61079	2.15353e-21	-1.95771e-09	-1.60615
20549900	chr2:20549900:G:T	6.90769e-37	-1.95771e-09	-1.76156	1.84844e-21	-1.95771e-09	-1.75892
20549971	chr2:20549971:C:T	6.92315e-37	-1.95771e-09	-1.75932	1.87121e-21	-1.95771e-09	-1.74668
20549979	chr2:20549979:T:C	9.26993e-38	-2.44895	-1.32106	2.32688e-22	-2.64079	-1.19053
20550343	chr2:20550343:T:C	8.29135e-38	-2.39892	-1.48265	2.16892e-22	-2.34149	-1.56013
20550428	chr2:20550428:G:A	1.51904e-34	-1.95771e-09	3.63164	6.56325e-19	-1.95771e-09	4.11339
20550457	chr2:20550457:G:A	7.05924e-38	-2.35128	-1.69116	1.83145e-22	-2.57696	-1.49378
20550463	chr2:20550463:C:T	2.25947e-36	-0.576481	-1.53232e-09	5.2808e-21	-0.709187	-1.53232e-09
20550607	chr2:20550607:A:G	6.92852e-38	-2.35871	-1.70242	1.78171e-22	-2.58425	-1.51403
20550742	chr2:20550742:T:C	2.93282e-36	-1.95771e-09	-0.315647	1.30772e-20	-1.95771e-09	0.197607
20550851	chr2:20550851:G:A	4.68555e-38	-2.69593	-1.75637	1.46716e-22	-2.5334	-1.75912
20551249	chr2:20551249:G:A	4.68933e-38	-2.69118	-1.76031	1.50146e-22	-2.50799	-1.76142
20551403	chr2:20551403:C:T	5.44598e-38	-2.6986	-1.60331	1.73411e-22	-2.64666	-1.4787
20551601	chr2:20551601:A:G	1.47126e-36	-1.95771e-09	-1.00549	3.64982e-21	-1.95771e-09	-1.07859
20551682	chr2:20551682:G:A	5.74043e-38	-2.49056	-1.75869	1.38873e-22	-2.64887	-1.69859
20551796	chr2:20551796:C:A	7.10285e-37	-1.95771e-09	-1.7337	2.06119e-21	-1.95771e-09	-1.64998
20552144	chr2:20552144:C:T	7.29752e-37	-1.95771e-09	-1.70666	2.16253e-21	-1.95771e-09	-1.60198
20552272	chr2:20552272:A:G	6.98246e-37	-1.95771e-09	-1.75079	1.84365e-21	-1.95771e-09	-1.76152
20552392	chr2:20552392:G:A	1.39583e-37	-2.06967	-1.29104	4.42601e-22	-1.95014	-1.23821
20552718	chr2:20552718:C:T	8.16374e-38	-2.17463	-1.72245	1.65916e-22	-2.42167	-1.74787
20552786	chr2:20552786:A:G	2.34578e-36	-1.95771e-09	-0.538992	1.00043e-20	-1.95771e-09	-0.070254
20552852	chr2:20552852:T:G	1.41262e-37	-1.82654	-1.52221	5.12303e-22	-1.55852	-1.48358
20552921	chr2:20552921:G:A	6.2684e-38	-2.55736	-1.6039	2.76501e-22	-2.19113	-1.46768
20553041	chr2:20553041:A:G	7.20039e-37	-1.95771e-09	-1.72006	1.87768e-21	-1.95771e-09	-1.74323
20553218	chr2:20553218:C:T	2.76662e-37	-2.67657	-1.53232e-09	8.71554e-22	-2.51074	-1.53232e-09
20553261	chr2:20553261:C:T	7.01596e-38	-2.31208	-1.73651	1.59247e-22	-2.45689	-1.75368
20553330	chr2:20553330:C:T	3.16522e-36	-1.95771e-09	-0.239389	1.07027e-20	-1.95771e-09	-0.00277078
20553435	chr2:20553435:G:A	5.51756e-36	-1.95771e-09	0.316325	1.94947e-20	-1.95771e-09	0.596878
20553482	chr2:20553482:C:T	7.10354e-37	-1.95771e-09	-1.7336	1.96998e-21	-1.95771e-09	-1.69524
20553508	chr2:20553508:G:A	1.08388e-36	-1.95771e-09	-1.31106	2.26139e-21	-1.95771e-09	-1.55729
20553562	chr2:20553562:T:C	1.35532e-36	-1.95771e-09	-1.08758	3.38134e-21	-1.95771e-09	-1.15499
20553857	chr2:20553857:C:T	6.93627e-37	-1.95771e-09	-1.75743	1.84543e-21	-1.95771e-09	-1.76055
20553877	chr2:20553877:T:C	3.76854e-37	-2.36751	-1.53232e-09	1.03297e-21	-2.34082	-1.53232e-09
20553951	chr2:20553951:C:T	3.67916e-37	-1.09558	-1.29593	1.3191e-21	-0.834945	-1.26137
20554552	chr2:20554552:G:A	1.13589e-37	-1.93477	-1.63201	4.04648e-22	-1.54419	-1.73381
20554582	chr2:20554582:G:A	3.42089e-37	-2.46429	-1.53232e-09	1.37136e-21	-2.05746	-1.53232e-09
20554616	chr2:20554616:G:A	7.1503e-38	-2.40796	-1.62167	1.59688e-22	-2.53721	-1.67059
20554636	chr2:20554636:C:T	9.64921e-37	-1.95771e-09	-1.42732	2.5762e-21	-1.95771e-09	-1.42695
20554652	chr2:20554652:G:T	7.4174e-37	-1.95771e-09	-1.69037	1.99295e-21	-1.95771e-09	-1.68365
20554708	chr2:20554708:A:C	2.71612e-37	-2.69499	-1.53232e-09	7.54154e-22	-2.65542	-1.53232e-09
20554836	chr2:20554836:C:T	1.04887e-37	-2.59757	-1.04891	1.92235e-22	-2.69189	-1.33041
20554845	chr2:20554845:A:T	7.58305e-37	-1.95771e-09	-1.66828	1.84459e-21	-1.95771e-09	-1.76101
20554867	chr2:20554867:T:C	7.07677e-37	-1.95771e-09	-1.73738	1.97057e-21	-1.95771e-09	-1.69494
20554880	chr2:20554880:T:C	7.10033e-37	-1.95771e-09	-1.73405	2.08067e-21	-1.95771e-09	-1.64057
20555013	chr2:20555013:T:C	4.69746e-36	-1.95771e-09	0.15541	1.4786e-20	-1.95771e-09	0.320417
20555099	chr2:20555099:G:A	5.19171e-38	-2.67385	-1.67586	1.38375e-22	-2.69498	-1.65608
20555401	chr2:20555401:G:T	1.15181e-36	-1.95771e-09	-1.25028	2.86037e-21	-1.95771e-09	-1.32231
20555474	chr2:20555474:T:C	6.94197e-37	-1.95771e-09	-1.75661	1.86986e-21	-1.95771e-09	-1.7474
20555806	chr2:20555806:T:C	6.91289e-37	-1.95771e-09	-1.76081	1.84657e-21	-1.95771e-09	-1.75993
20556103	chr2:20556103:G:C	4.81577e-38	-2.67753	-1.74736	1.31313e-22	-2.67314	-1.7303
20556139	chr2:20556139:T:C	4.75434e-38	-2.70002	-1.7377	1.39554e-22	-2.59477	-1.74779
20556438	chr2:20556438:C:T	7.53586e-37	-1.95771e-09	-1.67452	2.253e-21	-1.95771e-09	-1.561
20556472	chr2:20556472:AT:A	4.82272e-38	-2.68197	-1.74147	1.27443e-22	-2.69331	-1.74003
20556475	chr2:20556475:A:C	4.8031e-38	-2.68436	-1.74316	1.27884e-22	-2.69169	-1.73821
20556742	chr2:20556742:T:C	7.23491e-37	-1.95771e-09	-1.71528	2.10615e-21	-1.95771e-09	-1.6284
20556745	chr2:20556745:T:C	2.19443e-36	-1.95771e-09	-0.605687	6.67246e-21	-1.95771e-09	-0.475275
20557047	chr2:20557047:TCAAA:T	4.67028e-38	-2.69456	-1.76101	1.29596e-22	-2.6628	-1.7538
20557297	chr2:20557297:T:A	7.27286e-37	-1.95771e-09	-1.71005	2.00133e-21	-1.95771e-09	-1.67945
20557309	chr2:20557309:A:G	2.71711e-37	-2.69463	-1.53232e-09	7.24194e-22	-2.69596	-1.53232e-09
20557421	chr2:20557421:T:C	7.1888e-37	-1.95771e-09	-1.72167	1.84506e-21	-1.95771e-09	-1.76075
20557526	chr2:20557526:T:C	7.42252e-37	-1.95771e-09	-1.68968	2.08273e-21	-1.95771e-09	-1.63959
20557800	chr2:20557800:C:A	6.92642e-37	-1.95771e-09	-1.75885	1.87864e-21	-1.95771e-09	-1.74271
20557873	chr2:20557873:G:T	6.98399e-37	-1.95771e-09	-1.75057	1.90979e-21	-1.95771e-09	-1.72627
20558134	chr2:20558134:C:T	6.34197e-38	-2.59959	-1.55	2.41246e-22	-2.19211	-1.60309
20558168	chr2:20558168:G:C	7.10681e-37	-1.95771e-09	-1.73314	1.96433e-21	-1.95771e-09	-1.69811
20558278	chr2:20558278:G:A	5.66503e-37	-1.95988	-1.53232e-09	1.80408e-21	-1.78321	-1.53232e-09
20558321	chr2:20558321:G:A	7.06336e-37	-1.95771e-09	-1.73927	1.94617e-21	-1.95771e-09	-1.7074
20558404	chr2:20558404:T:A	7.08051e-37	-1.95771e-09	-1.73685	1.95369e-21	-1.95771e-09	-1.70355
20558553	chr2:20558553:C:T	7.1546e-37	-1.95771e-09	-1.72644	1.91156e-21	-1.95771e-09	-1.72535
20558678	chr2:20558678:G:A	1.79314e-36	-1.95771e-09	-0.807642	4.04837e-21	-1.95771e-09	-0.97495
20559145	chr2:20559145:G:C	4.68722e-38	-2.7006	-1.75134	1.3406e-22	-2.65557	-1.72717
20559198	chr2:20559198:C:T	4.9701e-38	-2.63227	-1.76107	1.41e-22	-2.58793	-1.74433
20559277	chr2:20559277:G:A	5.23993e-38	-2.7006	-1.63988	1.28346e-22	-2.68239	-1.7439
20559283	chr2:20559283:C:T	4.69492e-38	-2.69137	-1.75893	1.27144e-22	-2.67629	-1.75941
20559290	chr2:20559290:T:C	8.71866e-37	-1.95771e-09	-1.52873	2.04052e-21	-1.95771e-09	-1.66006
20559309	chr2:20559309:C:T	7.27804e-38	-2.70052	-1.3114	1.74521e-22	-2.66883	-1.45015
20559358	chr2:20559358:G:A	7.20698e-37	-1.95771e-09	-1.71915	1.97902e-21	-1.95771e-09	-1.69066
20559766	chr2:20559766:G:A	6.91101e-37	-1.95771e-09	-1.76108	1.85005e-21	-1.95771e-09	-1.75805
20559877	chr2:20559877:C:T	5.45624e-38	-2.57121	-1.72881	1.28047e-22	-2.69541	-1.73321
20559891	chr2:20559891:T:G	8.7869e-37	-1.95771e-09	-1.52093	2.11796e-21	-1.95771e-09	-1.62281
20559972	chr2:20559972:T:C	7.11468e-37	-1.95771e-09	-1.73204	1.89968e-21	-1.95771e-09	-1.73158
20560029	chr2:20560029:A:C	4.98347e-38	-2.69695	-1.69371	1.34569e-22	-2.61804	-1.7609
20560075	chr2:20560075:A:G	7.09822e-37	-1.95771e-09	-1.73435	1.89505e-21	-1.95771e-09	-1.73402
20560363	chr2:20560363:G:A	6.9149e-37	-1.95771e-09	-1.76052	1.84802e-21	-1.95771e-09	-1.75915
20560391	chr2:20560391:A:G	7.40812e-37	-1.95771e-09	-1.69162	1.8599e-21	-1.95771e-09	-1.75274
20560558	chr2:20560558:A:G	9.24963e-37	-1.95771e-09	-1.46961	2.61973e-21	-1.95771e-09	-1.41019
20560605	chr2:20560605:A:G	1.60142e-37	-1.46255	-1.76076	5.11347e-22	-1.36016	-1.68381
20560628	chr2:20560628:G:A	6.90993e-37	-1.95771e-09	-1.76124	1.85114e-21	-1.95771e-09	-1.75746
20560829	chr2:20560829:A:G	8.49638e-37	-1.95771e-09	-1.55456	2.0081e-21	-1.95771e-09	-1.67607
20560908	chr2:20560908:T:C	7.34144e-37	-1.95771e-09	-1.70066	1.99127e-21	-1.95771e-09	-1.68449
20560937	chr2:20560937:C:T	7.04778e-37	-1.95771e-09	-1.74148	1.92352e-21	-1.95771e-09	-1.71911
20561470	chr2:20561470:A:G	7.05415e-37	-1.95771e-09	-1.74058	1.92599e-21	-1.95771e-09	-1.71782
20561528	chr2:20561528:A:G	7.80316e-37	-1.95771e-09	-1.63967	2.08245e-21	-1.95771e-09	-1.63972
20561993	chr2:20561993:A:G	1.81561e-36	-1.95771e-09	-0.79519	3.85687e-21	-1.95771e-09	-1.02341
20563152	chr2:20563152:T:C	4.83416e-38	-2.66103	-1.76004	1.50497e-22	-2.54533	-1.72175
20563166	chr2:20563166:T:C	5.40997e-38	-2.57643	-1.73211	1.27554e-22	-2.69587	-1.73662
20563488	chr2:20563488:C:T	4.04107e-37	-2.29769	-1.53232e-09	1.3931e-21	-2.04173	-1.53232e-09
20563502	chr2:20563502:T:C	6.96542e-37	-1.95771e-09	-1.75324	1.90313e-21	-1.95771e-09	-1.72977
20563554	chr2:20563554:T:C	7.13904e-37	-1.95771e-09	-1.72862	1.95587e-21	-1.95771e-09	-1.70243
20563810	chr2:20563810:A:G	6.41112e-38	-2.55414	-1.58461	2.57617e-22	-2.10788	-1.62166
20563926	chr2:20563926:G:A	8.71889e-37	-1.95771e-09	-1.5287	2.18585e-21	-1.95771e-09	-1.59126
20564249	chr2:20564249:G:A	5.06931e-38	-2.61923	-1.75435	1.53407e-22	-2.53345	-1.71447
20564271	chr2:20564271:T:C	6.97086e-37	-1.95771e-09	-1.75246	1.84356e-21	-1.95771e-09	-1.76156
20564281	chr2:20564281:C:A	7.11754e-37	-1.95771e-09	-1.73163	1.95016e-21	-1.95771e-09	-1.70535
20564549	chr2:20564549:T:C	4.64397e-38	-2.7002	-1.76101	1.52667e-22	-2.49819	-1.75457
20564730	chr2:20564730:C:T	5.06856e-38	-2.69591	-1.67782	1.3464e-22	-2.61743	-1.76098
20564779	chr2:20564779:C:T	7.29468e-37	-1.95771e-09	-1.70705	1.88814e-21	-1.95771e-09	-1.73767
20564934	chr2:20564934:G:A	7.18279e-37	-1.95771e-09	-1.72251	1.86332e-21	-1.95771e-09	-1.7509
20564993	chr2:20564993:T:C	5.35694e-38	-2.56535	-1.75303	1.59272e-22	-2.45809	-1.75231
20565296	chr2:20565296:G:A	7.03744e-37	-1.95771e-09	-1.74295	1.93022e-21	-1.95771e-09	-1.71563
20565433	chr2:20565433:C:T	6.8129e-38	-2.37644	-1.70152	3.32141e-22	-1.78687	-1.68859
20565441	chr2:20565441:C:T	5.74815e-38	-2.61864	-1.62926	1.39079e-22	-2.70053	-1.64545
20565569	chr2:20565569:G:A	6.09668e-38	-2.58401	-1.60503	1.52488e-22	-2.54989	-1.70405
20565599	chr2:20565599:C:T	2.8298e-36	-1.95771e-09	-0.351403	5.64766e-21	-1.95771e-09	-0.642024
20565967	chr2:20565967:C:T	6.71318e-38	-2.33209	-1.76062	1.55388e-22	-2.50282	-1.73227
20566125	chr2:20566125:T:G	2.87133e-37	-2.63942	-1.53232e-09	1.01434e-21	-2.35903	-1.53232e-09
20566252	chr2:20566252:T:A	8.65957e-37	-1.95771e-09	-1.53553	1.99591e-21	-1.95771e-09	-1.68216
20566371	chr2:20566371:G:A	2.95651e-36	-1.95771e-09	-0.3076	6.12437e-21	-1.95771e-09	-0.560988
20566560	chr2:20566560:T:C	7.09392e-37	-1.95771e-09	-1.73496	1.93371e-21	-1.95771e-09	-1.71383
20566596	chr2:20566596:A:G	7.24585e-37	-1.95771e-09	-1.71377	1.9519e-21	-1.95771e-09	-1.70446
20566632	chr2:20566632:G:A	5.15378e-38	-2.66606	-1.69099	1.29662e-22	-2.66136	-1.75473
20567004	chr2:20567004:C:T	8.2718e-37	-1.95771e-09	-1.58134	2.15268e-21	-1.95771e-09	-1.60655
20567034	chr2:20567034:G:A	7.275e-37	-1.95771e-09	-1.70975	2.00647e-21	-1.95771e-09	-1.67688
20567173	chr2:20567173:A:G	6.37656e-37	-1.84157	-1.53232e-09	1.56602e-21	-1.92472	-1.53232e-09
20567338	chr2:20567338:C:A	7.01794e-37	-1.95771e-09	-1.74573	1.90214e-21	-1.95771e-09	-1.73028
20567444	chr2:20567444:A:G	8.09113e-38	-2.14857	-1.75744	1.75491e-22	-2.36001	-1.75342
20567452	chr2:20567452:C:T	7.3348e-37	-1.95771e-09	-1.70157	1.85015e-21	-1.95771e-09	-1.758
20567745	chr2:20567745:A:T	7.31526e-37	-1.95771e-09	-1.70423	1.85146e-21	-1.95771e-09	-1.75729
20567999	chr2:20567999:A:G	1.64498e-37	-1.96555	-1.23092	7.14302e-22	-1.51967	-1.19005
20568220	chr2:20568220:G:A	7.59509e-37	-1.95771e-09	-1.66669	2.10251e-21	-1.95771e-09	-1.63013
20568467	chr2:20568467:G:A	5.04908e-38	-2.66034	-1.71723	1.71367e-22	-2.40256	-1.73465
20568487	chr2:20568487:T:C	7.80815e-38	-2.60205	-1.33956	1.78301e-22	-2.63878	-1.45876
20568623	chr2:20568623:C:G	1.43271e-36	-1.95771e-09	-1.03204	4.52921e-21	-1.95771e-09	-0.862716
20568654	chr2:20568654:C:T	7.97822e-38	-2.60955	-1.31051	1.82002e-22	-2.64412	-1.43288
20568923	chr2:20568923:G:A	5.12321e-38	-2.66335	-1.69964	1.65983e-22	-2.46437	-1.70477
20569037	chr2:20569037:C:T	7.5524e-37	-1.95771e-09	-1.67233	2.20185e-21	-1.95771e-09	-1.58396
20569450	chr2:20569450:G:T	1.87584e-37	-1.97353	-1.0916	7.08678e-22	-1.99204	-0.725573
20569486	chr2:20569486:GA:G	1.28692e-36	-1.95771e-09	-1.13936	3.28801e-21	-1.95771e-09	-1.18298
20569562	chr2:20569562:A:G	3.5174e-36	-1.95771e-09	-0.133887	7.47657e-21	-1.95771e-09	-0.36149
20569858	chr2:20569858:G:A	2.84748e-37	-2.64776	-1.53232e-09	9.10677e-22	-2.46683	-1.53232e-09
20569982	chr2:20569982:C:T	8.19907e-38	-2.61734	-1.27542	1.8621e-22	-2.65071	-1.40343
20570092	chr2:20570092:G:A	8.32811e-37	-1.95771e-09	-1.57456	2.07098e-21	-1.95771e-09	-1.64524
20570168	chr2:20570168:C:T	8.31297e-38	-2.5887	-1.29026	1.8869e-22	-2.62322	-1.41769
20570287	chr2:20570287:A:G	7.07604e-37	-1.95771e-09	-1.73748	1.85221e-21	-1.95771e-09	-1.75688
20570341	chr2:20570341:A:T	5.07593e-38	-2.6746	-1.69767	1.63412e-22	-2.48777	-1.69697
20570598	chr2:20570598:C:T	8.26178e-37	-1.58256	-1.53232e-09	3.39162e-21	-1.15196	-1.53232e-09
20570906	chr2:20570906:G:A	7.42225e-37	-1.95771e-09	-1.68971	2.14018e-21	-1.95771e-09	-1.61238
20570999	chr2:20570999:C:T	8.6169e-38	-2.59293	-1.25012	1.94744e-22	-2.6266	-1.38273
20571013	chr2:20571013:G:A	1.72763e-37	-1.95014	-1.1973	6.34043e-22	-1.95197	-0.876935
20571407	chr2:20571407:T:C	7.68814e-38	-2.58609	-1.37101	1.76507e-22	-2.62058	-1.48708
20571644	chr2:20571644:C:T	6.94024e-37	-1.95771e-09	-1.75686	1.8446e-21	-1.95771e-09	-1.761
20571755	chr2:20571755:G:A	1.3166e-36	-1.11656	-1.53232e-09	2.44209e-21	-1.48041	-1.53232e-09
20572014	chr2:20572014:G:T	1.06778e-37	-2.54543	-1.08318	2.96845e-22	-2.40322	-1.18458
20572017	chr2:20572017:G:A	1.80666e-37	-1.94908	-1.15364	6.92338e-22	-1.95656	-0.78439
20572344	chr2:20572344:T:C	5.79695e-38	-2.4847	-1.75475	1.95783e-22	-2.27785	-1.72616
20572531	chr2:20572531:T:G	3.18961e-37	-2.5343	-1.53232e-09	7.99254e-22	-2.59734	-1.53232e-09
20572726	chr2:20572726:T:G	5.85028e-38	-2.62793	-1.60236	2.03898e-22	-2.36642	-1.59698
20572742	chr2:20572742:C:T	1.95042e-36	-1.95771e-09	-0.723565	4.42783e-21	-1.95771e-09	-0.885356
20572807	chr2:20572807:G:A	1.27389e-36	-1.95771e-09	-1.14953	4.92844e-21	-1.95771e-09	-0.778242
20572888	chr2:20572888:T:C	5.79515e-37	-1.93717	-1.53232e-09	1.09807e-21	-2.27971	-1.53232e-09
20573019	chr2:20573019:C:T	7.39284e-37	-1.95771e-09	-1.69368	1.94051e-21	-1.95771e-09	-1.71031
20573247	chr2:20573247:C:A	6.8108e-38	-2.33336	-1.74491	1.50537e-22	-2.5124	-1.75441
20573261	chr2:20573261:C:T	6.97223e-37	-1.95771e-09	-1.75226	1.886e-21	-1.95771e-09	-1.73881
20573444	chr2:20573444:A:AC	6.92362e-37	-1.95771e-09	-1.75926	1.84487e-21	-1.95771e-09	-1.76086
20573450	chr2:20573450:C:A	2.06118e-37	-1.8293	-1.14162	7.75895e-22	-1.81978	-0.807224
20573459	chr2:20573459:A:G	5.70577e-38	-2.54006	-1.71524	1.74781e-22	-2.63208	-1.48541
20573479	chr2:20573479:A:C	7.73844e-38	-2.46119	-1.48939	1.77887e-22	-2.51653	-1.58334
20573787	chr2:20573787:C:T	1.66292e-36	-1.95771e-09	-0.883036	3.44363e-21	-1.95771e-09	-1.13674
20573791	chr2:20573791:G:A	1.11204e-37	-2.52041	-1.06759	3.09026e-22	-2.37981	-1.16778
20573838	chr2:20573838:T:C	1.13931e-36	-1.95771e-09	-1.26119	3.27336e-21	-1.95771e-09	-1.18745
20573942	chr2:20573942:A:G	6.98392e-37	-1.95771e-09	-1.75059	1.85845e-21	-1.95771e-09	-1.75352
20574387	chr2:20574387:A:C	5.1143e-38	-2.6779	-1.68684	1.3545e-22	-2.65772	-1.71469
20574481	chr2:20574481:G:A	2.02045e-37	-1.81656	-1.17431	7.52946e-22	-1.8065	-0.850525
20574528	chr2:20574528:C:G	6.94024e-37	-1.95771e-09	-1.75686	1.8446e-21	-1.95771e-09	-1.761
20574567	chr2:20574567:G:C	8.33127e-38	-2.15945	-1.71731	3.26707e-22	-1.76674	-1.72522
20574593	chr2:20574593:A:G	1.45799e-36	-1.95771e-09	-1.01455	4.43473e-21	-1.95771e-09	-0.883799
20574880	chr2:20574880:A:G	7.75683e-37	-1.95771e-09	-1.64562	2.03195e-21	-1.95771e-09	-1.66427
20575079	chr2:20575079:C:T	7.47718e-37	-1.95771e-09	-1.68234	2.32046e-21	-1.95771e-09	-1.5315
20575376	chr2:20575376:C:T	7.60702e-37	-1.95771e-09	-1.66512	2.01263e-21	-1.95771e-09	-1.67382
20575826	chr2:20575826:A:C	3.48726e-37	-2.44508	-1.53232e-09	1.0791e-21	-2.29713	-1.53232e-09
20575854	chr2:20575854:C:T	5.81105e-38	-2.49452	-1.7425	1.54697e-22	-2.52656	-1.71299
20575925	chr2:20575925:C:A	6.38078e-37	-1.8409	-1.53232e-09	1.22489e-21	-2.17042	-1.53232e-09
20575940	chr2:20575940:A:G	7.86948e-37	-1.95771e-09	-1.6312	1.98325e-21	-1.95771e-09	-1.68853
20576051	chr2:20576051:T:C	1.17652e-36	-1.95771e-09	-1.22905	2.5244e-21	-1.95771e-09	-1.44726
20576057	chr2:20576057:C:A	1.01501e-35	-2.35845	3.28432	1.7915e-20	-1.96938	2.48176
20576180	chr2:20576180:C:T	7.62082e-37	-1.95771e-09	-1.66331	2.11914e-21	-1.95771e-09	-1.62225
20576460	chr2:20576460:G:A	7.16446e-37	-1.95771e-09	-1.72506	1.89054e-21	-1.95771e-09	-1.7364
20577011	chr2:20577011:A:C	8.18019e-38	-2.68097	-1.21409	1.52965e-22	-2.67834	-1.57247
20577125	chr2:20577125:A:T	2.72172e-37	-2.46137	-0.231558	7.12175e-22	-2.29525	-0.417448
20577389	chr2:20577389:A:C	5.43404e-38	-2.6699	-1.6342	1.26275e-22	-2.69622	-1.74634
20577813	chr2:20577813:C:T	9.02802e-38	-2.04563	-1.75082	3.67563e-22	-1.61962	-1.7545
20577944	chr2:20577944:A:G	6.94807e-37	-1.95771e-09	-1.75573	1.84414e-21	-1.95771e-09	-1.76125
20577996	chr2:20577996:A:G	4.73456e-38	-2.69438	-1.74752	1.29391e-22	-2.69052	-1.72766
20578049	chr2:20578049:C:G	6.03683e-38	-2.60421	-1.59469	1.66108e-22	-2.69843	-1.46995
20578072	chr2:20578072:A:G	7.42482e-37	-1.95771e-09	-1.68937	2.23221e-21	-1.95771e-09	-1.57027
20578681	chr2:20578681:A:G	6.38891e-38	-2.49326	-1.64896	1.33721e-22	-2.66131	-1.72395
20578699	chr2:20578699:G:A	5.91516e-38	-2.4577	-1.76156	1.7742e-22	-2.46486	-1.63764
20579047	chr2:20579047:C:T	2.73132e-37	-2.45358	-0.235832	7.15814e-22	-2.2856	-0.422001
20579229	chr2:20579229:C:T	7.01891e-37	-1.95771e-09	-1.74559	1.8726e-21	-1.95771e-09	-1.74593
20579346	chr2:20579346:G:C	2.34886e-37	-2.44266	-0.397604	6.2303e-22	-2.27122	-0.575209
20579438	chr2:20579438:C:G	1.41945e-36	-1.95771e-09	-1.04134	3.5218e-21	-1.95771e-09	-1.11429
20579622	chr2:20579622:C:G	5.48848e-38	-2.5326	-1.76153	1.63276e-22	-2.54096	-1.64461
20579631	chr2:20579631:A:T	1.09798e-36	-1.95771e-09	-1.29813	2.88646e-21	-1.95771e-09	-1.31323
20579870	chr2:20579870:C:T	2.48867e-36	-2.3985	1.91864	4.7509e-21	-2.1286	1.31367
20579954	chr2:20579954:C:T	9.75699e-38	-1.98517	-1.73363	3.86683e-22	-1.58316	-1.74026
20580112	chr2:20580112:T:C	7.0311e-37	-1.95771e-09	-1.74385	2.01389e-21	-1.95771e-09	-1.67319
20580259	chr2:20580259:C:T	1.02407e-36	-1.36782	-1.53232e-09	2.10216e-21	-1.6303	-1.53232e-09
20580263	chr2:20580263:A:G	1.76144e-37	-2.16147	-0.966597	6.73563e-22	-1.86651	-0.901932
20580347	chr2:20580347:C:T	1.68057e-36	-1.95771e-09	-0.87248	5.18111e-21	-1.95771e-09	-0.728244
20580699	chr2:20580699:G:C	7.02273e-37	-1.95771e-09	-1.74504	2.00795e-21	-1.95771e-09	-1.67615
20580738	chr2:20580738:A:G	1.39951e-36	-1.95771e-09	-1.05549	3.47109e-21	-1.95771e-09	-1.1288
20580911	chr2:20580911:G:A	6.90882e-37	-1.95771e-09	-1.7614	1.84657e-21	-1.95771e-09	-1.75994
20580927	chr2:20580927:G:A	7.08242e-37	-1.95771e-09	-1.73658	1.88936e-21	-1.95771e-09	-1.73703
20580965	chr2:20580965:C:A	7.07773e-37	-1.95771e-09	-1.73724	1.85621e-21	-1.95771e-09	-1.75473
20581039	chr2:20581039:A:G	3.58506e-37	-2.41742	-1.53232e-09	1.13373e-21	-2.24775	-1.53232e-09
20581235	chr2:20581235:C:T	8.87814e-37	-1.95771e-09	-1.5106	2.54119e-21	-1.95771e-09	-1.44063
20581262	chr2:20581262:G:A	7.2012e-37	-1.95771e-09	-1.71995	1.8989e-21	-1.95771e-09	-1.73199
20581275	chr2:20581275:A:G	8.26892e-38	-2.1473	-1.73698	3.26133e-22	-1.75035	-1.74336
20581494	chr2:20581494:C:T	4.71985e-38	-2.68983	-1.75517	1.30991e-22	-2.65114	-1.75475
20581640	chr2:20581640:G:A	9.8517e-38	-2.15753	-1.55161	3.81103e-22	-1.76163	-1.57632
20581715	chr2:20581715:C:G	8.46502e-37	-1.95771e-09	-1.55825	2.1954e-21	-1.95771e-09	-1.5869
20581723	chr2:20581723:G:A	2.17475e-37	-2.27128	-0.646006	8.43135e-22	-1.95625	-0.587637
20581777	chr2:20581777:T:C	4.83498e-38	-2.68749	-1.73341	1.4666e-22	-2.6307	-1.6622
20581994	chr2:20581994:T:C	2.2935e-37	-2.44312	-0.420991	5.99516e-22	-2.27842	-0.606472
20582046	chr2:20582046:AG:A	7.27278e-37	-1.95771e-09	-1.71006	1.88619e-21	-1.95771e-09	-1.73871
20582062	chr2:20582062:G:T	7.00881e-37	-1.95771e-09	-1.74703	1.99528e-21	-1.95771e-09	-1.68248
20582225	chr2:20582225:G:A	1.39311e-36	-1.95771e-09	-1.06007	3.44955e-21	-1.95771e-09	-1.13502
20582332	chr2:20582332:A:G	7.00618e-37	-1.95771e-09	-1.7474	1.99315e-21	-1.95771e-09	-1.68355
20582455	chr2:20582455:G:T	8.16033e-37	-1.95771e-09	-1.59491	2.11963e-21	-1.95771e-09	-1.62203
20582519	chr2:20582519:T:C	7.12586e-37	-1.95771e-09	-1.73047	2.06071e-21	-1.95771e-09	-1.65021
20582787	chr2:20582787:C:T	8.47042e-37	-1.95771e-09	-1.55762	2.198e-21	-1.95771e-09	-1.58572
20583068	chr2:20583068:C:T	6.90926e-37	-1.95771e-09	-1.76133	1.84391e-21	-1.95771e-09	-1.76138
20583155	chr2:20583155:C:T	1.32929e-37	-2.46925	-0.940303	5.37582e-22	-2.30215	-0.691785
20583212	chr2:20583212:C:T	8.0112e-37	-1.95771e-09	-1.61336	2.46166e-21	-1.95771e-09	-1.47243
20583358	chr2:20583358:GTTGGTT:G	7.32973e-37	-1.95771e-09	-1.70226	2.19956e-21	-1.95771e-09	-1.58501
20583365	chr2:20583365:CTCACTATGGGGGCAGCTTACTGGGTTATCAGGAAGGCTGGAGAGCCAGGCAGGAACCAGGGAGGGGCGCAGT:C	8.22878e-37	-1.95771e-09	-1.58656	2.63682e-21	-1.95771e-09	-1.40369
20583477	chr2:20583477:C:T	7.42373e-37	-1.95771e-09	-1.68951	2.21696e-21	-1.95771e-09	-1.57713
20583522	chr2:20583522:A:G	6.98347e-37	-1.95771e-09	-1.75065	1.85901e-21	-1.95771e-09	-1.75322
20583760	chr2:20583760:A:C	1.06103e-36	-1.95771e-09	-1.33237	3.63741e-21	-1.95771e-09	-1.08199
20583761	chr2:20583761:G:A	1.05665e-36	-1.95771e-09	-1.33651	3.61849e-21	-1.95771e-09	-1.08721
20583904	chr2:20583904:A:C	8.36182e-37	-1.95771e-09	-1.57052	2.60873e-21	-1.95771e-09	-1.4144
20583945	chr2:20583945:C:T	1.17794e-36	-1.95771e-09	-1.22784	2.41341e-21	-1.95771e-09	-1.49222
20583951	chr2:20583951:C:T	8.38599e-37	-1.95771e-09	-1.56763	2.61839e-21	-1.95771e-09	-1.4107
20584228	chr2:20584228:G:A	8.05449e-37	-1.95771e-09	-1.60797	2.48274e-21	-1.95771e-09	-1.4639
20584275	chr2:20584275:A:G	8.00956e-37	-1.95771e-09	-1.61356	2.46498e-21	-1.95771e-09	-1.47108
20584363	chr2:20584363:G:A	1.01405e-37	-2.01265	-1.66759	4.31263e-22	-1.55967	-1.65463
20584497	chr2:20584497:C:T	1.01715e-37	-1.92771	-1.74949	1.62095e-22	-2.44683	-1.74601
20584618	chr2:20584618:A:G	8.78444e-38	-2.22312	-1.60068	2.48032e-22	-2.26742	-1.50004
20584639	chr2:20584639:T:C	8.68613e-38	-2.20915	-1.62591	2.43184e-22	-2.254	-1.5332
20584800	chr2:20584800:T:C	9.30585e-38	-2.15577	-1.61037	2.61377e-22	-2.20223	-1.51283
20585113	chr2:20585113:C:T	4.93601e-38	-2.6937	-1.70652	1.244e-22	-2.7006	-1.75692
20585125	chr2:20585125:G:A	8.53584e-37	-1.95771e-09	-1.54992	2.73405e-21	-1.95771e-09	-1.36748
20585139	chr2:20585139:C:T	8.79579e-38	-2.17107	-1.65144	2.43385e-22	-2.21804	-1.56833
20585257	chr2:20585257:A:G	7.35935e-37	-1.95771e-09	-1.69822	1.95693e-21	-1.95771e-09	-1.70188
20585282	chr2:20585282:G:T	8.5038e-38	-2.23877	-1.6175	2.38595e-22	-2.28355	-1.5227
20585285	chr2:20585285:T:TGA	2.08563e-36	-1.95771e-09	-0.656541	4.22438e-21	-1.95771e-09	-0.932391
20585315	chr2:20585315:C:G	6.97151e-37	-1.95771e-09	-1.75236	1.851e-21	-1.95771e-09	-1.75754
20585433	chr2:20585433:C:T	1.13917e-36	-1.95771e-09	-1.26131	2.35775e-21	-1.95771e-09	-1.51556
20585645	chr2:20585645:T:C	7.00218e-37	-1.95771e-09	-1.74797	1.84551e-21	-1.95771e-09	-1.76051
20585672	chr2:20585672:A:G	8.67183e-38	-2.20417	-1.63253	2.42186e-22	-2.24979	-1.54152
20585675	chr2:20585675:T:C	1.55945e-36	-1.95771e-09	-0.947278	3.25954e-21	-1.95771e-09	-1.19168
20585722	chr2:20585722:T:C	8.8516e-38	-2.1867	-1.62949	2.46968e-22	-2.23405	-1.53771
20585824	chr2:20585824:A:G	1.75536e-36	-1.95771e-09	-0.828934	3.38808e-21	-1.95771e-09	-1.153
20585893	chr2:20585893:C:T	8.78209e-38	-2.1952	-1.62887	2.45076e-22	-2.24238	-1.53707
20586015	chr2:20586015:GC:G	3.23994e-36	-1.95771e-09	-0.216056	6.38974e-21	-1.95771e-09	-0.51857
20586019	chr2:20586019:AC:A	5.76956e-38	-2.65454	-1.58964	1.45744e-22	-2.69804	-1.60113
20586038	chr2:20586038:A:C	9.28415e-38	-2.14513	-1.62334	2.58632e-22	-2.1951	-1.53051
20586055	chr2:20586055:G:A	3.20577e-36	-1.95771e-09	-0.226659	6.33481e-21	-1.95771e-09	-0.527204
20586065	chr2:20586065:T:C	8.68867e-38	-2.21238	-1.62238	2.42985e-22	-2.25937	-1.52865
20586092	chr2:20586092:A:G	8.83542e-38	-2.21192	-1.6061	2.48482e-22	-2.25793	-1.50772
20586116	chr2:20586116:C:T	8.65909e-38	-2.22865	-1.60952	2.43459e-22	-2.27398	-1.5121
20586196	chr2:20586196:A:G	3.35489e-37	-2.48378	-1.53232e-09	8.34465e-22	-2.55423	-1.53232e-09
20586309	chr2:20586309:A:G	8.62892e-38	-2.21279	-1.62887	2.40793e-22	-2.26001	-1.53707
20586312	chr2:20586312:C:G	1.07177e-37	-2.10633	-1.51856	4.21633e-22	-1.74837	-1.48851
20586373	chr2:20586373:A:G	8.29706e-38	-2.23432	-1.64656	2.30705e-22	-2.27991	-1.55997
20586498	chr2:20586498:T:C	8.92778e-38	-2.17757	-1.63004	2.49198e-22	-2.22417	-1.5386
20587206	chr2:20587206:G:A	8.59461e-37	-1.95771e-09	-1.54306	2.43821e-21	-1.95771e-09	-1.482
20587233	chr2:20587233:G:A	8.35741e-38	-2.17486	-1.69877	2.29722e-22	-2.21914	-1.62501
20587254	chr2:20587254:G:T	7.16278e-37	-1.95771e-09	-1.7253	1.91075e-21	-1.95771e-09	-1.72577
20587255	chr2:20587255:C:G	7.16218e-37	-1.95771e-09	-1.72538	1.91054e-21	-1.95771e-09	-1.72588
20587678	chr2:20587678:A:G	1.21603e-36	-1.95771e-09	-1.19602	2.45814e-21	-1.95771e-09	-1.47386
20587727	chr2:20587727:CAGAGCG:C	7.04591e-37	-1.95771e-09	-1.74175	1.88795e-21	-1.95771e-09	-1.73777
20588293	chr2:20588293:T:A	1.32404e-37	-1.70517	-1.70833	2.02486e-22	-2.25658	-1.71377
20588512	chr2:20588512:G:A	4.60692e-37	-0.630996	-1.53564	8.94293e-22	-1.11975	-1.36523
20588524	chr2:20588524:T:C	1.06397e-37	-2.16486	-1.46733	1.85062e-22	-2.3267	-1.73363
20588539	chr2:20588539:C:T	1.61195e-36	-1.95771e-09	-0.914167	3.36026e-21	-1.95771e-09	-1.16125
20588611	chr2:20588611:A:G	1.4002e-36	-1.95771e-09	-1.055	2.71924e-21	-1.95771e-09	-1.37291
20588902	chr2:20588902:TC:T	7.48862e-37	-1.95771e-09	-1.68081	1.92972e-21	-1.95771e-09	-1.71589
20589146	chr2:20589146:A:T	7.39867e-37	-1.95771e-09	-1.6929	1.97023e-21	-1.95771e-09	-1.69511
20589341	chr2:20589341:G:A	8.01263e-37	-1.95771e-09	-1.61318	2.15123e-21	-1.95771e-09	-1.60723
20589483	chr2:20589483:C:T	8.91344e-38	-2.13436	-1.67486	3.66957e-22	-1.71515	-1.66062
20589777	chr2:20589777:G:T	1.07752e-36	-1.95771e-09	-1.31695	2.98416e-21	-1.95771e-09	-1.27995
20590198	chr2:20590198:C:T	1.54808e-37	-1.57356	-1.68362	2.68164e-22	-1.99873	-1.69069
20590229	chr2:20590229:C:T	1.31048e-37	-1.84513	-1.57868	5.58563e-22	-1.39096	-1.5647
20590246	chr2:20590246:C:T	1.19558e-37	-1.7818	-1.73376	1.86899e-22	-2.31192	-1.73853
20590281	chr2:20590281:G:A	8.02e-37	-1.95771e-09	-1.61226	2.15589e-21	-1.95771e-09	-1.60506
20590593	chr2:20590593:C:T	1.08365e-37	-2.19335	-1.42052	1.80878e-22	-2.3826	-1.70059
20590622	chr2:20590622:A:T	6.94419e-37	-1.95771e-09	-1.75629	1.8763e-21	-1.95771e-09	-1.74396
20590752	chr2:20590752:T:C	6.98314e-38	-2.31604	-1.73725	1.5086e-22	-2.58187	-1.68279
20591093	chr2:20591093:C:T	6.28984e-38	-2.6187	-1.53915	2.54163e-22	-2.3082	-1.43484
20591159	chr2:20591159:G:A	7.19332e-37	-1.95771e-09	-1.72104	2.0132e-21	-1.95771e-09	-1.67354
20591971	chr2:20591971:C:T	1.62244e-36	-0.907681	-1.53232e-09	2.8213e-21	-1.33607	-1.53232e-09
20592648	chr2:20592648:T:C	7.37185e-38	-2.42998	-1.56913	1.45553e-22	-2.5478	-1.75267
20592744	chr2:20592744:C:T	8.48756e-38	-2.32063	-1.53755	1.88004e-22	-2.55959	-1.48497
20592895	chr2:20592895:C:T	7.6265e-38	-2.40632	-1.55883	1.47471e-22	-2.53766	-1.74973
20592913	chr2:20592913:G:T	1.0784e-36	-1.95771e-09	-1.31614	2.95046e-21	-1.95771e-09	-1.2913
20593150	chr2:20593150:C:T	7.0268e-38	-2.31303	-1.73402	2.67522e-22	-1.9393	-1.75251
20593498	chr2:20593498:G:A	7.17164e-38	-2.31536	-1.71128	2.58112e-22	-2.06437	-1.66325
20593607	chr2:20593607:C:T	7.37504e-38	-2.24565	-1.75303	1.8973e-22	-2.3183	-1.71712
20593630	chr2:20593630:C:A	2.16533e-36	-1.95771e-09	-0.619038	4.0114e-21	-1.95771e-09	-0.984124
20593864	chr2:20593864:G:A	2.80274e-36	-1.95771e-09	-0.361012	6.27969e-21	-1.95771e-09	-0.535943
20594038	chr2:20594038:T:C	2.73562e-37	-2.68784	-1.53232e-09	7.76715e-22	-2.62595	-1.53232e-09
20594083	chr2:20594083:A:C	1.18022e-36	-1.95771e-09	-1.22591	3.11934e-21	-1.95771e-09	-1.23564
20594089	chr2:20594089:G:A	2.63135e-37	-2.50775	-0.218947	7.62517e-22	-2.25996	-0.384439
20594148	chr2:20594148:T:A	1.1747e-36	-1.95771e-09	-1.2306	3.10479e-21	-1.95771e-09	-1.24032
20594207	chr2:20594207:A:G	2.10304e-36	-1.95771e-09	-0.648227	6.5893e-21	-1.95771e-09	-0.487817
20594254	chr2:20594254:G:A	9.3796e-37	-1.95771e-09	-1.45566	2.25564e-21	-1.95771e-09	-1.55983
20594471	chr2:20594471:T:C	1.63935e-36	-1.95771e-09	-0.89731	3.31217e-21	-1.95771e-09	-1.17566
20594472	chr2:20594472:G:A	3.11265e-36	-1.95771e-09	-0.256135	6.96783e-21	-1.95771e-09	-0.431961
20594785	chr2:20594785:C:T	1.72706e-36	-1.95771e-09	-0.845193	3.79558e-21	-1.95771e-09	-1.03943
20594975	chr2:20594975:G:A	1.73622e-36	-1.95771e-09	-0.8399	3.81303e-21	-1.95771e-09	-1.03484
20595224	chr2:20595224:C:T	1.47564e-36	-1.95771e-09	-1.00252	3.09663e-21	-1.95771e-09	-1.24295
20595312	chr2:20595312:G:A	1.72706e-36	-1.95771e-09	-0.845193	3.79558e-21	-1.95771e-09	-1.03943
20595685	chr2:20595685:C:T	7.3476e-37	-1.95771e-09	-1.69982	1.92085e-21	-1.95771e-09	-1.7205
20595778	chr2:20595778:G:A	6.96737e-37	-1.95771e-09	-1.75296	1.85026e-21	-1.95771e-09	-1.75794
20595856	chr2:20595856:T:A	1.73224e-36	-1.95771e-09	-0.842193	5.84244e-21	-1.95771e-09	-0.608116
20596185	chr2:20596185:C:G	8.97859e-38	-2.37952	-1.42242	1.57768e-22	-2.52602	-1.69387
20596197	chr2:20596197:C:T	7.67312e-36	-1.95771e-09	0.646113	1.33123e-20	-1.95771e-09	0.215422
20596215	chr2:20596215:T:G	1.78858e-36	-1.95771e-09	-0.810189	3.60379e-21	-1.95771e-09	-1.09128
20597328	chr2:20597328:T:C	1.0656e-37	-2.36204	-1.26862	1.73749e-22	-2.51769	-1.60572
20597394	chr2:20597394:C:T	1.04946e-36	-1.95771e-09	-1.34333	2.8704e-21	-1.95771e-09	-1.31881
20597417	chr2:20597417:G:A	9.61455e-38	-2.6917	-1.04181	2.87726e-22	-2.68128	-0.937733
20598053	chr2:20598053:T:C	1.42521e-37	-2.37858	-0.961298	4.05024e-22	-2.18432	-1.09276
20598263	chr2:20598263:C:T	2.70517e-37	-2.69903	-1.53232e-09	7.70098e-22	-2.6345	-1.53232e-09
20598852	chr2:20598852:C:T	6.94142e-37	-1.95771e-09	-1.75669	1.84593e-21	-1.95771e-09	-1.76028
20598859	chr2:20598859:G:A	6.93867e-37	-1.95771e-09	-1.75709	1.84575e-21	-1.95771e-09	-1.76038
20599510	chr2:20599510:G:A	8.43596e-38	-2.27502	-1.58926	1.49326e-22	-2.54815	-1.72673
20599619	chr2:20599619:C:T	7.24473e-37	-1.95771e-09	-1.71392	1.9048e-21	-1.95771e-09	-1.72889
20600077	chr2:20600077:A:G	7.68022e-38	-2.28771	-1.67042	1.4371e-22	-2.62953	-1.6837
20600114	chr2:20600114:G:A	1.87018e-36	-1.95771e-09	-0.765575	4.05382e-21	-1.95771e-09	-0.973605
20600270	chr2:20600270:A:T	9.72274e-37	-1.95771e-09	-1.41973	2.6877e-21	-1.95771e-09	-1.38458
20600466	chr2:20600466:G:T	7.00716e-37	-1.95771e-09	-1.74726	1.89078e-21	-1.95771e-09	-1.73628
20600552	chr2:20600552:A:G	2.09129e-37	-2.63523	-0.321181	6.32944e-22	-2.07781	-0.752827
20600757	chr2:20600757:A:G	2.4601e-36	-1.95771e-09	-0.491409	5.45923e-21	-1.95771e-09	-0.675957
20601127	chr2:20601127:A:T	1.31425e-37	-2.3968	-1.02413	3.73028e-22	-2.20917	-1.1502
20601469	chr2:20601469:T:C	8.29682e-37	-1.95771e-09	-1.57832	2.04897e-21	-1.95771e-09	-1.65593
20601519	chr2:20601519:G:A	8.29757e-37	-1.95771e-09	-1.57823	2.27248e-21	-1.95771e-09	-1.55239
20601606	chr2:20601606:C:T	9.413e-38	-2.08395	-1.67074	1.78102e-22	-2.40772	-1.69094
20601688	chr2:20601688:G:A	8.21432e-38	-2.6441	-1.2468	1.67674e-22	-2.69611	-1.46289
20602489	chr2:20602489:T:G	1.43906e-37	-2.56845	-0.761759	2.62818e-22	-2.51929	-1.19027
20602554	chr2:20602554:A:C	7.67658e-37	-1.95771e-09	-1.65602	2.0317e-21	-1.95771e-09	-1.66439
20602847	chr2:20602847:G:A	8.88061e-37	-1.95771e-09	-1.51033	2.66285e-21	-1.95771e-09	-1.39387
20603301	chr2:20603301:A:AAT	5.28624e-38	-2.69387	-1.6378	1.32856e-22	-2.69864	-1.69312
20603318	chr2:20603318:A:G	7.86555e-37	-1.95771e-09	-1.6317	2.36695e-21	-1.95771e-09	-1.51166
20603524	chr2:20603524:G:A	7.52402e-38	-2.34217	-1.63651	2.47695e-22	-2.12526	-1.64356
20603710	chr2:20603710:C:T	7.42347e-38	-2.35147	-1.64067	2.45009e-22	-2.13233	-1.64739
20603938	chr2:20603938:A:AT	4.90593e-38	-2.68707	-1.71927	1.26184e-22	-2.6943	-1.74897
20603949	chr2:20603949:G:A	4.99034e-38	-2.62845	-1.76082	1.29548e-22	-2.66037	-1.75659
20603996	chr2:20603996:C:T	5.90488e-38	-2.4723	-1.7487	1.84742e-22	-2.31955	-1.74251
20604234	chr2:20604234:A:C	7.55738e-37	-1.95771e-09	-1.67167	1.90589e-21	-1.95771e-09	-1.72831
20604412	chr2:20604412:A:G	7.30178e-37	-1.95771e-09	-1.70608	1.86658e-21	-1.95771e-09	-1.74916
20604548	chr2:20604548:A:G	3.12984e-37	-2.55321	-1.53232e-09	9.17542e-22	-2.45932	-1.53232e-09
20604593	chr2:20604593:A:G	4.94716e-38	-2.69862	-1.69935	1.2934e-22	-2.68448	-1.73409
20604711	chr2:20604711:A:G	5.38342e-38	-2.5929	-1.72056	1.36148e-22	-2.61416	-1.75312
20604818	chr2:20604818:T:C	5.008e-38	-2.64718	-1.73857	1.48271e-22	-2.55454	-1.72744
20605004	chr2:20605004:C:T	7.80845e-37	-1.95771e-09	-1.63899	1.94488e-21	-1.95771e-09	-1.70807
20605094	chr2:20605094:G:T	7.49499e-37	-1.95771e-09	-1.67996	2.14762e-21	-1.95771e-09	-1.6089
20605317	chr2:20605317:C:T	7.47938e-37	-1.95771e-09	-1.68205	2.1415e-21	-1.95771e-09	-1.61176
20605546	chr2:20605546:C:T	7.05945e-37	-1.95771e-09	-1.73983	1.89143e-21	-1.95771e-09	-1.73593
20605558	chr2:20605558:TC:T	5.56989e-36	0.181551	0.144213	1.34339e-20	0.20975	0.0147705
20605602	chr2:20605602:C:T	3.50191e-37	-2.44089	-1.53232e-09	7.65985e-22	-2.63986	-1.53232e-09
20606286	chr2:20606286:G:A	1.77629e-36	-1.95771e-09	-0.817085	5.03994e-21	-1.95771e-09	-0.75587
20606533	chr2:20606533:C:T	7.92558e-37	-1.95771e-09	-1.6241	1.96393e-21	-1.95771e-09	-1.69832
20606560	chr2:20606560:T:C	7.92644e-37	-1.95771e-09	-1.62399	1.96369e-21	-1.95771e-09	-1.69844
20606576	chr2:20606576:C:T	4.99259e-38	-2.64813	-1.7407	1.48096e-22	-2.56941	-1.71375
20606682	chr2:20606682:G:A	5.49309e-38	-2.65484	-1.63845	1.24897e-22	-2.70042	-1.75311
20606692	chr2:20606692:C:T	1.31907e-36	-1.95771e-09	-1.11468	4.7229e-21	-1.95771e-09	-0.820841
20606702	chr2:20606702:T:C	9.16036e-37	-1.95771e-09	-1.47931	2.20838e-21	-1.95771e-09	-1.581
20606739	chr2:20606739:G:A	7.26029e-37	-1.71178	-1.53232e-09	2.74661e-21	-1.3629	-1.53232e-09
20606765	chr2:20606765:T:G	2.25364e-37	-2.69185	-0.189795	4.15727e-22	-2.62866	-0.622326
20606855	chr2:20606855:C:A	1.47029e-36	-1.95771e-09	-1.00615	3.32613e-21	-1.95771e-09	-1.17146
20607044	chr2:20607044:T:C	7.91091e-37	-1.95771e-09	-1.62595	1.9615e-21	-1.95771e-09	-1.69955
20607342	chr2:20607342:G:T	5.14146e-38	-2.63485	-1.7246	1.29828e-22	-2.66205	-1.75276
20608107	chr2:20608107:A:G	6.81593e-37	-1.77493	-1.53232e-09	1.65878e-21	-1.86718	-1.53232e-09
20608498	chr2:20608498:C:T	5.91529e-38	-2.46293	-1.75631	1.87338e-22	-2.29611	-1.75199
20608537	chr2:20608537:G:A	5.74383e-38	-2.54455	-1.7041	1.4095e-22	-2.58842	-1.74419
20608871	chr2:20608871:C:A	2.21007e-36	-1.95771e-09	-0.598589	5.94881e-21	-1.95771e-09	-0.590072
20608914	chr2:20608914:C:T	4.68956e-37	-2.65556	0.506698	1.31979e-21	-2.23335	0.13756
20608922	chr2:20608922:T:C	1.02655e-37	-2.34476	-1.32323	2.28835e-22	-2.40865	-1.43937
20608947	chr2:20608947:C:T	1.15666e-37	-2.19481	-1.35385	3.03273e-22	-2.19319	-1.3732
20608959	chr2:20608959:G:A	1.28075e-37	-2.18954	-1.25721	3.35732e-22	-2.18705	-1.27765
20609025	chr2:20609025:T:C	7.61429e-37	-1.95771e-09	-1.66417	2.10952e-21	-1.95771e-09	-1.6268
20609082	chr2:20609082:A:T	3.244e-37	-2.51739	-1.53232e-09	7.94477e-22	-2.60334	-1.53232e-09
20609320	chr2:20609320:G:A	2.3904e-36	-1.95771e-09	-0.520149	6.4837e-21	-1.95771e-09	-0.503972
20609381	chr2:20609381:G:A	1.198e-36	-1.95771e-09	-1.21096	2.71377e-21	-1.95771e-09	-1.37493
20609702	chr2:20609702:G:A	1.1055e-36	-1.95771e-09	-1.29131	3.4418e-21	-1.95771e-09	-1.13727
20609841	chr2:20609841:C:T	9.76984e-37	-1.95771e-09	-1.4149	2.72058e-21	-1.95771e-09	-1.37242
20609930	chr2:20609930:C:T	7.30921e-38	-2.63326	-1.37439	2.60174e-22	-2.32514	-1.39453
20610129	chr2:20610129:C:T	7.51355e-37	-1.95771e-09	-1.67749	2.10753e-21	-1.95771e-09	-1.62775
20610214	chr2:20610214:G:A	3.77157e-36	-1.95771e-09	-0.0641185	1.18425e-20	-1.95771e-09	0.0984295
20610472	chr2:20610472:T:G	5.29122e-38	-2.70056	-1.63017	1.38144e-22	-2.65897	-1.69375
20610526	chr2:20610526:A:ATCT	4.31876e-36	-1.95771e-09	0.071358	1.02674e-20	-1.95771e-09	-0.0442869
20610806	chr2:20610806:T:C	6.91212e-37	-1.95771e-09	-1.76092	1.90424e-21	-1.95771e-09	-1.72918
20610824	chr2:20610824:G:A	6.91234e-37	-1.95771e-09	-1.76089	1.94265e-21	-1.95771e-09	-1.70921
20610826	chr2:20610826:G:A	8.851e-38	-2.51116	-1.30509	3.58969e-22	-2.08745	-1.31033
20610836	chr2:20610836:A:G	6.91e-37	-1.95771e-09	-1.76123	1.93593e-21	-1.95771e-09	-1.71267
20611029	chr2:20611029:G:A	4.99004e-38	-2.67731	-1.71203	1.36342e-22	-2.64843	-1.71743
20611188	chr2:20611188:C:T	1.12332e-37	-1.84421	-1.73369	3.2893e-22	-1.85617	-1.62901
20611418	chr2:20611418:C:T	1.26801e-36	-1.95771e-09	-1.15417	3.01008e-21	-1.95771e-09	-1.2713
20611471	chr2:20611471:G:C	1.26801e-36	-1.95771e-09	-1.15417	3.01008e-21	-1.95771e-09	-1.2713
20611522	chr2:20611522:G:A	4.2247e-37	-2.36299	0.109744	4.34814e-22	-2.69694	-0.509162
20611644	chr2:20611644:G:T	1.23612e-36	-1.95771e-09	-1.17964	2.86979e-21	-1.95771e-09	-1.31902
20611700	chr2:20611700:G:A	1.28561e-36	-1.95771e-09	-1.14037	3.00002e-21	-1.95771e-09	-1.27465
20611784	chr2:20611784:G:A	6.92945e-37	-1.95771e-09	-1.75842	1.97386e-21	-1.95771e-09	-1.69327
20611792	chr2:20611792:A:C	2.77674e-37	-2.67292	-1.53232e-09	7.2633e-22	-2.69301	-1.53232e-09
20612054	chr2:20612054:T:G	2.70645e-37	-2.69856	-1.53232e-09	7.53481e-22	-2.65632	-1.53232e-09
20612471	chr2:20612471:T:A	7.26209e-38	-2.62898	-1.38513	2.70045e-22	-2.30677	-1.37566
20612487	chr2:20612487:C:T	6.90778e-37	-1.95771e-09	-1.76155	1.91875e-21	-1.95771e-09	-1.72159
20612606	chr2:20612606:G:A	2.19671e-37	-2.19504	-0.712198	2.3601e-22	-2.69653	-1.12061
20612627	chr2:20612627:T:C	1.23193e-36	-1.95771e-09	-1.18303	2.8823e-21	-1.95771e-09	-1.31467
20613012	chr2:20613012:G:T	6.98019e-37	-1.95771e-09	-1.75112	1.85249e-21	-1.95771e-09	-1.75674
20613019	chr2:20613019:A:G	2.46317e-36	-1.95771e-09	-0.49016	8.59446e-21	-1.95771e-09	-0.222146
20613332	chr2:20613332:G:A	5.5055e-38	-2.68189	-1.60915	1.4204e-22	-2.66214	-1.66277
20613688	chr2:20613688:C:T	1.11162e-36	-1.95771e-09	-1.2858	2.62463e-21	-1.95771e-09	-1.40833
20613897	chr2:20613897:G:A	7.65746e-38	-2.5757	-1.3854	1.58333e-22	-2.65556	-1.56076
20613924	chr2:20613924:C:T	5.88942e-38	-2.46624	-1.75738	1.60437e-22	-2.44233	-1.76078
20614009	chr2:20614009:G:A	9.32288e-37	-1.95771e-09	-1.46172	2.58442e-21	-1.95771e-09	-1.42376
20614611	chr2:20614611:C:A	2.56937e-37	-2.48809	-0.262449	4.25914e-22	-2.68627	-0.540512
20614658	chr2:20614658:C:T	2.3134e-37	-2.48443	-0.371048	3.85105e-22	-2.68739	-0.640116
20614764	chr2:20614764:C:T	5.07324e-38	-2.67191	-1.70089	1.31685e-22	-2.68405	-1.71656
20614777	chr2:20614777:G:T	2.56235e-36	-1.95771e-09	-0.450685	9.06455e-21	-1.95771e-09	-0.168894
20614823	chr2:20614823:C:T	2.26558e-37	-2.49682	-0.379547	3.8373e-22	-2.68399	-0.647086
20614861	chr2:20614861:G:A	6.9307e-37	-1.95771e-09	-1.75823	1.84443e-21	-1.95771e-09	-1.76109
20614874	chr2:20614874:G:T	6.90771e-37	-1.95771e-09	-1.76156	1.91885e-21	-1.95771e-09	-1.72154
20614903	chr2:20614903:G:A	2.33876e-37	-2.49908	-0.3455	3.95451e-22	-2.68329	-0.617699
20614973	chr2:20614973:C:T	1.0883e-36	-1.95771e-09	-1.307	2.57121e-21	-1.95771e-09	-1.42889
20614985	chr2:20614985:C:T	7.51102e-37	-1.95771e-09	-1.67782	2.18198e-21	-1.95771e-09	-1.59303
20615225	chr2:20615225:T:C	2.71188e-37	-2.69656	-1.53232e-09	7.28653e-22	-2.68982	-1.53232e-09
20615280	chr2:20615280:C:T	2.29788e-37	-2.47942	-0.382792	3.80691e-22	-2.68822	-0.650811
20615299	chr2:20615299:T:C	2.29403e-37	-2.46349	-0.400399	3.73251e-22	-2.69208	-0.666689
20615371	chr2:20615371:C:A	1.05077e-36	-1.95771e-09	-1.34209	2.6664e-21	-1.95771e-09	-1.39254
20615381	chr2:20615381:T:A	2.19226e-37	-2.49437	-0.414893	3.70673e-22	-2.68446	-0.681241
20615425	chr2:20615425:C:T	5.0606e-38	-2.61649	-1.7588	1.96349e-22	-2.29431	-1.70681
20615460	chr2:20615460:CAG:C	1.02465e-36	-1.95771e-09	-1.36726	2.86345e-21	-1.95771e-09	-1.32124
20615552	chr2:20615552:C:A	1.19423e-36	-1.95771e-09	-1.21411	2.79141e-21	-1.95771e-09	-1.34672
20615745	chr2:20615745:C:T	8.31957e-37	-1.95771e-09	-1.57558	2.16249e-21	-1.95771e-09	-1.602
20616006	chr2:20616006:G:A	2.02778e-37	-2.4138	-0.57346	3.18781e-22	-2.6981	-0.818411
20616068	chr2:20616068:C:T	7.1778e-38	-2.54069	-1.4851	1.94733e-22	-2.54004	-1.46935
20616093	chr2:20616093:G:T	6.90789e-37	-1.95771e-09	-1.76153	1.92685e-21	-1.95771e-09	-1.71738
20616098	chr2:20616098:G:A	1.18846e-37	-2.5297	-0.991834	2.63936e-22	-2.56108	-1.14423
20616326	chr2:20616326:C:G	7.28279e-37	-1.95771e-09	-1.70868	1.89739e-21	-1.95771e-09	-1.73278
20616525	chr2:20616525:G:C	2.37677e-37	-2.39833	-0.430119	3.60984e-22	-2.69992	-0.692267
20616628	chr2:20616628:A:G	2.21162e-37	-2.47061	-0.42986	3.63707e-22	-2.69102	-0.693654
20616814	chr2:20616814:C:A	6.46229e-38	-2.57531	-1.55548	1.74379e-22	-2.57543	-1.54436
20616819	chr2:20616819:C:T	2.14267e-37	-2.49021	-0.441927	3.62352e-22	-2.6854	-0.703001
20616924	chr2:20616924:C:T	4.56924e-36	-1.95771e-09	0.127736	1.62052e-20	-1.95771e-09	0.412069
20616958	chr2:20616958:T:A	2.00209e-37	-2.51672	-0.483282	3.52337e-22	-2.67728	-0.739153
20617192	chr2:20617192:G:A	2.42629e-37	-2.41295	-0.394877	3.7526e-22	-2.69655	-0.656846
20617310	chr2:20617310:G:A	1.54712e-36	-1.95771e-09	-0.955215	3.62945e-21	-1.95771e-09	-1.08418
20617329	chr2:20617329:G:A	6.90768e-37	-1.95771e-09	-1.76156	1.92427e-21	-1.95771e-09	-1.71872
20617428	chr2:20617428:G:C	2.36324e-37	-2.43928	-0.394877	3.76657e-22	-2.69284	-0.656846
20617501	chr2:20617501:C:G	2.47745e-37	-2.44612	-0.340845	3.95459e-22	-2.69206	-0.608913
20617557	chr2:20617557:G:A	6.95867e-37	-1.95771e-09	-1.75421	1.8694e-21	-1.95771e-09	-1.74765
20617602	chr2:20617602:G:A	2.33197e-37	-2.43018	-0.417301	3.68226e-22	-2.69447	-0.677852
20617661	chr2:20617661:A:G	2.35849e-37	-2.4413	-0.394877	3.76648e-22	-2.69286	-0.656846
20617707	chr2:20617707:C:T	6.91091e-37	-1.95771e-09	-1.76109	1.85018e-21	-1.95771e-09	-1.75798
20617733	chr2:20617733:C:T	6.22734e-38	-2.40817	-1.75966	1.71606e-22	-2.38089	-1.75493
20617875	chr2:20617875:T:C	1.12708e-36	-1.95771e-09	-1.27198	2.68187e-21	-1.95771e-09	-1.38675
20617950	chr2:20617950:G:A	1.2259e-36	-1.18794	-1.53232e-09	7.40588e-21	-0.37099	-1.53232e-09
20618017	chr2:20618017:C:T	7.40625e-38	-2.66389	-1.33057	2.66535e-22	-2.37845	-1.31706
20618052	chr2:20618052:A:G	2.05178e-37	-2.67116	-0.304327	5.30206e-22	-2.67743	-0.33032
20618303	chr2:20618303:C:T	1.01085e-36	-1.95771e-09	-1.38082	2.61218e-21	-1.95771e-09	-1.41308
20618433	chr2:20618433:G:A	6.8392e-38	-2.68147	-1.39264	1.93851e-22	-2.63728	-1.37665
20618632	chr2:20618632:C:T	6.91091e-37	-1.95771e-09	-1.76109	1.85018e-21	-1.95771e-09	-1.75798
20619056	chr2:20619056:G:A	2.72407e-37	-2.69207	-1.53232e-09	7.26458e-22	-2.69284	-1.53232e-09
20619080	chr2:20619080:C:T	3.0703e-37	-2.57242	-1.53232e-09	7.25502e-22	-2.69416	-1.53232e-09
20619273	chr2:20619273:G:A	1.43251e-36	-1.95771e-09	-1.03218	3.29176e-21	-1.95771e-09	-1.18184
20619531	chr2:20619531:A:G	4.58986e-37	-2.61267	0.442324	8.37192e-22	-2.66423	0.113268
20619556	chr2:20619556:G:T	4.97468e-38	-2.65671	-1.73571	1.45655e-22	-2.55865	-1.74112
20619972	chr2:20619972:C:T	6.92773e-37	-1.95771e-09	-1.75866	1.86019e-21	-1.95771e-09	-1.75259
20620026	chr2:20620026:C:T	1.06126e-37	-2.4589	-1.17584	2.40056e-22	-2.49963	-1.30052
20620533	chr2:20620533:G:C	7.06867e-37	-1.95771e-09	-1.73852	1.91415e-21	-1.95771e-09	-1.72399
20621594	chr2:20621594:A:G	5.63687e-38	-2.50972	-1.75773	1.68394e-22	-2.3946	-1.76011
20621708	chr2:20621708:G:A	3.37677e-37	-2.66336	0.186083	8.45479e-22	-2.67364	0.132524
20621718	chr2:20621718:C:T	9.68846e-37	-1.95771e-09	-1.42326	2.52334e-21	-1.95771e-09	-1.44768
20621785	chr2:20621785:C:T	2.89148e-37	-2.65872	0.0262981	8.52797e-22	-2.59145	0.058947
20621802	chr2:20621802:T:A	7.233e-38	-2.31129	-1.70684	2.05085e-22	-2.26691	-1.69069
20622066	chr2:20622066:CACAGCCAGAAGGAACAAAGCCTTCTTAGCCTCG:C	2.22244e-37	-2.65399	-0.241599	5.64307e-22	-2.66685	-0.278569
20622302	chr2:20622302:G:A	9.68846e-37	-1.95771e-09	-1.42326	2.52334e-21	-1.95771e-09	-1.44768
20622434	chr2:20622434:G:A	7.89618e-37	-1.95771e-09	-1.62782	1.90076e-21	-1.95771e-09	-1.73101
20622517	chr2:20622517:C:T	1.02075e-36	-1.95771e-09	-1.37107	2.8387e-21	-1.95771e-09	-1.32992
20622630	chr2:20622630:C:T	1.02075e-36	-1.95771e-09	-1.37107	2.8387e-21	-1.95771e-09	-1.32992
20622804	chr2:20622804:C:T	7.02775e-38	-2.33921	-1.70771	1.99422e-22	-2.29343	-1.69216
20622934	chr2:20622934:C:T	1.16288e-37	-2.16547	-1.37782	5.2585e-22	-1.65831	-1.35769
20623459	chr2:20623459:C:T	2.71569e-37	-2.69667	0.00152292	7.39291e-22	-2.46797	-0.207361
20623492	chr2:20623492:A:G	7.34477e-38	-2.32411	-1.67868	2.25721e-22	-2.17571	-1.68601
20623526	chr2:20623526:T:C	6.88289e-38	-2.3468	-1.72094	1.94127e-22	-2.30523	-1.70727
20623529	chr2:20623529:A:C	9.37974e-37	-1.95771e-09	-1.45564	2.27007e-21	-1.95771e-09	-1.55345
20623704	chr2:20623704:G:A	5.03883e-38	-2.68554	-1.69406	1.32916e-22	-2.69826	-1.69303
20623710	chr2:20623710:G:A	7.53405e-37	-1.95771e-09	-1.67476	2.06751e-21	-1.95771e-09	-1.64692
20623852	chr2:20623852:A:G	5.09851e-38	-2.60644	-1.76139	1.53143e-22	-2.4882	-1.76144
20623964	chr2:20623964:T:C	4.80353e-36	-1.95771e-09	0.17774	1.7085e-20	-1.95771e-09	0.464937
20623999	chr2:20623999:C:T	1.02075e-36	-1.95771e-09	-1.37107	2.8387e-21	-1.95771e-09	-1.32992
20624090	chr2:20624090:T:C	4.80353e-36	-1.95771e-09	0.17774	1.7085e-20	-1.95771e-09	0.464937
20624098	chr2:20624098:C:T	2.69255e-37	-2.69913	-0.0045799	7.171e-22	-2.49171	-0.214092
20624426	chr2:20624426:C:T	6.90767e-37	-1.95771e-09	-1.76156	1.91945e-21	-1.95771e-09	-1.72123
20624543	chr2:20624543:G:A	3.31919e-37	-2.49448	-1.53232e-09	7.53242e-22	-2.65663	-1.53232e-09
20624715	chr2:20624715:C:G	3.68168e-37	-2.39083	-1.53232e-09	1.03535e-21	-2.33852	-1.53232e-09
20624799	chr2:20624799:C:T	6.57566e-38	-2.38239	-1.73102	2.52273e-22	-2.00533	-1.74518
20624898	chr2:20624898:G:A	1.33289e-37	-1.99647	-1.41038	4.93723e-22	-1.53848	-1.54056
20624931	chr2:20624931:C:T	1.07378e-37	-2.69298	-0.930031	3.2229e-22	-2.5156	-0.989962
20624948	chr2:20624948:T:C	8.77273e-37	-2.15445	0.631905	2.20775e-21	-1.76319	0.181897
20625231	chr2:20625231:G:A	1.28525e-36	-1.95771e-09	-1.14066	3.16466e-21	-1.95771e-09	-1.22122
20625286	chr2:20625286:C:T	1.75417e-37	-2.41356	-0.718644	7.34737e-22	-1.7818	-0.899704
20625287	chr2:20625287:G:A	1.33362e-37	-2.10011	-1.30619	6.25698e-22	-1.56179	-1.28036
20625539	chr2:20625539:C:T	7.17318e-38	-2.31862	-1.70781	2.03558e-22	-2.27309	-1.69198
20625605	chr2:20625605:C:T	3.90239e-37	-2.19775	-0.134857	1.14597e-21	-1.79482	-0.442193
20625649	chr2:20625649:G:A	7.53405e-37	-1.95771e-09	-1.67476	2.06751e-21	-1.95771e-09	-1.64692
20625676	chr2:20625676:A:G	1.17489e-36	-1.95771e-09	-1.23043	2.81748e-21	-1.95771e-09	-1.33742
20626013	chr2:20626013:C:T	1.20232e-36	-1.95771e-09	-1.20736	2.85285e-21	-1.95771e-09	-1.32494
20626026	chr2:20626026:G:A	9.85079e-37	-1.95771e-09	-1.40664	2.4014e-21	-1.95771e-09	-1.49721
20626114	chr2:20626114:C:T	9.97674e-37	-2.06273	0.668795	7.85448e-22	-2.63834	0.0235776
20626128	chr2:20626128:A:G	1.05084e-36	-1.95771e-09	-1.34202	2.52376e-21	-1.95771e-09	-1.44751
20626271	chr2:20626271:G:A	2.49164e-37	-1.57415	-1.20711	9.91676e-22	-1.16363	-1.21799
20626349	chr2:20626349:C:A	6.90964e-37	-1.95771e-09	-1.76128	1.93391e-21	-1.95771e-09	-1.71372
20626656	chr2:20626656:G:C	9.68846e-37	-1.95771e-09	-1.42326	2.52334e-21	-1.95771e-09	-1.44768
20626738	chr2:20626738:C:T	1.17839e-36	-1.95771e-09	-1.22746	2.80615e-21	-1.95771e-09	-1.34145
20626752	chr2:20626752:C:G	6.90918e-37	-1.95771e-09	-1.76134	1.93215e-21	-1.95771e-09	-1.71463
20626906	chr2:20626906:C:A	5.76257e-38	-2.48468	-1.76072	2.25915e-22	-2.10583	-1.75503
20627002	chr2:20627002:G:T	7.53405e-37	-1.95771e-09	-1.67476	2.06751e-21	-1.95771e-09	-1.64692
20627126	chr2:20627126:G:A	3.39107e-37	-2.47305	-1.53232e-09	7.84236e-22	-2.61631	-1.53232e-09
20627516	chr2:20627516:G:T	8.50089e-38	-2.66935	-1.18726	1.6572e-22	-2.70041	-1.4703
20627665	chr2:20627665:A:G	7.19772e-37	-1.95771e-09	-1.72043	1.94339e-21	-1.95771e-09	-1.70883
20627787	chr2:20627787:T:G	7.20773e-38	-2.31586	-1.70576	2.04302e-22	-2.27125	-1.69017
20627837	chr2:20627837:C:G	1.54899e-37	-1.67271	-1.58388	7.69729e-22	-1.09662	-1.53836
20627902	chr2:20627902:T:C	6.94387e-37	-1.95771e-09	-1.75634	1.89235e-21	-1.95771e-09	-1.73544
20627998	chr2:20627998:C:G	1.3487e-37	-1.65199	-1.74307	5.80921e-22	-1.1686	-1.7478
20628086	chr2:20628086:G:A	1.71565e-37	-1.61943	-1.53497	3.07609e-22	-2.0126	-1.53959
20628114	chr2:20628114:T:A	6.9515e-38	-2.36289	-1.69494	1.9719e-22	-2.31918	-1.67768
20628118	chr2:20628118:C:T	1.24861e-37	-1.77736	-1.6948	5.06935e-22	-1.32537	-1.72727
20628288	chr2:20628288:A:G	5.91718e-37	-1.91633	-1.53232e-09	8.98667e-22	-2.48011	-1.53232e-09
20628348	chr2:20628348:C:T	6.92571e-37	-1.95771e-09	-1.75896	1.96453e-21	-1.95771e-09	-1.69801
20628359	chr2:20628359:G:A	1.25125e-37	-1.78886	-1.6812	5.61224e-22	-1.2783	-1.6726
20628383	chr2:20628383:T:C	1.26787e-37	-1.77055	-1.68631	5.77173e-22	-1.24519	-1.67769
20628415	chr2:20628415:A:G	1.25992e-37	-1.79508	-1.66807	5.68792e-22	-1.27933	-1.65818
20628417	chr2:20628417:G:A	1.31978e-37	-1.75147	-1.66526	6.03595e-22	-1.22293	-1.65519
20628435	chr2:20628435:G:A	1.22612e-37	-1.819	-1.67134	5.5121e-22	-1.30744	-1.66147
20628549	chr2:20628549:C:T	6.64125e-38	-2.51752	-1.58596	1.75431e-22	-2.55715	-1.55662
20628550	chr2:20628550:G:A	1.21748e-36	-1.95771e-09	-1.19483	3.00791e-21	-1.95771e-09	-1.27202
20628559	chr2:20628559:C:G	1.39383e-36	-1.95771e-09	-1.05956	3.25535e-21	-1.95771e-09	-1.19296
20628586	chr2:20628586:C:G	1.35458e-37	-1.73731	-1.65339	6.25038e-22	-1.20089	-1.64232
20628921	chr2:20628921:G:T	6.33014e-38	-2.54325	-1.60821	1.67501e-22	-2.57961	-1.58042
20628926	chr2:20628926:G:A	6.35395e-38	-2.53949	-1.60821	1.68141e-22	-2.5758	-1.58042
20628988	chr2:20628988:T:C	6.20797e-38	-2.42179	-1.74915	3.87557e-22	-1.58627	-1.73488
20629299	chr2:20629299:C:A	7.67961e-38	-2.25496	-1.70326	1.37885e-22	-2.66472	-1.68988
20629357	chr2:20629357:C:T	2.37857e-37	-2.7006	-0.127093	5.86911e-22	-2.48919	-0.416952
20629432	chr2:20629432:A:G	1.05903e-37	-2.03768	-1.59917	4.52843e-22	-1.57216	-1.59332
20629773	chr2:20629773:C:T	8.81656e-37	-1.95771e-09	-1.51756	2.19953e-21	-1.95771e-09	-1.58502
20629990	chr2:20629990:C:T	1.49676e-36	-1.95771e-09	-0.988307	3.42019e-21	-1.95771e-09	-1.14357
20629993	chr2:20629993:C:T	7.16463e-37	-1.95771e-09	-1.72504	2.00936e-21	-1.95771e-09	-1.67545
20630025	chr2:20630025:C:T	7.10189e-37	-1.95771e-09	-1.73383	1.92577e-21	-1.95771e-09	-1.71794
20630030	chr2:20630030:G:A	7.1997e-37	-1.95771e-09	-1.72016	2.02432e-21	-1.95771e-09	-1.66803
20630285	chr2:20630285:T:A	1.1022e-36	-1.95771e-09	-1.2943	2.64493e-21	-1.95771e-09	-1.40062
20630338	chr2:20630338:T:C	9.27544e-38	-2.27903	-1.49038	2.73599e-22	-2.13716	-1.5322
20630675	chr2:20630675:G:A	7.4319e-37	-1.95771e-09	-1.68841	2.12025e-21	-1.95771e-09	-1.62173
20630830	chr2:20630830:C:T	1.15905e-37	-2.13038	-1.41621	5.31515e-22	-1.60877	-1.39652
20630834	chr2:20630834:G:A	8.75093e-37	-1.95771e-09	-1.52504	2.15374e-21	-1.95771e-09	-1.60606
20630919	chr2:20630919:C:T	9.14409e-38	-2.69034	-1.09333	2.74849e-22	-2.41825	-1.24655
20630949	chr2:20630949:T:C	6.91905e-37	-1.95771e-09	-1.75992	1.84575e-21	-1.95771e-09	-1.76038
20631035	chr2:20631035:T:C	7.60198e-37	-1.95771e-09	-1.66579	2.16537e-21	-1.95771e-09	-1.60067
20631091	chr2:20631091:G:C	1.17753e-37	-1.81154	-1.71924	5.46691e-22	-1.27276	-1.70438
20631096	chr2:20631096:G:A	7.45697e-37	-1.95771e-09	-1.68505	2.12939e-21	-1.95771e-09	-1.61743
20631104	chr2:20631104:T:C	7.44409e-37	-1.95771e-09	-1.68677	2.12445e-21	-1.95771e-09	-1.61975
20631202	chr2:20631202:A:G	7.6587e-37	-1.95771e-09	-1.65835	2.20732e-21	-1.95771e-09	-1.58149
20631205	chr2:20631205:C:A	7.65063e-37	-1.95771e-09	-1.65941	2.20392e-21	-1.95771e-09	-1.58302
20631279	chr2:20631279:C:T	7.46391e-37	-1.95771e-09	-1.68412	2.13278e-21	-1.95771e-09	-1.61584
20631446	chr2:20631446:T:C	7.64595e-37	-1.95771e-09	-1.66002	2.25923e-21	-1.95771e-09	-1.55824
20631708	chr2:20631708:C:T	8.58402e-38	-2.69911	-1.14777	2.17065e-22	-2.70043	-1.20039
20631834	chr2:20631834:C:T	6.90796e-37	-1.95771e-09	-1.76152	1.92492e-21	-1.95771e-09	-1.71838
20631864	chr2:20631864:A:C	7.86141e-37	-1.95771e-09	-1.63223	2.2193e-21	-1.95771e-09	-1.57607
20632669	chr2:20632669:C:T	1.20754e-36	-1.95771e-09	-1.20303	3.21107e-21	-1.95771e-09	-1.20666
20632670	chr2:20632670:G:A	1.10723e-36	-1.95771e-09	-1.28975	2.65343e-21	-1.95771e-09	-1.39741
20633332	chr2:20633332:T:C	7.98888e-37	-1.95771e-09	-1.61614	2.26029e-21	-1.95771e-09	-1.55777
20633433	chr2:20633433:A:C	1.46762e-37	-2.54475	-0.765807	3.2068e-22	-2.69947	-0.811106
20633464	chr2:20633464:C:T	7.27251e-37	-1.95771e-09	-1.71009	1.89722e-21	-1.95771e-09	-1.73288
20633576	chr2:20633576:G:A	5.89265e-38	-2.53116	-1.69191	1.66723e-22	-2.48155	-1.68313
20633609	chr2:20633609:G:A	6.91884e-37	-1.95771e-09	-1.75995	1.84581e-21	-1.95771e-09	-1.76035
20633729	chr2:20633729:A:G	5.2927e-36	-1.95771e-09	0.274717	1.90089e-20	-1.95771e-09	0.57164
20634079	chr2:20634079:C:T	6.94267e-37	-1.95771e-09	-1.75651	1.84428e-21	-1.95771e-09	-1.76117
20634125	chr2:20634125:T:G	7.93006e-37	-1.95771e-09	-1.62353	2.2411e-21	-1.95771e-09	-1.5663
20634126	chr2:20634126:T:A	7.92588e-37	-1.95771e-09	-1.62406	2.2399e-21	-1.95771e-09	-1.56683
20634425	chr2:20634425:T:C	1.06174e-36	-1.95771e-09	-1.3317	2.78015e-21	-1.95771e-09	-1.35076
20634699	chr2:20634699:T:G	1.06502e-35	0.97397	-1.53232e-09	1.67847e-20	0.447202	-1.53232e-09
20634712	chr2:20634712:G:A	7.09864e-37	-1.95771e-09	-1.73429	1.92506e-21	-1.95771e-09	-1.71831
20635589	chr2:20635589:G:A	1.48398e-36	-1.95771e-09	-0.996882	3.40891e-21	-1.95771e-09	-1.14687
20635590	chr2:20635590:T:A	7.09821e-37	-1.95771e-09	-1.73435	1.92489e-21	-1.95771e-09	-1.71839
20635690	chr2:20635690:A:G	6.13648e-38	-2.43383	-1.7487	1.61085e-22	-2.46288	-1.73621
20635903	chr2:20635903:G:C	5.02256e-37	-2.64699	0.566734	1.24652e-21	-2.70009	0.547182
20636157	chr2:20636157:A:T	2.8638e-37	-2.64204	-1.53232e-09	7.39972e-22	-2.67441	-1.53232e-09
20636893	chr2:20636893:G:A	1.04124e-36	-1.95771e-09	-1.35119	2.51139e-21	-1.95771e-09	-1.45243
20636952	chr2:20636952:A:G	6.00846e-38	-2.68396	-1.51965	1.61203e-22	-2.68111	-1.51724
20637172	chr2:20637172:G:T	1.11886e-36	-1.95771e-09	-1.2793	2.92123e-21	-1.95771e-09	-1.30126
20637293	chr2:20637293:C:T	2.70712e-37	-2.69831	-1.53232e-09	7.348e-22	-2.68142	-1.53232e-09
20637367	chr2:20637367:T:C	4.23371e-36	-1.95771e-09	0.0514679	1.51522e-20	-1.95771e-09	0.344881
20637578	chr2:20637578:A:G	3.90104e-37	-2.7003	0.367345	1.09037e-21	-2.63787	0.35112
20637704	chr2:20637704:C:T	3.98723e-37	-2.69704	0.385942	1.0887e-21	-2.65775	0.369464
20637709	chr2:20637709:C:T	5.68321e-38	-2.6784	-1.58087	1.99704e-22	-2.42723	-1.55696
20637748	chr2:20637748:C:T	9.91785e-37	-1.95771e-09	-1.39986	2.40579e-21	-1.95771e-09	-1.49538
20637949	chr2:20637949:G:A	7.55259e-37	-1.95771e-09	-1.6723	1.99799e-21	-1.95771e-09	-1.68112
20637959	chr2:20637959:G:A	5.88536e-38	-2.46987	-1.75444	1.32246e-22	-2.63542	-1.76094
20638177	chr2:20638177:C:T	6.9306e-37	-1.95771e-09	-1.75825	1.84432e-21	-1.95771e-09	-1.76115
20638305	chr2:20638305:C:T	1.13896e-36	-1.95771e-09	-1.2615	2.62028e-21	-1.95771e-09	-1.40998
20638410	chr2:20638410:G:A	9.4402e-37	-1.95771e-09	-1.44922	2.31452e-21	-1.95771e-09	-1.53406
20638462	chr2:20638462:C:T	5.90589e-38	-2.58485	-1.63598	1.64918e-22	-2.54908	-1.62649
20638558	chr2:20638558:G:A	5.70069e-38	-2.68922	-1.56697	1.84907e-22	-2.52544	-1.53573
20638987	chr2:20638987:G:A	4.6189e-37	-2.69679	0.532753	1.23519e-21	-2.66768	0.505646
20639243	chr2:20639243:G:A	6.75411e-38	-2.42547	-1.66116	1.35714e-22	-2.64604	-1.72442
20639268	chr2:20639268:GC:G	9.48268e-37	-1.95771e-09	-1.44473	2.94908e-21	-1.95771e-09	-1.29177
20639671	chr2:20639671:G:A	1.19653e-36	-1.95771e-09	-1.21218	2.82584e-21	-1.95771e-09	-1.33446
20640128	chr2:20640128:T:C	1.14395e-36	-1.95771e-09	-1.25712	2.73218e-21	-1.95771e-09	-1.36816
20640135	chr2:20640135:G:A	6.93287e-37	-1.95771e-09	-1.75792	1.8438e-21	-1.95771e-09	-1.76143
20640196	chr2:20640196:T:C	6.98854e-38	-2.61716	-1.43535	1.77439e-22	-2.54642	-1.55597
20640587	chr2:20640587:C:T	3.66702e-36	-0.0922324	-1.53232e-09	6.34736e-21	-0.525225	-1.53232e-09
20640652	chr2:20640652:A:G	6.15836e-37	-2.54242	0.666039	7.82075e-22	-2.68966	0.0705902
20640791	chr2:20640791:G:A	6.91382e-37	-1.95771e-09	-1.76067	1.84694e-21	-1.95771e-09	-1.75974
20641299	chr2:20641299:C:T	7.0611e-38	-2.51612	-1.52606	2.63088e-22	-2.22806	-1.48047
20641319	chr2:20641319:C:T	7.45147e-37	-1.95771e-09	-1.68578	1.92834e-21	-1.95771e-09	-1.71661
20641348	chr2:20641348:C:T	1.01922e-36	-1.95771e-09	-1.37258	2.48639e-21	-1.95771e-09	-1.46243
20641408	chr2:20641408:A:G	6.5252e-38	-2.68279	-1.43832	1.59845e-22	-2.64892	-1.55789
20641422	chr2:20641422:G:A	1.47975e-37	-2.12299	-1.17933	5.74327e-22	-1.70771	-1.22011
20641626	chr2:20641626:C:T	1.01925e-36	-1.95771e-09	-1.37254	2.47731e-21	-1.95771e-09	-1.46609
20641848	chr2:20641848:A:G	1.08176e-36	-1.95771e-09	-1.31302	2.59964e-21	-1.95771e-09	-1.41789
20641961	chr2:20641961:C:T	4.93946e-38	-2.69736	-1.70216	1.30022e-22	-2.69675	-1.71657
20641965	chr2:20641965:G:A	1.26729e-36	-1.95771e-09	-1.15473	2.97471e-21	-1.95771e-09	-1.28312
20642233	chr2:20642233:C:T	5.33263e-38	-2.65809	-1.66485	1.51391e-22	-2.62688	-1.63427
20642384	chr2:20642384:G:C	9.43753e-37	-1.95771e-09	-1.4495	2.46403e-21	-1.95771e-09	-1.47147
20642556	chr2:20642556:C:T	7.03453e-37	-1.95771e-09	-1.74336	1.8514e-21	-1.95771e-09	-1.75732
20642567	chr2:20642567:G:A	1.01966e-37	-2.62509	-1.04963	2.9194e-22	-2.18029	-1.42418
20642595	chr2:20642595:C:A	4.01221e-36	-1.95771e-09	-0.00226947	1.42118e-20	-1.95771e-09	0.280811
20642882	chr2:20642882:C:T	6.92039e-37	-1.95771e-09	-1.75972	1.84951e-21	-1.95771e-09	-1.75834
20643400	chr2:20643400:T:A	8.75683e-38	-2.69774	-1.1292	1.99942e-22	-2.66941	-1.31358
20643818	chr2:20643818:A:G	7.27096e-38	-2.65707	-1.35582	1.68641e-22	-2.61415	-1.5391
20643841	chr2:20643841:G:A	7.25584e-37	-2.62945	0.917056	1.16272e-21	-2.68506	0.462559
20643955	chr2:20643955:C:T	6.91225e-37	-1.95771e-09	-1.7609	1.92131e-21	-1.95771e-09	-1.72026
20643994	chr2:20643994:G:C	6.10944e-37	-1.88436	-1.53232e-09	1.87318e-21	-1.74563	-1.53232e-09
20644527	chr2:20644527:G:A	8.24133e-38	-2.37581	-1.5118	4.63577e-22	-1.86174	-1.28031
20644685	chr2:20644685:A:G	6.93804e-37	-1.95771e-09	-1.75718	1.84425e-21	-1.95771e-09	-1.76119
20644714	chr2:20644714:G:A	5.66047e-38	-2.69019	-1.57308	2.09579e-22	-2.27242	-1.6635
20645090	chr2:20645090:C:A	6.92094e-37	-1.95771e-09	-1.75964	1.85033e-21	-1.95771e-09	-1.7579
20645201	chr2:20645201:C:G	2.71186e-37	-2.69656	-1.53232e-09	7.37552e-22	-2.67768	-1.53232e-09
20645701	chr2:20645701:G:T	6.15963e-38	-2.61268	-1.56609	1.90617e-22	-2.37116	-1.6596
20646077	chr2:20646077:T:C	6.95212e-37	-1.95771e-09	-1.75515	1.93015e-21	-1.95771e-09	-1.71567
20646182	chr2:20646182:A:G	2.37655e-37	-1.11362	-1.71493	7.34439e-22	-1.05965	-1.62226
20646275	chr2:20646275:C:T	1.75686e-37	-1.38718	-1.74349	5.55069e-22	-1.28426	-1.67766
20646402	chr2:20646402:G:A	8.14135e-37	-1.95771e-09	-1.59724	2.29562e-21	-1.95771e-09	-1.54226
20646471	chr2:20646471:C:T	6.28593e-38	-2.53577	-1.62269	2.41576e-22	-2.13466	-1.65917
20646531	chr2:20646531:A:T	1.01186e-36	-1.95771e-09	-1.37982	2.85592e-21	-1.95771e-09	-1.32387
20646551	chr2:20646551:A:G	6.92652e-37	-1.95771e-09	-1.75884	1.85031e-21	-1.95771e-09	-1.75791
20646729	chr2:20646729:C:T	1.17116e-36	-1.95771e-09	-1.23362	3.70232e-21	-1.95771e-09	-1.06431
20646802	chr2:20646802:C:T	6.91981e-37	-1.95771e-09	-1.75981	1.8829e-21	-1.95771e-09	-1.74045
20646827	chr2:20646827:G:C	5.97234e-38	-2.52221	-1.68743	1.27371e-22	-2.69939	-1.73453
20646959	chr2:20646959:G:A	7.3375e-37	-1.95771e-09	-1.7012	1.84361e-21	-1.95771e-09	-1.76154
20647071	chr2:20647071:G:T	4.70901e-38	-2.7006	-1.74671	1.31556e-22	-2.64012	-1.76147
20647414	chr2:20647414:C:A	1.85486e-37	-1.31515	-1.76124	7.38096e-22	-0.915386	-1.76156
20647459	chr2:20647459:G:A	6.99838e-38	-2.33931	-1.71179	2.69611e-22	-1.93241	-1.75163
20647687	chr2:20647687:G:A	6.95321e-37	-1.95771e-09	-1.75499	1.93482e-21	-1.95771e-09	-1.71325
20647778	chr2:20647778:G:A	7.23874e-37	-1.95771e-09	-1.71475	1.8437e-21	-1.95771e-09	-1.76149
20648094	chr2:20648094:A:C	4.44017e-37	-2.2035	-1.53232e-09	8.25733e-22	-2.56475	-1.53232e-09
20648327	chr2:20648327:A:G	7.44086e-38	-2.46411	-1.52569	2.73111e-22	-2.2634	-1.40774
20648837	chr2:20648837:C:T	1.544e-36	-1.95771e-09	-0.957231	5.07892e-21	-1.95771e-09	-0.748166
20649002	chr2:20649002:G:A	7.09691e-37	-1.95771e-09	-1.73454	1.84637e-21	-1.95771e-09	-1.76004
20649041	chr2:20649041:A:G	4.7566e-37	-0.972069	-1.16259	7.69195e-22	-1.30326	-1.33242
20649047	chr2:20649047:A:T	1.99911e-37	-1.31437	-1.68712	4.77679e-22	-1.39798	-1.7141
20649642	chr2:20649642:G:A	1.00588e-35	-1.95771e-09	0.916842	1.70045e-20	-1.95771e-09	0.460212
20649812	chr2:20649812:G:A	6.95673e-37	-1.95771e-09	-1.75449	1.85081e-21	-1.95771e-09	-1.75764
20651301	chr2:20651301:A:C	4.49193e-37	-0.537577	-1.65434	1.04315e-21	-0.65227	-1.67875
20651521	chr2:20651521:T:G	2.70662e-37	-2.69849	-1.53232e-09	7.30707e-22	-2.68701	-1.53232e-09
20651848	chr2:20651848:A:T	1.03701e-37	-2.04565	-1.61221	1.11773e-21	-0.873171	-1.3888
20651947	chr2:20651947:C:T	6.95589e-37	-1.95771e-09	-1.75461	2.03595e-21	-1.95771e-09	-1.6623
20652552	chr2:20652552:T:C	1.16184e-36	0.452916	-1.69452	3.59245e-21	0.609668	-1.7041
20652651	chr2:20652651:A:C	1.08772e-37	-2.23474	-1.37537	4.13044e-22	-1.7057	-1.55176
20652920	chr2:20652920:C:A	7.14677e-37	-1.95771e-09	-1.72754	1.90553e-21	-1.95771e-09	-1.72851
20653434	chr2:20653434:T:C	2.70353e-37	-2.69964	-1.53232e-09	8.93744e-22	-2.4856	-1.53232e-09
20653488	chr2:20653488:TCG:T	6.91091e-37	-1.95771e-09	-1.76109	1.91922e-21	-1.95771e-09	-1.72134
20653542	chr2:20653542:C:G	1.90652e-36	-1.95771e-09	-0.746329	4.12581e-21	-1.95771e-09	-0.956001
20653601	chr2:20653601:G:A	7.0878e-37	-1.95771e-09	-1.73582	2.13075e-21	-1.95771e-09	-1.61679
20654120	chr2:20654120:C:T	2.86605e-37	-2.64126	-1.53232e-09	8.27115e-22	-2.56308	-1.53232e-09
20654468	chr2:20654468:A:G	6.90779e-37	-1.95771e-09	-1.76155	1.94505e-21	-1.95771e-09	-1.70798
20654583	chr2:20654583:C:T	2.3129e-36	-2.60087	2.04776	1.96414e-21	-2.37874	0.680531
20654687	chr2:20654687:G:C	6.33892e-37	-0.158582	-1.68891	3.6317e-22	-1.65655	-1.7296
20654858	chr2:20654858:G:A	7.18362e-37	-1.95771e-09	-1.72239	2.15135e-21	-1.95771e-09	-1.60717
20655240	chr2:20655240:C:T	8.60143e-37	-1.95771e-09	-1.54227	2.11468e-21	-1.95771e-09	-1.62436
20655609	chr2:20655609:T:C	1.29288e-36	-0.0466877	-1.08805	8.37493e-22	-1.88975	-0.66086
20656151	chr2:20656151:C:T	1.31358e-37	-1.82376	-1.59768	1.76537e-21	-0.438095	-1.36681
20656243	chr2:20656243:T:C	1.0601e-36	-1.95771e-09	-1.33324	2.47618e-21	-1.95771e-09	-1.46655
20656355	chr2:20656355:A:G	1.06828e-36	-1.95771e-09	-1.32556	2.49085e-21	-1.95771e-09	-1.46064
20656384	chr2:20656384:G:A	9.84479e-38	-1.98356	-1.72628	1.47704e-22	-2.52489	-1.76092
20657100	chr2:20657100:A:G	7.64657e-37	-1.95771e-09	-1.65994	1.93839e-21	-1.95771e-09	-1.7114
20657566	chr2:20657566:A:C	1.06463e-36	-1.95771e-09	-1.32899	2.49457e-21	-1.95771e-09	-1.45915
20657696	chr2:20657696:A:G	5.2128e-38	-2.67814	-1.66752	2.8737e-22	-1.89957	-1.72068
20658089	chr2:20658089:C:G	8.35879e-37	-1.95771e-09	-1.57088	2.32504e-21	-1.95771e-09	-1.52953
20658292	chr2:20658292:C:T	1.32998e-36	-1.95771e-09	-1.10645	5.0074e-21	-1.95771e-09	-0.762348
20658365	chr2:20658365:C:T	6.91416e-37	-1.95771e-09	-1.76062	1.8456e-21	-1.95771e-09	-1.76046
20658532	chr2:20658532:A:G	1.2035e-36	-1.95771e-09	-1.20638	2.68681e-21	-1.95771e-09	-1.38491
20658638	chr2:20658638:C:T	4.17075e-35	-1.95771e-09	2.33907	2.56612e-19	-1.95771e-09	3.1743
20658829	chr2:20658829:G:A	7.17343e-37	-1.95771e-09	-1.72381	2.06768e-21	-1.95771e-09	-1.64684
20659128	chr2:20659128:T:C	9.65589e-37	-1.95771e-09	-1.42663	2.37449e-21	-1.95771e-09	-1.50848
20659882	chr2:20659882:A:G	1.93216e-36	-1.95771e-09	-0.732972	5.85651e-21	-1.95771e-09	-0.605711
20660062	chr2:20660062:C:A	4.0295e-37	-2.30055	-1.53232e-09	3.34257e-21	-1.16652	-1.53232e-09
20660143	chr2:20660143:A:T	7.02509e-37	-1.95771e-09	-1.74471	1.8504e-21	-1.95771e-09	-1.75786
20660995	chr2:20660995:A:G	8.50318e-37	-1.95771e-09	-1.55376	2.37641e-21	-1.95771e-09	-1.50767
20661077	chr2:20661077:G:C	3.87435e-37	-2.33982	-1.53232e-09	9.9296e-22	-2.38033	-1.53232e-09
20661226	chr2:20661226:C:T	1.39705e-35	-1.95771e-09	1.24534	2.13946e-20	-1.95771e-09	0.689876
20661299	chr2:20661299:G:T	1.33763e-36	-1.95771e-09	-1.10071	2.97495e-21	-1.95771e-09	-1.28304
20661447	chr2:20661447:A:G	1.20065e-37	-2.10063	-1.4107	1.86192e-22	-2.58307	-1.47117
20661848	chr2:20661848:A:G	2.7979e-37	-2.66533	-1.53232e-09	7.3805e-22	-2.67701	-1.53232e-09
20662160	chr2:20662160:C:T	3.30803e-37	-2.49784	-1.53232e-09	7.36417e-22	-2.67922	-1.53232e-09
20662202	chr2:20662202:C:T	8.63201e-37	-1.95771e-09	-1.53872	2.44435e-21	-1.95771e-09	-1.47949
20662273	chr2:20662273:C:T	2.10875e-36	-1.95771e-09	-0.645517	4.55008e-21	-1.95771e-09	-0.85812
20662636	chr2:20662636:A:G	5.38984e-38	-2.59684	-1.71543	2.58689e-22	-2.06447	-1.66093
20662637	chr2:20662637:T:C	8.69345e-37	-1.95771e-09	-1.53163	2.15723e-21	-1.95771e-09	-1.60444
20662779	chr2:20662779:C:A	8.59295e-38	-2.33368	-1.51215	7.51774e-22	-1.3853	-1.27328
20663526	chr2:20663526:C:T	5.12416e-38	-2.66255	-1.70026	2.78e-22	-1.94971	-1.70369
20663570	chr2:20663570:T:C	8.57838e-37	-1.95771e-09	-1.54495	2.13461e-21	-1.95771e-09	-1.61498
20663612	chr2:20663612:C:T	8.85298e-37	-0.242544	-1.2709	2.1147e-21	-0.361657	-1.26269
20663621	chr2:20663621:G:A	2.15092e-36	-1.95771e-09	-0.625716	6.4313e-21	-1.95771e-09	-0.512088
20663783	chr2:20663783:G:C	2.70127e-37	-2.70047	-1.53232e-09	8.15767e-22	-2.57689	-1.53232e-09
20664210	chr2:20664210:G:T	2.15349e-36	-0.855341	0.23082	1.48253e-21	-2.13566	0.156146
20664281	chr2:20664281:T:G	8.82927e-37	-1.95771e-09	-1.51612	2.63228e-21	-1.95771e-09	-1.40541
20664532	chr2:20664532:G:A	5.07503e-38	-2.613	-1.75944	1.47185e-22	-2.55517	-1.73416
20664676	chr2:20664676:G:A	1.97545e-36	-1.95771e-09	-0.710815	8.38309e-21	-1.95771e-09	-0.247048
20664903	chr2:20664903:G:A	1.00227e-36	-1.95771e-09	-1.38935	2.403e-21	-1.95771e-09	-1.49655
20665328	chr2:20665328:C:T	5.50585e-38	-2.59489	-1.69608	1.57195e-22	-2.60668	-1.61685
20665760	chr2:20665760:G:C	3.93899e-36	-1.95771e-09	-0.0206852	7.43115e-21	-1.95771e-09	-0.367584
20666135	chr2:20666135:AC:A	1.24907e-36	-1.95771e-09	-1.16921	4.63425e-21	-1.95771e-09	-0.839789
20666939	chr2:20666939:G:C	1.92259e-37	-2.55072	-0.489801	5.9169e-22	-1.97734	-0.920701
20666960	chr2:20666960:G:C	1.4728e-37	-2.46271	-0.844321	8.11707e-22	-1.7106	-0.871282
20667572	chr2:20667572:C:T	1.09802e-36	-1.95771e-09	-1.2981	2.71622e-21	-1.95771e-09	-1.37402
20667690	chr2:20667690:G:A	1.79594e-36	-1.95771e-09	-0.806081	5.41793e-21	-1.95771e-09	-0.683551
20667726	chr2:20667726:G:A	8.78032e-37	-1.95771e-09	-1.52168	2.14635e-21	-1.95771e-09	-1.6095
20667984	chr2:20667984:A:G	9.44976e-38	-2.53702	-1.21377	4.68413e-22	-1.88835	-1.24332
20667993	chr2:20667993:G:T	1.28983e-36	-1.95771e-09	-1.1371	2.87699e-21	-1.95771e-09	-1.31652
20668226	chr2:20668226:T:A	7.91568e-37	-1.95771e-09	-1.62535	2.09033e-21	-1.95771e-09	-1.63594
20668323	chr2:20668323:G:A	1.22513e-37	-2.03589	-1.45526	3.86884e-22	-1.73475	-1.58814
20668365	chr2:20668365:T:C	1.28019e-37	-2.52305	-0.924142	6.48214e-22	-1.85329	-0.953508
20668419	chr2:20668419:G:A	7.82103e-38	-2.57993	-1.36004	3.47408e-22	-1.97968	-1.45084
20668609	chr2:20668609:C:T	5.38731e-38	-2.62022	-1.69252	1.69949e-22	-2.55757	-1.58795
20668654	chr2:20668654:C:A	2.47438e-37	-2.51624	-0.271965	7.52411e-22	-1.90336	-0.754382
20668710	chr2:20668710:A:G	9.66791e-37	-1.95771e-09	-1.42538	2.33185e-21	-1.95771e-09	-1.5266
20669188	chr2:20669188:C:T	8.52008e-37	-1.95771e-09	-1.55177	2.38254e-21	-1.95771e-09	-1.5051
20670811	chr2:20670811:C:T	1.13903e-36	-1.95771e-09	-1.26144	2.59497e-21	-1.95771e-09	-1.41969
20670819	chr2:20670819:G:A	1.43693e-37	-2.41442	-0.917268	6.73004e-22	-1.64653	-1.12274
20670928	chr2:20670928:G:A	1.26554e-36	-1.95771e-09	-1.15611	3.22419e-21	-1.95771e-09	-1.20258
20671018	chr2:20671018:G:A	2.27142e-36	-1.95771e-09	-0.571205	4.1092e-21	-1.95771e-09	-0.960036
20671060	chr2:20671060:G:T	1.135e-37	-2.05074	-1.51683	4.20473e-22	-1.60519	-1.63445
20671638	chr2:20671638:T:C	1.96092e-37	-2.50705	-0.513733	6.31343e-22	-1.86018	-0.972987
20671715	chr2:20671715:G:A	1.53794e-36	-1.95771e-09	-0.961166	4.61638e-21	-1.95771e-09	-0.843654
20672029	chr2:20672029:T:C	3.28679e-36	-1.95771e-09	-0.201698	1.06167e-20	-1.95771e-09	-0.0108331
20672306	chr2:20672306:A:C	9.13007e-37	-1.95771e-09	-1.48262	2.2208e-21	-1.95771e-09	-1.5754
20672465	chr2:20672465:C:A	8.78868e-38	-2.10607	-1.71725	1.24781e-22	-2.69618	-1.75827
20673339	chr2:20673339:T:A	5.68827e-38	-2.49702	-1.76136	1.88806e-22	-2.3011	-1.7392
20673573	chr2:20673573:G:A	6.04443e-38	-2.44655	-1.7511	1.71623e-22	-2.37502	-1.7607
20673748	chr2:20673748:G:T	5.22611e-38	-2.62498	-1.71813	2.43991e-22	-2.03172	-1.75216
20673904	chr2:20673904:C:G	7.31575e-37	-1.95771e-09	-1.70417	2.00328e-21	-1.95771e-09	-1.67848
20674289	chr2:20674289:C:G	7.61203e-37	-1.95771e-09	-1.66447	2.3099e-21	-1.95771e-09	-1.53606
20674428	chr2:20674428:C:T	7.32837e-37	-1.95771e-09	-1.70244	1.89533e-21	-1.95771e-09	-1.73387
20674478	chr2:20674478:C:T	2.13465e-36	-1.95771e-09	-0.63331	4.85102e-21	-1.95771e-09	-0.794075
20674479	chr2:20674479:T:C	2.49121e-36	-1.95771e-09	-0.478842	4.43504e-21	-1.95771e-09	-0.883728
20674843	chr2:20674843:G:A	1.54023e-36	-1.95771e-09	-0.959676	3.60624e-21	-1.95771e-09	-1.0906
20675004	chr2:20675004:G:C	2.6743e-36	-0.407923	-1.53232e-09	2.43015e-21	-1.48531	-1.53232e-09
20675011	chr2:20675011:A:G	2.24915e-36	-1.95771e-09	-0.581058	5.43033e-21	-1.95771e-09	-0.681264
20675273	chr2:20675273:AG:A	5.68565e-38	-2.69434	-1.56449	1.9802e-22	-2.40669	-1.58596
20675353	chr2:20675353:C:T	9.73051e-37	-1.95771e-09	-1.41893	2.27007e-21	-1.95771e-09	-1.55345
20675381	chr2:20675381:T:A	5.61861e-38	-2.6844	-1.5863	1.85214e-22	-2.45335	-1.60616
20675496	chr2:20675496:C:T	2.46494e-37	-1.11743	-1.6746	1.2414e-22	-2.69824	-1.76137
20675514	chr2:20675514:G:A	2.27816e-37	-1.18329	-1.68753	1.23882e-22	-2.7002	-1.76149
20675560	chr2:20675560:G:A	2.41884e-37	-1.13227	-1.67864	1.24038e-22	-2.69895	-1.76148
20675734	chr2:20675734:C:T	5.95055e-38	-2.69764	-1.51566	2.14172e-22	-2.36957	-1.54467
20675774	chr2:20675774:C:T	4.85801e-38	-2.66307	-1.75308	2.16134e-22	-2.17456	-1.73055
20676085	chr2:20676085:TC:T	1.05595e-36	0.418286	-1.75546	3.6049e-22	-1.6644	-1.72915
20676155	chr2:20676155:C:A	1.73987e-36	-1.95771e-09	-0.837802	3.3612e-21	-1.95771e-09	-1.16096
20676167	chr2:20676167:T:C	6.98232e-38	-2.30476	-1.74864	1.46248e-22	-2.55488	-1.74084
20676230	chr2:20676230:A:G	1.66601e-37	-1.42227	-1.76149	1.35685e-22	-2.6939	-1.67679
20676626	chr2:20676626:G:A	3.66144e-37	-1.58939	-0.806953	1.19631e-21	-0.800702	-1.39332
20676664	chr2:20676664:G:A	1.00083e-36	-1.95771e-09	-1.39078	2.42327e-21	-1.95771e-09	-1.48814
20676772	chr2:20676772:T:C	3.24772e-36	-1.95771e-09	-0.213657	7.90097e-21	-1.95771e-09	-0.306279
20676908	chr2:20676908:C:T	9.03602e-37	-1.95771e-09	-1.49298	2.17691e-21	-1.95771e-09	-1.59536
20676919	chr2:20676919:T:C	2.88289e-37	-2.6354	-1.53232e-09	7.22147e-22	-2.69879	-1.53232e-09
20676976	chr2:20676976:T:C	1.5909e-37	-2.07128	-1.15862	2.83116e-22	-2.69934	-0.935818
20677017	chr2:20677017:T:C	7.61603e-37	-1.95771e-09	-1.66394	1.8943e-21	-1.95771e-09	-1.73441
20677352	chr2:20677352:A:C	7.61837e-37	-1.95771e-09	-1.66363	1.84844e-21	-1.95771e-09	-1.75892
20677506	chr2:20677506:T:C	6.61578e-38	-2.60037	-1.50695	1.88161e-22	-2.69397	-1.34975
20677777	chr2:20677777:A:G	9.07512e-37	-2.3115	0.822838	1.17189e-21	-2.69412	0.479476
20678124	chr2:20678124:A:T	5.19154e-37	-2.04717	-1.53232e-09	8.83834e-22	-2.49675	-1.53232e-09
20678290	chr2:20678290:C:T	8.67588e-37	-1.95771e-09	-1.53365	2.12496e-21	-1.95771e-09	-1.61951
20678345	chr2:20678345:A:G	3.65841e-37	-2.65635	0.259182	3.04244e-22	-2.4958	-1.06739
20678362	chr2:20678362:TG:T	4.72576e-37	-2.14117	-1.53232e-09	3.52648e-21	-1.11296	-1.53232e-09
20678393	chr2:20678393:T:C	4.05488e-37	-2.62854	0.334267	3.02038e-22	-2.5433	-1.02717
20678646	chr2:20678646:T:C	5.3063e-37	-2.66569	0.640388	3.89075e-22	-2.4859	-0.831345
20678650	chr2:20678650:G:A	7.48701e-37	-1.95771e-09	-1.68103	1.86227e-21	-1.95771e-09	-1.75147
20678890	chr2:20678890:T:G	4.79006e-36	-1.95771e-09	0.174933	2.015e-20	-1.95771e-09	0.629938
20678959	chr2:20678959:T:C	2.21327e-37	-2.35854	-0.541182	5.25762e-22	-1.96375	-1.05242
20679060	chr2:20679060:T:C	5.90597e-38	-2.59263	-1.62819	4.44295e-22	-1.62479	-1.55974
20679234	chr2:20679234:A:G	3.45213e-37	-2.45521	-1.53232e-09	3.92496e-21	-1.00591	-1.53232e-09
20679539	chr2:20679539:G:A	8.55455e-37	-1.95771e-09	-1.54773	2.31899e-21	-1.95771e-09	-1.53213
20679770	chr2:20679770:A:C	5.5661e-37	-1.97294	-0.00455696	9.02184e-22	-1.78876	-0.687439
20680178	chr2:20680178:A:C	4.68281e-38	-2.69137	-1.76152	3.90431e-22	-1.56793	-1.74584
20680422	chr2:20680422:C:T	1.02959e-36	-1.95771e-09	-1.36245	3.34527e-21	-1.95771e-09	-1.16572
20680585	chr2:20680585:T:C	4.70016e-38	-2.69183	-1.75735	3.46908e-22	-1.70873	-1.72323
20680954	chr2:20680954:T:C	9.22219e-38	-2.61854	-1.15663	2.14328e-22	-2.43105	-1.48246
20681073	chr2:20681073:C:T	2.42981e-37	-2.64642	-0.159956	2.45751e-22	-2.46874	-1.30796
20681259	chr2:20681259:C:T	4.77841e-38	-2.70005	-1.73262	3.19359e-22	-1.83896	-1.67575
20682194	chr2:20682194:GC:G	2.05726e-37	-2.64031	-0.332514	5.54819e-22	-2.70057	-0.261803
20682198	chr2:20682198:A:T	5.57336e-38	-2.55201	-1.72677	2.10172e-22	-2.1717	-1.76139
20682466	chr2:20682466:A:G	2.11203e-37	-1.26974	-1.67681	1.82317e-22	-2.31727	-1.758
20682482	chr2:20682482:G:A	2.91901e-37	-2.62295	-1.53232e-09	1.37158e-21	-2.0573	-1.53232e-09
20682486	chr2:20682486:G:A	7.6225e-37	-1.95771e-09	-1.66309	2.11759e-21	-1.95771e-09	-1.62299
20682541	chr2:20682541:A:C	9.52312e-37	-1.95771e-09	-1.44047	3.1045e-21	-1.95771e-09	-1.24041
20682653	chr2:20682653:T:C	6.583e-38	-2.38889	-1.7234	2.75109e-22	-1.9024	-1.76145
20682674	chr2:20682674:T:C	7.76953e-38	-2.66696	-1.27961	3.71247e-22	-2.28635	-1.07781
20682875	chr2:20682875:TAGTC:T	7.02009e-37	-1.95771e-09	-1.74542	1.84453e-21	-1.95771e-09	-1.76104
20682930	chr2:20682930:G:C	7.72407e-37	-1.95771e-09	-1.64985	1.97645e-21	-1.95771e-09	-1.69196
20682955	chr2:20682955:A:T	1.09873e-36	-1.95771e-09	-1.29745	3.6174e-21	-1.95771e-09	-1.08751
20683075	chr2:20683075:C:T	1.18259e-36	-1.95771e-09	-1.2239	2.61534e-21	-1.95771e-09	-1.41187
20683101	chr2:20683101:A:G	7.40791e-38	-2.40017	-1.59406	2.98391e-22	-1.97303	-1.60959
20683106	chr2:20683106:C:T	9.73405e-37	-1.95771e-09	-1.41857	3.23387e-21	-1.95771e-09	-1.19958
20683189	chr2:20683189:A:G	7.33847e-38	-2.40853	-1.59512	3.02637e-22	-1.95742	-1.61106
20683301	chr2:20683301:A:T	7.70363e-38	-2.36799	-1.5871	2.87073e-22	-2.01851	-1.60277
20683456	chr2:20683456:T:C	9.7063e-37	-1.20293	-0.218486	2.14748e-22	-2.69957	-1.21198
20683484	chr2:20683484:A:G	7.0272e-37	-1.95771e-09	-1.74441	1.88262e-21	-1.95771e-09	-1.7406
20683507	chr2:20683507:T:C	5.66252e-36	-1.95771e-09	0.342258	2.44406e-20	-1.95771e-09	0.822983
20683801	chr2:20683801:C:T	1.29643e-36	-1.04688	-0.0851193	2.32518e-22	-2.69962	-1.13243
20683892	chr2:20683892:GGTGAA:G	7.67986e-38	-2.36	-1.59818	2.81559e-22	-2.0294	-1.61128
20684030	chr2:20684030:G:T	8.67223e-37	-1.95771e-09	-1.53407	2.34872e-21	-1.95771e-09	-1.51939
20684193	chr2:20684193:C:T	6.83477e-38	-2.63259	-1.44216	1.59305e-22	-2.70005	-1.51015
20684375	chr2:20684375:TTTAATC:T	9.87749e-37	-1.29037	-0.113568	2.29968e-22	-2.69648	-1.1466
20684502	chr2:20684502:G:A	3.90863e-37	-1.02743	-1.30358	3.91294e-22	-1.92636	-1.3852
20684509	chr2:20684509:G:C	8.56994e-37	-1.95771e-09	-1.54593	2.44537e-21	-1.95771e-09	-1.47907
20684608	chr2:20684608:T:C	1.26654e-37	-2.00815	-1.44976	1.36303e-22	-2.69412	-1.67201
20684621	chr2:20684621:C:T	6.52759e-38	-2.63239	-1.48836	1.52742e-22	-2.70013	-1.55213
20684790	chr2:20684790:C:A	1.30104e-37	-2.04666	-1.38437	1.41342e-22	-2.69674	-1.63309
20684826	chr2:20684826:G:C	9.92817e-37	-1.28448	-0.114337	2.2979e-22	-2.69678	-1.14708
20685000	chr2:20685000:T:A	4.07805e-36	-1.95771e-09	0.0140078	1.46182e-20	-1.95771e-09	0.309003
20685213	chr2:20685213:A:C	3.11353e-37	-1.17436	-1.38408	3.21006e-22	-2.01534	-1.49422
20685561	chr2:20685561:C:A	7.46565e-38	-2.62501	-1.36146	6.80358e-22	-1.52903	-1.22937
20685710	chr2:20685710:T:C	7.96036e-37	-1.95771e-09	-1.61972	2.05625e-21	-1.95771e-09	-1.65238
20686638	chr2:20686638:T:C	9.45957e-37	-1.95771e-09	-1.44717	2.73052e-21	-1.95771e-09	-1.36877
20686759	chr2:20686759:C:T	6.92263e-37	-1.95771e-09	-1.7594	1.91976e-21	-1.95771e-09	-1.72107
20687466	chr2:20687466:T:G	3.614e-36	-0.106797	-1.53232e-09	8.54817e-22	-2.53013	-1.53232e-09
20688261	chr2:20688261:G:A	6.70664e-38	-2.66498	-1.4287	6.81972e-22	-1.51986	-1.23617
20688486	chr2:20688486:G:C	1.04702e-37	-2.13168	-1.51657	1.89326e-22	-2.69963	-1.33792
20688505	chr2:20688505:A:G	9.43675e-37	-1.09827	-0.351318	1.98309e-22	-2.7006	-1.29059
20688659	chr2:20688659:C:T	8.27316e-37	-0.747921	-0.833258	3.8501e-22	-2.15339	-1.17436
20689653	chr2:20689653:G:C	7.78648e-37	-2.27249	0.630681	7.27044e-22	-2.29594	-0.396091
20689700	chr2:20689700:G:A	4.98109e-38	-2.70055	-1.69058	4.47892e-22	-1.65526	-1.52121
20689954	chr2:20689954:C:T	8.42556e-38	-2.51746	-1.34805	2.74715e-22	-2.1326	-1.53268
20690144	chr2:20690144:G:A	4.36901e-36	-1.95771e-09	0.0829262	1.94016e-20	-1.95771e-09	0.592092
20690203	chr2:20690203:ACACC:A	8.00879e-37	-1.95771e-09	-1.61366	2.36033e-21	-1.95771e-09	-1.51446
20690362	chr2:20690362:T:C	7.1436e-37	-1.95771e-09	-1.72798	2.11395e-21	-1.95771e-09	-1.62471
20690626	chr2:20690626:G:A	6.91801e-38	-2.52875	-1.5339	2.402e-22	-2.08643	-1.71312
20690773	chr2:20690773:T:C	1.00321e-36	-1.95771e-09	-1.3884	2.73184e-21	-1.95771e-09	-1.36829
20690882	chr2:20690882:CGTT:C	2.47554e-37	-1.12259	-1.66515	2.04647e-22	-2.38272	-1.57702
20691214	chr2:20691214:G:A	1.10512e-36	-1.95771e-09	-1.29166	2.7725e-21	-1.95771e-09	-1.35352
20691687	chr2:20691687:G:A	7.02738e-37	-1.95771e-09	-1.74438	1.84953e-21	-1.95771e-09	-1.75833
20692039	chr2:20692039:A:G	5.37143e-38	-2.64392	-1.67176	3.25367e-22	-1.80211	-1.69395
20692127	chr2:20692127:A:G	5.22605e-38	-2.65288	-1.69024	3.06559e-22	-1.84624	-1.70937
20692712	chr2:20692712:T:C	3.24575e-36	-1.95771e-09	-0.214263	5.53128e-21	-1.95771e-09	-0.662844
20692723	chr2:20692723:A:G	6.53959e-38	-2.39499	-1.72392	9.42025e-22	-0.688524	-1.74446
20692850	chr2:20692850:G:T	8.41215e-37	-1.95771e-09	-1.56452	2.6191e-21	-1.95771e-09	-1.41043
20693330	chr2:20693330:G:A	1.674e-36	-1.95771e-09	-0.876392	4.42363e-21	-1.95771e-09	-0.886304
20693392	chr2:20693392:A:C	7.31469e-37	-1.95771e-09	-1.70431	1.85085e-21	-1.95771e-09	-1.75762
20693420	chr2:20693420:A:G	6.08027e-38	-2.6897	-1.50203	2.95934e-22	-1.99441	-1.59647
20694174	chr2:20694174:T:C	1.08516e-36	-1.95771e-09	-1.30989	2.50752e-21	-1.95771e-09	-1.45397
20694409	chr2:20694409:C:T	1.21675e-37	-2.28617	-1.21184	1.61133e-22	-2.69657	-1.50222
20694851	chr2:20694851:T:C	1.1439e-36	-1.95771e-09	-1.25717	2.16649e-21	-1.95771e-09	-1.60016
20695150	chr2:20695150:T:C	2.80967e-37	-2.66113	-1.53232e-09	1.32961e-21	-2.08838	-1.53232e-09
20695448	chr2:20695448:CTCTT:C	1.61844e-36	-1.95771e-09	-0.910147	5.47625e-21	-1.95771e-09	-0.672843
20695521	chr2:20695521:T:C	8.22301e-37	-1.95771e-09	-1.58726	2.09894e-21	-1.95771e-09	-1.63183
20695611	chr2:20695611:G:A	4.25383e-36	-1.95771e-09	0.0562087	2.08391e-20	-1.95771e-09	0.663567
20695737	chr2:20695737:C:T	1.2862e-37	-2.1132	-1.32931	1.50476e-22	-2.69751	-1.56971
20695903	chr2:20695903:G:T	5.98875e-38	-2.53978	-1.66711	2.7626e-22	-1.90784	-1.75184
20696289	chr2:20696289:C:T	1.13729e-36	-1.95771e-09	-1.26296	2.15915e-21	-1.95771e-09	-1.60355
20696865	chr2:20696865:C:A	1.2686e-37	-1.71615	-1.74014	2.8437e-22	-1.92578	-1.70497
20697322	chr2:20697322:T:C	8.1875e-38	-2.52378	-1.37039	3.26331e-22	-1.86914	-1.62397
20697350	chr2:20697350:G:C	8.10231e-38	-2.53424	-1.37039	3.19025e-22	-1.89178	-1.62397
20697585	chr2:20697585:T:C	6.08097e-38	-2.4491	-1.74252	1.53906e-22	-2.48456	-1.76012
20697776	chr2:20697776:T:G	1.39044e-37	-1.6138	-1.75077	3.04123e-22	-1.84025	-1.72334
20698412	chr2:20698412:G:A	5.93445e-38	-2.56684	-1.64917	2.63532e-22	-1.96047	-1.74637
20698948	chr2:20698948:T:C	6.0494e-37	-1.89424	-1.53232e-09	7.44016e-22	-2.66896	-1.53232e-09
20699024	chr2:20699024:T:C	4.93605e-37	-2.09763	-1.53232e-09	3.66816e-21	-1.07357	-1.53232e-09
20699323	chr2:20699323:G:A	6.47435e-38	-2.38914	-1.73979	1.2774e-22	-2.694	-1.73702
20699531	chr2:20699531:T:C	1.14721e-36	-1.95771e-09	-1.25427	2.48851e-21	-1.95771e-09	-1.46158
20699828	chr2:20699828:T:C	8.21905e-37	-1.95771e-09	-1.58774	2.74522e-21	-1.95771e-09	-1.3634
20700088	chr2:20700088:C:T	6.20046e-38	-2.4751	-1.69706	3.14361e-22	-1.7714	-1.75908
20700623	chr2:20700623:T:C	6.71726e-38	-2.47366	-1.61844	3.23446e-22	-1.77358	-1.7284
20701072	chr2:20701072:T:C	1.33259e-37	-2.25688	-1.15019	1.65979e-22	-2.69757	-1.47159
20701073	chr2:20701073:G:A	6.17346e-38	-2.44396	-1.73256	1.30104e-22	-2.68314	-1.72955
20701187	chr2:20701187:G:T	7.44407e-38	-2.49381	-1.49556	3.2464e-22	-1.80793	-1.69037
20701900	chr2:20701900:G:T	1.07435e-37	-2.08194	-1.54054	1.66715e-22	-2.67127	-1.49346
20702513	chr2:20702513:C:T	5.4419e-38	-2.56141	-1.74124	1.60424e-22	-2.54948	-1.65371
20702667	chr2:20702667:G:A	2.55325e-36	-1.95771e-09	-0.454242	7.15439e-21	-1.95771e-09	-0.405539
20702671	chr2:20702671:A:G	2.92769e-36	-1.95771e-09	-0.317398	7.07206e-21	-1.95771e-09	-0.417113
20703136	chr2:20703136:T:G	1.77303e-36	-1.95771e-09	-0.818919	2.87702e-21	-1.95771e-09	-1.31651
20703255	chr2:20703255:T:C	1.26437e-37	-1.7721	-1.68753	1.35568e-22	-2.61726	-1.75428
20703697	chr2:20703697:C:T	4.71618e-36	-1.95771e-09	0.159389	2.10086e-20	-1.95771e-09	0.671667
20703712	chr2:20703712:G:A	1.64855e-36	-1.95771e-09	-0.891717	2.73727e-21	-1.95771e-09	-1.3663
20704258	chr2:20704258:A:C	5.9438e-38	-2.51108	-1.70335	1.38553e-22	-2.66837	-1.6814
20704318	chr2:20704318:T:C	1.3108e-37	-1.70145	-1.72211	1.37753e-22	-2.59417	-1.76139
20704351	chr2:20704351:C:T	1.40459e-37	-2.32147	-1.03297	1.85994e-22	-2.69226	-1.36305
20704938	chr2:20704938:C:T	1.49431e-37	-2.26677	-1.02576	1.8573e-22	-2.69786	-1.35887
20705237	chr2:20705237:G:A	1.49643e-37	-2.27035	-1.02076	1.86591e-22	-2.69756	-1.35453
20705285	chr2:20705285:T:C	4.94889e-38	-2.63677	-1.76084	2.19602e-22	-2.21701	-1.6722
20705869	chr2:20705869:G:A	2.9537e-36	-1.95771e-09	-0.308551	1.26267e-20	-1.95771e-09	0.16255
20706138	chr2:20706138:C:T	2.59912e-36	-1.95771e-09	-0.436439	1.0901e-20	-1.95771e-09	0.0155904
20706232	chr2:20706232:G:T	3.77748e-36	-1.95771e-09	-0.062554	9.00986e-21	-1.95771e-09	-0.174944
20706400	chr2:20706400:CAT:C	4.14963e-36	-1.95771e-09	0.0314079	8.6519e-21	-1.95771e-09	-0.215485
20707151	chr2:20707151:C:T	2.55325e-36	-1.95771e-09	-0.454242	7.15439e-21	-1.95771e-09	-0.405539
20707921	chr2:20707921:C:T	8.24919e-38	-2.15365	-1.73302	2.68449e-22	-1.95277	-1.73559
20708377	chr2:20708377:C:T	3.65225e-37	-2.39885	-1.53232e-09	7.23885e-22	-2.69639	-1.53232e-09
20709007	chr2:20709007:A:G	7.45587e-38	-2.33127	-1.65651	2.29371e-22	-2.18227	-1.66341
20709221	chr2:20709221:G:A	7.08145e-37	-1.95771e-09	-1.73672	1.88394e-21	-1.95771e-09	-1.7399
20710075	chr2:20710075:G:A	7.07761e-37	-1.95771e-09	-1.73726	1.84356e-21	-1.95771e-09	-1.76156
20710254	chr2:20710254:T:G	8.29207e-37	-1.95771e-09	-1.5789	2.11012e-21	-1.95771e-09	-1.62652
20710302	chr2:20710302:A:C	7.67287e-38	-2.29098	-1.66811	2.37651e-22	-2.1349	-1.67532
20710567	chr2:20710567:G:A	1.53158e-36	-1.95771e-09	-0.96531	2.5966e-21	-1.95771e-09	-1.41906
20710587	chr2:20710587:T:G	1.24225e-36	-1.17468	-1.53232e-09	4.68561e-21	-0.828767	-1.53232e-09
20711046	chr2:20711046:A:G	8.2527e-37	-1.95771e-09	-1.58366	2.00752e-21	-1.95771e-09	-1.67636
20711146	chr2:20711146:T:C	2.55488e-36	-1.95771e-09	-0.453604	7.15973e-21	-1.95771e-09	-0.404792
20711280	chr2:20711280:C:T	1.96072e-36	-1.95771e-09	-0.718298	5.49497e-21	-1.95771e-09	-0.669431
20711363	chr2:20711363:C:T	1.25993e-36	-1.16056	-1.53232e-09	7.75635e-21	-0.324753	-1.53232e-09
20711523	chr2:20711523:C:T	5.9168e-38	-2.51576	-1.70322	3.19482e-22	-1.77613	-1.73819
20711893	chr2:20711893:C:G	1.25584e-37	-2.01237	-1.45403	3.1749e-22	-1.86245	-1.65812
20711899	chr2:20711899:A:G	4.70087e-38	-2.70002	-1.74901	1.32798e-22	-2.69341	-1.69878
20712527	chr2:20712527:A:G	7.98375e-38	-2.27255	-1.64682	2.48173e-22	-2.11329	-1.6536
20712545	chr2:20712545:T:C	1.24486e-37	-1.98834	-1.48683	3.18599e-22	-1.83843	-1.67866
20712753	chr2:20712753:A:G	1.32478e-37	-2.00448	-1.40847	3.29184e-22	-1.8533	-1.6311
20712840	chr2:20712840:A:G	4.28307e-37	-2.23952	-1.53232e-09	1.39055e-21	-2.04356	-1.53232e-09
20713090	chr2:20713090:G:C	1.18135e-37	-2.05224	-1.4753	3.00861e-22	-1.90418	-1.67019
20713454	chr2:20713454:A:G	4.68365e-38	-2.69115	-1.76156	2.03187e-22	-2.28342	-1.68347
20715080	chr2:20715080:A:G	3.16103e-37	-2.5433	-1.53232e-09	1.25888e-21	-2.14304	-1.53232e-09
20715116	chr2:20715116:G:A	4.79077e-38	-2.69915	-1.73094	1.42786e-22	-2.69254	-1.62713
20715209	chr2:20715209:C:T	7.83461e-38	-2.28959	-1.64864	2.4241e-22	-2.13643	-1.65396
20715303	chr2:20715303:G:A	4.67791e-38	-2.69241	-1.76152	2.04221e-22	-2.28766	-1.67415
20715469	chr2:20715469:A:G	5.14656e-38	-2.6914	-1.66706	2.34397e-22	-2.10704	-1.71696
20715488	chr2:20715488:T:C	5.22595e-38	-2.69293	-1.65022	2.33934e-22	-2.12097	-1.70501
20716278	chr2:20716278:G:A	6.92184e-37	-1.95771e-09	-1.75951	1.96109e-21	-1.95771e-09	-1.69976
20716291	chr2:20716291:A:G	1.01446e-37	-2.02974	-1.6501	3.73225e-22	-1.71109	-1.64775
20716957	chr2:20716957:T:C	7.80332e-38	-2.44427	-1.49797	3.58165e-22	-1.6995	-1.70052
20717509	chr2:20717509:C:A	1.56298e-36	-1.95771e-09	-0.945017	3.5807e-21	-1.95771e-09	-1.09771
20717547	chr2:20717547:G:A	3.8169e-35	-1.95771e-09	2.25041	3.70869e-20	-1.95771e-09	1.24
20717719	chr2:20717719:T:C	1.1503e-37	-2.06779	-1.48638	2.93035e-22	-1.92506	-1.67567
20717732	chr2:20717732:T:C	7.45685e-37	-1.95771e-09	-1.68506	2.00493e-21	-1.95771e-09	-1.67766
20717793	chr2:20717793:C:G	7.70991e-38	-2.30543	-1.64884	2.36872e-22	-2.15822	-1.65528
20717998	chr2:20717998:T:C	8.17524e-38	-2.15509	-1.74058	2.59562e-22	-1.97931	-1.74271
20718362	chr2:20718362:C:T	3.45422e-36	-1.95771e-09	-0.152013	8.3156e-21	-1.95771e-09	-0.25513
20718428	chr2:20718428:ATATAAT:A	3.48727e-36	-1.95771e-09	-0.142493	8.3936e-21	-1.95771e-09	-0.245795
20718743	chr2:20718743:C:T	7.7864e-37	-1.95771e-09	-1.64182	2.00302e-21	-1.95771e-09	-1.67861
20718863	chr2:20718863:T:C	8.05704e-38	-2.17279	-1.73744	2.54449e-22	-2.00214	-1.73978
20719191	chr2:20719191:T:TA	7.86732e-38	-2.1779	-1.75616	2.58485e-22	-1.96867	-1.75751
20719521	chr2:20719521:A:G	8.10773e-38	-2.16451	-1.73945	2.56866e-22	-1.99086	-1.7416
20719848	chr2:20719848:A:G	3.34528e-36	-1.95771e-09	-0.184061	5.68901e-21	-1.95771e-09	-0.634727
20720414	chr2:20720414:A:G	1.55384e-36	-1.95771e-09	-0.950878	2.62888e-21	-1.95771e-09	-1.40671
20720649	chr2:20720649:C:T	7.42556e-37	-1.95771e-09	-1.68927	2.22618e-21	-1.95771e-09	-1.57298
20720737	chr2:20720737:T:C	8.38183e-38	-2.13419	-1.73652	2.72552e-22	-1.93373	-1.73946
20720878	chr2:20720878:T:C	7.46097e-37	-1.95771e-09	-1.68451	2.00595e-21	-1.95771e-09	-1.67715
20720960	chr2:20720960:C:G	8.1446e-37	-1.95771e-09	-1.59684	2.08242e-21	-1.95771e-09	-1.63973
20721411	chr2:20721411:A:C	2.55325e-36	-1.95771e-09	-0.454242	7.15439e-21	-1.95771e-09	-0.405539
20721441	chr2:20721441:A:G	1.43505e-36	-1.95771e-09	-1.03041	2.49538e-21	-1.95771e-09	-1.45882
20721731	chr2:20721731:T:C	4.66866e-38	-2.69592	-1.75999	1.95876e-22	-2.31169	-1.69185
20722695	chr2:20722695:T:C	2.91128e-36	-1.95771e-09	-0.323018	5.7059e-21	-1.95771e-09	-0.631763
20722780	chr2:20722780:G:C	9.74468e-37	-1.95771e-09	-1.41747	2.47359e-21	-1.95771e-09	-1.46759
20723144	chr2:20723144:C:A	1.51895e-36	-1.95771e-09	-0.973592	2.58949e-21	-1.95771e-09	-1.4218
20723540	chr2:20723540:C:T	1.67661e-37	-1.62336	-1.55406	5.62284e-22	-1.2966	-1.65241
20724191	chr2:20724191:C:T	7.07721e-37	-1.95771e-09	-1.73732	1.88352e-21	-1.95771e-09	-1.74012
20724304	chr2:20724304:G:A	8.85858e-37	-1.95771e-09	-1.51281	2.33793e-21	-1.95771e-09	-1.524
20724350	chr2:20724350:T:C	2.05648e-37	-2.2195	-0.753703	1.79043e-22	-2.67422	-1.41917
20724429	chr2:20724429:C:G	6.98059e-37	-1.95771e-09	-1.75106	1.85356e-21	-1.95771e-09	-1.75616
20724484	chr2:20724484:A:G	9.36297e-38	-2.07818	-1.68184	1.36932e-22	-2.69576	-1.66578
20724620	chr2:20724620:A:G	8.27625e-38	-2.15468	-1.72871	2.63932e-22	-1.97428	-1.73105
20724665	chr2:20724665:C:T	7.32606e-38	-2.33565	-1.6697	2.26091e-22	-2.18508	-1.675
20724710	chr2:20724710:T:TAA	3.12818e-36	-1.95771e-09	-0.25116	1.31387e-20	-1.95771e-09	0.202296
20725309	chr2:20725309:T:C	1.72974e-37	-2.46493	-0.681297	6.67047e-22	-1.96418	-0.813979
20725414	chr2:20725414:C:T	3.48214e-36	-1.95771e-09	-0.143965	8.38106e-21	-1.95771e-09	-0.24729
20725486	chr2:20725486:G:C	6.13868e-37	-1.87959	-1.53232e-09	3.79148e-21	-1.04051	-1.53232e-09
20725544	chr2:20725544:A:G	2.0794e-37	-1.53508	-1.42704	6.76331e-22	-1.20761	-1.55673
20725776	chr2:20725776:G:C	5.29351e-36	-1.95771e-09	0.274871	2.36616e-20	-1.95771e-09	0.790588
20725903	chr2:20725903:T:C	8.69212e-38	-2.10898	-1.72539	2.84002e-22	-1.9035	-1.72854
20726160	chr2:20726160:C:G	8.48202e-38	-2.13355	-1.72528	2.75632e-22	-1.9332	-1.72875
20726536	chr2:20726536:A:G	1.42066e-36	-1.04049	-1.53232e-09	3.49434e-20	1.18047	-1.53232e-09
20726556	chr2:20726556:C:A	1.16744e-37	-2.0182	-1.52119	3.04727e-22	-1.86752	-1.69408
20726557	chr2:20726557:A:G	8.5931e-38	-2.12686	-1.71896	2.79762e-22	-1.92452	-1.72256
20726656	chr2:20726656:AT:A	8.77632e-37	-1.95771e-09	-1.52214	2.31444e-21	-1.95771e-09	-1.5341
20726701	chr2:20726701:T:G	8.77632e-37	-1.95771e-09	-1.52214	2.31444e-21	-1.95771e-09	-1.5341
20726798	chr2:20726798:C:T	7.12856e-38	-2.34814	-1.68453	2.18754e-22	-2.20366	-1.68941
20726943	chr2:20726943:A:G	1.64215e-36	-1.95771e-09	-0.895606	2.72969e-21	-1.95771e-09	-1.36908
20727147	chr2:20727147:G:A	8.02197e-36	-1.95771e-09	0.690574	4.06977e-20	-1.95771e-09	1.33291
20727150	chr2:20727150:G:A	1.02395e-36	-1.95771e-09	-1.36794	2.73662e-21	-1.95771e-09	-1.36654
20727207	chr2:20727207:T:C	2.01533e-37	-1.48108	-1.51233	6.78295e-22	-1.14029	-1.62114
20727830	chr2:20727830:T:C	1.45855e-37	-2.42545	-0.891308	5.55173e-22	-2.25588	-0.70586
20728237	chr2:20728237:T:C	1.8654e-37	-1.5419	-1.52882	6.15061e-22	-1.22051	-1.63879
20728291	chr2:20728291:T:C	4.91957e-38	-2.69625	-1.70731	1.43251e-22	-2.7006	-1.61582
20728432	chr2:20728432:C:T	1.11427e-36	-1.95771e-09	-1.28341	2.74045e-21	-1.95771e-09	-1.36514
20728817	chr2:20728817:A:G	5.39926e-37	-2.00793	-1.53232e-09	7.36504e-22	-2.6791	-1.53232e-09
20729100	chr2:20729100:T:C	7.90592e-36	-1.95771e-09	0.676001	1.06092e-20	-1.95771e-09	-0.0115453
20729209	chr2:20729209:G:C	4.24878e-37	-2.15867	-0.0888983	9.16698e-22	-2.08459	-0.37565
20729212	chr2:20729212:C:CT	7.58552e-37	-2.34307	0.675111	1.45519e-21	-2.29666	0.298525
20729307	chr2:20729307:T:C	3.08182e-37	-2.03672	-0.531955	1.94424e-22	-2.68365	-1.32733
20729364	chr2:20729364:T:C	1.79568e-37	-2.34173	-0.767085	6.04383e-22	-2.16748	-0.709328
20729377	chr2:20729377:G:A	1.11472e-36	-1.95771e-09	-1.28301	2.2425e-21	-1.95771e-09	-1.56567
20729434	chr2:20729434:A:C	6.92742e-37	-1.95771e-09	-1.75871	1.87732e-21	-1.95771e-09	-1.74342
20729702	chr2:20729702:C:G	1.77531e-36	-1.95771e-09	-0.817636	2.90014e-21	-1.95771e-09	-1.30851
20729762	chr2:20729762:A:G	7.35022e-37	-1.95771e-09	-1.69947	1.92007e-21	-1.95771e-09	-1.7209
20729954	chr2:20729954:C:T	1.7947e-36	-1.95771e-09	-0.806775	2.93006e-21	-1.95771e-09	-1.29824
20729997	chr2:20729997:C:T	1.6463e-36	-1.95771e-09	-0.89308	2.7501e-21	-1.95771e-09	-1.36163
20730336	chr2:20730336:GT:G	9.33978e-37	-1.95771e-09	-1.45991	3.8547e-21	-1.95771e-09	-1.02397
20730854	chr2:20730854:C:T	7.08134e-37	-1.95771e-09	-1.73673	2.38769e-21	-1.95771e-09	-1.50294
20730981	chr2:20730981:C:T	6.90767e-37	-1.95771e-09	-1.76156	2.05601e-21	-1.95771e-09	-1.6525
20731269	chr2:20731269:C:T	4.01597e-37	-2.30392	-1.53232e-09	7.37819e-22	-2.67732	-1.53232e-09
20731331	chr2:20731331:G:A	6.9421e-37	-1.95771e-09	-1.75659	2.14153e-21	-1.95771e-09	-1.61175
20731345	chr2:20731345:T:C	6.92607e-37	-1.95771e-09	-1.7589	2.11115e-21	-1.95771e-09	-1.62603
20731390	chr2:20731390:G:T	6.9594e-37	-1.95771e-09	-1.7541	2.16754e-21	-1.95771e-09	-1.59967
20731413	chr2:20731413:A:G	6.90983e-37	-1.95771e-09	-1.76125	2.06511e-21	-1.95771e-09	-1.64808
20731501	chr2:20731501:T:G	6.99794e-37	-1.95771e-09	-1.74858	1.92497e-21	-1.95771e-09	-1.71835
20731685	chr2:20731685:C:T	7.1035e-37	-1.95771e-09	-1.73361	2.33548e-21	-1.95771e-09	-1.52505
20731691	chr2:20731691:G:A	2.87642e-36	-1.95771e-09	-0.335065	6.47874e-21	-1.95771e-09	-0.504739
20731841	chr2:20731841:A:AT	3.0863e-36	-1.95771e-09	-0.264639	7.19493e-21	-1.95771e-09	-0.399888
20731904	chr2:20731904:G:A	9.46766e-37	-1.95771e-09	-1.44631	1.97609e-21	-1.95771e-09	-1.69214
20732126	chr2:20732126:C:T	1.20064e-36	0.529269	-1.73803	3.67003e-21	0.687012	-1.76008
20732201	chr2:20732201:C:T	8.2017e-37	-1.95771e-09	-1.58985	3.01302e-21	-1.95771e-09	-1.27032
20732296	chr2:20732296:T:C	1.90253e-36	-1.95771e-09	-0.748428	2.93646e-21	-1.95771e-09	-1.29606
20732463	chr2:20732463:G:A	6.99907e-37	-1.95771e-09	-1.74842	2.22465e-21	-1.95771e-09	-1.57367
20732518	chr2:20732518:T:C	5.46986e-38	-2.53651	-1.76102	6.16441e-22	-1.1916	-1.66546
20732729	chr2:20732729:A:G	6.91496e-37	-1.95771e-09	-1.76051	1.87511e-21	-1.95771e-09	-1.7446
20732812	chr2:20732812:T:C	6.52384e-38	-2.52608	-1.59524	8.5368e-22	-1.19312	-1.33835
20732850	chr2:20732850:A:AT	7.33465e-37	-1.95771e-09	-1.70159	1.89049e-21	-1.95771e-09	-1.73643
20733145	chr2:20733145:A:AT	6.99533e-37	-1.95771e-09	-1.74895	2.21827e-21	-1.95771e-09	-1.57654
20733251	chr2:20733251:G:T	7.0787e-38	-2.35177	-1.68792	1.47386e-22	-2.62649	-1.66148
20733373	chr2:20733373:C:T	2.11494e-36	-1.95771e-09	-0.642585	4.95177e-21	-1.95771e-09	-0.773519
20733380	chr2:20733380:T:C	7.77902e-38	-2.52112	-1.42423	1.08603e-21	-1.19965	-1.09109
20733383	chr2:20733383:C:T	6.94795e-37	-1.95771e-09	-1.75575	2.1566e-21	-1.95771e-09	-1.60473
20733433	chr2:20733433:T:A	6.96908e-37	-1.95771e-09	-1.75271	2.19604e-21	-1.95771e-09	-1.58661
20733686	chr2:20733686:G:A	7.04574e-37	-1.95771e-09	-1.74177	2.27411e-21	-1.95771e-09	-1.55167
20733976	chr2:20733976:C:T	6.99508e-37	-1.95771e-09	-1.74899	2.21821e-21	-1.95771e-09	-1.57656
20733985	chr2:20733985:C:G	7.1818e-37	-1.95771e-09	-1.72265	2.15366e-21	-1.95771e-09	-1.6061
20734047	chr2:20734047:A:G	6.99314e-37	-1.95771e-09	-1.74927	2.21552e-21	-1.95771e-09	-1.57778
20734062	chr2:20734062:G:A	6.98998e-37	-1.95771e-09	-1.74972	2.21208e-21	-1.95771e-09	-1.57933
20734099	chr2:20734099:T:C	3.06745e-37	-2.57335	-1.53232e-09	9.96675e-22	-2.37659	-1.53232e-09
20734127	chr2:20734127:T:C	6.98771e-37	-1.95771e-09	-1.75004	2.20871e-21	-1.95771e-09	-1.58086
20734376	chr2:20734376:A:G	6.98768e-37	-1.95771e-09	-1.75005	2.20884e-21	-1.95771e-09	-1.58079
20734378	chr2:20734378:TC:T	2.08831e-36	-1.95771e-09	-0.655256	4.89385e-21	-1.95771e-09	-0.785285
20734505	chr2:20734505:G:C	6.98921e-37	-1.95771e-09	-1.74983	2.21112e-21	-1.95771e-09	-1.57977
20734747	chr2:20734747:A:G	6.98774e-37	-1.95771e-09	-1.75004	2.20891e-21	-1.95771e-09	-1.58077
20734863	chr2:20734863:T:C	1.85594e-37	-1.69661	-1.37919	6.92667e-22	-1.54062	-1.19985
20734890	chr2:20734890:C:T	6.96468e-37	-1.95771e-09	-1.75334	2.1774e-21	-1.95771e-09	-1.59513
20734892	chr2:20734892:C:T	1.41251e-37	-1.61722	-1.73161	1.5695e-22	-2.5052	-1.71989
20734937	chr2:20734937:G:T	6.9971e-37	-1.95771e-09	-1.7487	2.22088e-21	-1.95771e-09	-1.57536
20735089	chr2:20735089:G:A	6.97772e-37	-1.95771e-09	-1.75147	2.19537e-21	-1.95771e-09	-1.58691
20735134	chr2:20735134:A:T	6.97851e-37	-1.95771e-09	-1.75136	2.19647e-21	-1.95771e-09	-1.58641
20735309	chr2:20735309:C:T	6.9491e-37	-1.95771e-09	-1.75558	2.15383e-21	-1.95771e-09	-1.60602
20735318	chr2:20735318:G:T	1.97784e-37	-1.55851	-1.45368	4.437e-22	-1.5617	-1.62417
20735979	chr2:20735979:C:T	7.0578e-37	-1.95771e-09	-1.74006	2.30126e-21	-1.95771e-09	-1.53981
20736094	chr2:20736094:A:G	8.32287e-37	-1.95771e-09	-1.57519	3.07843e-21	-1.95771e-09	-1.24884
20736411	chr2:20736411:T:C	8.33442e-37	-1.95771e-09	-1.5738	3.09093e-21	-1.95771e-09	-1.24479
20736458	chr2:20736458:T:C	7.18743e-37	-1.95771e-09	-1.72186	1.92365e-21	-1.95771e-09	-1.71904
20736482	chr2:20736482:A:G	8.32334e-37	-1.95771e-09	-1.57513	3.08403e-21	-1.95771e-09	-1.24703
20736500	chr2:20736500:T:C	6.46281e-38	-2.44247	-1.68825	1.78068e-22	-2.63512	-1.46374
20736592	chr2:20736592:A:G	8.31233e-37	-1.95771e-09	-1.57646	3.07797e-21	-1.95771e-09	-1.24899
20736707	chr2:20736707:T:C	8.27275e-37	-1.95771e-09	-1.58123	3.05272e-21	-1.95771e-09	-1.25723
20736756	chr2:20736756:A:G	8.52969e-38	-2.4636	-1.38963	1.11658e-21	-1.20933	-1.05366
20736763	chr2:20736763:C:A	1.85227e-36	-1.95771e-09	-0.7752	2.87766e-21	-1.95771e-09	-1.31629
20736770	chr2:20736770:C:CTT	8.30858e-37	-1.95771e-09	-1.57691	3.07527e-21	-1.95771e-09	-1.24987
20736819	chr2:20736819:T:C	8.32636e-37	-1.95771e-09	-1.57477	3.08622e-21	-1.95771e-09	-1.24632
20736880	chr2:20736880:T:C	7.30137e-38	-2.49792	-1.5108	8.79858e-22	-1.29152	-1.20974
20736912	chr2:20736912:A:G	6.95087e-38	-2.35072	-1.70719	2.00612e-22	-2.39564	-1.58401
20737002	chr2:20737002:A:G	8.35681e-37	-1.95771e-09	-1.57112	3.10473e-21	-1.95771e-09	-1.24034
20737115	chr2:20737115:T:C	2.06281e-37	-1.47355	-1.49657	4.7611e-22	-1.47577	-1.63961
20737146	chr2:20737146:T:C	8.27767e-37	-1.95771e-09	-1.58063	3.05558e-21	-1.95771e-09	-1.25629
20737169	chr2:20737169:A:G	8.30858e-37	-1.95771e-09	-1.57691	3.07527e-21	-1.95771e-09	-1.24987
20737340	chr2:20737340:G:A	1.71305e-36	-1.95771e-09	-0.853337	2.78872e-21	-1.95771e-09	-1.34768
20737721	chr2:20737721:A:T	1.93596e-36	-1.95771e-09	-0.731008	2.97056e-21	-1.95771e-09	-1.28451
20737990	chr2:20737990:A:G	8.09235e-37	-1.95771e-09	-1.60328	2.34867e-21	-1.95771e-09	-1.51941
20738065	chr2:20738065:T:A	7.77876e-37	-1.95771e-09	-1.6428	2.74206e-21	-1.95771e-09	-1.36456
20738208	chr2:20738208:C:T	6.9083e-37	-1.95771e-09	-1.76147	1.84443e-21	-1.95771e-09	-1.76109
20738614	chr2:20738614:C:T	8.21192e-37	-1.95771e-09	-1.58861	2.06186e-21	-1.95771e-09	-1.64966
20739000	chr2:20739000:T:C	6.90907e-37	-1.95771e-09	-1.76136	1.8437e-21	-1.95771e-09	-1.76149
20739303	chr2:20739303:C:T	7.66274e-37	-1.95771e-09	-1.65783	2.68234e-21	-1.95771e-09	-1.38658
20739613	chr2:20739613:T:G	7.48796e-37	-1.95771e-09	-1.6809	2.55382e-21	-1.95771e-09	-1.43568
20739629	chr2:20739629:C:T	7.62143e-37	-1.95771e-09	-1.66323	2.65474e-21	-1.95771e-09	-1.39692
20739710	chr2:20739710:G:A	1.8954e-36	-1.95771e-09	-0.752179	2.92881e-21	-1.95771e-09	-1.29867
20739946	chr2:20739946:T:C	2.00636e-37	-2.05947	-0.93841	1.54737e-22	-2.69274	-1.54655
20739948	chr2:20739948:C:T	7.61162e-38	-2.34454	-1.62256	7.27721e-22	-1.06191	-1.62919
20740659	chr2:20740659:G:A	7.33313e-37	-1.95771e-09	-1.70179	1.92453e-21	-1.95771e-09	-1.71858
20740746	chr2:20740746:A:G	7.43114e-38	-2.35862	-1.63248	6.9846e-22	-1.09383	-1.63832
20740825	chr2:20740825:C:T	7.49336e-37	-1.95771e-09	-1.68018	2.55751e-21	-1.95771e-09	-1.43423
20740832	chr2:20740832:T:A	7.49336e-37	-1.95771e-09	-1.68018	2.55751e-21	-1.95771e-09	-1.43423
20740988	chr2:20740988:C:T	4.24769e-36	-1.95771e-09	0.0547655	1.43142e-20	-1.95771e-09	0.287987
20741024	chr2:20741024:T:C	4.37683e-36	-1.95771e-09	0.0847149	7.05308e-21	-1.95771e-09	-0.419799
20741277	chr2:20741277:A:G	5.63684e-38	-2.53921	-1.72824	1.39857e-22	-2.63349	-1.70691
20741338	chr2:20741338:A:G	2.33471e-36	-1.95771e-09	-0.543723	8.29517e-21	-1.95771e-09	-0.257591
20741538	chr2:20741538:C:T	7.46647e-37	-1.95771e-09	-1.68377	2.53904e-21	-1.95771e-09	-1.44148
20741672	chr2:20741672:A:G	7.46766e-37	-1.95771e-09	-1.68361	2.54012e-21	-1.95771e-09	-1.44105
20741761	chr2:20741761:A:G	7.47045e-37	-1.95771e-09	-1.68324	2.54141e-21	-1.95771e-09	-1.44055
20741790	chr2:20741790:C:G	2.02504e-36	-1.95771e-09	-0.68602	3.06485e-21	-1.95771e-09	-1.25326
20741805	chr2:20741805:CT:C	7.48334e-37	-1.95771e-09	-1.68152	2.55091e-21	-1.95771e-09	-1.43681
20741856	chr2:20741856:C:A	1.83475e-36	-1.95771e-09	-0.784703	3.45572e-21	-1.95771e-09	-1.13323
20741995	chr2:20741995:T:C	5.32081e-38	-2.56371	-1.76145	1.39742e-22	-2.59404	-1.74718
20742031	chr2:20742031:A:G	6.91577e-37	-1.95771e-09	-1.76039	1.85587e-21	-1.95771e-09	-1.75491
20742050	chr2:20742050:A:G	2.01977e-36	-0.688629	-1.53232e-09	4.89174e-20	1.51687	-1.53232e-09
20742407	chr2:20742407:A:C	8.68374e-38	-2.65887	-1.17645	9.54114e-22	-1.64408	-0.776155
20742436	chr2:20742436:C:T	8.69245e-37	-1.95771e-09	-1.53174	2.02839e-21	-1.95771e-09	-1.66602
20742511	chr2:20742511:T:C	1.67041e-36	-1.95771e-09	-0.878539	2.74515e-21	-1.95771e-09	-1.36343
20742550	chr2:20742550:T:G	7.46647e-37	-1.95771e-09	-1.68377	2.53904e-21	-1.95771e-09	-1.44148
20742562	chr2:20742562:T:C	7.46647e-37	-1.95771e-09	-1.68377	2.53904e-21	-1.95771e-09	-1.44148
20742906	chr2:20742906:C:A	8.63004e-37	-1.95771e-09	-1.53895	1.9876e-21	-1.95771e-09	-1.68633
20742948	chr2:20742948:A:T	1.18094e-37	-2.65671	-0.871172	1.43426e-21	-1.61582	-0.396789
20742969	chr2:20742969:T:C	7.40149e-37	-1.95771e-09	-1.69251	2.49405e-21	-1.95771e-09	-1.45936
20743020	chr2:20743020:G:C	7.47723e-37	-1.95771e-09	-1.68233	2.5459e-21	-1.95771e-09	-1.43878
20743292	chr2:20743292:T:G	5.84991e-38	-2.47948	-1.75088	1.46947e-22	-2.54937	-1.74157
20743373	chr2:20743373:G:C	2.96181e-37	-2.6084	-1.53232e-09	2.40682e-21	-1.49496	-1.53232e-09
20743982	chr2:20743982:A:G	7.29363e-38	-2.62101	-1.38877	4.59668e-22	-1.74974	-1.40077
20744005	chr2:20744005:C:G	6.93255e-37	-1.95771e-09	-1.75797	1.95393e-21	-1.95771e-09	-1.70342
20744676	chr2:20744676:A:G	7.58598e-37	-1.95771e-09	-1.66789	2.62177e-21	-1.95771e-09	-1.40942
20744865	chr2:20744865:C:G	6.86022e-38	-2.64071	-1.43034	7.77365e-22	-1.53614	-1.08897
20745111	chr2:20745111:T:C	6.97339e-38	-2.36313	-1.69154	1.64834e-22	-2.50189	-1.67419
20745185	chr2:20745185:G:A	7.02724e-37	-1.7444	-1.53232e-09	7.42504e-22	-2.67099	-1.53232e-09
20745253	chr2:20745253:T:C	6.9165e-37	-1.95771e-09	-1.76029	1.98181e-21	-1.95771e-09	-1.68926
20745530	chr2:20745530:T:C	6.9165e-37	-1.95771e-09	-1.76029	1.98181e-21	-1.95771e-09	-1.68926
20745579	chr2:20745579:A:G	6.91249e-37	-1.95771e-09	-1.76087	1.99195e-21	-1.95771e-09	-1.68415
20745737	chr2:20745737:T:C	5.76427e-38	-2.57106	-1.67405	1.57761e-22	-2.58367	-1.63626
20746002	chr2:20746002:G:A	1.95051e-37	-1.39753	-1.62857	5.09128e-22	-1.35022	-1.6981
20746091	chr2:20746091:G:T	6.91139e-37	-1.95771e-09	-1.76102	1.99552e-21	-1.95771e-09	-1.68236
20746252	chr2:20746252:G:C	1.27116e-36	-1.95771e-09	-1.15168	4.64502e-21	-1.95771e-09	-0.837468
20746279	chr2:20746279:T:C	6.91454e-37	-1.95771e-09	-1.76057	1.98633e-21	-1.95771e-09	-1.68697
20746342	chr2:20746342:T:C	6.91419e-37	-1.95771e-09	-1.76062	1.98714e-21	-1.95771e-09	-1.68657
20746466	chr2:20746466:C:T	5.13061e-38	-2.69384	-1.66772	3.06863e-22	-2.03213	-1.52249
20746468	chr2:20746468:T:A	1.76923e-36	-1.95771e-09	-0.821065	2.79149e-21	-1.95771e-09	-1.34669
20746471	chr2:20746471:C:T	6.91717e-37	-1.95771e-09	-1.76019	1.9812e-21	-1.95771e-09	-1.68956
20746849	chr2:20746849:C:T	8.03406e-37	-1.95771e-09	-1.61051	1.9115e-21	-1.95771e-09	-1.72538
20747046	chr2:20747046:T:C	6.13845e-38	-2.62499	-1.55722	1.86614e-22	-2.53754	-1.51444
20747437	chr2:20747437:T:C	9.59557e-38	-2.16529	-1.57019	9.6213e-22	-0.817975	-1.59389
20747671	chr2:20747671:T:C	6.97139e-37	-1.95771e-09	-1.75238	1.91593e-21	-1.95771e-09	-1.72306
20747795	chr2:20747795:C:T	3.27969e-37	-2.50645	-1.53232e-09	2.28973e-21	-1.54483	-1.53232e-09
20748332	chr2:20748332:C:T	6.91425e-37	-1.95771e-09	-1.76061	1.93811e-21	-1.95771e-09	-1.71155
20748566	chr2:20748566:C:G	5.87966e-38	-2.67748	-1.5478	2.44474e-22	-2.25453	-1.52738
20748679	chr2:20748679:G:A	9.81713e-37	-1.95771e-09	-1.41007	2.31985e-21	-1.95771e-09	-1.53176
20748778	chr2:20748778:A:T	5.63462e-38	-2.67998	-1.58787	2.31276e-22	-2.26722	-1.57019
20749368	chr2:20749368:T:A	9.96435e-37	-1.95771e-09	-1.39518	2.67658e-21	-1.95771e-09	-1.38873
20749646	chr2:20749646:T:C	1.58878e-36	-1.95771e-09	-0.928644	5.38927e-21	-1.95771e-09	-0.688854
20750151	chr2:20750151:T:C	1.81925e-37	-1.37744	-1.71833	4.64779e-22	-1.39	-1.74946
20751005	chr2:20751005:T:C	6.96534e-37	-1.95771e-09	-1.75325	1.90182e-21	-1.95771e-09	-1.73045
20751086	chr2:20751086:A:G	5.83034e-38	-2.682	-1.5517	2.39735e-22	-2.27102	-1.53046
20751198	chr2:20751198:T:G	2.06332e-36	-1.95771e-09	-0.667292	6.62444e-21	-1.95771e-09	-0.482498
20751220	chr2:20751220:T:C	2.14334e-37	-1.3919	-1.53993	4.68652e-22	-1.45033	-1.68083
20751276	chr2:20751276:G:T	2.27843e-36	-1.95771e-09	-0.568124	3.30461e-21	-1.95771e-09	-1.17794
20751311	chr2:20751311:AT:A	6.91195e-37	-1.95771e-09	-1.76094	1.86023e-21	-1.95771e-09	-1.75256
20751572	chr2:20751572:A:G	5.89936e-38	-2.6847	-1.53723	2.40024e-22	-2.28393	-1.51635
20751684	chr2:20751684:C:A	5.94616e-38	-2.68425	-1.52979	2.467e-22	-2.26359	-1.50925
20751960	chr2:20751960:C:T	8.15751e-37	-1.95771e-09	-1.59526	1.86516e-21	-1.95771e-09	-1.74992
20751980	chr2:20751980:C:T	1.33937e-37	-1.68782	-1.71417	1.55362e-22	-2.53598	-1.69928
20752290	chr2:20752290:A:T	7.27062e-37	-1.95771e-09	-1.71035	1.9446e-21	-1.95771e-09	-1.70821
20752802	chr2:20752802:T:C	1.64619e-37	-1.50076	-1.69498	4.79293e-22	-1.357	-1.75171
20753330	chr2:20753330:G:C	6.05238e-38	-2.4379	-1.75843	1.39468e-22	-2.60004	-1.74314
20753364	chr2:20753364:G:A	8.07872e-37	-1.95771e-09	-1.60496	2.07648e-21	-1.95771e-09	-1.64259
20753428	chr2:20753428:T:C	7.12037e-38	-2.51061	-1.52322	1.88062e-22	-2.56589	-1.47836
20753482	chr2:20753482:C:T	2.64175e-36	-1.95771e-09	-0.420168	3.78633e-21	-1.95771e-09	-1.04187
20753699	chr2:20753699:A:C	1.88747e-37	-2.55233	-0.506633	1.78977e-21	-1.33785	-0.453323
20753863	chr2:20753863:T:C	8.28293e-37	-1.95771e-09	-1.58	2.53305e-21	-1.95771e-09	-1.44384
20754213	chr2:20754213:C:T	7.62486e-38	-2.69803	-1.26734	2.90578e-22	-2.37107	-1.23808
20754329	chr2:20754329:A:C	6.99521e-37	-1.95771e-09	-1.74897	2.03739e-21	-1.95771e-09	-1.6616
20754333	chr2:20754333:A:T	1.11187e-36	-1.95771e-09	-1.28557	2.39797e-21	-1.95771e-09	-1.49864
20755272	chr2:20755272:AG:A	8.08915e-37	-1.60367	-1.53232e-09	8.92729e-22	-2.48674	-1.53232e-09
20755607	chr2:20755607:G:A	7.22829e-37	-1.95771e-09	-1.71619	1.85477e-21	-1.95771e-09	-1.7555
20755712	chr2:20755712:G:A	8.29084e-37	-1.95771e-09	-1.57904	2.53785e-21	-1.95771e-09	-1.44195
20756092	chr2:20756092:C:T	1.20613e-36	-1.95771e-09	-1.2042	2.24075e-21	-1.95771e-09	-1.56645
20756702	chr2:20756702:G:A	8.25825e-37	-1.95771e-09	-1.58298	1.98539e-21	-1.95771e-09	-1.68745
20756889	chr2:20756889:AC:A	1.12392e-36	-1.95771e-09	-1.27479	3.56363e-21	-1.95771e-09	-1.10248
20757442	chr2:20757442:C:A	6.92225e-37	-1.95771e-09	-1.75945	1.84427e-21	-1.95771e-09	-1.76118
20757572	chr2:20757572:C:T	1.88267e-36	-0.75892	-1.53232e-09	1.66219e-21	-1.86513	-1.53232e-09
20757639	chr2:20757639:G:T	2.323e-37	-1.26315	-1.58819	5.31803e-22	-1.30487	-1.69988
20757844	chr2:20757844:C:T	8.36478e-37	-1.95771e-09	-1.57017	2.56977e-21	-1.95771e-09	-1.42945
20757966	chr2:20757966:T:C	6.90892e-37	-1.95771e-09	-1.76138	1.84555e-21	-1.95771e-09	-1.76048
20758218	chr2:20758218:T:C	2.12913e-36	-1.95771e-09	-0.635899	8.65677e-21	-1.95771e-09	-0.214922
20758626	chr2:20758626:G:A	1.1576e-36	-1.95771e-09	-1.24526	2.4584e-21	-1.95771e-09	-1.47375
20759305	chr2:20759305:T:G	7.2449e-37	-1.95771e-09	-1.7139	1.8585e-21	-1.95771e-09	-1.7535
20760052	chr2:20760052:A:G	1.00483e-36	-1.38679	-1.53232e-09	9.67971e-22	-2.40582	-1.53232e-09
20760151	chr2:20760151:G:C	1.4559e-37	-2.25068	-1.06789	8.13178e-22	-1.1048	-1.47527
20761086	chr2:20761086:T:TC	1.69006e-36	-1.95771e-09	-0.866844	5.74103e-21	-1.95771e-09	-0.625626
20761139	chr2:20761139:A:G	2.47485e-36	-1.95771e-09	-0.485431	3.49277e-21	-1.95771e-09	-1.12257
20761830	chr2:20761830:C:T	2.16436e-37	-1.26897	-1.6531	5.41842e-22	-1.27374	-1.7123
20762026	chr2:20762026:T:C	7.08185e-37	-1.95771e-09	-1.73666	2.0822e-21	-1.95771e-09	-1.63984
20762140	chr2:20762140:C:G	3.57981e-37	-0.731307	-1.68758	7.37021e-22	-0.9279	-1.7505
20762540	chr2:20762540:T:TAA	2.48943e-36	-1.95771e-09	-0.479557	3.50594e-21	-1.95771e-09	-1.1188
20762609	chr2:20762609:TTAAG:T	9.5197e-37	-1.95771e-09	-1.44083	2.56645e-21	-1.95771e-09	-1.43074
20762658	chr2:20762658:G:T	8.19708e-37	-1.95771e-09	-1.59042	2.50119e-21	-1.95771e-09	-1.4565
20762910	chr2:20762910:C:T	1.60349e-37	-1.50907	-1.71294	4.8494e-22	-1.33856	-1.75843
20763534	chr2:20763534:A:T	3.02327e-37	-2.58786	-1.53232e-09	8.2307e-22	-2.56798	-1.53232e-09
20764258	chr2:20764258:A:G	2.29338e-36	-1.95771e-09	-0.561583	3.84433e-21	-1.95771e-09	-1.02666
20764496	chr2:20764496:T:C	7.08637e-37	-1.95771e-09	-1.73602	2.08529e-21	-1.95771e-09	-1.63835
20764969	chr2:20764969:T:C	1.52093e-36	-1.95771e-09	-0.972289	3.0209e-21	-1.95771e-09	-1.26771
20765033	chr2:20765033:G:C	7.42043e-37	-1.95771e-09	-1.68996	1.98234e-21	-1.95771e-09	-1.68899
20765037	chr2:20765037:C:G	1.23717e-36	0.308275	-1.48706	3.12733e-21	0.165945	-1.39903
20765507	chr2:20765507:A:G	8.77885e-37	-1.95771e-09	-1.52185	2.80787e-21	-1.95771e-09	-1.34084
20765607	chr2:20765607:T:A	9.0011e-37	-1.95771e-09	-1.49685	2.14348e-21	-1.95771e-09	-1.61083
20766269	chr2:20766269:C:T	1.25017e-36	-1.16833	-1.53232e-09	1.02281e-21	-2.35071	-1.53232e-09
20766498	chr2:20766498:G:C	5.85661e-37	-1.92662	-1.53232e-09	6.69618e-21	-0.471728	-1.53232e-09
20766919	chr2:20766919:C:T	8.62019e-37	-1.95771e-09	-1.54009	2.31178e-21	-1.95771e-09	-1.53525
20766927	chr2:20766927:C:T	1.1103e-36	-1.95771e-09	-1.28698	2.59572e-21	-1.95771e-09	-1.4194
20767638	chr2:20767638:G:A	9.72555e-37	-1.95771e-09	-1.41944	2.34456e-21	-1.95771e-09	-1.52117
20767650	chr2:20767650:G:A	1.57801e-36	-0.935449	-1.53232e-09	1.08364e-21	-2.29294	-1.53232e-09
20768123	chr2:20768123:C:T	1.43573e-36	-1.95771e-09	-1.02993	3.13185e-21	-1.95771e-09	-1.23164
20768224	chr2:20768224:G:A	7.73421e-37	-1.95771e-09	-1.64854	1.88124e-21	-1.95771e-09	-1.74133
20768521	chr2:20768521:A:G	3.7061e-36	-1.95771e-09	-0.0816306	1.02336e-20	-1.95771e-09	-0.0475833
20768527	chr2:20768527:AC:A	7.52643e-37	-0.0511114	-1.62466	6.17747e-21	0.969526	-1.52188
20768620	chr2:20768620:C:T	6.93074e-37	-1.95771e-09	-1.75823	1.95741e-21	-1.95771e-09	-1.70164
20768960	chr2:20768960:C:T	3.05217e-37	-2.57834	-1.53232e-09	7.59877e-22	-2.64786	-1.53232e-09
20769109	chr2:20769109:C:T	7.65533e-38	-2.26003	-1.70135	1.23831e-22	-2.70056	-1.76154
20769312	chr2:20769312:G:A	6.9101e-37	-1.95771e-09	-1.76121	1.93984e-21	-1.95771e-09	-1.71066
20770178	chr2:20770178:A:T	6.91477e-37	-1.95771e-09	-1.76054	1.99887e-21	-1.95771e-09	-1.68068
20770293	chr2:20770293:G:A	3.65798e-37	-1.26516	-1.13212	2.2613e-22	-2.68804	-1.17187
20770485	chr2:20770485:G:A	3.63255e-37	-2.40426	-1.53232e-09	7.23826e-22	-2.69647	-1.53232e-09
20770820	chr2:20770820:G:A	9.18055e-37	-1.95771e-09	-1.47711	2.09936e-21	-1.95771e-09	-1.63163
20771739	chr2:20771739:C:T	9.6832e-37	-1.95771e-09	-1.4238	2.33763e-21	-1.95771e-09	-1.52413
20771758	chr2:20771758:TTTTGGACAATTTATTGCACACATTATTTTCTAGCTTACACCC:T	6.91641e-37	-1.95771e-09	-1.7603	1.9462e-21	-1.95771e-09	-1.70739
20771873	chr2:20771873:A:G	9.77604e-37	-1.95771e-09	-1.41426	2.35534e-21	-1.95771e-09	-1.51658
20771921	chr2:20771921:G:A	4.39358e-37	-2.21405	-1.53232e-09	2.49735e-21	-1.45803	-1.53232e-09
20772190	chr2:20772190:C:G	9.62593e-37	-1.95771e-09	-1.42974	2.32489e-21	-1.95771e-09	-1.52959
20772249	chr2:20772249:G:T	9.11465e-37	-1.95771e-09	-1.48431	2.45161e-21	-1.95771e-09	-1.47652
20772312	chr2:20772312:G:A	6.91498e-37	-1.95771e-09	-1.76051	1.88811e-21	-1.95771e-09	-1.73769
20772644	chr2:20772644:A:C	6.91989e-37	-1.95771e-09	-1.7598	1.85427e-21	-1.95771e-09	-1.75577
20772646	chr2:20772646:C:T	6.9101e-37	-1.95771e-09	-1.76121	1.93984e-21	-1.95771e-09	-1.71066
20772856	chr2:20772856:A:C	2.65047e-36	-0.416872	-1.53232e-09	1.71589e-21	-1.83333	-1.53232e-09
20772907	chr2:20772907:A:G	1.05208e-37	-2.25402	-1.3894	6.31217e-22	-1.18699	-1.64638
20773166	chr2:20773166:A:G	6.95324e-37	-1.95771e-09	-1.75499	1.86848e-21	-1.95771e-09	-1.74814
20773177	chr2:20773177:C:T	8.69433e-37	-1.95771e-09	-1.53152	2.15202e-21	-1.95771e-09	-1.60686
20773326	chr2:20773326:AG:A	7.47932e-37	-1.95771e-09	-1.68205	1.96076e-21	-1.95771e-09	-1.69993
20773475	chr2:20773475:A:G	1.073e-36	-1.95771e-09	-1.32115	2.68057e-21	-1.95771e-09	-1.38724
20774108	chr2:20774108:T:C	8.61087e-37	-1.95771e-09	-1.54117	2.09548e-21	-1.95771e-09	-1.63348
20774127	chr2:20774127:G:T	9.67168e-37	-1.95771e-09	-1.42499	2.33454e-21	-1.95771e-09	-1.52545
20774360	chr2:20774360:TA:T	8.36587e-37	-1.95771e-09	-1.57003	2.67731e-21	-1.95771e-09	-1.38845
20774442	chr2:20774442:A:G	8.06886e-37	-1.95771e-09	-1.60618	2.15692e-21	-1.95771e-09	-1.60458
20775072	chr2:20775072:T:C	9.11675e-37	-1.95771e-09	-1.48408	2.0935e-21	-1.95771e-09	-1.63443
20775303	chr2:20775303:A:G	1.27162e-36	-1.95771e-09	-1.15132	2.6641e-21	-1.95771e-09	-1.3934
20775327	chr2:20775327:G:A	6.93293e-37	-1.95771e-09	-1.75791	1.85865e-21	-1.95771e-09	-1.75341
20775795	chr2:20775795:C:T	5.65504e-37	-1.96165	-1.53232e-09	7.23717e-22	-2.69662	-1.53232e-09
20775958	chr2:20775958:T:C	7.38111e-37	-1.95771e-09	-1.69527	2.11187e-21	-1.95771e-09	-1.62569
20776223	chr2:20776223:T:G	1.41211e-36	-1.95771e-09	-1.04653	5.08284e-21	-1.95771e-09	-0.747393
20776786	chr2:20776786:T:C	1.09132e-37	-2.24409	-1.36272	6.51586e-22	-1.17093	-1.63068
20777392	chr2:20777392:G:T	4.49769e-36	-1.95771e-09	0.111953	1.51697e-20	-1.95771e-09	0.346034
20777400	chr2:20777400:A:G	4.45172e-36	-1.95771e-09	0.101681	1.49049e-20	-1.95771e-09	0.328426
20777447	chr2:20777447:T:C	6.91397e-37	-1.95771e-09	-1.76065	1.88776e-21	-1.95771e-09	-1.73787
20777510	chr2:20777510:C:T	9.2657e-37	-1.95771e-09	-1.46788	2.32752e-21	-1.95771e-09	-1.52846
20777773	chr2:20777773:T:C	6.25712e-37	-1.23281	-0.627664	3.15581e-22	-2.68906	-0.837546
20777944	chr2:20777944:T:C	9.92759e-37	-1.95771e-09	-1.39888	2.49022e-21	-1.95771e-09	-1.46089
20778298	chr2:20778298:C:T	9.7563e-37	-1.95771e-09	-1.41628	2.23117e-21	-1.95771e-09	-1.57074
20778420	chr2:20778420:CCA:C	9.92061e-37	-1.95771e-09	-1.39958	2.48874e-21	-1.95771e-09	-1.46149
20778855	chr2:20778855:T:C	7.74844e-36	0.655881	-1.53232e-09	6.96349e-19	4.17259	-1.53232e-09
20779258	chr2:20779258:C:G	6.93035e-37	-1.95771e-09	-1.75829	1.8827e-21	-1.95771e-09	-1.74056
20779618	chr2:20779618:T:C	3.72149e-37	-2.38007	-1.53232e-09	2.35894e-21	-1.51505	-1.53232e-09
20779701	chr2:20779701:T:C	6.81582e-36	-1.95771e-09	0.527635	8.64125e-21	-1.95771e-09	-0.216717
20779741	chr2:20779741:A:T	9.8927e-37	0.104034	-1.50643	4.26764e-22	-1.51995	-1.70484
20779976	chr2:20779976:G:T	8.98154e-37	-1.95771e-09	-1.49902	2.24899e-21	-1.95771e-09	-1.56278
20780205	chr2:20780205:A:C	1.69379e-36	-1.95771e-09	-0.864641	3.57549e-21	-1.95771e-09	-1.09916
20780630	chr2:20780630:A:G	9.85927e-37	-1.95771e-09	-1.40578	2.35335e-21	-1.95771e-09	-1.51742
20780900	chr2:20780900:C:T	4.34588e-37	-2.22497	-1.53232e-09	7.22149e-22	-2.69879	-1.53232e-09
20781045	chr2:20781045:T:C	1.03467e-36	-1.95771e-09	-1.35753	2.29269e-21	-1.95771e-09	-1.54354
20781150	chr2:20781150:T:C	1.23061e-36	-1.95771e-09	-1.1841	4.5775e-21	-1.95771e-09	-0.852111
20781494	chr2:20781494:T:C	7.83212e-37	-1.95771e-09	-1.63596	2.08614e-21	-1.95771e-09	-1.63795
20781945	chr2:20781945:A:G	7.50061e-37	-1.95771e-09	-1.67921	1.84804e-21	-1.95771e-09	-1.75914
20782073	chr2:20782073:T:C	9.64025e-37	-1.95771e-09	-1.42825	2.215e-21	-1.95771e-09	-1.57801
20782511	chr2:20782511:C:T	8.99406e-37	-1.95771e-09	-1.49763	3.10676e-21	-1.95771e-09	-1.23968
20782631	chr2:20782631:T:C	2.24626e-37	-1.39726	-1.48767	2.74614e-22	-1.95536	-1.7103
20782712	chr2:20782712:T:TC	1.15169e-36	-1.95771e-09	-1.25038	2.7434e-21	-1.95771e-09	-1.36407
20782716	chr2:20782716:C:T	7.52913e-37	-1.95771e-09	-1.67542	1.86156e-21	-1.95771e-09	-1.75185
20782727	chr2:20782727:C:T	6.93557e-37	-1.95771e-09	-1.75753	1.8462e-21	-1.95771e-09	-1.76013
20782752	chr2:20782752:T:C	7.05396e-37	-1.95771e-09	-1.74061	1.88503e-21	-1.95771e-09	-1.73932
20783114	chr2:20783114:A:T	1.15061e-36	-1.95771e-09	-1.25132	3.18329e-21	-1.95771e-09	-1.21535
20783234	chr2:20783234:C:T	7.76016e-37	-1.95771e-09	-1.64519	1.88041e-21	-1.95771e-09	-1.74177
20783490	chr2:20783490:A:C	4.40462e-37	-2.21154	-1.53232e-09	7.4007e-22	-2.67427	-1.53232e-09
20783780	chr2:20783780:C:T	7.03483e-37	-1.95771e-09	-1.74332	1.84757e-21	-1.95771e-09	-1.75939
20784174	chr2:20784174:G:A	1.03032e-35	-0.970303	1.91114	1.11502e-21	-2.68812	0.423723
20784532	chr2:20784532:G:A	7.39797e-37	-1.95771e-09	-1.69299	2.09815e-21	-1.95771e-09	-1.63221
20785695	chr2:20785695:T:A	3.59472e-37	-1.26423	-1.1505	2.31388e-21	-0.17409	-1.36025
20785768	chr2:20785768:C:T	9.83396e-38	-1.99401	-1.71692	1.49179e-22	-2.68643	-1.58944
20785820	chr2:20785820:AT:A	1.55234e-36	-1.95771e-09	-0.951847	3.24543e-21	-1.95771e-09	-1.19602
20785997	chr2:20785997:T:A	8.16298e-38	-2.36362	-1.53355	4.75861e-22	-1.3962	-1.71969
20786351	chr2:20786351:G:A	6.90797e-37	-1.95771e-09	-1.76152	1.95686e-21	-1.95771e-09	-1.70193
20786835	chr2:20786835:T:A	1.84974e-37	-1.75504	-1.32411	6.32901e-22	-1.20965	-1.62105
20787979	chr2:20787979:G:A	3.57289e-36	-1.01726	0.899022	5.19003e-22	-2.68683	-0.342283
20788099	chr2:20788099:A:G	7.10705e-37	-1.95771e-09	-1.73311	1.85063e-21	-1.95771e-09	-1.75774
20788547	chr2:20788547:A:G	7.90016e-37	-1.95771e-09	-1.62731	2.13722e-21	-1.95771e-09	-1.61376
20788639	chr2:20788639:T:C	1.45694e-37	-1.84199	-1.47587	1.95349e-22	-2.6948	-1.31143
20789102	chr2:20789102:C:A	7.91589e-37	-1.95771e-09	-1.62532	2.24472e-21	-1.95771e-09	-1.56468
20789132	chr2:20789132:T:A	6.63952e-37	-1.80116	-1.53232e-09	3.03191e-21	-1.26407	-1.53232e-09
20789767	chr2:20789767:G:A	6.97689e-37	-1.75159	-1.53232e-09	1.04405e-21	-2.33016	-1.53232e-09
20790362	chr2:20790362:G:A	7.16044e-37	-1.95771e-09	-1.72562	1.84712e-21	-1.95771e-09	-1.75963
20790407	chr2:20790407:A:G	6.93423e-37	-1.95771e-09	-1.75773	2.03129e-21	-1.95771e-09	-1.66459
20790475	chr2:20790475:G:A	7.08414e-37	-1.95771e-09	-1.73634	1.85387e-21	-1.95771e-09	-1.75599
20790553	chr2:20790553:C:A	7.97277e-37	-1.95771e-09	-1.61816	1.87391e-21	-1.95771e-09	-1.74524
20790840	chr2:20790840:T:C	2.48694e-36	-1.95771e-09	-0.480558	6.65407e-21	-1.95771e-09	-0.478036
20791339	chr2:20791339:T:C	3.13583e-37	-1.75065	-0.800649	1.37629e-21	-1.09544	-0.958431
20791768	chr2:20791768:T:G	1.23155e-36	-1.18334	-1.53232e-09	9.65001e-22	-2.40889	-1.53232e-09
20791913	chr2:20791913:C:T	6.49443e-37	-2.16423	0.340983	2.28423e-21	-1.62591	0.0786762
20792720	chr2:20792720:G:A	7.93457e-37	-1.95771e-09	-1.62297	1.89582e-21	-1.95771e-09	-1.73361
20793017	chr2:20793017:T:C	7.16712e-37	-1.95771e-09	-1.72469	1.84795e-21	-1.95771e-09	-1.75919
20793035	chr2:20793035:T:A	7.94855e-37	-1.95771e-09	-1.62121	1.89726e-21	-1.95771e-09	-1.73285
20793426	chr2:20793426:A:G	7.51987e-37	-1.95771e-09	-1.67665	1.86874e-21	-1.95771e-09	-1.748
20793560	chr2:20793560:G:A	7.51987e-37	-1.95771e-09	-1.67665	1.86874e-21	-1.95771e-09	-1.748
20793644	chr2:20793644:C:G	4.10274e-36	-1.95771e-09	0.0200435	5.67588e-21	-1.95771e-09	-0.637039
20794006	chr2:20794006:T:C	4.6561e-38	-2.69828	-1.76032	2.45102e-22	-2.15699	-1.62236
20794057	chr2:20794057:G:GT	4.65155e-38	-2.69859	-1.76099	2.45939e-22	-2.16211	-1.61383
20794059	chr2:20794059:TTTC:T	4.65162e-38	-2.69858	-1.76099	2.45991e-22	-2.1619	-1.61383
20794063	chr2:20794063:A:G	4.65124e-38	-2.69866	-1.76099	2.45656e-22	-2.16326	-1.61383
20794299	chr2:20794299:G:A	7.24307e-37	-1.95771e-09	-1.71415	2.5269e-21	-1.95771e-09	-1.44627
20794576	chr2:20794576:T:C	7.60251e-37	-1.95771e-09	-1.66572	1.86572e-21	-1.95771e-09	-1.74962
20794642	chr2:20794642:C:A	7.79148e-37	-1.95771e-09	-1.64116	2.11547e-21	-1.95771e-09	-1.62398
20794659	chr2:20794659:G:A	7.22098e-37	-1.95771e-09	-1.71721	1.85114e-21	-1.95771e-09	-1.75746
20794958	chr2:20794958:T:C	4.67626e-38	-2.69631	-1.75797	2.4931e-22	-2.1221	-1.64022
20795066	chr2:20795066:T:A	7.60251e-37	-1.95771e-09	-1.66572	1.86572e-21	-1.95771e-09	-1.74962
20795435	chr2:20795435:A:C	7.02486e-37	-1.95771e-09	-1.74474	2.00826e-21	-1.95771e-09	-1.67599
20795548	chr2:20795548:G:C	6.90968e-37	-1.95771e-09	-1.76127	1.94003e-21	-1.95771e-09	-1.71056
20796057	chr2:20796057:T:C	6.90949e-37	-1.95771e-09	-1.7613	1.97791e-21	-1.95771e-09	-1.69122
20796866	chr2:20796866:A:G	7.61473e-37	-1.95771e-09	-1.66411	1.86673e-21	-1.95771e-09	-1.74907
20797026	chr2:20797026:A:G	7.99818e-37	-1.95771e-09	-1.61498	2.16153e-21	-1.95771e-09	-1.60245
20797279	chr2:20797279:G:C	9.31008e-37	-1.95771e-09	-1.4631	2.25604e-21	-1.95771e-09	-1.55965
20797618	chr2:20797618:G:A	6.90968e-37	-1.95771e-09	-1.76127	1.94003e-21	-1.95771e-09	-1.71056
20797839	chr2:20797839:AAAAC:A	1.58724e-36	-1.95771e-09	-0.929616	3.31796e-21	-1.95771e-09	-1.17391
20798054	chr2:20798054:T:G	7.52706e-37	-1.95771e-09	-1.67569	1.87042e-21	-1.95771e-09	-1.7471
20798418	chr2:20798418:A:C	7.16343e-37	-1.95771e-09	-1.72521	1.84772e-21	-1.95771e-09	-1.75931
20798530	chr2:20798530:C:T	5.09662e-37	-2.06562	-1.53232e-09	7.20839e-22	-2.7006	-1.53232e-09
20798672	chr2:20798672:A:G	2.97496e-36	-1.95771e-09	-0.301382	4.08639e-21	-1.95771e-09	-0.965602
20798764	chr2:20798764:GATA:G	6.95376e-37	-1.95771e-09	-1.75491	2.04653e-21	-1.95771e-09	-1.65712
20799388	chr2:20799388:T:C	7.61836e-37	-1.95771e-09	-1.66363	1.86569e-21	-1.95771e-09	-1.74963
20799408	chr2:20799408:G:A	6.01221e-37	-1.58361	-0.31679	2.87507e-21	-0.859089	-0.458098
20799714	chr2:20799714:T:C	7.0984e-37	-1.95771e-09	-1.73433	2.07311e-21	-1.95771e-09	-1.64421
20799760	chr2:20799760:T:A	3.8991e-37	-0.721284	-1.61217	2.8187e-21	0.171898	-1.50889
20799857	chr2:20799857:G:A	5.65722e-37	-1.96126	-1.53232e-09	7.2448e-22	-2.69557	-1.53232e-09
20800086	chr2:20800086:C:T	1.66057e-36	-1.95771e-09	-0.884451	3.02802e-21	-1.95771e-09	-1.26535
20800270	chr2:20800270:A:T	5.19831e-38	-2.69921	-1.64924	2.11973e-22	-2.1689	-1.75566
20800397	chr2:20800397:A:C	6.97072e-37	-1.95771e-09	-1.75248	2.07574e-21	-1.95771e-09	-1.64295
20801089	chr2:20801089:C:CAT	5.2015e-37	-1.7095	-0.335744	2.42122e-21	-1.01061	-0.478386
20801470	chr2:20801470:A:G	7.97091e-37	-1.95771e-09	-1.6184	2.15439e-21	-1.95771e-09	-1.60576
20802000	chr2:20802000:A:G	6.9102e-37	-1.95771e-09	-1.7612	1.88596e-21	-1.95771e-09	-1.73883
20802023	chr2:20802023:C:T	2.76236e-36	-1.95771e-09	-0.375524	3.8736e-21	-1.95771e-09	-1.01908
20802095	chr2:20802095:C:T	6.09498e-37	-2.09214	0.20541	3.61296e-22	-2.65359	-0.73773
20802312	chr2:20802312:G:A	6.98862e-37	-1.95771e-09	-1.74991	1.84614e-21	-1.95771e-09	-1.76017
20802968	chr2:20802968:T:C	4.51316e-37	-1.69469	-0.492506	2.13533e-21	-0.988361	-0.626281
20803930	chr2:20803930:T:C	7.03767e-37	-1.95771e-09	-1.74292	1.84531e-21	-1.95771e-09	-1.76062
20804673	chr2:20804673:CTT:C	2.25075e-35	-1.95771e-09	1.72224	1.22175e-19	-1.95771e-09	2.43219
20805066	chr2:20805066:C:T	2.60502e-36	-1.95771e-09	-0.434171	6.41812e-21	-1.95771e-09	-0.514139
20805159	chr2:20805159:T:C	4.94266e-38	-2.69808	-1.7008	2.08489e-22	-2.18251	-1.75862
20805216	chr2:20805216:G:A	4.99634e-38	-2.6954	-1.69268	2.16722e-22	-2.14269	-1.75971
20805498	chr2:20805498:G:C	7.27941e-37	-1.95771e-09	-1.70915	1.94973e-21	-1.95771e-09	-1.70557
20805649	chr2:20805649:T:C	4.68152e-37	-2.15057	-1.53232e-09	3.3407e-21	-1.16708	-1.53232e-09
20805816	chr2:20805816:T:C	7.9951e-37	-1.16704	-0.448324	1.8387e-22	-2.66568	-1.40112
20805898	chr2:20805898:A:ATACT	4.64997e-38	-2.70048	-1.75944	2.15817e-22	-2.23484	-1.67175
20806629	chr2:20806629:T:C	7.38436e-37	-1.95771e-09	-1.69483	1.86868e-21	-1.95771e-09	-1.74803
20806917	chr2:20806917:A:G	4.92131e-37	-1.66692	-0.433705	2.37211e-21	-0.950205	-0.559278
20807065	chr2:20807065:C:G	8.95285e-37	-1.95771e-09	-1.50222	2.18897e-21	-1.95771e-09	-1.58983
20807637	chr2:20807637:A:G	1.53e-36	-1.95771e-09	-0.966344	3.2214e-21	-1.95771e-09	-1.20345
20807853	chr2:20807853:A:C	5.4003e-37	-1.27688	-0.730866	2.13682e-22	-2.40955	-1.50698
20807942	chr2:20807942:A:G	1.01749e-36	-1.95771e-09	-1.37427	2.5035e-21	-1.95771e-09	-1.45557
20808115	chr2:20808115:A:G	7.03767e-37	-1.95771e-09	-1.74292	1.84531e-21	-1.95771e-09	-1.76062
20808286	chr2:20808286:A:C	8.95316e-37	-1.95771e-09	-1.50219	1.94635e-21	-1.95771e-09	-1.70731
20808644	chr2:20808644:A:C	2.28775e-37	-2.27736	-0.589265	6.80314e-22	-1.82595	-0.932521
20808966	chr2:20808966:T:G	3.27989e-36	-1.95771e-09	-0.203801	9.39461e-21	-1.95771e-09	-0.133128
20809331	chr2:20809331:G:A	8.04036e-37	-1.95771e-09	-1.60972	1.96147e-21	-1.95771e-09	-1.69957
20809385	chr2:20809385:G:C	6.94201e-37	-1.95771e-09	-1.7566	1.85255e-21	-1.95771e-09	-1.7567
20809838	chr2:20809838:G:A	2.48358e-36	-1.95771e-09	-0.481909	4.93518e-21	-1.95771e-09	-0.776875
20810819	chr2:20810819:A:C	1.63015e-36	-1.95771e-09	-0.902936	3.53216e-21	-1.95771e-09	-1.11135
20810884	chr2:20810884:C:T	4.6452e-38	-2.7002	-1.76075	2.00346e-22	-2.26639	-1.71459
20810943	chr2:20810943:T:C	4.66127e-38	-2.69598	-1.76152	1.92017e-22	-2.32789	-1.69555
20811104	chr2:20811104:A:G	4.65731e-38	-2.70042	-1.75792	2.03407e-22	-2.23863	-1.72718
20811135	chr2:20811135:A:G	4.64429e-38	-2.69966	-1.76148	1.99231e-22	-2.28316	-1.7034
20811210	chr2:20811210:G:A	6.92113e-37	-1.95771e-09	-1.75962	1.85697e-21	-1.95771e-09	-1.75432
20811367	chr2:20811367:CTAATCTCTCTCAT:C	2.74783e-36	-1.95771e-09	-0.380801	6.73782e-21	-1.95771e-09	-0.465528
20812073	chr2:20812073:A:G	5.09317e-38	-2.62226	-1.74662	1.356e-22	-2.67287	-1.69844
20812439	chr2:20812439:T:C	7.08207e-37	-1.95771e-09	-1.73663	1.86287e-21	-1.95771e-09	-1.75115
20812548	chr2:20812548:T:C	3.22256e-37	-1.75409	-0.769926	1.4231e-21	-1.0946	-0.925828
20812691	chr2:20812691:C:T	3.21856e-37	-1.75533	-0.769926	1.42172e-21	-1.09557	-0.925828
20813148	chr2:20813148:T:C	8.12305e-37	-1.95771e-09	-1.59949	1.89238e-21	-1.95771e-09	-1.73543
20813329	chr2:20813329:G:A	6.95743e-37	-1.95771e-09	-1.75438	1.84943e-21	-1.95771e-09	-1.75838
20813704	chr2:20813704:C:G	8.56597e-37	-1.5464	-1.53232e-09	1.20891e-21	-2.18354	-1.53232e-09
20814064	chr2:20814064:T:C	7.2982e-37	-1.95771e-09	-1.70657	2.27459e-21	-1.95771e-09	-1.55147
20814293	chr2:20814293:C:A	1.14997e-35	-1.95771e-09	1.05071	1.30999e-20	-1.95771e-09	0.199339
20814883	chr2:20814883:T:C	6.95889e-37	-1.95771e-09	-1.75418	1.89048e-21	-1.95771e-09	-1.73643
20814901	chr2:20814901:G:A	6.92466e-37	-1.95771e-09	-1.75911	1.88867e-21	-1.95771e-09	-1.73739
20815289	chr2:20815289:T:C	2.77223e-36	-1.95771e-09	-0.371958	6.79386e-21	-1.95771e-09	-0.457245
20815506	chr2:20815506:A:G	3.05109e-37	-1.63993	-0.938772	2.16782e-21	-0.438642	-1.1609
20815722	chr2:20815722:C:T	2.66232e-36	-1.95771e-09	-0.412414	5.19519e-21	-1.95771e-09	-0.725531
20816003	chr2:20816003:G:A	4.64089e-38	-2.7004	-1.76148	2.05682e-22	-2.26082	-1.69387
20816613	chr2:20816613:C:A	4.96085e-38	-2.69553	-1.69968	1.73576e-22	-2.36285	-1.76155
20816633	chr2:20816633:C:T	5.01216e-38	-2.6978	-1.68712	1.77326e-22	-2.34192	-1.76111
20816682	chr2:20816682:C:A	1.20329e-36	-1.95771e-09	-1.20655	2.87115e-21	-1.95771e-09	-1.31855
20816905	chr2:20816905:A:T	7.29501e-37	-1.95771e-09	-1.70701	1.84366e-21	-1.95771e-09	-1.76151
20816948	chr2:20816948:A:G	2.5969e-36	-1.95771e-09	-0.437294	5.08708e-21	-1.95771e-09	-0.74656
20817059	chr2:20817059:A:T	4.78689e-37	-2.12831	-1.53232e-09	3.44219e-21	-1.13716	-1.53232e-09
20817624	chr2:20817624:C:A	2.5412e-36	-1.95771e-09	-0.458974	4.99315e-21	-1.95771e-09	-0.765198
20818330	chr2:20818330:A:G	5.68956e-37	-1.95556	-1.53232e-09	7.24488e-22	-2.69555	-1.53232e-09
20818862	chr2:20818862:C:T	7.95404e-37	-1.95771e-09	-1.62052	1.87243e-21	-1.95771e-09	-1.74603
20818952	chr2:20818952:C:T	7.6958e-37	-1.95771e-09	-1.65352	1.90839e-21	-1.95771e-09	-1.727
20819101	chr2:20819101:C:G	6.92169e-37	-1.95771e-09	-1.75954	1.85725e-21	-1.95771e-09	-1.75417
20819614	chr2:20819614:C:T	6.90769e-37	-1.95771e-09	-1.76156	2.07709e-21	-1.95771e-09	-1.6423
20819870	chr2:20819870:G:A	4.9457e-38	-2.69303	-1.70523	1.71324e-22	-2.37612	-1.76134
20820737	chr2:20820737:A:G	2.89261e-37	-2.63204	-1.53232e-09	8.02377e-22	-2.59344	-1.53232e-09
20821604	chr2:20821604:C:T	7.1991e-37	-1.95771e-09	-1.72024	2.19121e-21	-1.95771e-09	-1.58881
20822178	chr2:20822178:G:A	1.00606e-36	-1.95771e-09	-1.38557	2.47842e-21	-1.95771e-09	-1.46564
20822329	chr2:20822329:A:G	4.94947e-38	-2.70038	-1.69713	1.9288e-22	-2.25739	-1.76156
20822432	chr2:20822432:G:C	4.95239e-38	-2.69455	-1.70236	1.72151e-22	-2.37116	-1.76148
20822662	chr2:20822662:G:A	7.58801e-37	-1.95771e-09	-1.66763	1.91914e-21	-1.95771e-09	-1.72139
20822730	chr2:20822730:C:T	5.86738e-37	-1.70517	-0.219614	2.75421e-21	-0.996622	-0.363513
20822810	chr2:20822810:T:A	3.37435e-37	-1.72441	-0.753586	1.49691e-21	-1.05832	-0.911535
20823025	chr2:20823025:G:A	7.45086e-37	-1.95771e-09	-1.68587	1.84813e-21	-1.95771e-09	-1.75909
20823181	chr2:20823181:T:A	4.96452e-38	-2.69815	-1.69632	1.77994e-22	-2.33771	-1.76155
20823505	chr2:20823505:A:G	3.31038e-37	-0.911386	-1.58575	2.28216e-21	-0.0736827	-1.47446
20823571	chr2:20823571:C:A	6.77242e-37	-1.57294	-0.208397	3.30811e-21	-0.824383	-0.352503
20823889	chr2:20823889:G:T	4.91587e-38	-2.7005	-1.70382	1.98967e-22	-2.22643	-1.76145
20824137	chr2:20824137:C:G	6.92673e-37	-1.95771e-09	-1.75881	1.86896e-21	-1.95771e-09	-1.74788
20824626	chr2:20824626:A:G	7.03093e-37	-1.95771e-09	-1.74388	1.85147e-21	-1.95771e-09	-1.75728
20825210	chr2:20825210:T:C	2.81813e-36	-1.95771e-09	-0.355537	6.90318e-21	-1.95771e-09	-0.441283
20825452	chr2:20825452:A:C	7.18062e-37	-1.95771e-09	-1.72281	1.84608e-21	-1.95771e-09	-1.7602
20825473	chr2:20825473:G:A	1.42977e-36	-1.95771e-09	-1.03409	4.13104e-21	-1.95771e-09	-0.954735
20825865	chr2:20825865:A:G	8.72624e-37	-1.95771e-09	-1.52786	2.35494e-21	-1.95771e-09	-1.51675
20825871	chr2:20825871:TC:T	2.69785e-36	-1.95771e-09	-0.399155	5.24925e-21	-1.95771e-09	-0.715179
20826648	chr2:20826648:GT:G	5.51874e-37	-1.75453	-0.231515	2.3721e-21	-1.13443	-0.375065
20826879	chr2:20826879:G:A	9.86119e-37	-1.95771e-09	-1.40559	2.2749e-21	-1.95771e-09	-1.55133
20826985	chr2:20826985:G:A	5.46705e-38	-2.60823	-1.68981	1.4639e-22	-2.53319	-1.76156
20827083	chr2:20827083:A:T	8.64519e-37	-2.10802	0.570823	4.78105e-22	-2.64695	-0.464241
20827873	chr2:20827873:G:A	6.90934e-37	-1.95771e-09	-1.76132	1.84357e-21	-1.95771e-09	-1.76156
20828096	chr2:20828096:G:A	6.9122e-37	-1.95771e-09	-1.76091	1.84388e-21	-1.95771e-09	-1.76139
20830149	chr2:20830149:T:C	4.62877e-37	-2.16191	-1.53232e-09	7.38454e-22	-2.67646	-1.53232e-09
20830391	chr2:20830391:CTCTTG:C	2.83537e-36	-1.95771e-09	-0.349437	5.47759e-21	-1.95771e-09	-0.6726
20831219	chr2:20831219:C:T	5.14904e-38	-2.59656	-1.76141	1.58873e-22	-2.52467	-1.68825
20831841	chr2:20831841:A:G	8.44943e-37	-1.95771e-09	-1.5601	2.27109e-21	-1.95771e-09	-1.553
20832329	chr2:20832329:T:G	7.56167e-37	-1.95771e-09	-1.6711	1.86112e-21	-1.95771e-09	-1.75209
20832653	chr2:20832653:T:G	5.81323e-38	-2.60493	-1.63171	1.4574e-22	-2.54297	-1.75623
20832833	chr2:20832833:T:C	1.06099e-36	-0.100945	-1.23147	1.07734e-20	1.04647	-1.04265
20832904	chr2:20832904:T:C	8.79392e-37	-2.06755	0.547414	4.67675e-22	-2.65732	-0.475923
20832937	chr2:20832937:T:C	7.08327e-37	-1.95771e-09	-1.73646	1.84835e-21	-1.95771e-09	-1.75897
20833133	chr2:20833133:G:T	6.97075e-37	-1.95771e-09	-1.75247	1.88501e-21	-1.95771e-09	-1.73933
20833151	chr2:20833151:A:G	6.91879e-37	-1.95771e-09	-1.75995	1.9221e-21	-1.95771e-09	-1.71984
20833627	chr2:20833627:G:A	1.99901e-36	-1.95771e-09	-0.69896	4.15509e-21	-1.95771e-09	-0.948931
20833814	chr2:20833814:C:A	3.33916e-37	-2.48848	-1.53232e-09	7.30573e-22	-2.68719	-1.53232e-09
20833919	chr2:20833919:C:T	8.59503e-37	-1.95771e-09	-1.54301	2.30803e-21	-1.95771e-09	-1.53687
20834416	chr2:20834416:C:T	7.15475e-37	-1.95771e-09	-1.72642	1.85021e-21	-1.95771e-09	-1.75797
20835097	chr2:20835097:A:C	3.41466e-37	-1.91354	-0.552581	1.31048e-21	-1.27837	-0.824499
20835321	chr2:20835321:G:A	9.71336e-37	-1.95771e-09	-1.42069	2.16749e-21	-1.95771e-09	-1.5997
20835401	chr2:20835401:T:A	2.93428e-37	-2.61773	-1.53232e-09	7.95294e-22	-2.60231	-1.53232e-09
20836156	chr2:20836156:A:G	7.00739e-37	-1.95771e-09	-1.74723	1.84375e-21	-1.95771e-09	-1.76146
20836825	chr2:20836825:G:C	1.07579e-36	-1.95771e-09	-1.31856	2.19814e-21	-1.95771e-09	-1.58565
20836879	chr2:20836879:T:C	7.04863e-37	-1.95771e-09	-1.74136	1.84396e-21	-1.95771e-09	-1.76135
20837509	chr2:20837509:A:G	5.90776e-38	-2.67163	-1.54888	1.70604e-22	-2.40512	-1.73655
20837619	chr2:20837619:T:C	7.52048e-37	-1.95771e-09	-1.67657	2.08872e-21	-1.95771e-09	-1.63671
20837650	chr2:20837650:G:C	1.75542e-36	-1.85151	1.0226	4.72291e-21	-1.22778	0.40694
20838162	chr2:20838162:C:T	3.18658e-37	-1.89215	-0.6431	2.01659e-21	-1.24008	-0.431775
20838575	chr2:20838575:A:G	7.13717e-37	-1.95771e-09	-1.72888	1.90093e-21	-1.95771e-09	-1.73092
20838618	chr2:20838618:G:A	1.12903e-36	-1.35459	0.0843424	2.61666e-22	-2.68804	-1.02591
20838632	chr2:20838632:T:C	7.05196e-37	-1.95771e-09	-1.74089	1.9128e-21	-1.95771e-09	-1.72469
20838710	chr2:20838710:A:G	3.29428e-37	-2.50201	-1.53232e-09	7.89394e-22	-2.60975	-1.53232e-09
20838840	chr2:20838840:A:G	7.54145e-37	-1.95771e-09	-1.67378	2.09654e-21	-1.95771e-09	-1.63298
20838970	chr2:20838970:G:A	7.89278e-37	-1.95771e-09	-1.62825	2.0005e-21	-1.95771e-09	-1.67986
20839484	chr2:20839484:G:T	9.39327e-37	-1.95771e-09	-1.4542	2.33549e-21	-1.95771e-09	-1.52504
20839846	chr2:20839846:T:C	7.81944e-37	-1.95771e-09	-1.63758	1.87843e-21	-1.95771e-09	-1.74283
20840198	chr2:20840198:G:A	1.43706e-37	-1.79197	-1.53962	5.01302e-22	-1.35557	-1.70824
20840417	chr2:20840417:G:T	7.16503e-37	-1.95771e-09	-1.72498	2.10636e-21	-1.95771e-09	-1.6283
20840588	chr2:20840588:A:T	7.69779e-37	-1.95771e-09	-1.65326	1.93861e-21	-1.95771e-09	-1.71129
20840611	chr2:20840611:T:A	5.42433e-38	-2.6466	-1.65928	3.51664e-22	-1.65884	-1.7595
20841450	chr2:20841450:G:A	7.75564e-37	-1.95771e-09	-1.64577	1.8795e-21	-1.95771e-09	-1.74226
20842256	chr2:20842256:G:A	1.17278e-36	-1.60998	0.377748	5.23655e-21	-0.891503	0.173901
20842264	chr2:20842264:A:G	7.29385e-37	-1.95771e-09	-1.70716	2.18124e-21	-1.95771e-09	-1.59337
20842785	chr2:20842785:T:G	9.77048e-37	-1.95771e-09	-1.41483	2.41725e-21	-1.95771e-09	-1.49063
20843001	chr2:20843001:T:C	2.65165e-36	-1.95771e-09	-0.41643	5.14936e-21	-1.95771e-09	-0.734392
20843800	chr2:20843800:T:C	8.06257e-37	-1.95771e-09	-1.60696	1.93326e-21	-1.95771e-09	-1.71405
20843807	chr2:20843807:G:A	6.90841e-37	-1.95771e-09	-1.76146	1.84813e-21	-1.95771e-09	-1.75909
20844782	chr2:20844782:C:G	1.21363e-36	-1.95771e-09	-1.198	2.2874e-21	-1.95771e-09	-1.54585
20844832	chr2:20844832:T:A	1.26587e-36	-1.88647	0.730621	3.68588e-21	-1.26382	0.195063
20844997	chr2:20844997:A:C	6.91409e-37	-1.95771e-09	-1.76063	1.87415e-21	-1.95771e-09	-1.74511
20845011	chr2:20845011:T:C	7.29855e-37	-1.95771e-09	-1.70652	1.84408e-21	-1.95771e-09	-1.76128
20845037	chr2:20845037:A:G	6.31028e-38	-2.69955	-1.45505	3.12355e-22	-2.32016	-1.21671
20845468	chr2:20845468:A:G	2.7805e-36	-1.95771e-09	-0.36898	6.76194e-21	-1.95771e-09	-0.461955
20845512	chr2:20845512:A:G	7.06183e-37	-1.95771e-09	-1.73949	1.86347e-21	-1.95771e-09	-1.75082
20846270	chr2:20846270:C:T	7.83014e-37	-1.95771e-09	-1.63622	1.98808e-21	-1.95771e-09	-1.68609
20847122	chr2:20847122:G:A	6.90885e-37	-1.95771e-09	-1.76139	1.84493e-21	-1.95771e-09	-1.76082
20847683	chr2:20847683:A:G	2.89758e-37	-2.63032	-1.53232e-09	1.13077e-21	-2.25036	-1.53232e-09
20847989	chr2:20847989:C:T	9.74236e-37	-1.92295	0.505233	4.29034e-22	-2.68479	-0.534696
20848804	chr2:20848804:C:T	7.46943e-37	-1.68338	-1.53232e-09	2.47216e-21	-1.46817	-1.53232e-09
20848913	chr2:20848913:C:G	3.17894e-37	-1.94526	-0.592386	1.9737e-21	-1.32107	-0.372285
20849369	chr2:20849369:C:T	1.10825e-36	-2.11581	0.826984	7.52411e-22	-2.4182	-0.239533
20849511	chr2:20849511:G:A	6.26896e-36	-1.95771e-09	0.443999	9.77766e-21	-1.95771e-09	-0.0931646
20849954	chr2:20849954:C:T	7.40494e-37	-1.95771e-09	-1.69205	1.87188e-21	-1.95771e-09	-1.74632
20850140	chr2:20850140:G:C	1.127e-36	-1.95771e-09	-1.27205	2.92137e-21	-1.95771e-09	-1.30121
20850730	chr2:20850730:T:C	1.58353e-36	-1.95771e-09	-0.931954	2.8451e-21	-1.95771e-09	-1.32767
20850820	chr2:20850820:C:CA	9.59673e-37	-1.95771e-09	-1.43277	1.9922e-21	-1.95771e-09	-1.68402
20851006	chr2:20851006:G:A	5.70921e-36	-1.95771e-09	0.350471	1.38502e-20	-1.95771e-09	0.255033
20851638	chr2:20851638:G:C	1.04633e-36	-1.95771e-09	-1.34632	3.62097e-21	-1.95771e-09	-1.08652
20851758	chr2:20851758:C:G	7.35222e-37	-1.95771e-09	-1.69919	1.84975e-21	-1.95771e-09	-1.75821
20852089	chr2:20852089:A:G	7.38024e-37	-1.95771e-09	-1.69539	1.97382e-21	-1.95771e-09	-1.69329
20852104	chr2:20852104:G:A	1.13744e-37	-2.40992	-1.1555	3.98217e-22	-1.81122	-1.4828
20852366	chr2:20852366:T:C	2.1902e-36	-1.95771e-09	-0.607619	3.9827e-21	-1.95771e-09	-0.991305
20852487	chr2:20852487:A:G	7.29933e-37	-1.95771e-09	-1.70641	1.84697e-21	-1.95771e-09	-1.75972
20852657	chr2:20852657:T:A	5.5945e-38	-2.5164	-1.7586	1.24733e-22	-2.69332	-1.76153
20852968	chr2:20852968:T:C	7.94437e-38	-2.44005	-1.48426	1.81192e-22	-2.53719	-1.54427
20853172	chr2:20853172:C:T	2.71819e-36	-1.95771e-09	-0.391645	4.69445e-21	-1.95771e-09	-0.826884
20853312	chr2:20853312:C:T	7.16986e-37	-1.95771e-09	-1.72431	1.89603e-21	-1.95771e-09	-1.7335
20853314	chr2:20853314:G:A	6.92461e-37	-1.95771e-09	-1.75911	2.03091e-21	-1.95771e-09	-1.66478
20853450	chr2:20853450:A:G	1.72124e-36	-1.95771e-09	-0.848563	3.78918e-21	-1.95771e-09	-1.04111
20853675	chr2:20853675:C:T	1.69378e-36	-1.95771e-09	-0.864647	3.74027e-21	-1.95771e-09	-1.05411
20853848	chr2:20853848:T:C	2.88728e-36	-1.95771e-09	-0.331296	7.73207e-21	-1.95771e-09	-0.327888
20854155	chr2:20854155:C:T	1.77924e-37	-1.45368	-1.66433	3.44434e-22	-1.69278	-1.74633
20854298	chr2:20854298:G:A	6.11633e-38	-2.42436	-1.76145	1.24445e-22	-2.69833	-1.75882
20854428	chr2:20854428:A:G	3.65236e-37	-2.44073	0.0419064	5.11142e-22	-2.65832	-0.386056
20854507	chr2:20854507:G:GT	1.67025e-37	-1.75569	-1.42553	1.64456e-22	-2.6827	-1.49567
20854699	chr2:20854699:G:A	7.01428e-37	-1.95771e-09	-1.74625	1.99406e-21	-1.95771e-09	-1.68309
20855327	chr2:20855327:C:T	1.60387e-36	-1.95771e-09	-0.919191	4.06205e-21	-1.95771e-09	-0.971576
20855582	chr2:20855582:C:T	1.85721e-37	-1.44521	-1.62991	3.50214e-22	-1.69217	-1.73031
20855755	chr2:20855755:T:C	2.75715e-37	-2.68	-1.53232e-09	3.74736e-21	-1.05221	-1.53232e-09
20856090	chr2:20856090:G:A	2.94863e-37	-2.61285	-1.53232e-09	9.43915e-22	-2.43098	-1.53232e-09
20856300	chr2:20856300:A:G	1.86125e-37	-2.15151	-0.921436	1.82664e-22	-2.69704	-1.37633
20856402	chr2:20856402:C:G	9.76695e-36	0.0344255	0.852968	2.28073e-21	-1.40326	-0.145506
20856473	chr2:20856473:T:C	9.33231e-37	-1.95771e-09	-1.46071	2.22845e-21	-1.95771e-09	-1.57196
20856926	chr2:20856926:A:G	6.92318e-37	-1.95771e-09	-1.75932	2.03302e-21	-1.95771e-09	-1.66374
20856965	chr2:20856965:C:T	5.1133e-38	-2.62978	-1.73515	1.88519e-22	-2.44879	-1.59303
20857187	chr2:20857187:C:A	1.29584e-36	-1.13245	-1.53232e-09	7.42281e-20	1.93388	-1.53232e-09
20857815	chr2:20857815:C:T	7.49409e-38	-2.52917	-1.45349	7.5825e-22	-1.04918	-1.60083
20857975	chr2:20857975:C:T	6.87881e-38	-2.53461	-1.53373	6.9936e-22	-1.07002	-1.66084
20858062	chr2:20858062:C:T	3.5582e-37	-2.42494	-1.53232e-09	1.21966e-21	-2.1747	-1.53232e-09
20858305	chr2:20858305:C:G	5.07038e-38	-2.68441	-1.68895	2.83375e-22	-1.93874	-1.6955
20858328	chr2:20858328:A:G	7.55433e-38	-2.51289	-1.46176	7.93511e-22	-0.998127	-1.60642
20858523	chr2:20858523:G:T	7.31108e-37	-1.95771e-09	-1.7048	1.84843e-21	-1.95771e-09	-1.75893
20858524	chr2:20858524:G:T	7.31108e-37	-1.95771e-09	-1.7048	1.84843e-21	-1.95771e-09	-1.75893
20858529	chr2:20858529:T:C	2.99463e-36	-1.95771e-09	-0.294789	7.50206e-21	-1.95771e-09	-0.358087
20858800	chr2:20858800:T:C	6.91026e-37	-1.95771e-09	-1.76119	1.90282e-21	-1.95771e-09	-1.72993
20858869	chr2:20858869:G:C	8.24125e-37	-1.95771e-09	-1.58504	1.93121e-21	-1.95771e-09	-1.71512
20859040	chr2:20859040:T:C	4.93124e-38	-2.6897	-1.71149	2.66643e-22	-1.97858	-1.71653
20859080	chr2:20859080:A:T	6.91224e-37	-1.95771e-09	-1.7609	1.87139e-21	-1.95771e-09	-1.74658
20859280	chr2:20859280:A:G	7.43367e-38	-2.53988	-1.45088	7.30479e-22	-1.08887	-1.59845
20859344	chr2:20859344:C:T	1.33162e-36	-1.95771e-09	-1.10521	2.68702e-21	-1.95771e-09	-1.38483
20859502	chr2:20859502:G:C	7.42938e-38	-2.31084	-1.68049	6.36142e-22	-1.06618	-1.75942
20859813	chr2:20859813:G:A	5.02947e-38	-2.68636	-1.6951	2.76948e-22	-1.95645	-1.70074
20859892	chr2:20859892:A:G	6.40861e-38	-2.40912	-1.73002	2.17916e-22	-2.1491	-1.74781
20859893	chr2:20859893:T:A	8.94454e-37	-1.95771e-09	-1.50315	3.12439e-21	-1.95771e-09	-1.23403
20860054	chr2:20860054:C:T	9.93855e-38	-2.49935	-1.20101	2.33142e-22	-2.70048	-1.12889
20860121	chr2:20860121:A:G	8.5622e-37	-1.95771e-09	-1.54684	1.861e-21	-1.95771e-09	-1.75215
20860273	chr2:20860273:A:G	1.38919e-36	-1.95771e-09	-1.06289	2.78522e-21	-1.95771e-09	-1.34894
20860541	chr2:20860541:T:C	2.2364e-37	-2.001	-0.888329	3.93423e-22	-2.61149	-0.694643
20860596	chr2:20860596:A:G	1.64067e-36	-1.95771e-09	-0.896505	4.70398e-21	-1.95771e-09	-0.824856
20860701	chr2:20860701:T:C	1.34711e-37	-1.69498	-1.70126	2.78506e-22	-1.91207	-1.73951
20860839	chr2:20860839:A:T	1.47549e-36	-1.95771e-09	-1.00262	2.91816e-21	-1.95771e-09	-1.30231
20861484	chr2:20861484:A:G	1.28297e-37	-1.79897	-1.64605	3.15834e-22	-1.94806	-1.57774
20861542	chr2:20861542:T:TA	1.98155e-37	-2.08767	-0.922653	3.68282e-22	-2.63962	-0.732554
20861635	chr2:20861635:T:A	8.9641e-37	-1.95771e-09	-1.50097	3.1341e-21	-1.95771e-09	-1.23092
20861862	chr2:20861862:T:A	1.85949e-37	-2.11514	-0.958753	3.51181e-22	-2.64798	-0.771735
20861885	chr2:20861885:T:A	8.95635e-37	-1.95771e-09	-1.50183	3.13087e-21	-1.95771e-09	-1.23195
20862174	chr2:20862174:A:G	8.20184e-38	-2.54191	-1.35051	8.66361e-22	-1.11921	-1.3975
20862398	chr2:20862398:A:C	2.03699e-37	-2.08879	-0.893932	3.79841e-22	-2.641	-0.700262
20862687	chr2:20862687:A:T	9.1494e-38	-2.52719	-1.2559	2.19607e-22	-2.70014	-1.18904
20862905	chr2:20862905:A:G	1.03207e-36	-1.95771e-09	-1.36004	2.21835e-21	-1.95771e-09	-1.5765
20862911	chr2:20862911:C:T	5.23032e-37	-2.01944	-0.0202832	8.27817e-22	-2.62036	0.0581338
20863174	chr2:20863174:T:G	8.15263e-37	-1.95771e-09	-1.59586	2.7001e-21	-1.95771e-09	-1.37997
20863938	chr2:20863938:A:G	5.87786e-38	-2.51071	-1.71488	1.32955e-22	-2.7006	-1.69041
20864137	chr2:20864137:T:C	2.16114e-37	-2.04007	-0.883494	3.9071e-22	-2.62514	-0.687915
20864306	chr2:20864306:A:G	1.66911e-36	-1.95771e-09	-0.879322	4.81202e-21	-1.95771e-09	-0.802148
20864358	chr2:20864358:G:C	1.13698e-37	-2.35626	-1.20956	1.66541e-22	-2.67211	-1.49366
20864368	chr2:20864368:T:C	4.66003e-38	-2.69774	-1.76002	2.32202e-22	-2.07263	-1.76078
20865019	chr2:20865019:G:A	2.14358e-37	-2.02864	-0.903079	3.65414e-22	-2.67256	-0.707432
20865029	chr2:20865029:A:G	2.87433e-35	3.49687	-1.53007	9.23057e-21	1.42295	-1.57369
20865565	chr2:20865565:A:G	2.841e-36	-1.95771e-09	-0.347456	7.11757e-21	-1.95771e-09	-0.410697
20865805	chr2:20865805:T:C	6.00398e-36	0.400813	-1.53232e-09	7.54662e-22	-2.65475	-1.53232e-09
20866209	chr2:20866209:T:C	8.93819e-37	-1.95771e-09	-1.50386	3.1216e-21	-1.95771e-09	-1.23492
20866328	chr2:20866328:A:G	4.99427e-38	-2.69313	-1.69536	2.67778e-22	-1.99351	-1.69735
20866353	chr2:20866353:A:G	9.067e-37	-1.95771e-09	-1.48955	2.04736e-21	-1.95771e-09	-1.65671
20866475	chr2:20866475:A:G	9.067e-37	-1.95771e-09	-1.48955	2.04736e-21	-1.95771e-09	-1.65671
20866714	chr2:20866714:A:G	8.93459e-37	-1.95771e-09	-1.50427	3.1198e-21	-1.95771e-09	-1.23549
20867300	chr2:20867300:T:C	8.4863e-38	-2.63646	-1.22187	2.83078e-22	-2.42625	-1.20905
20867417	chr2:20867417:T:A	2.02513e-37	-2.10869	-0.879871	3.84253e-22	-2.64571	-0.684009
20867526	chr2:20867526:A:C	7.67796e-37	-1.95771e-09	-1.65584	1.87903e-21	-1.95771e-09	-1.74251
20867888	chr2:20867888:C:T	9.18669e-38	-2.47775	-1.30128	2.09431e-22	-2.69939	-1.23724
20867921	chr2:20867921:A:G	4.07548e-37	-2.28921	-1.53232e-09	2.69272e-21	-1.38271	-1.53232e-09
20868366	chr2:20868366:A:G	3.00192e-36	-1.95771e-09	-0.292359	7.53428e-21	-1.95771e-09	-0.353801
20868368	chr2:20868368:C:A	1.47643e-36	-1.95771e-09	-1.00199	3.0291e-21	-1.95771e-09	-1.265
20868388	chr2:20868388:A:G	6.9634e-37	-1.95771e-09	-1.75353	1.97928e-21	-1.95771e-09	-1.69053
20868589	chr2:20868589:T:G	5.78988e-38	-2.52101	-1.71966	1.32184e-22	-2.70045	-1.69637
20868780	chr2:20868780:T:C	8.84046e-37	-1.95771e-09	-1.51486	2.5657e-21	-1.95771e-09	-1.43103
20868820	chr2:20868820:C:A	1.47643e-36	-1.95771e-09	-1.00199	3.0291e-21	-1.95771e-09	-1.265
20869071	chr2:20869071:AGATT:A	2.86596e-37	-2.64129	-1.53232e-09	8.65996e-22	-2.51714	-1.53232e-09
20869505	chr2:20869505:A:G	5.66077e-38	-2.59813	-1.66509	3.06955e-22	-1.88168	-1.67264
20869568	chr2:20869568:C:A	8.63561e-37	-1.95771e-09	-1.5383	2.50062e-21	-1.95771e-09	-1.45673
20869608	chr2:20869608:T:G	8.54883e-37	-1.95771e-09	-1.5484	2.47404e-21	-1.95771e-09	-1.46741
20870084	chr2:20870084:G:A	1.52799e-35	2.35884	-1.02391	3.185e-22	-2.2549	-1.2625
20870205	chr2:20870205:G:A	7.84707e-38	-2.17536	-1.76128	5.8903e-22	-1.14544	-1.75711
20870321	chr2:20870321:C:T	7.53074e-37	-1.95771e-09	-1.6752	2.06073e-21	-1.95771e-09	-1.65021
20870393	chr2:20870393:G:A	9.04704e-37	-1.95771e-09	-1.49176	3.17145e-21	-1.95771e-09	-1.21908
20870472	chr2:20870472:T:C	2.71676e-37	-2.69476	-1.53232e-09	7.21066e-22	-2.70029	-1.53232e-09
20870526	chr2:20870526:C:T	1.27663e-36	-1.95771e-09	-1.14738	4.41827e-21	-1.95771e-09	-0.887517
20870605	chr2:20870605:T:A	8.34267e-37	-1.95771e-09	-1.57281	1.97487e-21	-1.95771e-09	-1.69276
20870777	chr2:20870777:C:T	1.14693e-36	-1.95771e-09	-1.25452	2.56711e-21	-1.95771e-09	-1.43048
20870797	chr2:20870797:T:C	8.40007e-37	-1.95771e-09	-1.56596	1.93489e-21	-1.95771e-09	-1.71321
20871176	chr2:20871176:C:T	7.33496e-38	-2.638	-1.36612	5.70718e-22	-1.51594	-1.41819
20871207	chr2:20871207:A:T	8.25994e-37	-1.95771e-09	-1.58278	1.9204e-21	-1.95771e-09	-1.72073
20871426	chr2:20871426:A:G	9.61993e-37	-1.95771e-09	-1.43036	2.90451e-21	-1.95771e-09	-1.307
20871433	chr2:20871433:C:T	8.5767e-37	-1.95771e-09	-1.54515	2.79742e-21	-1.95771e-09	-1.34457
20871842	chr2:20871842:C:T	1.48729e-36	-1.95771e-09	-0.994655	3.06694e-21	-1.95771e-09	-1.25259
20871936	chr2:20871936:A:G	1.01358e-36	-1.95771e-09	-1.37812	3.70396e-21	-1.95771e-09	-1.06386
20871984	chr2:20871984:C:A	9.58171e-37	-1.95771e-09	-1.43434	2.71278e-21	-1.95771e-09	-1.37529
20872240	chr2:20872240:C:T	7.03404e-37	-1.95771e-09	-1.74343	1.89821e-21	-1.95771e-09	-1.73235
20872262	chr2:20872262:T:C	1.38989e-37	-1.87323	-1.49174	1.47683e-22	-2.70057	-1.58538
20872329	chr2:20872329:T:C	4.84473e-38	-2.6624	-1.75649	2.54461e-22	-2.00563	-1.73624
20872343	chr2:20872343:G:T	1.2664e-36	-1.95771e-09	-1.15544	2.94087e-21	-1.95771e-09	-1.29456
20872761	chr2:20872761:G:A	5.00221e-38	-2.66942	-1.71748	2.45942e-22	-2.05447	-1.72145
20873036	chr2:20873036:T:C	4.13759e-36	-1.95771e-09	0.0285022	9.38745e-21	-1.95771e-09	-0.13389
20873085	chr2:20873085:T:A	3.03871e-37	-2.58276	-1.53232e-09	7.4566e-22	-2.66675	-1.53232e-09
20873150	chr2:20873150:T:C	1.00071e-36	-1.95771e-09	-1.3909	3.64015e-21	-1.95771e-09	-1.08124
20873413	chr2:20873413:T:C	1.40935e-36	-1.95771e-09	-1.04848	2.92974e-21	-1.95771e-09	-1.29835
20873559	chr2:20873559:G:T	1.00663e-36	-1.95771e-09	-1.385	2.85671e-21	-1.95771e-09	-1.32359
20873569	chr2:20873569:A:T	6.41603e-38	-2.41175	-1.72623	1.33737e-22	-2.6906	-1.69454
20873818	chr2:20873818:C:T	7.16381e-37	-1.95771e-09	-1.72515	1.89388e-21	-1.95771e-09	-1.73464
20873831	chr2:20873831:G:A	9.65761e-37	-1.95771e-09	-1.42645	3.46842e-21	-1.95771e-09	-1.12956
20874118	chr2:20874118:T:G	2.55706e-37	-1.56878	-1.18656	2.82082e-22	-2.32883	-1.30999
20874389	chr2:20874389:C:T	7.34507e-37	-1.95771e-09	-1.70017	2.17975e-21	-1.95771e-09	-1.59405
20874406	chr2:20874406:G:A	1.16834e-37	-1.77744	-1.76117	2.3187e-22	-2.08242	-1.75243
20874610	chr2:20874610:A:G	6.39932e-38	-2.65302	-1.48757	1.31443e-22	-2.68334	-1.7191
20874862	chr2:20874862:TC:T	7.42466e-37	-1.68939	-1.53232e-09	9.67828e-21	-0.10338	-1.53232e-09
20874895	chr2:20874895:A:G	9.56037e-37	-1.95771e-09	-1.43657	2.69797e-21	-1.95771e-09	-1.38077
20875059	chr2:20875059:A:T	9.87721e-37	-1.95771e-09	-1.40397	2.41929e-21	-1.95771e-09	-1.48979
20875063	chr2:20875063:G:A	2.33696e-36	-1.95771e-09	-0.54276	3.49301e-21	-1.95771e-09	-1.1225
20875117	chr2:20875117:C:T	1.37e-36	-1.95771e-09	-1.0768	3.47545e-21	-1.95771e-09	-1.12754
20875542	chr2:20875542:G:T	1.01165e-36	-1.95771e-09	-1.38003	3.69467e-21	-1.95771e-09	-1.06637
20875638	chr2:20875638:C:T	2.04031e-36	-1.95771e-09	-0.678507	4.72174e-21	-1.95771e-09	-0.821087
20875714	chr2:20875714:G:A	1.12418e-36	-1.95771e-09	-1.27456	2.81587e-21	-1.95771e-09	-1.33799
20875963	chr2:20875963:T:C	1.01161e-36	-1.95771e-09	-1.38007	3.69425e-21	-1.95771e-09	-1.06649
20876249	chr2:20876249:G:A	9.87861e-37	-1.95771e-09	-1.40382	2.41983e-21	-1.95771e-09	-1.48957
20876387	chr2:20876387:T:C	9.72083e-37	-1.95771e-09	-1.41992	2.75062e-21	-1.95771e-09	-1.36144
20876389	chr2:20876389:C:T	1.0093e-37	-1.93189	-1.75304	2.58785e-22	-1.98887	-1.73616
20876398	chr2:20876398:T:A	1.01506e-36	-1.95771e-09	-1.37666	3.71597e-21	-1.95771e-09	-1.06063
20876961	chr2:20876961:C:T	2.73841e-37	-2.68682	-1.53232e-09	1.2391e-21	-2.15888	-1.53232e-09
20877205	chr2:20877205:G:A	1.15322e-36	-1.95771e-09	-1.24905	2.86815e-21	-1.95771e-09	-1.3196
20877302	chr2:20877302:A:G	6.20548e-38	-2.45009	-1.72126	1.33992e-22	-2.69623	-1.68701
20877821	chr2:20877821:C:T	1.29696e-36	-1.95771e-09	-1.13159	3.30457e-21	-1.95771e-09	-1.17796
20877867	chr2:20877867:A:G	9.11662e-36	-1.95771e-09	0.818488	1.29505e-20	-1.95771e-09	0.18787
20878293	chr2:20878293:A:T	2.25252e-37	-1.32938	-1.55276	1.51729e-22	-2.67498	-1.58394
20878393	chr2:20878393:C:A	1.48858e-36	-1.95771e-09	-0.993787	4.40626e-21	-1.95771e-09	-0.890239
20878744	chr2:20878744:C:T	9.65746e-37	-1.95771e-09	-1.42647	2.72853e-21	-1.95771e-09	-1.3695
20878989	chr2:20878989:T:C	8.27016e-36	-1.95771e-09	0.721043	9.75501e-21	-1.95771e-09	-0.0954828
20879354	chr2:20879354:A:G	8.24909e-37	-1.95771e-09	-1.58409	1.93976e-21	-1.95771e-09	-1.7107
20879791	chr2:20879791:C:T	8.76756e-38	-2.06591	-1.75981	1.26203e-22	-2.68186	-1.76127
20880179	chr2:20880179:T:C	2.0844e-36	-1.95771e-09	-0.657131	5.89265e-21	-1.95771e-09	-0.599559
20880251	chr2:20880251:C:T	7.26171e-37	-1.95771e-09	-1.71158	2.02273e-21	-1.95771e-09	-1.66882
20880392	chr2:20880392:C:A	1.19899e-36	-1.95771e-09	-1.21013	2.50607e-21	-1.95771e-09	-1.45455
20880775	chr2:20880775:C:A	6.28107e-36	-1.95771e-09	0.44593	8.76859e-21	-1.95771e-09	-0.202088
20880817	chr2:20880817:T:A	8.38561e-37	-1.95771e-09	-1.56768	2.088e-21	-1.95771e-09	-1.63706
20880833	chr2:20880833:C:T	9.60025e-38	-2.53494	-1.20005	2.13407e-22	-2.69817	-1.21965
20880941	chr2:20880941:T:C	1.61727e-36	-0.91087	-1.53232e-09	1.0784e-19	2.30739	-1.53232e-09
20881431	chr2:20881431:A:G	4.99791e-38	-2.63801	-1.74975	2.68004e-22	-1.92883	-1.76118
20881527	chr2:20881527:G:A	1.01506e-36	-1.95771e-09	-1.37666	3.71597e-21	-1.95771e-09	-1.06063
20882169	chr2:20882169:G:T	3.52536e-36	-1.95771e-09	-0.131628	8.10863e-21	-1.95771e-09	-0.280335
20882182	chr2:20882182:G:A	7.01464e-37	-1.95771e-09	-1.7462	1.87238e-21	-1.95771e-09	-1.74606
20882213	chr2:20882213:G:A	1.08164e-36	-1.95771e-09	-1.31313	4.03391e-21	-1.95771e-09	-0.978529
20882276	chr2:20882276:C:A	3.42298e-37	-2.46368	-1.53232e-09	1.57001e-21	-1.92218	-1.53232e-09
20882729	chr2:20882729:T:C	8.94192e-38	-2.16733	-1.6387	1.40499e-22	-2.69395	-1.64187
20882794	chr2:20882794:A:G	7.11626e-37	-1.95771e-09	-1.73181	1.90913e-21	-1.95771e-09	-1.72662
20882836	chr2:20882836:C:T	7.0181e-37	-1.95771e-09	-1.7457	1.87328e-21	-1.95771e-09	-1.74557
20882841	chr2:20882841:A:G	7.00005e-37	-1.95771e-09	-1.74828	1.9531e-21	-1.95771e-09	-1.70385
20882990	chr2:20882990:G:T	7.20581e-37	-1.95771e-09	-1.71931	1.85102e-21	-1.95771e-09	-1.75753
20883292	chr2:20883292:T:C	2.30004e-36	1.14345	-1.70213	3.23519e-21	0.531434	-1.73061
20883424	chr2:20883424:C:T	1.0544e-36	-1.95771e-09	-1.33864	2.50211e-21	-1.95771e-09	-1.45613
20883835	chr2:20883835:G:T	9.24918e-37	-1.95771e-09	-1.46966	1.96387e-21	-1.95771e-09	-1.69834
20884206	chr2:20884206:T:C	1.19237e-36	-1.95771e-09	-1.21567	2.33856e-21	-1.95771e-09	-1.52373
20884326	chr2:20884326:T:C	1.60531e-37	-2.12094	-1.09995	2.26631e-22	-2.64145	-1.21625
20884572	chr2:20884572:C:T	5.14432e-38	-2.60269	-1.7562	1.32352e-22	-2.65786	-1.73769
20884685	chr2:20884685:G:T	1.05996e-36	0.419386	-1.75276	1.47528e-21	-0.254855	-1.72956
20884894	chr2:20884894:T:G	8.55855e-37	-1.95771e-09	-1.54726	2.05311e-21	-1.95771e-09	-1.65391
20885072	chr2:20885072:C:T	2.65935e-36	1.02162	-1.43514	1.62971e-22	-2.43029	-1.75716
20885205	chr2:20885205:G:A	7.4611e-37	-1.68449	-1.53232e-09	8.10201e-22	-2.58374	-1.53232e-09
20885486	chr2:20885486:A:C	5.12007e-37	-2.06103	-1.53232e-09	5.7259e-21	-0.628264	-1.53232e-09
20885650	chr2:20885650:T:C	1.80151e-34	5.40629	-1.6041	5.31842e-22	-1.75268	-1.25199
20885653	chr2:20885653:G:A	6.71547e-36	-1.95771e-09	0.512803	2.38899e-20	-1.95771e-09	0.800192
20885692	chr2:20885692:T:C	9.57407e-37	-0.808953	-0.626185	2.94184e-22	-2.4523	-1.14452
20885726	chr2:20885726:C:T	7.36515e-37	-1.95771e-09	-1.69744	1.85323e-21	-1.95771e-09	-1.75634
20886209	chr2:20886209:C:T	3.16199e-36	-0.409066	0.168657	1.83295e-21	-2.69989	0.932556
20886465	chr2:20886465:T:C	1.13355e-36	-1.26625	-1.53232e-09	1.8304e-20	0.533856	-1.53232e-09
20886513	chr2:20886513:G:A	4.2995e-36	-0.318935	0.385824	2.55598e-21	-2.69878	1.26395
20886529	chr2:20886529:G:A	4.42121e-36	-0.324115	0.418917	2.66537e-21	-2.69891	1.30599
20886667	chr2:20886667:C:A	4.96646e-36	-0.305786	0.516882	2.98287e-21	-2.69816	1.41778
20886803	chr2:20886803:A:G	1.00295e-36	-0.555713	-0.832949	2.62648e-22	-2.55769	-1.15252
20886933	chr2:20886933:T:C	4.44322e-36	-0.284137	0.383905	2.54887e-21	-2.69741	1.25979
20887459	chr2:20887459:G:T	4.08944e-36	-0.354734	0.371531	2.5047e-21	-2.69958	1.24449
20887499	chr2:20887499:CA:C	6.90925e-37	-1.95771e-09	-1.76133	2.00169e-21	-1.95771e-09	-1.67927
20887563	chr2:20887563:TCTC:T	4.78369e-35	3.33438	-0.858192	9.34866e-22	-2.67659	0.235977
20888530	chr2:20888530:T:C	7.13066e-37	-1.95771e-09	-1.72979	1.84391e-21	-1.95771e-09	-1.76138
20888704	chr2:20888704:A:G	5.79952e-36	2.01475	-1.64859	1.9661e-22	-2.51835	-1.48145
20888747	chr2:20888747:C:T	1.23849e-36	-0.398303	-0.779416	2.64472e-22	-2.59336	-1.10992
20888817	chr2:20888817:A:G	1.37547e-36	-0.2934	-0.779416	2.59081e-22	-2.61396	-1.10992
20889039	chr2:20889039:T:C	3.66766e-36	-0.439876	0.347819	2.43915e-21	-2.70053	1.21892
20889152	chr2:20889152:G:A	7.96327e-36	2.33028	-1.64705	2.04791e-22	-2.47853	-1.4805
20889167	chr2:20889167:C:T	1.04289e-35	2.30769	-1.35471	3.11058e-22	-2.47932	-1.06172
20889278	chr2:20889278:C:T	8.08887e-37	-1.95771e-09	-1.60371	1.8436e-21	-1.95771e-09	-1.76154
20889351	chr2:20889351:C:T	1.05988e-36	-1.95771e-09	-1.33345	2.26445e-21	-1.95771e-09	-1.55593
20889360	chr2:20889360:G:A	9.58589e-37	-1.95771e-09	-1.4339	2.27707e-21	-1.95771e-09	-1.55037
20889612	chr2:20889612:T:C	2.06652e-37	-2.22071	-0.747618	6.35524e-22	-2.65466	-0.171915
20889820	chr2:20889820:A:C	2.1486e-37	-2.2581	-0.671279	7.05211e-22	-2.64251	-0.0800115
20889839	chr2:20889839:C:G	1.01753e-36	-1.95771e-09	-1.37423	3.44232e-21	-1.95771e-09	-1.13712
20889878	chr2:20889878:T:TTACA	6.95066e-37	-1.95771e-09	-1.75536	2.03982e-21	-1.95771e-09	-1.66041
20890462	chr2:20890462:C:T	6.99417e-37	-1.95771e-09	-1.74912	1.86108e-21	-1.95771e-09	-1.75211
20890586	chr2:20890586:A:G	2.33564e-37	-2.23623	-0.609676	6.60377e-22	-2.6758	-0.112414
20891174	chr2:20891174:T:C	8.9883e-37	-1.95771e-09	-1.49827	3.00155e-21	-1.95771e-09	-1.27414
20891396	chr2:20891396:A:AG	2.07243e-37	-2.22875	-0.736725	6.46333e-22	-2.65123	-0.158479
20891492	chr2:20891492:A:G	2.70327e-37	-2.69973	-1.53232e-09	1.40245e-21	-2.03504	-1.53232e-09
20891626	chr2:20891626:C:G	7.024e-37	-1.95771e-09	-1.74486	1.85351e-21	-1.95771e-09	-1.75618
20891648	chr2:20891648:T:A	7.19525e-33	7.48957	-1.53232e-09	8.63259e-21	-0.217719	-1.53232e-09
20891649	chr2:20891649:C:A	7.01961e-33	7.46485	-1.53232e-09	8.53487e-21	-0.229104	-1.53232e-09
20891698	chr2:20891698:T:C	2.75661e-37	-2.04652	-0.63367	2.4542e-22	-2.65878	-1.11927
20891714	chr2:20891714:G:A	2.33358e-36	-0.587838	0.0436325	1.78095e-21	-2.69776	0.90164
20891932	chr2:20891932:A:T	2.72485e-36	-0.59162	0.202423	2.3131e-21	-2.69682	1.16215
20892042	chr2:20892042:T:C	2.47003e-37	-2.24863	-0.541333	8.74533e-22	-2.64142	0.134094
20892346	chr2:20892346:A:T	2.11973e-35	3.22523	-1.56297	2.8851e-22	-2.68986	-0.926425
20892728	chr2:20892728:T:C	2.82988e-35	2.90737	-0.956158	7.94209e-22	-2.69694	0.0932641
20893194	chr2:20893194:C:T	3.01251e-37	-2.59142	-1.53232e-09	3.64192e-21	-1.08075	-1.53232e-09
20893352	chr2:20893352:A:G	6.16177e-32	9.63709	-1.53232e-09	8.00518e-20	2.00941	-1.53232e-09
20893456	chr2:20893456:T:C	3.99768e-35	3.20307	-0.906379	8.65375e-22	-2.68581	0.167954
20893567	chr2:20893567:G:A	2.3321e-36	-0.564833	0.0199908	1.73099e-21	-2.69832	0.873747
20893620	chr2:20893620:G:A	2.60978e-36	-0.0662626	-0.366084	3.31614e-20	1.48115	-0.353034
20893832	chr2:20893832:G:A	6.90767e-37	-1.95771e-09	-1.76156	2.02007e-21	-1.95771e-09	-1.67013
20894113	chr2:20894113:A:C	6.28605e-36	-1.95771e-09	0.446722	7.79602e-21	-1.95771e-09	-0.31965
20894244	chr2:20894244:A:G	2.40856e-37	-2.26234	-0.55283	8.67092e-22	-2.63635	0.120478
20894274	chr2:20894274:T:A	2.93765e-37	-0.865264	-1.75132	1.36673e-22	-2.61563	-1.74779
20894581	chr2:20894581:T:A	4.89688e-37	-0.8225	-1.2831	2.21976e-22	-2.57424	-1.30421
20894620	chr2:20894620:G:A	3.19143e-37	-2.69786	0.164138	4.90006e-22	-2.54848	-0.538124
20894852	chr2:20894852:A:C	2.22444e-37	-2.36096	-0.533725	9.3321e-22	-2.59057	0.148177
20894888	chr2:20894888:G:A	2.20365e-37	-2.34119	-0.562889	8.88422e-22	-2.60116	0.109587
20895012	chr2:20895012:T:C	2.38326e-37	-2.26934	-0.556383	8.66529e-22	-2.63391	0.117384
20895131	chr2:20895131:A:G	1.0502e-36	-0.00119184	-1.34144	1.3009e-20	1.53018	-1.3378
20895138	chr2:20895138:G:A	6.04286e-37	-0.754739	-1.14058	2.56985e-22	-2.55651	-1.17549
20895227	chr2:20895227:G:A	2.73104e-37	-2.68951	-1.53232e-09	9.69987e-22	-2.40374	-1.53232e-09
20895381	chr2:20895381:G:A	8.32141e-37	-0.56696	-1.0084	3.65972e-22	-2.53406	-0.844403
20895652	chr2:20895652:A:G	6.91961e-37	-1.95771e-09	-1.75984	1.99414e-21	-1.95771e-09	-1.68305
20895701	chr2:20895701:T:C	6.91881e-37	-1.95771e-09	-1.75995	1.88435e-21	-1.95771e-09	-1.73968
20895719	chr2:20895719:C:T	2.02587e-36	-0.172597	-0.513017	2.49244e-20	1.3467	-0.504117
20895887	chr2:20895887:G:A	1.00103e-36	-0.290106	-1.10047	1.82639e-22	-2.64969	-1.42383
20896201	chr2:20896201:T:C	2.19323e-37	-2.29221	-0.616607	8.08573e-22	-2.62507	0.0393252
20896259	chr2:20896259:C:T	6.94808e-37	-1.95771e-09	-1.75573	1.95705e-21	-1.95771e-09	-1.70183
20896432	chr2:20896432:C:T	2.43204e-37	-2.28178	-0.523686	9.07142e-22	-2.62875	0.158028
20896600	chr2:20896600:G:T	8.16439e-37	-1.95771e-09	-1.59441	2.62494e-21	-1.95771e-09	-1.40821
20896731	chr2:20896731:T:C	1.28625e-36	-1.95771e-09	-1.13988	6.0702e-21	-1.95771e-09	-0.569872
20897165	chr2:20897165:T:C	9.45203e-37	-1.95771e-09	-1.44797	2.24864e-21	-1.95771e-09	-1.56294
20897289	chr2:20897289:C:A	1.00865e-36	-0.393596	-0.989406	2.12563e-22	-2.62845	-1.29334
20897505	chr2:20897505:A:G	7.0437e-37	-1.95771e-09	-1.74206	2.15547e-21	-1.95771e-09	-1.60525
20898194	chr2:20898194:C:T	6.93321e-38	-2.37498	-1.68547	3.18966e-22	-1.75439	-1.76155
20898202	chr2:20898202:T:C	1.34053e-35	2.92445	-1.72041	1.53898e-22	-2.49031	-1.75442
20898314	chr2:20898314:C:CAA	5.00209e-37	-1.77277	-0.311568	9.2301e-22	-2.4569	0.00352348
20898772	chr2:20898772:G:A	7.94908e-37	-0.301462	-1.31968	1.42462e-22	-2.63348	-1.68846
20899017	chr2:20899017:G:A	4.04808e-36	-1.95771e-09	0.00663181	7.49887e-21	-1.95771e-09	-0.358511
20899071	chr2:20899071:G:A	2.15172e-37	-2.55621	-0.371711	2.13408e-21	-2.36066	0.745433
20899551	chr2:20899551:T:C	1.91923e-37	-2.603	-0.439274	2.00488e-21	-2.276	0.598324
20899653	chr2:20899653:C:T	2.2676e-37	-2.26996	-0.60551	2.39875e-22	-2.69727	-1.10363
20899680	chr2:20899680:C:T	8.07654e-37	-1.95771e-09	-1.60523	1.98754e-21	-1.95771e-09	-1.68636
20900111	chr2:20900111:A:G	9.27602e-36	2.55839	-1.72257	1.40688e-22	-2.6122	-1.72228
20900600	chr2:20900600:A:G	7.29e-37	-1.95771e-09	-1.70769	2.1554e-21	-1.95771e-09	-1.60529
20900678	chr2:20900678:G:T	1.58846e-36	0.79549	-1.72434	1.47579e-22	-2.68694	-1.59971
20900780	chr2:20900780:C:G	1.33057e-35	2.12181	-0.925226	8.43007e-22	-2.68219	0.138142
20901107	chr2:20901107:A:G	2.51072e-34	3.89126	0.242873	2.82835e-21	-1.67512	0.341551
20901200	chr2:20901200:A:G	4.57064e-37	-0.828579	-1.34596	1.60111e-22	-2.54411	-1.66104
20901210	chr2:20901210:A:G	8.97352e-37	-1.95771e-09	-1.49992	1.8726e-21	-1.95771e-09	-1.74593
20901356	chr2:20901356:C:A	2.32736e-37	-2.21498	-0.634483	2.35785e-22	-2.69095	-1.12715
20901589	chr2:20901589:G:GA	1.45958e-36	-1.95771e-09	-1.01346	5.97741e-21	-1.95771e-09	-0.585276
20901639	chr2:20901639:C:G	1.01492e-36	-1.95771e-09	-1.3768	2.2698e-21	-1.95771e-09	-1.55357
20901683	chr2:20901683:C:T	7.50412e-37	-1.95771e-09	-1.67874	1.89591e-21	-1.95771e-09	-1.73356
20901800	chr2:20901800:TA:T	1.71599e-36	-0.0523689	-0.799249	5.52889e-22	-2.27087	-0.694994
20901985	chr2:20901985:G:A	1.34158e-36	-0.418602	-0.679164	4.79091e-22	-2.40827	-0.700856
20902495	chr2:20902495:T:C	8.39366e-37	-1.95771e-09	-1.56672	2.60808e-21	-1.95771e-09	-1.41465
20902711	chr2:20902711:G:A	2.91984e-36	-1.95771e-09	-0.320083	4.29429e-21	-1.95771e-09	-0.915978
20902785	chr2:20902785:G:A	8.37225e-37	-1.95771e-09	-1.56927	1.84604e-21	-1.95771e-09	-1.76022
20904624	chr2:20904624:G:T	7.84741e-37	-1.95771e-09	-1.63401	1.84927e-21	-1.95771e-09	-1.75847
20904629	chr2:20904629:G:C	8.54265e-36	-1.95771e-09	0.753461	1.1595e-20	-1.95771e-09	0.0773099
20905018	chr2:20905018:C:T	5.75287e-35	-1.95771e-09	2.66067	1.07168e-19	-1.95771e-09	2.30113
20905035	chr2:20905035:C:T	3.37155e-35	2.73753	-0.611185	3.91238e-22	-2.53775	-0.77395
20905340	chr2:20905340:T:A	7.00555e-35	-1.95771e-09	2.85768	5.22799e-20	-1.95771e-09	1.58335
20905451	chr2:20905451:C:A	8.89873e-37	-2.54867	1.04038	9.03905e-21	-1.87096	1.69925
20905962	chr2:20905962:T:C	7.00911e-37	-1.95771e-09	-1.74699	1.88859e-21	-1.95771e-09	-1.73743
20906277	chr2:20906277:C:T	7.41553e-37	-1.95771e-09	-1.69062	1.9641e-21	-1.95771e-09	-1.69823
20906839	chr2:20906839:C:G	9.20195e-34	7.08185	-1.64887	2.11075e-21	0.135101	-1.76132
20907269	chr2:20907269:CTGTT:C	6.90962e-37	-1.95771e-09	-1.76128	2.15194e-21	-1.95771e-09	-1.6069
20907403	chr2:20907403:A:G	1.04036e-36	-2.63521	1.28316	4.42819e-21	-1.91258	1.02731
20907545	chr2:20907545:T:C	7.72964e-37	-1.95771e-09	-1.64913	2.19828e-21	-1.95771e-09	-1.58559
20907588	chr2:20907588:C:T	2.63197e-36	1.12758	-1.55146	2.86686e-21	0.16463	-1.48468
20907719	chr2:20907719:G:C	6.99957e-37	-1.95771e-09	-1.74835	1.85242e-21	-1.95771e-09	-1.75677
20907742	chr2:20907742:T:C	6.91417e-37	-1.95771e-09	-1.76062	2.10176e-21	-1.95771e-09	-1.63049
20907950	chr2:20907950:C:T	7.78615e-38	-2.60547	-1.33897	3.4501e-22	-1.78582	-1.65162
20908099	chr2:20908099:G:T	1.70762e-36	-1.95771e-09	-0.856512	5.90863e-21	-1.95771e-09	-0.596851
20908128	chr2:20908128:A:G	6.37654e-35	-1.95771e-09	2.7636	4.8183e-20	-1.95771e-09	1.50174
20908415	chr2:20908415:C:CA	4.15168e-36	-1.95771e-09	0.031903	6.77713e-21	-1.95771e-09	-0.459711
20908564	chr2:20908564:A:G	3.68752e-36	-1.95771e-09	-0.0866556	6.24152e-21	-1.95771e-09	-0.542041
20909094	chr2:20909094:G:A	8.03444e-37	-1.95771e-09	-1.61046	1.99193e-21	-1.95771e-09	-1.68416
20909109	chr2:20909109:G:T	7.07477e-37	-1.95771e-09	-1.73766	1.88031e-21	-1.95771e-09	-1.74183
20909416	chr2:20909416:A:G	3.71154e-36	-1.95771e-09	-0.0801646	6.19038e-21	-1.95771e-09	-0.550268
20909576	chr2:20909576:C:T	3.08315e-36	1.47007	-1.73573	1.32658e-22	-2.63889	-1.75435
20909652	chr2:20909652:C:G	2.89322e-34	-1.95771e-09	4.27593	1.95731e-19	-1.95771e-09	2.90348
20909694	chr2:20909694:G:C	6.90819e-37	-1.95771e-09	-1.76149	1.84583e-21	-1.95771e-09	-1.76033
20910019	chr2:20910019:T:C	6.90768e-37	-1.95771e-09	-1.76156	1.84661e-21	-1.95771e-09	-1.75991
20910092	chr2:20910092:G:A	4.35021e-37	-2.22397	-1.53232e-09	1.20538e-21	-2.18647	-1.53232e-09
20910163	chr2:20910163:A:G	3.35735e-36	-1.95771e-09	-0.180457	5.80948e-21	-1.95771e-09	-0.613773
20910224	chr2:20910224:C:T	3.34189e-36	-1.95771e-09	-0.185075	4.4974e-21	-1.95771e-09	-0.869764
20910342	chr2:20910342:G:A	1.60915e-36	-0.915903	-1.53232e-09	7.23464e-22	-2.69697	-1.53232e-09
20910517	chr2:20910517:C:T	5.61756e-35	-1.95771e-09	2.63687	4.30953e-20	-1.95771e-09	1.39015
20910710	chr2:20910710:G:A	5.66209e-35	-1.95771e-09	2.64477	4.34023e-20	-1.95771e-09	1.39725
20910772	chr2:20910772:C:T	6.91e-37	-1.95771e-09	-1.76123	1.85044e-21	-1.95771e-09	-1.75784
20910773	chr2:20910773:G:A	7.06657e-37	-1.95771e-09	-1.73882	1.8514e-21	-1.95771e-09	-1.75732
20910858	chr2:20910858:G:A	3.56354e-36	-1.95771e-09	-0.120857	5.9918e-21	-1.95771e-09	-0.582873
20911101	chr2:20911101:G:T	6.90854e-37	-1.95771e-09	-1.76144	1.84897e-21	-1.95771e-09	-1.75863
20911262	chr2:20911262:T:C	4.33049e-36	1.8068	-1.73273	1.40368e-22	-2.58546	-1.75129
20911264	chr2:20911264:C:A	4.12178e-36	1.758	-1.73332	1.3926e-22	-2.59302	-1.75165
20911274	chr2:20911274:C:T	1.26544e-33	7.47985	-1.72828	2.63098e-21	0.322892	-1.7288
20911358	chr2:20911358:C:T	3.48669e-36	-1.95771e-09	-0.142658	1.51264e-20	-1.95771e-09	0.34318
20911564	chr2:20911564:G:A	3.08956e-36	1.49664	-1.76022	3.68555e-21	0.629829	-1.69867
20911713	chr2:20911713:C:T	2.97734e-36	1.44389	-1.74447	1.37904e-22	-2.59624	-1.75822
20911868	chr2:20911868:A:T	6.99168e-37	-1.95771e-09	-1.74947	2.5051e-21	-1.95771e-09	-1.45494
20912826	chr2:20912826:T:C	6.31594e-35	-1.95771e-09	2.75405	4.78402e-20	-1.95771e-09	1.4946
20912929	chr2:20912929:A:G	6.26025e-34	6.73477	-1.68699	1.40298e-21	-0.27696	-1.75771
20913408	chr2:20913408:GTTGCTGATCTCAGCCTTGTCCCTGTCAAAGTTTCAGAAAAGTCCCAATGTCTAGAAGCTTCGTAATTATAACTTGCCTCATTATATT:G	7.04642e-37	-1.95771e-09	-1.74168	1.93318e-21	-1.95771e-09	-1.7141
20914393	chr2:20914393:G:A	1.45778e-36	-0.325668	-0.689029	5.14161e-22	-2.01717	-1.02131
20914578	chr2:20914578:C:T	5.7654e-35	-1.95771e-09	2.66285	4.40908e-20	-1.95771e-09	1.41299
20915733	chr2:20915733:G:A	2.45593e-37	-1.1543	-1.64139	2.08305e-21	0.0940999	-1.73353
20915741	chr2:20915741:T:C	6.64633e-37	-1.80013	-1.53232e-09	7.29982e-22	-2.688	-1.53232e-09
20915789	chr2:20915789:T:C	6.91035e-37	-1.95771e-09	-1.76118	1.85123e-21	-1.95771e-09	-1.75741
20917008	chr2:20917008:C:G	3.2086e-36	-1.95771e-09	-0.225775	4.37049e-21	-1.95771e-09	-0.898389
20917090	chr2:20917090:G:A	3.73054e-37	-0.939774	-1.43787	2.2174e-21	-0.381388	-1.19554
20917366	chr2:20917366:C:T	7.09167e-37	-1.95771e-09	-1.73527	1.84457e-21	-1.95771e-09	-1.76102
20917553	chr2:20917553:C:T	1.23456e-37	-1.95099	-1.53249	1.66206e-22	-2.69712	-1.47067
20918332	chr2:20918332:C:T	9.23097e-37	-1.95771e-09	-1.47163	1.8715e-21	-1.95771e-09	-1.74652
20918396	chr2:20918396:C:T	7.60876e-37	-1.95771e-09	-1.6649	2.05461e-21	-1.95771e-09	-1.65318
20918473	chr2:20918473:C:T	7.58169e-37	-1.95771e-09	-1.66846	2.167e-21	-1.95771e-09	-1.59992
20918484	chr2:20918484:C:T	7.92773e-37	-1.95771e-09	-1.62383	2.30166e-21	-1.95771e-09	-1.53963
20918497	chr2:20918497:T:A	4.10733e-36	-2.69248	2.71364	1.69135e-20	-1.97143	2.42628
20919223	chr2:20919223:A:C	6.48224e-38	-2.66077	-1.46694	1.40752e-22	-2.60932	-1.7247
20919288	chr2:20919288:T:C	6.97186e-36	-2.70047	3.25074	3.66448e-20	-1.75337	2.98138
20919521	chr2:20919521:C:T	3.78876e-37	-2.36216	-1.53232e-09	2.87643e-21	-1.31671	-1.53232e-09
20919667	chr2:20919667:G:A	5.71239e-36	-1.68242	2.03344	1.24072e-19	-0.0181864	2.46578
20919762	chr2:20919762:G:A	7.75377e-37	-1.95771e-09	-1.64602	2.23629e-21	-1.95771e-09	-1.56844
20919806	chr2:20919806:C:T	9.96609e-37	-1.95771e-09	-1.39501	1.91039e-21	-1.95771e-09	-1.72596
20920090	chr2:20920090:A:T	7.95753e-37	-0.379504	-1.24057	9.09376e-20	3.39774	-1.26084
20920428	chr2:20920428:C:T	2.46551e-36	-1.95771e-09	-0.489213	4.67611e-21	-1.95771e-09	-0.830798
20921074	chr2:20921074:G:A	5.18473e-36	-1.16717	1.42128	8.43501e-20	0.572032	1.48968
20921082	chr2:20921082:C:A	3.53112e-36	1.37885	-1.50884	8.90017e-22	-0.858446	-1.63133
20921141	chr2:20921141:A:C	4.98396e-38	-2.67704	-1.71351	1.286e-22	-2.66679	-1.75753
20921252	chr2:20921252:A:C	4.7515e-37	-2.13574	-1.53232e-09	8.46455e-21	-0.237378	-1.53232e-09
20921367	chr2:20921367:C:A	5.6912e-36	-1.02587	1.37318	9.14018e-20	0.742705	1.3993
20921370	chr2:20921370:T:G	2.73386e-37	-0.926918	-1.76156	4.56124e-21	0.791458	-1.64713
20921416	chr2:20921416:T:C	4.36273e-36	-0.501341	0.58283	8.7744e-20	1.31932	0.781836
20921560	chr2:20921560:G:A	1.021e-35	1.00307	-0.0713163	2.13992e-21	-1.70232	0.0898263
20921575	chr2:20921575:C:T	2.70461e-37	-2.69924	-1.53232e-09	1.0553e-21	-2.31944	-1.53232e-09
20921704	chr2:20921704:T:C	6.0979e-37	-2.70056	0.814312	3.12463e-18	6.82196	-1.14815
20921809	chr2:20921809:C:T	8.55506e-38	-2.45615	-1.39411	2.27087e-21	-0.582625	-0.970476
20921896	chr2:20921896:G:T	1.24145e-37	-2.06027	-1.41764	1.82715e-22	-2.64209	-1.431
20922095	chr2:20922095:C:G	1.92663e-34	-1.95771e-09	3.86933	1.13586e-19	-1.95771e-09	2.3593
20922545	chr2:20922545:A:G	3.15447e-37	-2.54538	-1.53232e-09	9.36495e-22	-2.43888	-1.53232e-09
20922630	chr2:20922630:A:G	5.22998e-36	-1.10251	1.36531	8.24392e-20	0.6453	1.3935
20923472	chr2:20923472:GA:G	3.16984e-37	-2.54051	-1.53232e-09	2.89796e-21	-1.30926	-1.53232e-09
20923592	chr2:20923592:C:A	1.1677e-36	-2.70047	1.46389	6.11689e-18	7.16712	-0.821576
20923901	chr2:20923901:G:A	1.16734e-37	-1.84298	-1.69649	8.17328e-22	-0.84518	-1.7298
20924195	chr2:20924195:T:C	9.74034e-35	-1.95771e-09	3.18725	6.25194e-20	-1.95771e-09	1.76221
20924229	chr2:20924229:T:C	6.22633e-36	-1.03626	1.47344	9.99698e-20	0.731486	1.50012
20924983	chr2:20924983:C:T	6.98247e-37	-1.95771e-09	-1.75079	1.84861e-21	-1.95771e-09	-1.75883
20925405	chr2:20925405:G:A	5.2534e-38	-2.62812	-1.70979	1.34779e-22	-2.62257	-1.75481
20925873	chr2:20925873:T:C	1.18119e-35	0.686899	0.3906	1.85987e-21	-1.62557	-0.127182
20925982	chr2:20925982:T:C	5.13245e-38	-2.63155	-1.72965	1.42751e-22	-2.56948	-1.75043
20926088	chr2:20926088:G:A	8.40462e-36	0.996828	-0.259658	1.85496e-21	-1.66472	-0.0906801
20926307	chr2:20926307:A:T	8.52725e-37	-1.95771e-09	-1.55093	1.84372e-21	-1.95771e-09	-1.76148
20926521	chr2:20926521:T:C	3.25894e-36	-1.95771e-09	-0.210209	3.23694e-21	-1.95771e-09	-1.19864
20926663	chr2:20926663:A:C	1.4707e-36	-1.00587	-1.53232e-09	7.28204e-22	-2.69044	-1.53232e-09
20926945	chr2:20926945:A:G	4.10482e-36	-1.95771e-09	0.0205512	6.90773e-21	-1.95771e-09	-0.440623
20927099	chr2:20927099:G:C	1.30933e-37	-1.8401	-1.58458	1.99946e-22	-2.70056	-1.28241
20927164	chr2:20927164:G:C	1.29112e-36	-1.95771e-09	-1.1361	2.08463e-21	-1.95771e-09	-1.63867
20927176	chr2:20927176:G:A	1.70675e-34	3.74815	-1.53232e-09	4.56311e-21	-0.85526	-1.53232e-09
20927297	chr2:20927297:T:C	4.35664e-37	-2.2225	-1.53232e-09	7.11457e-21	-0.411119	-1.53232e-09
20927389	chr2:20927389:T:C	6.9093e-37	-1.95771e-09	-1.76133	1.85266e-21	-1.95771e-09	-1.75664
20927856	chr2:20927856:G:A	9.10987e-38	-2.1834	-1.60403	1.95584e-22	-2.69463	-1.31041
20927916	chr2:20927916:C:G	5.99304e-37	-0.317033	-1.58656	9.76982e-20	3.79771	-1.58909
20928093	chr2:20928093:T:C	5.05327e-38	-2.64609	-1.73066	1.40457e-22	-2.58607	-1.75005
20928245	chr2:20928245:G:A	6.99183e-37	-1.95771e-09	-1.74945	1.84755e-21	-1.95771e-09	-1.7594
20928270	chr2:20928270:T:A	7.0782e-37	-1.95771e-09	-1.73718	1.95532e-21	-1.95771e-09	-1.70271
20928529	chr2:20928529:C:G	1.05674e-34	-1.95771e-09	3.26874	6.11914e-20	-1.95771e-09	1.74074
20928534	chr2:20928534:G:A	1.4547e-36	-0.85669	-0.160118	5.86798e-21	-0.0100038	-0.59375
20928691	chr2:20928691:G:A	5.33134e-37	-2.69273	0.67214	9.00235e-22	-2.03911	-0.439251
20928860	chr2:20928860:G:A	7.25635e-37	-1.95771e-09	-1.71232	2.02751e-21	-1.95771e-09	-1.66646
20928941	chr2:20928941:C:T	2.27427e-37	-1.25855	-1.61399	3.43708e-21	0.370112	-1.50875
20929116	chr2:20929116:A:G	7.06534e-37	-1.95771e-09	-1.73899	1.94867e-21	-1.95771e-09	-1.70612
20929266	chr2:20929266:C:T	1.11561e-35	0.92895	0.0914293	4.44033e-21	-1.64141	0.758877
20929315	chr2:20929315:A:G	2.52899e-37	-2.47526	-0.291119	8.4918e-22	-1.43322	-1.10353
20929466	chr2:20929466:C:T	8.61283e-38	-2.2222	-1.62132	1.91e-22	-2.69032	-1.33843
20929669	chr2:20929669:T:C	1.13084e-37	-1.81335	-1.75788	6.67128e-22	-1.08593	-1.69211
20929676	chr2:20929676:G:A	1.42265e-37	-2.33216	-1.00952	1.512e-22	-2.68518	-1.57724
20929774	chr2:20929774:T:G	1.2544e-37	-1.70732	-1.76022	7.79602e-22	-0.954635	-1.6676
20930201	chr2:20930201:C:T	9.51076e-37	-1.44177	-1.53232e-09	7.53597e-22	-2.65616	-1.53232e-09
20930274	chr2:20930274:G:A	8.63702e-37	-1.95771e-09	-1.53814	1.84357e-21	-1.95771e-09	-1.76156
20930739	chr2:20930739:C:T	5.73147e-37	-1.94822	-1.53232e-09	6.92945e-21	-0.437483	-1.53232e-09
20931146	chr2:20931146:G:A	1.21999e-36	-1.95771e-09	-1.19277	1.87793e-21	-1.95771e-09	-1.7431
20931549	chr2:20931549:G:A	8.01559e-37	-1.95771e-09	-1.61281	1.84457e-21	-1.95771e-09	-1.76102
20931857	chr2:20931857:T:C	7.0417e-37	-1.95771e-09	-1.74235	1.94108e-21	-1.95771e-09	-1.71002
20931923	chr2:20931923:T:C	1.111e-37	-2.00611	-1.58283	2.02005e-22	-2.69964	-1.27309
20931957	chr2:20931957:C:A	1.2416e-35	1.1166	0.0107758	1.891e-21	-1.63494	-0.101223
20932297	chr2:20932297:T:C	4.7768e-36	-1.95771e-09	0.172159	1.74091e-20	-1.95771e-09	0.483728
20932367	chr2:20932367:T:C	8.21555e-37	-1.95771e-09	-1.58817	1.84364e-21	-1.95771e-09	-1.76152
20932647	chr2:20932647:A:G	1.56031e-34	-1.95771e-09	3.65844	9.43447e-20	-1.95771e-09	2.17369
20933037	chr2:20933037:C:T	7.33398e-37	-1.95771e-09	-1.70168	1.851e-21	-1.95771e-09	-1.75754
20933368	chr2:20933368:A:T	9.87655e-36	0.898552	-1.53232e-09	1.3725e-21	-2.05663	-1.53232e-09
20933642	chr2:20933642:G:A	7.10265e-37	-1.95771e-09	-1.73373	1.96576e-21	-1.95771e-09	-1.69738
20933730	chr2:20933730:G:A	6.99758e-37	-1.95771e-09	-1.74863	1.92006e-21	-1.95771e-09	-1.72091
20934030	chr2:20934030:C:T	7.3932e-37	-1.95771e-09	-1.69363	1.8845e-21	-1.95771e-09	-1.7396
20934109	chr2:20934109:AG:A	1.31195e-36	-1.95771e-09	-1.1201	2.48388e-21	-1.95771e-09	-1.46344
20934123	chr2:20934123:A:G	3.58749e-35	1.54872	0.639703	3.21453e-18	5.12563	0.576539
20934251	chr2:20934251:T:C	2.1045e-37	-2.67428	-0.275834	8.90428e-18	8.39743	-1.67641
20934283	chr2:20934283:C:T	7.22601e-36	0.586076	-1.53232e-09	1.18563e-21	-2.20299	-1.53232e-09
20934304	chr2:20934304:C:T	1.91532e-36	1.01082	-1.75255	4.49936e-15	14.6619	-1.71571
20934449	chr2:20934449:C:T	5.427e-37	-2.00281	-1.53232e-09	7.61016e-22	-2.64637	-1.53232e-09
20934896	chr2:20934896:C:T	2.84238e-36	1.39403	-1.741	1.04935e-14	15.5232	-1.73018
20935132	chr2:20935132:G:C	8.9661e-37	0.13222	-1.63296	2.68431e-21	0.372803	-1.75864
20935162	chr2:20935162:G:A	1.98921e-37	-2.01561	-0.990849	6.04829e-22	-2.69926	-0.17681
20935225	chr2:20935225:T:C	7.71838e-37	-1.95771e-09	-1.65059	1.90724e-21	-1.95771e-09	-1.72761
20935300	chr2:20935300:G:A	3.73497e-36	1.09601	-1.16988	1.19397e-21	-0.826797	-1.36919
20935427	chr2:20935427:G:A	1.60857e-33	6.6283	-0.636813	1.08536e-19	2.73575	-0.421929
20935460	chr2:20935460:A:G	2.70092e-37	-2.7006	-1.53232e-09	1.1419e-21	-2.24057	-1.53232e-09
20935676	chr2:20935676:G:A	7.29347e-37	-1.95771e-09	-1.70722	1.88982e-21	-1.95771e-09	-1.73678
20935817	chr2:20935817:A:G	3.77023e-36	1.67321	-1.73769	2.13499e-14	16.235	-1.73166
20935868	chr2:20935868:C:T	2.61009e-36	0.844487	-1.27671	1.14376e-20	0.942752	-0.879107
20935892	chr2:20935892:A:G	2.26963e-36	-1.49615	0.924157	6.41443e-22	-2.66232	-0.154979
20935909	chr2:20935909:A:G	7.71838e-37	-1.95771e-09	-1.65059	1.90724e-21	-1.95771e-09	-1.72761
20935927	chr2:20935927:G:A	8.11358e-36	-1.2604	1.96233	1.32695e-18	2.31881	2.49856
20936402	chr2:20936402:T:C	7.26297e-37	-1.95771e-09	-1.71141	1.88478e-21	-1.95771e-09	-1.73945
20936529	chr2:20936529:G:C	1.59731e-36	-0.923292	-1.53232e-09	7.25202e-22	-2.69457	-1.53232e-09
20936691	chr2:20936691:C:G	7.20498e-34	5.6194	-0.43107	3.57791e-20	1.42687	-0.222765
20936742	chr2:20936742:G:A	1.84943e-37	-1.79819	-1.28112	1.98521e-22	-2.69747	-1.29265
20936804	chr2:20936804:C:T	9.25486e-36	-1.13602	1.96955	4.51313e-21	-1.81958	0.953306
20936998	chr2:20936998:A:G	1.3384e-36	-1.95771e-09	-1.10014	2.62585e-21	-1.95771e-09	-1.40786
20937136	chr2:20937136:G:A	7.98515e-37	-1.95771e-09	-1.61661	1.84479e-21	-1.95771e-09	-1.7609
20937176	chr2:20937176:C:A	2.03471e-35	0.91836	0.702966	7.92757e-21	-1.38451	1.08159
20937665	chr2:20937665:C:T	1.74615e-33	6.38645	-0.312897	1.09608e-19	2.4146	-0.0909555
20938076	chr2:20938076:C:T	1.30487e-36	-1.49095	0.365439	4.25733e-20	1.35068	0.0272841
20938433	chr2:20938433:ATGGGT:A	1.21872e-36	-1.95771e-09	-1.19381	6.65154e-21	-1.95771e-09	-0.478416
20938435	chr2:20938435:G:A	2.18375e-36	0.868767	-1.47933	6.51312e-22	-1.25261	-1.54942
20938777	chr2:20938777:C:T	7.41202e-37	-1.95771e-09	-1.69109	1.87195e-21	-1.95771e-09	-1.74629
20939231	chr2:20939231:C:A	7.59774e-37	-1.95771e-09	-1.66634	1.95013e-21	-1.95771e-09	-1.70537
20939657	chr2:20939657:A:T	5.00524e-34	5.57208	-0.74804	3.49713e-20	1.48751	-0.306249
20939710	chr2:20939710:T:A	4.49547e-34	5.48476	-0.768132	2.77849e-20	1.42072	-0.469491
20939798	chr2:20939798:A:G	7.57096e-37	-1.95771e-09	-1.66988	1.89661e-21	-1.95771e-09	-1.73319
20939865	chr2:20939865:G:T	6.99601e-37	-0.500382	-1.24847	4.28339e-20	2.95106	-1.56699
20940029	chr2:20940029:C:T	5.94806e-36	-1.95771e-09	0.391455	1.76331e-20	-1.95771e-09	0.496516
20940273	chr2:20940273:T:C	1.63839e-36	0.496617	-1.39452	6.26313e-22	-1.26407	-1.5771
20941453	chr2:20941453:C:T	1.96821e-36	-1.24019	0.525703	7.07741e-20	1.76686	0.119373
20941563	chr2:20941563:A:G	2.74887e-37	-1.29098	-1.39203	1.99223e-22	-2.65755	-1.32905
20941604	chr2:20941604:C:CCT	2.90065e-37	-1.23793	-1.39133	2.01192e-22	-2.64825	-1.3285
20941728	chr2:20941728:G:A	9.3942e-37	0.05569	-1.50979	4.09201e-22	-1.61716	-1.64965
20941770	chr2:20941770:C:T	1.46839e-36	-1.95771e-09	-1.00744	2.81781e-21	-1.95771e-09	-1.3373
20941965	chr2:20941965:A:G	7.65424e-35	4.14042	-1.19419	9.84759e-21	0.773197	-0.859235
20942055	chr2:20942055:T:C	3.0028e-37	-1.21409	-1.38056	2.043e-22	-2.64457	-1.31686
20942098	chr2:20942098:G:T	8.52113e-36	0.882753	-0.131815	3.6792e-21	-1.31975	0.249183
20942149	chr2:20942149:A:C	7.01682e-37	-0.168657	-1.57723	3.5582e-22	-1.71496	-1.69163
20942248	chr2:20942248:A:G	1.14962e-34	-1.95771e-09	3.35299	7.17522e-20	-1.95771e-09	1.89995
20942440	chr2:20942440:A:G	1.30477e-34	-1.95771e-09	3.47959	7.98743e-20	-1.95771e-09	2.00719
20942713	chr2:20942713:A:C	7.10871e-37	-1.95771e-09	-1.73287	1.84439e-21	-1.95771e-09	-1.76112
20942786	chr2:20942786:T:G	8.44882e-37	-0.0275691	-1.5326	3.83884e-22	-1.66594	-1.66474
20942881	chr2:20942881:C:T	1.21734e-36	-1.95771e-09	-1.19494	7.0762e-21	-1.95771e-09	-0.416527
20943164	chr2:20943164:A:G	7.80063e-37	-1.95771e-09	-1.63999	1.87216e-21	-1.95771e-09	-1.74617
20943234	chr2:20943234:C:T	1.85985e-37	-1.32927	-1.74443	9.8263e-15	15.4578	-1.73051
20943282	chr2:20943282:T:C	9.36653e-37	-1.95771e-09	-1.45705	5.33206e-21	-1.95771e-09	-0.699526
20943416	chr2:20943416:T:C	7.85928e-37	-1.95771e-09	-1.6325	1.86712e-21	-1.95771e-09	-1.74887
20943529	chr2:20943529:T:C	8.01111e-37	0.133903	-1.74727	1.04949e-19	3.97452	-1.69431
20943569	chr2:20943569:A:G	1.55617e-36	0.650065	-1.59945	9.04532e-21	1.5374	-1.70842
20944095	chr2:20944095:T:G	1.238e-36	-1.95771e-09	-1.17811	5.14237e-21	-1.95771e-09	-0.73575
20944222	chr2:20944222:C:T	3.21432e-37	-2.69673	0.170146	4.34826e-17	7.28635	1.0205
20944739	chr2:20944739:A:G	2.105e-36	-0.865938	0.218641	3.67318e-20	0.755227	0.47515
20944799	chr2:20944799:CTCTT:C	1.23474e-36	-1.95771e-09	-1.18075	5.12432e-21	-1.95771e-09	-0.739267
20945030	chr2:20945030:A:G	7.06542e-37	-1.95771e-09	-1.73898	1.8436e-21	-1.95771e-09	-1.76154
20945069	chr2:20945069:G:T	6.79532e-37	-2.70055	0.922587	6.4831e-17	7.48888	1.21739
20945074	chr2:20945074:G:T	6.25026e-35	4.25488	-1.51128	7.58782e-21	0.980581	-1.3273
20945427	chr2:20945427:G:A	1.23908e-36	-1.95771e-09	-1.17725	2.05426e-21	-1.95771e-09	-1.65335
20945739	chr2:20945739:G:A	7.03829e-37	-2.7003	0.95747	7.75883e-17	7.6286	1.2573
20945905	chr2:20945905:T:C	4.07595e-36	0.013493	-1.53232e-09	7.58911e-21	-0.346551	-1.53232e-09
20946090	chr2:20946090:A:G	7.90953e-37	0.0862314	-1.71236	1.61049e-19	4.44676	-1.73831
20946172	chr2:20946172:AC:A	6.7546e-37	-2.69988	0.915913	7.90476e-17	7.69191	1.21263
20946488	chr2:20946488:T:C	6.85202e-37	-1.76965	-1.53232e-09	7.64178e-22	-2.64222	-1.53232e-09
20946632	chr2:20946632:G:A	9.50674e-37	-1.95771e-09	-1.4422	1.87711e-21	-1.95771e-09	-1.74353
20946761	chr2:20946761:G:T	8.18233e-37	-2.69942	1.1072	8.84359e-17	7.75069	1.26607
20946974	chr2:20946974:G:A	1.40771e-36	-1.95771e-09	-1.04964	8.88416e-21	-1.95771e-09	-0.188994
20947419	chr2:20947419:C:T	4.96962e-37	-0.358126	-1.73273	1.15313e-19	3.92191	-1.54752
20947661	chr2:20947661:G:A	7.5732e-37	-1.95771e-09	-1.66958	1.86409e-21	-1.95771e-09	-1.75049
20947686	chr2:20947686:C:T	4.1653e-36	-1.95771e-09	0.0351772	3.7867e-21	-1.95771e-09	-1.04177
20947933	chr2:20947933:C:T	8.17645e-35	4.05986	-1.04763	1.83246e-20	1.15848	-0.623505
20947942	chr2:20947942:G:A	9.46612e-37	-1.95771e-09	-1.44648	1.88579e-21	-1.95771e-09	-1.73892
20948359	chr2:20948359:T:C	8.05719e-37	-1.95771e-09	-1.60763	2.03683e-21	-1.95771e-09	-1.66187
20948366	chr2:20948366:T:C	9.64189e-37	-1.95771e-09	-1.42808	1.86333e-21	-1.95771e-09	-1.7509
20948390	chr2:20948390:T:A	8.05719e-37	-1.95771e-09	-1.60763	2.03683e-21	-1.95771e-09	-1.66187
20948567	chr2:20948567:A:G	1.01215e-36	-1.95771e-09	-1.37953	1.90737e-21	-1.95771e-09	-1.72754
20948729	chr2:20948729:G:A	2.20355e-37	-1.82956	-1.07457	5.36239e-22	-2.69288	-0.303562
20949664	chr2:20949664:A:G	1.42675e-36	-0.097353	-0.938862	1.83246e-19	4.19184	-1.35428
20949695	chr2:20949695:C:A	1.2031e-36	-1.95771e-09	-1.20671	2.04641e-21	-1.95771e-09	-1.65718
20950144	chr2:20950144:A:G	4.04112e-37	-1.49076	-0.806912	2.11933e-20	1.4729	-0.792479
20950745	chr2:20950745:G:A	1.38633e-36	-1.95771e-09	-1.06495	8.67569e-21	-1.95771e-09	-0.212739
20951076	chr2:20951076:T:C	8.05719e-37	-1.95771e-09	-1.60763	2.03683e-21	-1.95771e-09	-1.66187
20951339	chr2:20951339:C:G	9.41496e-37	-1.95771e-09	-1.4519	1.871e-21	-1.95771e-09	-1.74679
20951560	chr2:20951560:C:T	7.13014e-37	-1.95771e-09	-1.72986	1.84543e-21	-1.95771e-09	-1.76055
20951648	chr2:20951648:G:A	3.41459e-35	3.898	-1.75897	3.30103e-21	0.472632	-1.65166
20952157	chr2:20952157:T:C	1.08685e-35	1.21994	-0.225685	7.11984e-18	6.82816	-0.330781
20952188	chr2:20952188:C:T	7.47101e-37	-1.95771e-09	-1.68317	1.84777e-21	-1.95771e-09	-1.75928
20952331	chr2:20952331:C:T	8.2385e-37	-1.95771e-09	-1.58538	1.84412e-21	-1.95771e-09	-1.76126
20952479	chr2:20952479:TG:T	5.1795e-38	-2.5906	-1.76147	5.9183e-17	10.3725	-1.75738
20952784	chr2:20952784:G:A	1.21945e-36	-1.95771e-09	-1.19321	5.29625e-21	-1.95771e-09	-0.706265
20952995	chr2:20952995:G:A	1.04009e-31	10.1606	-1.53232e-09	4.18613e-11	22.0844	-1.53232e-09
20953510	chr2:20953510:TTATG:T	4.52143e-35	3.96226	-1.54246	1.01279e-20	1.21745	-1.27542
20954038	chr2:20954038:G:A	7.13917e-37	-1.95771e-09	-1.7286	1.84375e-21	-1.95771e-09	-1.76146
20954712	chr2:20954712:G:A	7.14477e-37	-1.95771e-09	-1.72781	1.84482e-21	-1.95771e-09	-1.76088
20954817	chr2:20954817:G:A	7.06002e-37	-1.95771e-09	-1.73975	1.84388e-21	-1.95771e-09	-1.76139
20954906	chr2:20954906:A:G	6.17164e-35	0.618876	2.11206	4.83869e-19	1.62364	2.18491
20955154	chr2:20955154:G:A	8.73814e-37	-1.95771e-09	-1.5265	1.85354e-21	-1.95771e-09	-1.75617
20955352	chr2:20955352:T:C	6.95949e-37	-1.95771e-09	-1.75409	1.85261e-21	-1.95771e-09	-1.75667
20955929	chr2:20955929:T:C	7.13661e-37	-1.95771e-09	-1.72896	1.84411e-21	-1.95771e-09	-1.76127
20956141	chr2:20956141:G:C	7.13661e-37	-1.95771e-09	-1.72896	1.84411e-21	-1.95771e-09	-1.76127
20956480	chr2:20956480:C:T	1.25748e-36	-1.95771e-09	-1.1625	2.06723e-21	-1.95771e-09	-1.64705
20956507	chr2:20956507:G:A	2.15139e-36	-0.625498	-1.53232e-09	7.22729e-22	-2.69798	-1.53232e-09
20956554	chr2:20956554:C:T	2.02787e-35	1.58086	0.0370956	3.35141e-22	-2.69274	-0.773725
20956739	chr2:20956739:C:G	1.36259e-36	-1.95771e-09	-1.08222	2.65388e-21	-1.95771e-09	-1.39724
20957349	chr2:20957349:G:A	8.54168e-37	-1.95771e-09	-1.54924	1.84356e-21	-1.95771e-09	-1.76156
20957456	chr2:20957456:C:T	1.26622e-36	-1.95771e-09	-1.15557	2.09182e-21	-1.95771e-09	-1.63523
20957810	chr2:20957810:G:A	6.62243e-38	-2.70059	-1.40573	2.97445e-22	-2.00268	-1.58311
20957987	chr2:20957987:G:A	7.13669e-37	-1.95771e-09	-1.72895	1.84411e-21	-1.95771e-09	-1.76127
20958070	chr2:20958070:G:A	5.92907e-37	-2.53179	0.617458	5.21132e-21	-1.63194	0.909506
20958481	chr2:20958481:A:G	2.71308e-37	-2.69611	-1.53232e-09	2.32711e-21	-1.52864	-1.53232e-09
20958693	chr2:20958693:T:C	2.65623e-36	0.117521	-0.532223	2.26434e-18	6.05087	-0.699096
20958763	chr2:20958763:A:G	1.68158e-36	-1.95771e-09	-0.871874	4.65871e-21	-1.95771e-09	-0.834525
20958814	chr2:20958814:C:A	5.36172e-35	4.08173	-1.49147	1.23299e-20	1.33967	-1.20091
20958839	chr2:20958839:C:T	1.88977e-36	-1.95771e-09	-0.755155	2.63251e-21	-1.95771e-09	-1.40533
20958939	chr2:20958939:T:TC	1.10577e-36	-1.95771e-09	-1.29107	1.9748e-21	-1.95771e-09	-1.6928
20959020	chr2:20959020:T:C	8.75191e-37	-1.95771e-09	-1.52492	1.85274e-21	-1.95771e-09	-1.7566
20959244	chr2:20959244:A:G	4.41638e-27	21.0608	-0.243834	1.23869e-20	0.839675	-0.696301
20959450	chr2:20959450:G:T	1.18871e-35	1.47414	-0.390298	3.00404e-22	-2.68547	-0.890424
20959838	chr2:20959838:A:G	1.31922e-35	2.24264	-1.05463	3.40302e-19	3.67264	-0.216076
20960240	chr2:20960240:A:T	4.81997e-38	-2.66676	-1.75725	2.83196e-22	-1.95633	-1.67855
20960266	chr2:20960266:G:A	5.6874e-36	0.144742	0.201901	3.37587e-18	5.85971	-0.108564
20960289	chr2:20960289:G:T	6.44331e-38	-2.69862	-1.43512	2.85903e-22	-2.01419	-1.61118
20960462	chr2:20960462:A:C	1.14131e-36	-0.585675	-0.673758	1.87635e-22	-2.70035	-1.34617
20960487	chr2:20960487:C:T	7.40655e-37	-1.95771e-09	-1.69183	1.86248e-21	-1.95771e-09	-1.75136
20961365	chr2:20961365:C:T	2.71984e-37	-2.69362	-1.53232e-09	1.64646e-21	-1.87463	-1.53232e-09
20961717	chr2:20961717:TC:T	7.35572e-37	-1.95771e-09	-1.69872	1.85778e-21	-1.95771e-09	-1.75388
20961892	chr2:20961892:A:G	2.53257e-37	-2.63539	-0.12957	4.35262e-21	-1.4665	0.56401
20961975	chr2:20961975:A:G	8.05263e-36	0.127159	0.56723	4.82004e-18	5.87336	0.233915
20962329	chr2:20962329:C:T	7.26004e-37	-1.95771e-09	-1.71181	1.84607e-21	-1.95771e-09	-1.7602
20962511	chr2:20962511:T:A	8.74217e-37	-1.95771e-09	-1.52604	1.85256e-21	-1.95771e-09	-1.7567
20962547	chr2:20962547:T:C	2.70096e-37	-2.70059	-1.53232e-09	1.10911e-21	-2.2697	-1.53232e-09
20963249	chr2:20963249:A:C	8.61662e-36	0.0606538	0.701429	4.97239e-18	5.77961	0.358782
20963277	chr2:20963277:A:G	3.79097e-36	-0.0589895	-1.53232e-09	7.73713e-22	-2.62982	-1.53232e-09
20964019	chr2:20964019:A:G	2.73982e-37	-2.65005	-0.0362481	1.92608e-21	-2.1104	0.392618
20964416	chr2:20964416:A:G	7.92519e-37	-1.95771e-09	-1.62415	1.84369e-21	-1.95771e-09	-1.7615
20964499	chr2:20964499:A:G	1.25256e-35	0.115621	1.02055	5.45094e-18	5.85662	0.373661
20964541	chr2:20964541:C:T	1.57892e-36	-1.95771e-09	-0.934872	2.31181e-21	-1.95771e-09	-1.53523
20964769	chr2:20964769:T:C	1.59396e-37	-2.66032	-0.567662	2.52111e-21	-1.63436	0.185798
20965289	chr2:20965289:C:T	1.30928e-36	-1.12213	-1.53232e-09	9.35432e-21	-0.137426	-1.53232e-09
20965308	chr2:20965308:A:C	5.64668e-38	-2.68669	-1.57902	2.85732e-22	-1.888	-1.73797
20965568	chr2:20965568:A:G	5.65466e-38	-2.68528	-1.57902	2.87916e-22	-1.88038	-1.73797
20965616	chr2:20965616:T:C	1.17273e-35	0.0562526	1.01405	4.8716e-18	5.74821	0.369705
20965698	chr2:20965698:T:A	2.38814e-37	-2.6619	-0.161779	2.00296e-21	-1.93123	0.252593
20965793	chr2:20965793:C:T	1.36083e-36	-1.95771e-09	-1.08351	2.53442e-21	-1.95771e-09	-1.4433
20965798	chr2:20965798:G:C	1.01321e-36	-1.95771e-09	-1.37849	1.90157e-21	-1.95771e-09	-1.73058
20966196	chr2:20966196:C:T	2.43039e-37	-2.65532	-0.150821	1.96105e-21	-1.96257	0.262783
20966219	chr2:20966219:C:T	3.78793e-36	1.59634	-1.65613	8.91205e-21	1.21415	-1.40001
20966511	chr2:20966511:A:C	7.32798e-36	0.0180153	0.582074	3.401e-18	5.68064	0.0779239
20966879	chr2:20966879:G:A	1.28272e-35	1.15995	-1.53232e-09	1.07354e-21	-2.3023	-1.53232e-09
20967118	chr2:20967118:C:T	6.91118e-37	-1.95771e-09	-1.76105	2.19619e-21	-1.95771e-09	-1.58654
20967152	chr2:20967152:C:T	3.39916e-30	13.6474	-1.53232e-09	1.98849e-09	25.9451	-1.53232e-09
20967153	chr2:20967153:G:A	7.79224e-37	-1.95771e-09	-1.64107	1.87756e-21	-1.95771e-09	-1.74329
20967210	chr2:20967210:C:T	1.57892e-36	-1.95771e-09	-0.934872	2.31181e-21	-1.95771e-09	-1.53523
20967235	chr2:20967235:T:G	1.56247e-36	-0.248364	-0.696978	9.09157e-19	5.38194	-0.942683
20967337	chr2:20967337:C:T	2.45023e-31	11.0175	-1.53232e-09	5.33314e-12	20.0239	-1.53232e-09
20967366	chr2:20967366:G:T	2.50402e-37	-2.63593	-0.140368	1.70295e-21	-2.15908	0.318176
20967856	chr2:20967856:G:A	6.12063e-36	-1.95771e-09	0.420055	4.66014e-21	-1.95771e-09	-0.83422
20967977	chr2:20967977:T:C	7.73042e-37	-1.95771e-09	-1.64903	1.84583e-21	-1.95771e-09	-1.76034
20968191	chr2:20968191:A:G	4.07189e-36	1.72918	-1.71668	1.34582e-22	-2.69202	-1.68683
20968537	chr2:20968537:A:T	1.88441e-37	-2.51394	-0.546639	1.77503e-21	-2.0124	0.212956
20968770	chr2:20968770:G:A	7.09455e-37	-1.95771e-09	-1.73487	1.84356e-21	-1.95771e-09	-1.76156
20969240	chr2:20969240:A:C	3.0412e-37	-2.51924	-0.0627071	1.48084e-21	-2.34789	0.367239
20969280	chr2:20969280:A:G	7.77623e-37	-1.95771e-09	-1.64312	1.84717e-21	-1.95771e-09	-1.75961
20969490	chr2:20969490:G:A	2.90781e-37	-2.55933	-0.0674628	1.74613e-21	-2.17722	0.361358
20969651	chr2:20969651:A:G	2.79438e-37	-2.57518	-0.0914059	1.74977e-21	-2.14667	0.332892
20970140	chr2:20970140:G:A	6.93621e-37	-1.95771e-09	-1.75744	1.85331e-21	-1.95771e-09	-1.75629
20971239	chr2:20971239:C:T	7.83393e-37	-1.95771e-09	-1.63573	1.87469e-21	-1.95771e-09	-1.74482
20971248	chr2:20971248:C:T	6.90872e-37	-1.95771e-09	-1.76141	2.28987e-21	-1.95771e-09	-1.54477
20971663	chr2:20971663:G:A	7.65373e-37	-1.95771e-09	-1.659	2.2441e-21	-1.95771e-09	-1.56496
20971752	chr2:20971752:G:A	8.01804e-37	-1.95771e-09	-1.6125	1.85675e-21	-1.95771e-09	-1.75444
20971996	chr2:20971996:T:C	3.37903e-35	1.35005	0.778517	8.42068e-22	-2.67025	0.125094
20972033	chr2:20972033:A:G	5.34208e-38	-2.68901	-1.63216	2.7596e-22	-1.9007	-1.76006
20972540	chr2:20972540:T:C	3.73989e-37	-2.54342	0.168282	1.98147e-21	-2.30639	0.616968
20972638	chr2:20972638:A:T	9.76041e-37	-1.95771e-09	-1.41586	2.01105e-21	-1.95771e-09	-1.67461
20972650	chr2:20972650:G:T	4.02661e-35	1.49307	0.810827	8.37481e-22	-2.6832	0.132576
20973240	chr2:20973240:A:G	8.18068e-37	-0.784806	-0.807614	3.95399e-19	4.48575	-0.879119
20973378	chr2:20973378:A:G	1.27082e-37	-2.65294	-0.801588	9.95029e-22	-1.99964	-0.378607
20973812	chr2:20973812:G:T	1.52255e-36	-0.614889	-0.356334	7.62329e-19	4.68768	-0.424564
20974609	chr2:20974609:TC:T	7.70469e-36	1.22294	-0.572719	2.624e-22	-2.66334	-1.04781
20975264	chr2:20975264:G:A	3.41326e-37	-2.49138	0.024848	1.57418e-21	-2.37702	0.457492
20976028	chr2:20976028:G:A	7.5783e-38	-2.23959	-1.7319	7.47995e-17	10.5741	-1.72478
20976271	chr2:20976271:G:A	2.06723e-36	-1.95771e-09	-0.665401	2.56975e-21	-1.95771e-09	-1.42946
20976554	chr2:20976554:G:A	5.3966e-38	-2.67677	-1.63424	3.03552e-22	-1.80569	-1.75978
20977552	chr2:20977552:C:G	7.15212e-37	-1.95771e-09	-1.72679	1.84433e-21	-1.95771e-09	-1.76115
20978005	chr2:20978005:C:T	9.07447e-37	-1.95771e-09	-1.48873	1.90415e-21	-1.95771e-09	-1.72923
20978478	chr2:20978478:C:T	5.99443e-38	-2.63537	-1.57058	3.80178e-22	-1.6077	-1.73268
20978723	chr2:20978723:G:T	6.94457e-37	-1.95771e-09	-1.75624	2.43018e-21	-1.95771e-09	-1.4853
20979805	chr2:20979805:T:C	1.01712e-35	0.92795	-1.53232e-09	9.49976e-22	-2.42458	-1.53232e-09
20979886	chr2:20979886:G:A	1.93907e-36	0.957518	-1.68692	5.74321e-19	5.68843	-1.7085
20980007	chr2:20980007:T:G	4.22843e-37	-2.52427	0.271903	2.19803e-21	-2.31731	0.731608
20980052	chr2:20980052:C:A	6.38202e-37	-1.84071	-1.53232e-09	9.84476e-22	-2.38891	-1.53232e-09
20980184	chr2:20980184:T:G	6.94496e-37	-1.95771e-09	-1.75618	2.11444e-21	-1.95771e-09	-1.62448
20980194	chr2:20980194:G:A	5.30121e-37	-2.02626	-1.53232e-09	7.21719e-22	-2.69938	-1.53232e-09
20980208	chr2:20980208:A:G	5.33254e-38	-2.68721	-1.63574	2.83847e-22	-1.87258	-1.76
20980216	chr2:20980216:T:C	8.30329e-37	-1.95771e-09	-1.57754	1.84455e-21	-1.95771e-09	-1.76103
20980292	chr2:20980292:A:G	1.20978e-34	-1.95771e-09	3.404	7.14461e-20	-1.95771e-09	1.89568
20980326	chr2:20980326:A:G	7.13545e-37	-1.95771e-09	-1.72912	1.84393e-21	-1.95771e-09	-1.76137
20980922	chr2:20980922:A:G	4.84568e-38	-2.66846	-1.75024	2.61262e-22	-1.95642	-1.75908
20981005	chr2:20981005:C:G	1.38335e-37	-2.11398	-1.25571	4.48999e-16	11.509	-0.867507
20981153	chr2:20981153:G:T	1.35426e-37	-2.25033	-1.14061	3.15774e-16	10.9932	-0.703648
20981515	chr2:20981515:G:GGATA	1.44373e-36	-1.95771e-09	-1.02438	8.07702e-21	-1.95771e-09	-0.284241
20981609	chr2:20981609:G:C	1.56216e-37	-2.60222	-0.645902	1.56771e-21	-2.27917	0.355522
20981973	chr2:20981973:A:C	5.43685e-38	-2.66708	-1.6365	3.21719e-22	-1.74733	-1.76001
20982506	chr2:20982506:G:A	7.15212e-37	-1.95771e-09	-1.72679	1.84433e-21	-1.95771e-09	-1.76115
20982547	chr2:20982547:G:A	7.22495e-37	-1.95771e-09	-1.71665	1.93052e-21	-1.95771e-09	-1.71548
20982585	chr2:20982585:G:A	2.75799e-36	-1.59977	1.22266	1.11065e-17	5.00899	1.93303
20982630	chr2:20982630:G:T	7.64139e-38	-2.21282	-1.75038	8.75601e-17	10.7537	-1.74693
20982691	chr2:20982691:A:G	3.1946e-36	-1.62856	1.39842	1.23652e-17	4.93114	2.11824
20983042	chr2:20983042:C:T	2.30143e-37	-2.58074	-0.27992	1.40423e-21	-1.97926	-0.0545168
20983048	chr2:20983048:C:T	4.7919e-36	-0.697523	0.872839	1.29291e-18	4.56085	0.230529
20983095	chr2:20983095:A:G	6.90982e-37	-1.95771e-09	-1.76125	2.29322e-21	-1.95771e-09	-1.54331
20983166	chr2:20983166:G:A	6.90861e-37	-1.95771e-09	-1.76143	2.27991e-21	-1.95771e-09	-1.54913
20983311	chr2:20983311:T:G	8.65024e-38	-2.26402	-1.57517	4.70613e-17	10.0722	-1.68631
20983330	chr2:20983330:G:C	6.99305e-37	-1.95771e-09	-1.74928	2.54735e-21	-1.95771e-09	-1.43821
20983403	chr2:20983403:G:C	6.7904e-36	1.28457	-0.760672	2.20132e-22	-2.68062	-1.20617
20983848	chr2:20983848:T:G	8.62137e-37	-1.95771e-09	-1.53995	1.84391e-21	-1.95771e-09	-1.76138
20983871	chr2:20983871:G:C	7.02146e-37	-1.95771e-09	-1.74522	1.84377e-21	-1.95771e-09	-1.76145
20984034	chr2:20984034:C:T	1.48706e-37	-2.53784	-0.759549	7.48227e-22	-2.38243	-0.280887
20984432	chr2:20984432:G:A	6.90796e-37	-1.95771e-09	-1.76152	2.26497e-21	-1.95771e-09	-1.5557
20984479	chr2:20984479:T:G	6.9192e-37	-1.95771e-09	-1.7599	1.88295e-21	-1.95771e-09	-1.74043
20984838	chr2:20984838:G:A	7.40687e-37	-1.95771e-09	-1.69179	1.86217e-21	-1.95771e-09	-1.75152
20985018	chr2:20985018:C:T	7.36079e-37	-1.95771e-09	-1.69803	1.85677e-21	-1.95771e-09	-1.75442
20985339	chr2:20985339:A:G	1.28392e-37	-2.28475	-1.15953	2.14214e-16	10.643	-0.741574
20985342	chr2:20985342:C:T	1.32241e-36	-1.95771e-09	-1.11215	2.12289e-21	-1.95771e-09	-1.62049
20986440	chr2:20986440:CTG:C	2.75033e-37	-2.68248	-1.53232e-09	2.71228e-21	-1.37547	-1.53232e-09
20986572	chr2:20986572:C:T	6.91073e-37	-1.95771e-09	-1.76112	2.32273e-21	-1.95771e-09	-1.53052
20986670	chr2:20986670:C:T	4.06883e-35	2.06101	0.253324	2.10028e-16	9.80387	0.0778621
20986894	chr2:20986894:T:C	5.88422e-37	-2.63926	0.717337	3.04748e-21	-1.84563	0.586677
20987036	chr2:20987036:G:A	9.4937e-37	-1.95771e-09	-1.44357	1.93531e-21	-1.95771e-09	-1.713
20987093	chr2:20987093:T:A	7.50318e-37	-1.95771e-09	-1.67887	1.87638e-21	-1.95771e-09	-1.74392
20987471	chr2:20987471:C:T	1.02328e-36	-1.95771e-09	-1.3686	2.0039e-21	-1.95771e-09	-1.67817
20987972	chr2:20987972:C:T	7.27814e-37	-1.95771e-09	-1.70932	1.84892e-21	-1.95771e-09	-1.75866
20989148	chr2:20989148:C:A	6.91015e-37	-1.95771e-09	-1.7612	2.10075e-21	-1.95771e-09	-1.63097
20989476	chr2:20989476:G:A	4.01245e-37	-2.19506	-0.109733	1.25536e-21	-2.49158	0.345739
20989935	chr2:20989935:T:C	1.25577e-36	-1.95771e-09	-1.16386	2.3295e-21	-1.95771e-09	-1.52761
20990254	chr2:20990254:C:T	3.19465e-35	3.71609	-1.64364	2.61608e-20	2.30098	-1.40998
20990321	chr2:20990321:C:T	3.36457e-35	3.01922	-0.894944	3.18641e-18	5.66978	0.0236025
20990546	chr2:20990546:T:C	8.86339e-37	-1.95771e-09	-1.51227	2.80329e-21	-1.95771e-09	-1.34247
20990584	chr2:20990584:A:G	3.61538e-36	-1.95771e-09	-0.106415	3.30395e-21	-1.95771e-09	-1.17815
20990645	chr2:20990645:A:T	1.12342e-36	-1.95771e-09	-1.27523	1.9658e-21	-1.95771e-09	-1.69737
20990660	chr2:20990660:C:T	2.73711e-37	-2.68729	-1.53232e-09	2.60317e-21	-1.41653	-1.53232e-09
20990672	chr2:20990672:T:C	3.89329e-35	2.39109	-0.120857	2.91042e-16	10.327	-0.118999
20991155	chr2:20991155:G:A	3.35838e-37	-2.48274	-1.53232e-09	3.25071e-21	-1.19439	-1.53232e-09
20991280	chr2:20991280:A:G	4.02292e-37	-1.93533	-0.366862	4.60074e-22	-2.58007	-0.569562
20991336	chr2:20991336:A:G	1.73593e-37	-2.00453	-1.13812	3.4282e-22	-2.5853	-0.858513
20991745	chr2:20991745:C:T	9.19739e-37	-1.95771e-09	-1.47528	1.85531e-21	-1.95771e-09	-1.75521
20991960	chr2:20991960:G:A	9.56729e-35	4.56839	-1.39907	1.93435e-22	-2.70021	-1.31587
20992094	chr2:20992094:G:A	8.52902e-37	-1.95771e-09	-1.55072	1.86746e-21	-1.95771e-09	-1.74868
20992177	chr2:20992177:G:A	2.6305e-36	-1.95771e-09	-0.424436	2.91089e-21	-1.95771e-09	-1.3048
20992773	chr2:20992773:C:T	4.46739e-33	6.1373	0.875655	2.52186e-17	5.86883	1.89324
20992805	chr2:20992805:A:G	7.75826e-37	-1.95771e-09	-1.64544	2.73561e-21	-1.95771e-09	-1.36691
20993375	chr2:20993375:C:G	5.29505e-33	6.33601	0.846909	2.98019e-17	6.07345	1.85562
20993419	chr2:20993419:T:G	7.507e-37	-1.95771e-09	-1.67836	1.84529e-21	-1.95771e-09	-1.76063
20993930	chr2:20993930:C:T	2.52918e-36	-1.95771e-09	-0.463714	2.76359e-21	-1.95771e-09	-1.35674
20994096	chr2:20994096:G:A	1.03066e-36	-1.95771e-09	-1.36142	1.93874e-21	-1.95771e-09	-1.71123
20994357	chr2:20994357:T:A	2.92251e-33	6.52093	0.0676626	9.30881e-18	5.74186	1.02359
20994358	chr2:20994358:A:G	3.02332e-33	6.55484	0.0676626	9.64156e-18	5.77698	1.02359
20994395	chr2:20994395:G:C	1.08354e-36	-1.95771e-09	-1.31138	2.59391e-21	-1.95771e-09	-1.4201
20994445	chr2:20994445:A:G	8.12279e-37	-1.95771e-09	-1.59952	2.00398e-21	-1.95771e-09	-1.67813
20994618	chr2:20994618:C:T	2.13824e-30	12.4491	0.734759	3.29231e-09	24.5765	1.87283
20994705	chr2:20994705:T:C	7.56489e-37	-1.95771e-09	-1.67068	1.84416e-21	-1.95771e-09	-1.76124
20994866	chr2:20994866:G:A	8.14623e-37	-1.95771e-09	-1.59664	1.88127e-21	-1.95771e-09	-1.74132
20995376	chr2:20995376:C:T	8.15243e-37	-1.95771e-09	-1.59588	1.88178e-21	-1.95771e-09	-1.74105
20995780	chr2:20995780:A:G	6.92364e-37	-1.95771e-09	-1.75925	1.91633e-21	-1.95771e-09	-1.72285
20995933	chr2:20995933:C:T	1.49557e-30	6.65577	6.17064	2.57134e-15	6.81608	5.57059
20996129	chr2:20996129:G:T	1.90018e-30	6.70446	6.3614	3.24733e-15	6.87285	5.74723
20996454	chr2:20996454:GCCCAAGCCA:G	1.06211e-36	-1.95771e-09	-1.33135	1.92966e-21	-1.95771e-09	-1.71592
20997022	chr2:20997022:G:A	7.11575e-37	-1.95771e-09	-1.73188	1.93358e-21	-1.95771e-09	-1.71389
20997310	chr2:20997310:T:C	1.07725e-36	-1.95771e-09	-1.31719	1.93697e-21	-1.95771e-09	-1.71214
20997645	chr2:20997645:A:T	8.13877e-37	-1.95771e-09	-1.59756	2.00277e-21	-1.95771e-09	-1.67874
20997964	chr2:20997964:C:G	8.09484e-37	-1.95771e-09	-1.60297	3.78526e-21	-1.95771e-09	-1.04215
20998083	chr2:20998083:G:A	1.33346e-30	6.38419	6.32748	2.41323e-15	6.59838	5.72484
20998163	chr2:20998163:A:C	5.1509e-38	-2.62217	-1.73544	1.26274e-17	8.82739	-1.75703
20998261	chr2:20998261:G:A	1.36327e-30	6.50879	6.225	2.49983e-15	6.7289	5.62957
20998281	chr2:20998281:C:T	5.46782e-37	-1.99532	-1.53232e-09	7.68029e-22	-2.63719	-1.53232e-09
20998309	chr2:20998309:T:C	6.95472e-37	-1.95771e-09	-1.75478	2.43313e-21	-1.95771e-09	-1.48408
20999010	chr2:20999010:T:A	1.22676e-35	0.705918	0.409436	7.96618e-19	3.13734	1.16977
20999055	chr2:20999055:T:G	8.67118e-37	-1.95771e-09	-1.53419	2.10891e-21	-1.95771e-09	-1.62709
20999955	chr2:20999955:T:A	7.74657e-37	-1.95771e-09	-1.64695	2.13359e-21	-1.95771e-09	-1.61546
21000378	chr2:21000378:A:G	5.17008e-33	1.05415	6.10488	2.18414e-16	4.78366	5.13722
21000543	chr2:21000543:G:A	3.03665e-35	-1.95771e-09	2.02173	2.30298e-20	-1.95771e-09	0.763524
21000700	chr2:21000700:G:A	2.9341e-35	2.91573	-0.928359	9.3e-21	1.12871	-1.27196
21000729	chr2:21000729:A:G	7.44562e-37	-1.95771e-09	-1.68657	2.05301e-21	-1.95771e-09	-1.65396
21000736	chr2:21000736:A:G	8.45556e-37	-1.95771e-09	-1.55937	2.06256e-21	-1.95771e-09	-1.64932
21000902	chr2:21000902:C:T	5.8185e-37	-1.93315	-1.53232e-09	5.92195e-21	-0.594599	-1.53232e-09
21000932	chr2:21000932:C:T	1.1662e-36	-1.23786	-1.53232e-09	1.59211e-20	0.394384	-1.53232e-09
21001202	chr2:21001202:T:A	2.31381e-35	1.74987	-1.53232e-09	1.541e-18	4.96692	-1.53232e-09
21001248	chr2:21001248:A:G	3.0851e-37	-2.56761	-1.53232e-09	9.70656e-22	-2.40305	-1.53232e-09
21001719	chr2:21001719:C:A	7.43278e-37	-1.95771e-09	-1.6883	1.84366e-21	-1.95771e-09	-1.76151
21001981	chr2:21001981:C:T	3.00753e-37	-2.59308	-1.53232e-09	1.6704e-21	-1.8602	-1.53232e-09
21002409	chr2:21002409:C:T	1.01149e-37	-2.62682	-1.05596	6.85751e-17	9.41901	-0.65659
21002613	chr2:21002613:C:G	4.98776e-33	1.27491	5.84823	2.20461e-16	5.01752	4.91269
21002725	chr2:21002725:A:T	7.74657e-37	-1.95771e-09	-1.64695	2.13359e-21	-1.95771e-09	-1.61546
21003380	chr2:21003380:A:G	4.84009e-33	1.09369	5.99939	2.0063e-16	4.78365	5.0523
21003688	chr2:21003688:A:G	5.14283e-38	-2.65444	-1.70474	2.33253e-17	9.44389	-1.75987
21003904	chr2:21003904:A:C	7.73301e-37	-1.95771e-09	-1.6487	2.12945e-21	-1.95771e-09	-1.6174
21004459	chr2:21004459:G:A	1.12603e-36	-1.95771e-09	-1.27292	1.99986e-21	-1.95771e-09	-1.68019
21004511	chr2:21004511:C:G	1.32329e-35	2.72784	-1.53674	5.83343e-21	1.15129	-1.76095
21004656	chr2:21004656:G:A	7.74668e-37	-1.95771e-09	-1.64693	2.13354e-21	-1.95771e-09	-1.61548
21004979	chr2:21004979:G:C	6.93308e-37	-1.95771e-09	-1.75789	2.35993e-21	-1.95771e-09	-1.51463
21005955	chr2:21005955:C:T	4.71922e-38	-2.68967	-1.75547	9.08911e-21	1.50449	-1.67068
21006131	chr2:21006131:G:A	7.25114e-37	-1.95771e-09	-1.71304	3.14528e-21	-1.95771e-09	-1.22736
21006988	chr2:21006988:A:G	7.75192e-37	-1.95771e-09	-1.64625	2.13517e-21	-1.95771e-09	-1.61472
21007033	chr2:21007033:T:C	9.58502e-37	-1.95771e-09	-1.43399	2.8897e-21	-1.95771e-09	-1.31211
21007864	chr2:21007864:G:A	1.43692e-36	-1.95771e-09	-1.02911	2.19092e-21	-1.95771e-09	-1.58894
21008652	chr2:21008652:G:A	1.0471e-37	-2.6252	-1.02297	6.82574e-17	9.37954	-0.621762
21008720	chr2:21008720:G:A	1.28036e-35	0.957956	0.200156	1.27744e-19	2.0522	0.424557
21009323	chr2:21009323:G:A	4.97673e-30	14.0158	0.0128631	1.1185e-07	28.9057	1.06926
21009501	chr2:21009501:G:T	7.75655e-37	-1.95771e-09	-1.64566	2.13669e-21	-1.95771e-09	-1.614
21009932	chr2:21009932:G:A	3.94607e-30	13.7774	0.0192481	7.85981e-08	28.5412	1.08089
21009973	chr2:21009973:C:G	7.34973e-37	-1.95771e-09	-1.69953	1.84402e-21	-1.95771e-09	-1.76132
21011100	chr2:21011100:T:C	2.04841e-31	10.8384	-1.53232e-09	1.37188e-10	23.2714	-1.53232e-09
21011127	chr2:21011127:T:C	5.09261e-36	0.23618	-1.53232e-09	1.61405e-19	2.71065	-1.53232e-09
21012976	chr2:21012976:G:T	7.74074e-37	-1.95771e-09	-1.6477	1.85451e-21	-1.95771e-09	-1.75564
21013610	chr2:21013610:A:G	8.00403e-37	-1.95771e-09	-1.61425	1.87447e-21	-1.95771e-09	-1.74494
21013960	chr2:21013960:A:G	2.53877e-36	-1.95771e-09	-0.45993	2.93926e-21	-1.95771e-09	-1.29511
21014158	chr2:21014158:T:C	7.52615e-37	-1.95771e-09	-1.67581	1.84561e-21	-1.95771e-09	-1.76045
21014274	chr2:21014274:G:A	7.23688e-37	-1.95771e-09	-1.71501	1.85068e-21	-1.95771e-09	-1.75771
21014366	chr2:21014366:A:T	2.3436e-35	3.03776	-1.27509	1.63222e-20	1.39999	-0.980722
21014370	chr2:21014370:A:C	7.93683e-37	-1.95771e-09	-1.62268	2.19178e-21	-1.95771e-09	-1.58855
21014914	chr2:21014914:T:G	4.31486e-34	6.34023	-1.66461	1.51508e-22	-2.62482	-1.63555
21015135	chr2:21015135:G:T	7.48637e-37	-1.95771e-09	-1.68111	1.86648e-21	-1.95771e-09	-1.74921
21015270	chr2:21015270:C:T	7.82869e-37	-1.95771e-09	-1.6364	2.15762e-21	-1.95771e-09	-1.60426
21015926	chr2:21015926:T:A	7.44077e-37	-1.95771e-09	-1.68722	1.8645e-21	-1.95771e-09	-1.75027
21016112	chr2:21016112:A:G	3.55537e-37	-2.42574	-1.53232e-09	7.22904e-22	-2.69774	-1.53232e-09
21016121	chr2:21016121:C:A	6.28366e-37	-1.85624	-1.53232e-09	7.23761e-22	-2.69656	-1.53232e-09
21016211	chr2:21016211:T:A	1.03447e-36	-1.95771e-09	-1.35772	2.0252e-21	-1.95771e-09	-1.6676
21016739	chr2:21016739:C:G	3.10976e-36	-0.257065	-1.53232e-09	1.26686e-21	-2.13672	-1.53232e-09
21016789	chr2:21016789:T:C	5.48812e-30	10.812	3.3145	3.66452e-20	0.00297214	1.22505
21016795	chr2:21016795:T:C	2.49698e-34	4.37606	-0.24742	1.76507e-11	21.458	-0.237267
21016856	chr2:21016856:T:C	2.53089e-36	-1.95771e-09	-0.463039	2.88628e-21	-1.95771e-09	-1.3133
21016946	chr2:21016946:T:A	2.08994e-36	-1.95771e-09	-0.654477	2.54814e-21	-1.95771e-09	-1.4379
21017159	chr2:21017159:A:C	4.32851e-37	-0.479836	-1.74914	3.07848e-18	7.17784	-1.51891
21017239	chr2:21017239:T:A	1.12626e-36	-1.95771e-09	-1.27271	1.9704e-21	-1.95771e-09	-1.69503
21017251	chr2:21017251:G:A	9.73592e-37	-1.95771e-09	-1.41837	1.87362e-21	-1.95771e-09	-1.74539
21017254	chr2:21017254:C:T	1.12684e-36	-1.95771e-09	-1.27219	1.9708e-21	-1.95771e-09	-1.69483
21017492	chr2:21017492:A:G	7.69293e-37	0.064819	-1.71871	1.55803e-18	6.37055	-1.39263
21017504	chr2:21017504:C:T	2.48028e-35	-1.95771e-09	1.81935	2.19336e-20	-1.95771e-09	0.714755
21017690	chr2:21017690:C:T	7.94557e-37	-1.95771e-09	-1.62158	3.37967e-21	-1.95771e-09	-1.15549
21017842	chr2:21017842:C:T	1.2426e-36	-1.95771e-09	-1.17441	4.61382e-21	-1.95771e-09	-0.844208
21018087	chr2:21018087:G:T	1.91286e-36	-1.95771e-09	-0.743013	2.85502e-21	-1.95771e-09	-1.32418
21018124	chr2:21018124:C:T	9.91708e-37	-1.95771e-09	-1.39994	1.88149e-21	-1.95771e-09	-1.7412
21018283	chr2:21018283:T:G	2.39096e-36	-1.95771e-09	-0.519914	8.25849e-21	-1.95771e-09	-0.262023
21018298	chr2:21018298:A:C	7.52222e-37	-1.95771e-09	-1.67633	1.86823e-21	-1.95771e-09	-1.74827
21018633	chr2:21018633:A:G	2.94182e-30	10.4128	3.09009	1.64123e-20	-0.68072	1.10549
21018872	chr2:21018872:C:T	1.08488e-34	4.94427	-1.64924	3.90201e-20	2.72199	-1.43118
21020001	chr2:21020001:TC:T	9.53108e-37	-1.95771e-09	-1.43964	3.66593e-21	-1.95771e-09	-1.07418
21020572	chr2:21020572:G:A	2.539e-36	-1.95771e-09	-0.45984	8.83585e-21	-1.95771e-09	-0.194447
21020782	chr2:21020782:T:C	2.38498e-36	-1.95771e-09	-0.522419	8.23653e-21	-1.95771e-09	-0.264685
21020783	chr2:21020783:G:A	9.77101e-37	-1.95771e-09	-1.41478	1.8749e-21	-1.95771e-09	-1.74471
21021128	chr2:21021128:G:T	1.72649e-33	6.73386	-0.671622	3.6542e-07	30.2727	0.886058
21021447	chr2:21021447:G:A	7.25221e-37	-1.95771e-09	-1.71289	1.84402e-21	-1.95771e-09	-1.76132
21021925	chr2:21021925:A:G	8.13106e-37	-1.95771e-09	-1.5985	1.84357e-21	-1.95771e-09	-1.76156
21022457	chr2:21022457:G:T	8.95108e-37	-0.120113	-1.38231	1.28975e-18	6.53707	-1.74813
21022495	chr2:21022495:A:G	1.67602e-30	9.73866	3.20166	1.16284e-19	-0.569405	2.95217
21022941	chr2:21022941:G:A	1.29913e-36	-1.12992	-1.53232e-09	8.30565e-22	-2.55891	-1.53232e-09
21023265	chr2:21023265:A:T	8.38172e-37	-1.95771e-09	-1.56814	1.87723e-21	-1.95771e-09	-1.74347
21023434	chr2:21023434:G:C	1.23014e-30	9.46009	3.17094	9.66094e-20	-0.700744	2.89816
21024303	chr2:21024303:C:T	7.35182e-37	-1.95771e-09	-1.69925	1.84993e-21	-1.95771e-09	-1.75812
21024339	chr2:21024339:C:T	1.73151e-33	6.95081	-0.885674	2.02404e-19	3.81606	-0.879064
21024415	chr2:21024415:C:T	8.36215e-34	-1.95771e-09	5.33728	6.44238e-18	-1.95771e-09	6.39739
21024857	chr2:21024857:C:T	2.72162e-35	-1.95771e-09	1.9122	1.81788e-19	-1.95771e-09	2.82958
21025965	chr2:21025965:A:G	8.59863e-37	-1.95771e-09	-1.54259	1.89367e-21	-1.95771e-09	-1.73475
21026308	chr2:21026308:C:T	2.36055e-36	-1.95771e-09	-0.532717	2.70492e-21	-1.95771e-09	-1.37819
21026574	chr2:21026574:A:G	2.69811e-36	-1.95771e-09	-0.39906	2.9299e-21	-1.95771e-09	-1.2983
21026785	chr2:21026785:C:T	3.1036e-36	-1.95771e-09	-0.259048	1.09607e-20	-1.95771e-09	0.021051
21026844	chr2:21026844:C:T	8.71275e-30	14.5887	-1.53232e-09	1.44005e-20	0.293998	-1.53232e-09
21027351	chr2:21027351:G:A	3.06646e-34	5.07976	-0.745678	1.22507e-09	24.7667	0.69404
21027593	chr2:21027593:G:A	7.05096e-37	-1.95771e-09	-1.74103	2.26789e-21	-1.95771e-09	-1.55442
21028042	chr2:21028042:G:A	3.19808e-35	-2.69666	4.77019	2.27732e-13	16.4232	0.447188
21028168	chr2:21028168:T:G	9.30084e-26	11.9108	11.9536	6.55038e-17	0.0323414	8.68426
21028656	chr2:21028656:A:G	1.15071e-36	-1.95771e-09	-1.25123	2.64768e-21	-1.95771e-09	-1.39958
21028841	chr2:21028841:G:A	7.02824e-37	-1.95771e-09	-1.74426	2.12236e-21	-1.95771e-09	-1.62073
21028928	chr2:21028928:T:C	2.06953e-36	-1.95771e-09	-0.66429	6.68234e-21	-1.95771e-09	-0.473796
21029432	chr2:21029432:A:G	1.0626e-36	-1.95771e-09	-1.33089	2.34607e-21	-1.95771e-09	-1.52052
21029467	chr2:21029467:G:A	1.27408e-36	-1.95771e-09	-1.14939	2.89073e-21	-1.95771e-09	-1.31176
21029844	chr2:21029844:G:A	1.21629e-36	-1.95771e-09	-1.1958	5.6041e-21	-1.95771e-09	-0.649765
21030027	chr2:21030027:G:A	7.20925e-37	-1.95771e-09	-1.71883	2.16502e-21	-1.95771e-09	-1.60084
21030368	chr2:21030368:A:G	6.90927e-37	-1.95771e-09	-1.76133	2.32583e-21	-1.95771e-09	-1.52919
21030756	chr2:21030756:A:T	1.08737e-35	2.087	-1.09226	9.03591e-18	7.78086	-1.04517
21031297	chr2:21031297:C:A	3.02553e-37	-2.58711	-1.53232e-09	9.02605e-22	-2.47573	-1.53232e-09
21031513	chr2:21031513:G:A	1.10632e-36	-1.95771e-09	-1.29057	2.42521e-21	-1.95771e-09	-1.48735
21031692	chr2:21031692:T:C	1.68521e-36	-0.869723	-1.53232e-09	9.53722e-22	-2.42065	-1.53232e-09
21031858	chr2:21031858:C:T	3.63761e-36	-1.95771e-09	-0.100283	3.23853e-21	-1.95771e-09	-1.19814
21032125	chr2:21032125:T:C	2.13278e-36	-1.95771e-09	-0.634183	6.92132e-21	-1.95771e-09	-0.438658
21032294	chr2:21032294:G:T	7.17955e-37	-1.95771e-09	-1.72296	2.00168e-21	-1.95771e-09	-1.67928
21032483	chr2:21032483:A:G	1.25054e-36	-1.95771e-09	-1.16803	5.83844e-21	-1.95771e-09	-0.608801
21032892	chr2:21032892:C:T	9.8099e-37	-1.4108	-1.53232e-09	7.56388e-22	-2.65247	-1.53232e-09
21033076	chr2:21033076:A:G	7.84509e-37	-1.95771e-09	-1.63431	1.99089e-21	-1.95771e-09	-1.68468
21033541	chr2:21033541:G:A	9.78867e-37	-1.95771e-09	-1.41297	1.8447e-21	-1.95771e-09	-1.76095
21033993	chr2:21033993:T:A	1.99923e-36	-1.95771e-09	-0.698846	2.19584e-21	-1.95771e-09	-1.5867
21034505	chr2:21034505:C:T	2.79422e-37	-2.66664	-1.53232e-09	1.01116e-21	-2.36217	-1.53232e-09
21034542	chr2:21034542:G:C	1.03053e-36	-1.95771e-09	-1.36153	1.86238e-21	-1.95771e-09	-1.75141
21034805	chr2:21034805:G:C	1.35156e-35	-1.95771e-09	1.21223	1.93419e-20	-1.95771e-09	0.58901
21035039	chr2:21035039:C:T	7.58984e-37	-1.95771e-09	-1.66739	1.85987e-21	-1.95771e-09	-1.75276
21035055	chr2:21035055:T:C	2.76266e-37	-2.678	-1.53232e-09	2.53456e-21	-1.44324	-1.53232e-09
21035104	chr2:21035104:G:A	1.3425e-35	-1.95771e-09	1.2055	1.92803e-20	-1.95771e-09	0.585817
21036457	chr2:21036457:T:C	1.33868e-36	-1.95771e-09	-1.09993	6.43575e-21	-1.95771e-09	-0.511396
21036740	chr2:21036740:A:G	1.44441e-35	-2.69848	3.97715	1.29518e-13	16.3535	-0.0474716
21037186	chr2:21037186:T:C	8.62237e-37	-1.95771e-09	-1.53984	1.8911e-21	-1.95771e-09	-1.73611
21037187	chr2:21037187:T:A	3.20322e-36	-1.95771e-09	-0.227453	3.30608e-21	-1.95771e-09	-1.1775
21037264	chr2:21037264:G:A	2.01119e-36	-1.95771e-09	-0.692885	6.52333e-21	-1.95771e-09	-0.49788
21037489	chr2:21037489:G:A	1.15745e-36	-1.95771e-09	-1.24539	2.65533e-21	-1.95771e-09	-1.3967
21037729	chr2:21037729:G:A	1.30387e-25	12.7079	11.4942	4.32954e-17	0.325434	7.9771
21038261	chr2:21038261:C:T	1.79998e-36	-1.95771e-09	-0.803837	2.05409e-21	-1.95771e-09	-1.65343
21038635	chr2:21038635:T:C	6.25169e-26	12.6985	10.7686	2.93515e-17	0.330921	7.58291
21039126	chr2:21039126:A:C	1.25247e-36	-1.16649	-1.53232e-09	5.14251e-20	1.56686	-1.53232e-09
21039163	chr2:21039163:T:C	8.0387e-37	-1.95771e-09	-1.60993	1.84909e-21	-1.95771e-09	-1.75857
21039318	chr2:21039318:C:T	6.91235e-37	-1.95771e-09	-1.76089	2.46603e-21	-1.95771e-09	-1.47065
21039443	chr2:21039443:G:T	1.11715e-36	-1.95771e-09	-1.28083	4.78276e-21	-1.95771e-09	-0.808246
21039471	chr2:21039471:C:T	7.97401e-37	-1.95771e-09	-1.61801	3.38939e-21	-1.95771e-09	-1.15261
21039503	chr2:21039503:G:T	7.76755e-37	-1.95771e-09	-1.64424	2.76818e-21	-1.95771e-09	-1.35508
21039674	chr2:21039674:A:C	7.8999e-37	-1.95771e-09	-1.62735	2.01013e-21	-1.95771e-09	-1.67507
21039796	chr2:21039796:T:A	1.58878e-36	-1.95771e-09	-0.928645	3.71758e-21	-1.95771e-09	-1.06019
21039884	chr2:21039884:G:A	9.75387e-37	-1.95771e-09	-1.41653	2.19181e-21	-1.95771e-09	-1.58854
21039999	chr2:21039999:A:T	4.4121e-35	2.39532	-1.53232e-09	1.02814e-17	6.86483	-1.53232e-09
21040767	chr2:21040767:T:G	1.15976e-11	52.5172	3.80402	3.88918e-18	4.94205	0.950642
21041028	chr2:21041028:G:A	3.35288e-35	2.29228	-0.171482	0.209682	43.0472	1.37163
21041862	chr2:21041862:T:C	1.37929e-36	-2.55392	1.48388	6.72391e-21	-2.65869	2.19109
21042646	chr2:21042646:A:T	4.93365e-16	45.4611	0.79507	4.12871e-20	1.34509	0.00220012
21042823	chr2:21042823:T:C	7.52336e-36	-1.95771e-09	0.626402	3.86407e-21	-1.95771e-09	-1.02154
21043292	chr2:21043292:C:T	1.3843e-36	-2.47568	1.40927	5.45399e-21	-2.69358	2.01666
21043351	chr2:21043351:T:C	6.48403e-32	9.68807	-1.53232e-09	2.93147e-20	1.00483	-1.53232e-09
21043733	chr2:21043733:T:C	2.04529e-36	-1.95771e-09	-0.676071	1.93086e-21	-1.95771e-09	-1.7153
21044060	chr2:21044060:G:C	1.54785e-34	5.41149	-1.76106	1.81313e-21	-0.153451	-1.62476
21044222	chr2:21044222:G:A	1.57144e-36	-2.46569	1.52607	6.25064e-21	-2.69606	2.15548
21044338	chr2:21044338:A:G	9.96563e-09	54.2407	8.83663	1.30149e-16	5.60026	3.80291
21044589	chr2:21044589:G:A	4.1984e-35	2.50431	-0.158633	0.79028	44.1843	1.56134
21044910	chr2:21044910:T:C	5.58863e-30	9.50375	4.64088	1.99199e-14	14.3728	0.0611609
21045736	chr2:21045736:G:T	6.98881e-36	-1.95771e-09	0.552699	3.4687e-21	-1.95771e-09	-1.12949
21045740	chr2:21045740:C:T	1.60672e-35	-1.95771e-09	1.38517	1.14337e-20	-1.95771e-09	0.0632966
21045771	chr2:21045771:G:A	7.09821e-36	-1.95771e-09	0.568232	3.49519e-21	-1.95771e-09	-1.12188
21045950	chr2:21045950:T:A	5.15071e-38	-2.6402	-1.71745	3.33067e-21	0.218606	-1.3887
21045951	chr2:21045951:T:A	2.64363e-36	-1.95771e-09	-0.419456	5.0499e-21	-1.95771e-09	-0.753895
21045952	chr2:21045952:T:A	1.42388e-33	6.68554	-0.816016	1.29085e-20	1.22883	-1.04421
21045953	chr2:21045953:T:A	7.12846e-37	-1.95771e-09	-1.7301	2.29508e-21	-1.95771e-09	-1.5425
21046068	chr2:21046068:C:T	1.3818e-36	-1.95771e-09	-1.06822	2.11309e-21	-1.95771e-09	-1.62511
21046369	chr2:21046369:T:A	2.96026e-28	12.4732	5.64115	3.65565e-15	12.3959	0.342634
21047045	chr2:21047045:C:T	4.24317e-36	-1.95771e-09	0.0537001	2.5645e-21	-1.95771e-09	-1.4315
21047185	chr2:21047185:A:G	6.11628e-29	8.55014	7.9873	1.3792e-12	15.9937	2.67783
21047682	chr2:21047682:A:C	6.03799e-09	54.9463	7.62994	4.45555e-17	5.44457	2.88665
21048192	chr2:21048192:G:A	7.15128e-37	-2.43145	0.704546	2.31957e-21	-2.698	1.16612
21048300	chr2:21048300:G:T	7.76545e-37	-1.95771e-09	-1.64451	1.88989e-21	-1.95771e-09	-1.73674
21048451	chr2:21048451:A:G	2.19012e-08	55.737	8.12771	8.32462e-17	5.78937	3.16692
21048483	chr2:21048483:C:T	8.19125e-37	-1.95771e-09	-1.59113	4.315e-21	-1.95771e-09	-0.911166
21048584	chr2:21048584:C:T	9.06659e-37	-1.95771e-09	-1.4896	1.88246e-21	-1.95771e-09	-1.74068
21048750	chr2:21048750:T:C	7.00831e-37	-1.95771e-09	-1.7471	1.88769e-21	-1.95771e-09	-1.73791
21048808	chr2:21048808:G:A	8.42407e-37	-1.95771e-09	-1.5631	1.84364e-21	-1.95771e-09	-1.76152
21048835	chr2:21048835:T:A	3.01506e-15	48.5752	-0.508942	1.91159e-20	1.64805	-1.07079
21049528	chr2:21049528:A:G	2.69716e-36	-1.95771e-09	-0.39941	2.65711e-21	-1.95771e-09	-1.39603
21049891	chr2:21049891:AG:A	5.05522e-34	4.96546	-0.131478	6.83326e-06	33.9239	0.163452
21049906	chr2:21049906:T:C	6.68537e-33	7.78965	-0.373579	1.48604e-22	-2.69915	-1.58058
21051291	chr2:21051291:A:G	2.6939e-37	-2.64491	-0.0582914	7.28382e-22	-1.2342	-1.45599
21051295	chr2:21051295:A:T	2.62742e-10	55.7892	3.65238	2.28899e-20	1.53228	-0.774846
21051782	chr2:21051782:T:A	7.85423e-37	-1.95771e-09	-1.63314	1.99736e-21	-1.95771e-09	-1.68144
21052006	chr2:21052006:T:C	3.48156e-37	-2.63666	0.189948	8.54639e-22	-1.19134	-1.339
21052025	chr2:21052025:T:C	2.79673e-36	-1.95771e-09	-0.363161	1.82548e-20	-1.95771e-09	0.531164
21052027	chr2:21052027:A:AG	1.80092e-36	-1.95771e-09	-0.803313	9.31774e-21	-1.95771e-09	-0.141344
21052184	chr2:21052184:C:T	3.10083e-37	-2.56253	-1.53232e-09	1.46063e-21	-1.9944	-1.53232e-09
21052356	chr2:21052356:G:A	2.82758e-36	-1.95771e-09	-0.35219	1.83482e-20	-1.95771e-09	0.536267
21052665	chr2:21052665:C:G	3.15741e-37	-2.54444	-1.53232e-09	1.53334e-21	-1.94581	-1.53232e-09
21052692	chr2:21052692:T:C	3.22547e-36	-1.95771e-09	-0.220531	2.75654e-21	-1.95771e-09	-1.35929
21052832	chr2:21052832:C:CA	3.47971e-37	-2.64497	0.197727	8.21848e-22	-1.23451	-1.33496
21052926	chr2:21052926:C:T	2.94863e-36	-1.95771e-09	-0.310271	2.6391e-21	-1.95771e-09	-1.40283
21052953	chr2:21052953:A:G	9.88472e-29	15.516	1.50148	9.39487e-17	10.7617	-1.68442
21053017	chr2:21053017:A:G	9.24842e-37	-1.95771e-09	-1.46974	1.85356e-21	-1.95771e-09	-1.75616
21053136	chr2:21053136:T:C	1.0495e-32	8.31492	-0.447879	1.55364e-22	-2.68122	-1.55403
21053529	chr2:21053529:A:G	6.70662e-29	15.1977	1.4319	1.23323e-16	11.0441	-1.6948
21053562	chr2:21053562:T:C	1.29452e-36	-1.95771e-09	-1.13347	8.33225e-21	-1.95771e-09	-0.253131
21054084	chr2:21054084:C:T	4.57278e-36	-1.95771e-09	0.12851	2.89459e-21	-1.95771e-09	-1.31042
21054245	chr2:21054245:A:G	4.18293e-36	-1.95771e-09	0.0394025	2.96418e-20	-1.95771e-09	1.01592
21055050	chr2:21055050:A:G	2.41915e-34	4.85321	-0.756231	7.85892e-07	32.6146	-0.690051
21055060	chr2:21055060:C:T	9.32582e-34	5.12889	0.317452	3.98076e-06	33.1284	0.418564
21055067	chr2:21055067:A:G	3.7332e-36	-1.95771e-09	-0.074344	3.01974e-21	-1.95771e-09	-1.26809
21055198	chr2:21055198:T:C	4.37613e-34	5.96129	-1.27157	4.36346e-22	-2.67369	-0.528894
21055341	chr2:21055341:C:T	1.06825e-37	-2.56094	-1.06723	1.21139e-21	-0.489772	-1.69173
21055810	chr2:21055810:A:G	9.14866e-38	-2.57583	-1.20734	1.21718e-21	-0.541339	-1.63539
21055901	chr2:21055901:G:T	7.63159e-34	5.13749	0.108364	3.86611e-06	33.3021	0.215679
21056541	chr2:21056541:C:T	1.71906e-36	-1.95771e-09	-0.849835	2.78316e-21	-1.95771e-09	-1.34968
21056866	chr2:21056866:A:G	8.71787e-36	-1.95771e-09	0.773764	6.64395e-21	-1.95771e-09	-0.479558
21057037	chr2:21057037:G:T	1.06054e-28	15.083	2.00485	1.34575e-16	11.1041	-1.66744
21057046	chr2:21057046:G:T	2.06237e-36	-1.95771e-09	-0.667755	5.74111e-21	-1.95771e-09	-0.625612
21057345	chr2:21057345:T:C	1.39803e-36	-1.95771e-09	-1.05655	1.934e-21	-1.95771e-09	-1.71367
21057366	chr2:21057366:G:A	4.47261e-37	-2.19622	-1.53232e-09	7.35492e-22	-2.68048	-1.53232e-09
21058225	chr2:21058225:A:G	1.00388e-33	5.26886	0.251163	4.97748e-06	33.4116	0.358846
21058984	chr2:21058984:G:A	2.40252e-08	58.1453	5.81204	1.48483e-19	2.14206	0.485149
21059021	chr2:21059021:T:C	9.28622e-35	4.84118	-1.70168	2.38186e-22	-2.69807	-1.1099
21059132	chr2:21059132:A:G	8.38466e-36	-1.95771e-09	0.734794	4.06428e-21	-1.95771e-09	-0.971027
21059563	chr2:21059563:A:G	2.04315e-29	14.553	0.887989	2.06036e-16	11.5598	-1.69728
21059576	chr2:21059576:T:A	7.69847e-37	-1.95771e-09	-1.65317	1.84468e-21	-1.95771e-09	-1.76096
21059706	chr2:21059706:C:G	1.01986e-33	5.17909	0.356717	5.79254e-06	33.453	0.469127
21060205	chr2:21060205:C:G	7.38485e-37	-1.95771e-09	-1.69476	2.23036e-21	-1.95771e-09	-1.5711
21060292	chr2:21060292:T:C	9.08144e-37	-2.28939	0.801427	9.87892e-21	-1.42406	1.3412
21061091	chr2:21061091:G:A	2.82366e-37	-2.65616	-1.53232e-09	7.21078e-22	-2.70027	-1.53232e-09
21061512	chr2:21061512:G:T	1.34901e-36	-1.95771e-09	-1.09224	8.03605e-21	-1.95771e-09	-0.289326
21061556	chr2:21061556:A:G	7.09525e-37	-1.95771e-09	-1.73477	1.84358e-21	-1.95771e-09	-1.76156
21061805	chr2:21061805:T:G	1.68204e-36	-1.95771e-09	-0.871601	1.98773e-21	-1.95771e-09	-1.68627
21061841	chr2:21061841:G:A	3.72826e-37	-2.11315	-0.265105	6.38671e-21	-1.09627	0.577229
21062695	chr2:21062695:A:G	3.78405e-37	-2.09663	-0.266769	6.55213e-21	-1.06866	0.575181
21062839	chr2:21062839:C:A	8.70613e-34	5.27309	0.104492	5.19655e-06	33.6139	0.199613
21062925	chr2:21062925:TC:T	7.93109e-37	-1.95771e-09	-1.62341	3.32552e-21	-1.95771e-09	-1.17164
21063145	chr2:21063145:A:G	5.70324e-37	-2.09946	0.146302	7.64736e-21	-1.19001	0.851105
21063185	chr2:21063185:T:C	2.4843e-08	64.7577	-0.766978	4.06794e-21	0.741023	-1.71115
21063489	chr2:21063489:C:T	6.64057e-35	-1.95771e-09	2.80417	1.10868e-20	-1.95771e-09	0.0324915
21063867	chr2:21063867:T:C	1.42841e-35	-1.95771e-09	1.26754	1.21863e-20	-1.95771e-09	0.127047
21064469	chr2:21064469:G:A	2.27588e-36	-1.95771e-09	-0.569243	2.06319e-21	-1.95771e-09	-1.64901
21064771	chr2:21064771:T:C	6.39294e-38	-2.52177	-1.61981	2.27473e-21	-0.333984	-1.21742
21064846	chr2:21064846:A:G	7.03846e-37	-1.95771e-09	-1.74281	2.46223e-21	-1.95771e-09	-1.4722
21065153	chr2:21065153:T:C	1.10938e-36	-1.95771e-09	-1.28781	2.24812e-21	-1.95771e-09	-1.56317
21065354	chr2:21065354:G:A	0.156811	71.7694	7.87936	1.47061e-20	0.823087	-0.50809
21065407	chr2:21065407:G:A	7.18562e-37	-1.95771e-09	-1.72211	1.84928e-21	-1.95771e-09	-1.75847
21065449	chr2:21065449:A:G	0.00158144	69.1803	5.87172	4.93148e-21	0.296617	-1.07424
21066098	chr2:21066098:A:C	6.92898e-37	-1.75848	-1.53232e-09	2.78076e-20	0.952046	-1.53232e-09
21066191	chr2:21066191:A:G	1.79432e-36	-1.95771e-09	-0.806984	1.92876e-21	-1.95771e-09	-1.71639
21066196	chr2:21066196:G:A	3.51495e-34	4.37762	0.0929694	5.94321e-21	-2.4663	1.87529
21066469	chr2:21066469:A:C	7.03615e-37	-1.95771e-09	-1.74313	2.45931e-21	-1.95771e-09	-1.47339
21067028	chr2:21067028:AAG:A	6.14337e-38	-2.52622	-1.65519	2.43619e-21	-0.366006	-1.11682
21067208	chr2:21067208:G:A	1.65223e-36	-1.95771e-09	-0.889484	1.89706e-21	-1.95771e-09	-1.73296
21067331	chr2:21067331:A:C	1.90268e-36	-1.95771e-09	-0.748349	1.95391e-21	-1.95771e-09	-1.70343
21067377	chr2:21067377:C:T	3.58296e-37	-2.12161	-0.296397	1.22932e-21	-0.96039	-1.20642
21067804	chr2:21067804:A:G	3.11984e-36	-0.253829	-1.53232e-09	7.28076e-22	-2.69061	-1.53232e-09
21068009	chr2:21068009:G:A	1.89262e-36	-1.95771e-09	-0.753649	1.95146e-21	-1.95771e-09	-1.70469
21068029	chr2:21068029:C:T	1.89262e-36	-1.95771e-09	-0.753649	1.95146e-21	-1.95771e-09	-1.70469
21068053	chr2:21068053:A:G	1.89262e-36	-1.95771e-09	-0.753649	1.95146e-21	-1.95771e-09	-1.70469
21068221	chr2:21068221:A:G	1.89262e-36	-1.95771e-09	-0.753649	1.95146e-21	-1.95771e-09	-1.70469
21068241	chr2:21068241:C:G	1.04432e-36	-1.95771e-09	-1.34824	1.85626e-21	-1.95771e-09	-1.7547
21068360	chr2:21068360:G:A	6.00748e-38	-2.54629	-1.65748	2.28978e-21	-0.434059	-1.11075
21068361	chr2:21068361:A:G	6.00319e-38	-2.54565	-1.65884	2.30201e-21	-0.431608	-1.10787
21068440	chr2:21068440:T:C	0.0699828	73.1785	5.66343	1.39058e-20	1.05221	-0.793176
21068657	chr2:21068657:G:A	0.316534	72.5334	7.81768	7.57383e-21	0.660579	-1.00914
21068718	chr2:21068718:A:T	1.89262e-36	-1.95771e-09	-0.753649	1.95146e-21	-1.95771e-09	-1.70469
21068826	chr2:21068826:A:G	1.97459e-36	-1.95771e-09	-0.711249	1.9572e-21	-1.95771e-09	-1.70175
21068987	chr2:21068987:T:A	3.57375e-37	-2.42058	-1.53232e-09	1.91813e-21	-1.72191	-1.53232e-09
21069180	chr2:21069180:C:T	4.95827e-35	-1.95771e-09	2.51203	3.64953e-20	-1.95771e-09	1.22392
21069400	chr2:21069400:C:T	1.07001e-36	-1.95771e-09	-1.32394	2.1989e-21	-1.95771e-09	-1.58531
21069522	chr2:21069522:G:A	3.40744e-34	6.10862	-1.6691	2.05137e-22	-2.68544	-1.2719
21070255	chr2:21070255:G:A	2.0246e-36	-1.95771e-09	-0.686236	1.98534e-21	-1.95771e-09	-1.68748
21070263	chr2:21070263:C:T	2.96482e-34	5.71185	-1.41147	3.51864e-22	-2.65918	-0.758596
21070357	chr2:21070357:T:A	1.92737e-36	-1.95771e-09	-0.735454	1.95884e-21	-1.95771e-09	-1.70091
21070477	chr2:21070477:A:G	2.05891e-36	-1.95771e-09	-0.669435	1.99277e-21	-1.95771e-09	-1.68374
21070697	chr2:21070697:G:T	7.70082e-37	-1.95771e-09	-1.65287	1.87804e-21	-1.95771e-09	-1.74303
21071042	chr2:21071042:A:C	3.79671e-28	16.0341	2.32907	1.72948e-16	11.2388	-1.55128
21071167	chr2:21071167:A:C	7.54803e-34	4.94472	0.290124	2.52994e-06	32.7029	0.390775
21071269	chr2:21071269:A:C	2.20541e-34	-1.95771e-09	4.00447	2.48307e-20	-1.95771e-09	0.838818
21072103	chr2:21072103:G:A	0.442757	72.4513	8.23539	8.3819e-21	0.641155	-0.888345
21072125	chr2:21072125:G:A	1.15803e-36	-1.95771e-09	-1.24489	7.44197e-21	-1.95771e-09	-0.366128
21072355	chr2:21072355:G:A	7.25393e-34	4.35354	0.841568	4.83276e-09	27.8462	-1.01298
21072419	chr2:21072419:T:C	1.33258e-36	-1.95771e-09	-1.10449	2.63155e-21	-1.95771e-09	-1.40569
21072628	chr2:21072628:G:A	1.0133e-36	-1.95771e-09	-1.3784	1.86581e-21	-1.95771e-09	-1.74957
21073189	chr2:21073189:A:G	2.40403e-36	-1.95771e-09	-0.514466	1.34894e-20	-1.95771e-09	0.228642
21073209	chr2:21073209:C:T	5.18171e-36	-1.95771e-09	0.253525	7.73806e-21	-1.95771e-09	-0.327113
21073564	chr2:21073564:T:C	6.92399e-37	-1.95771e-09	-1.7592	2.26654e-21	-1.95771e-09	-1.55501
21073665	chr2:21073665:G:C	1.47654e-35	0.692865	0.607815	1.94492e-17	6.73116	0.77114
21073674	chr2:21073674:A:G	6.22756e-34	4.77418	0.268362	3.59703e-07	30.8488	0.294253
21074114	chr2:21074114:A:G	6.00798e-38	-2.57325	-1.63044	1.88934e-21	-0.557531	-1.17951
21074277	chr2:21074277:A:G	0.00563798	69.2455	7.07769	5.45436e-21	0.151838	-0.828688
21074305	chr2:21074305:T:A	2.32976e-29	14.9236	0.648658	1.06862e-16	10.9331	-1.72711
21074321	chr2:21074321:T:C	2.2588e-36	-1.95771e-09	-0.576775	2.0468e-21	-1.95771e-09	-1.65699
21074322	chr2:21074322:G:C	6.02529e-38	-2.57334	-1.62747	1.87846e-21	-0.557068	-1.18574
21074854	chr2:21074854:G:A	6.99077e-37	-1.95771e-09	-1.7496	1.88384e-21	-1.95771e-09	-1.73995
21075512	chr2:21075512:T:A	2.89163e-33	4.71515	1.86282	1.96788e-09	26.9797	-1.04501
21075549	chr2:21075549:T:C	9.28757e-37	-1.95771e-09	-1.46552	5.46934e-21	-1.95771e-09	-0.674106
21075620	chr2:21075620:G:C	2.06514e-36	-1.95771e-09	-0.666414	1.99622e-21	-1.95771e-09	-1.68201
21075675	chr2:21075675:T:A	1.39467e-33	5.21921	0.629598	1.06348e-06	31.745	0.482046
21075939	chr2:21075939:G:A	2.79651e-33	4.61455	1.92997	1.72439e-09	26.8172	-1.01454
21076323	chr2:21076323:C:T	9.28652e-34	5.12094	0.321187	8.12253e-07	31.6136	0.343972
21076346	chr2:21076346:T:C	2.09886e-36	-1.95771e-09	-0.650215	2.0038e-21	-1.95771e-09	-1.67822
21076780	chr2:21076780:T:C	2.09846e-36	-1.95771e-09	-0.650407	2.00375e-21	-1.95771e-09	-1.67824
21076995	chr2:21076995:T:A	0.0052311	69.0609	7.18746	5.59387e-21	0.139215	-0.790808
21077483	chr2:21077483:G:A	1.1863e-35	-1.95771e-09	1.08181	1.07758e-20	-1.95771e-09	0.00403587
21077911	chr2:21077911:C:A	4.09359e-35	3.40833	-1.08794	7.57038e-22	-2.41197	-0.239641
21078435	chr2:21078435:C:A	6.45141e-38	-2.56454	-1.56794	1.74846e-21	-0.5216	-1.29293
21078510	chr2:21078510:G:A	1.95094e-36	-1.95771e-09	-0.723299	1.974e-21	-1.95771e-09	-1.6932
21078514	chr2:21078514:T:C	1.21669e-36	-1.95771e-09	-1.19547	1.85902e-21	-1.95771e-09	-1.75321
21079390	chr2:21079390:G:T	6.25633e-38	-2.56839	-1.5948	1.79114e-21	-0.540462	-1.24995
21079624	chr2:21079624:G:T	6.04688e-37	-1.89465	-1.53232e-09	7.32335e-22	-2.68478	-1.53232e-09
21079859	chr2:21079859:G:A	8.66003e-37	-1.95771e-09	-1.53548	1.87019e-21	-1.95771e-09	-1.74723
21079875	chr2:21079875:C:T	1.15185e-36	-1.95771e-09	-1.25024	1.9587e-21	-1.95771e-09	-1.70098
21079936	chr2:21079936:C:A	1.2747e-36	-1.95771e-09	-1.1489	1.85021e-21	-1.95771e-09	-1.75796
21079952	chr2:21079952:C:T	1.02721e-28	15.6215	1.43445	1.74022e-16	11.3949	-1.70118
21080010	chr2:21080010:G:A	1.29609e-36	-1.95771e-09	-1.13226	1.8481e-21	-1.95771e-09	-1.75911
21080097	chr2:21080097:A:G	1.2044e-36	-1.95771e-09	-1.20563	5.01106e-21	-1.95771e-09	-0.761617
21080171	chr2:21080171:C:T	5.17552e-34	4.22618	0.631323	8.48085e-10	26.2256	-1.13262
21080394	chr2:21080394:G:T	1.21952e-36	-1.95771e-09	-1.19315	1.85822e-21	-1.95771e-09	-1.75364
21080397	chr2:21080397:A:G	9.43199e-37	-1.95771e-09	-1.45009	1.8456e-21	-1.95771e-09	-1.76046
21080531	chr2:21080531:G:A	1.31033e-36	-1.12133	-1.53232e-09	8.93704e-22	-2.48564	-1.53232e-09
21080598	chr2:21080598:T:C	7.35905e-09	60.5434	2.23075	2.78644e-20	2.4261	-1.47201
21080744	chr2:21080744:C:T	0.00140513	67.6554	7.27838	3.8259e-21	-0.0364106	-0.995061
21080781	chr2:21080781:A:G	3.35203e-37	-2.48463	-1.53232e-09	7.73719e-22	-2.62981	-1.53232e-09
21080960	chr2:21080960:T:C	1.18767e-36	-1.95771e-09	-1.21962	1.86475e-21	-1.95771e-09	-1.75014
21081187	chr2:21081187:G:A	1.23396e-36	-1.95771e-09	-1.18138	1.8557e-21	-1.95771e-09	-1.755
21081275	chr2:21081275:G:A	1.06154e-28	15.6763	1.41246	1.66234e-16	11.352	-1.70408
21081741	chr2:21081741:G:C	1.29897e-36	-1.95771e-09	-1.13004	1.84759e-21	-1.95771e-09	-1.75938
21081753	chr2:21081753:A:C	7.36223e-37	-1.95771e-09	-1.69783	2.30362e-21	-1.95771e-09	-1.53878
21082323	chr2:21082323:A:G	1.26636e-33	4.06657	1.68572	4.20531e-10	25.6986	-1.30713
21082360	chr2:21082360:T:A	1.29491e-36	-1.95771e-09	-1.13317	1.84777e-21	-1.95771e-09	-1.75928
21082715	chr2:21082715:A:C	6.10784e-38	-2.57372	-1.61349	1.82385e-21	-0.559319	-1.213
21082782	chr2:21082782:A:G	8.32159e-37	-1.95771e-09	-1.57534	1.93452e-21	-1.95771e-09	-1.71341
21083359	chr2:21083359:G:C	5.97839e-38	-2.57765	-1.63098	1.85471e-21	-0.578294	-1.17724
21083440	chr2:21083440:T:A	7.10669e-37	-1.95771e-09	-1.73316	1.84378e-21	-1.95771e-09	-1.76145
21083619	chr2:21083619:G:GTT	1.5026e-33	4.178	1.74534	5.37114e-10	25.9217	-1.28552
21083900	chr2:21083900:C:A	1.39415e-36	-1.95771e-09	-1.05932	1.84359e-21	-1.95771e-09	-1.76155
21083955	chr2:21083955:G:A	1.89772e-36	-1.95771e-09	-0.750957	2.83757e-21	-1.95771e-09	-1.33032
21084102	chr2:21084102:A:G	5.67517e-34	5.04147	-0.0918053	4.29018e-07	31.3865	-0.0672778
21084238	chr2:21084238:G:A	5.89557e-38	-2.58808	-1.6345	1.79183e-21	-0.619353	-1.17067
21084294	chr2:21084294:A:G	1.41688e-36	-1.95771e-09	-1.04315	1.8436e-21	-1.95771e-09	-1.76154
21084395	chr2:21084395:C:T	1.31579e-36	-1.95771e-09	-1.11717	1.84645e-21	-1.95771e-09	-1.76
21084757	chr2:21084757:A:G	2.39628e-36	-1.95771e-09	-0.517694	2.08946e-21	-1.95771e-09	-1.63636
21085364	chr2:21085364:G:A	1.39257e-36	-1.95771e-09	-1.06046	1.84359e-21	-1.95771e-09	-1.76155
21086315	chr2:21086315:C:T	3.90464e-37	-2.33203	-1.53232e-09	2.47321e-21	-1.46775	-1.53232e-09
21086380	chr2:21086380:G:A	2.39628e-36	-1.95771e-09	-0.517694	2.08946e-21	-1.95771e-09	-1.63636
21086409	chr2:21086409:T:C	9.61208e-34	7.23624	-1.75966	3.35297e-17	9.66667	-1.61975
21086605	chr2:21086605:T:C	7.13825e-37	-1.95771e-09	-1.72873	2.07665e-21	-1.95771e-09	-1.64251
21086886	chr2:21086886:C:T	1.24388e-33	7.22099	-1.48661	3.84075e-17	9.81935	-1.63661
21086938	chr2:21086938:T:C	1.95869e-36	-1.95771e-09	-0.719333	1.00603e-20	-1.95771e-09	-0.0646651
21086984	chr2:21086984:G:A	2.01582e-10	57.4719	1.70468	2.45013e-20	1.9957	-1.17024
21087236	chr2:21087236:G:A	1.95548e-36	-1.95771e-09	-0.720977	1.00408e-20	-1.95771e-09	-0.066606
21087355	chr2:21087355:AATG:A	1.05878e-33	6.8204	-1.24714	6.05912e-16	12.1838	-1.24261
21087684	chr2:21087684:G:C	9.27611e-37	-1.95771e-09	-1.46675	1.92843e-21	-1.95771e-09	-1.71656
21088085	chr2:21088085:A:G	1.40766e-36	-1.95771e-09	-1.04968	1.84376e-21	-1.95771e-09	-1.76146
21088204	chr2:21088204:T:C	1.33463e-36	-1.95771e-09	-1.10295	1.84688e-21	-1.95771e-09	-1.75977
21088236	chr2:21088236:G:T	2.14887e-36	-1.95771e-09	-0.626668	2.00715e-21	-1.95771e-09	-1.67655
21088668	chr2:21088668:A:G	7.74314e-36	-1.95771e-09	0.655197	6.15635e-21	-1.95771e-09	-0.55578
21088669	chr2:21088669:T:G	3.13959e-34	2.29782	2.05983	2.4566e-10	21.0999	2.75403
21088715	chr2:21088715:G:A	1.21351e-36	-1.95771e-09	-1.19809	1.99693e-21	-1.95771e-09	-1.68165
21088819	chr2:21088819:A:G	4.59328e-34	4.45062	0.287533	1.12234e-09	26.6593	-1.28615
21089324	chr2:21089324:TTGGGG:T	4.17737e-37	-2.26451	-1.53232e-09	8.02158e-22	-2.59371	-1.53232e-09
21089331	chr2:21089331:CATCT:C	4.17562e-37	-2.26493	-1.53232e-09	8.02262e-22	-2.59358	-1.53232e-09
21089433	chr2:21089433:A:T	1.75863e-35	-1.95771e-09	1.47551	1.48561e-20	-1.95771e-09	0.325148
21089540	chr2:21089540:A:G	1.33254e-36	-1.95771e-09	-1.10452	1.84692e-21	-1.95771e-09	-1.75975
21089772	chr2:21089772:T:TG	1.62403e-36	-1.95771e-09	-0.906702	7.82115e-21	-1.95771e-09	-0.316432
21089945	chr2:21089945:G:A	1.34368e-36	-1.95771e-09	-1.0962	1.84618e-21	-1.95771e-09	-1.76014
21089986	chr2:21089986:A:T	1.42176e-36	-1.95771e-09	-1.03971	1.84362e-21	-1.95771e-09	-1.76153
21090248	chr2:21090248:T:C	3.9852e-37	-2.31161	-1.53232e-09	8.24696e-22	-2.566	-1.53232e-09
21090558	chr2:21090558:G:T	1.74289e-33	4.41865	1.65303	9.35844e-10	26.4976	-1.30617
21090705	chr2:21090705:G:A	5.98354e-05	65.3743	6.4032	1.86368e-21	-0.519251	-1.23146
21090802	chr2:21090802:T:G	8.10627e-37	-1.95771e-09	-1.60156	1.88614e-21	-1.95771e-09	-1.73873
21090804	chr2:21090804:C:T	7.54339e-30	13.6722	0.772362	2.61203e-16	11.8563	-1.75647
21090906	chr2:21090906:TC:T	1.32922e-34	1.82361	1.67454	3.31346e-11	20.0237	1.82683
21091693	chr2:21091693:G:A	7.15394e-36	2.18936	-1.6133	2.73708e-22	-1.96503	-1.70393
21091897	chr2:21091897:C:A	1.42034e-36	-1.95771e-09	-1.04072	1.84359e-21	-1.95771e-09	-1.76155
21091979	chr2:21091979:G:A	4.52755e-34	4.02563	0.698112	6.21636e-10	25.8305	-1.04815
21091983	chr2:21091983:ATATCT:A	6.22398e-38	-2.56512	-1.60325	4.57083e-21	-0.627345	-0.226224
21092026	chr2:21092026:A:G	1.44325e-36	-1.95771e-09	-1.02471	1.84361e-21	-1.95771e-09	-1.76154
21092736	chr2:21092736:A:C	1.32944e-36	-1.95771e-09	-1.10686	1.84561e-21	-1.95771e-09	-1.76046
21092792	chr2:21092792:C:T	6.87741e-08	59.0555	5.9535	2.22293e-21	-0.317061	-1.25738
21093658	chr2:21093658:T:C	1.04239e-36	-1.95771e-09	-1.35009	2.15443e-21	-1.95771e-09	-1.60574
21093662	chr2:21093662:G:A	7.91045e-37	-1.95771e-09	-1.62601	1.87862e-21	-1.95771e-09	-1.74272
21093675	chr2:21093675:C:T	6.6729e-38	-2.43732	-1.66141	5.26055e-21	-0.238226	-0.474803
21094084	chr2:21094084:GA:G	8.69878e-37	-1.95771e-09	-1.53101	1.91054e-21	-1.95771e-09	-1.72588
21094774	chr2:21094774:T:C	1.35421e-36	-1.95771e-09	-1.08839	1.84446e-21	-1.95771e-09	-1.76108
21094925	chr2:21094925:A:G	1.23357e-36	-1.95771e-09	-1.1817	1.85553e-21	-1.95771e-09	-1.75509
21095586	chr2:21095586:T:A	7.29639e-38	-2.41362	-1.59578	2.49708e-21	-0.151351	-1.30679
21095761	chr2:21095761:T:C	2.28002e-34	4.05401	-0.0162637	3.37848e-08	28.7286	0.0491656
21095845	chr2:21095845:T:A	8.09286e-36	-1.95771e-09	0.699371	6.3978e-21	-1.95771e-09	-0.51731
21096144	chr2:21096144:T:G	2.53329e-11	54.7177	2.38486	2.7778e-20	2.24162	-1.29064
21096194	chr2:21096194:G:T	2.16937e-36	-0.617174	-1.53232e-09	7.44978e-22	-2.66767	-1.53232e-09
21096937	chr2:21096937:GACAA:G	1.02915e-33	4.55896	0.985919	3.50538e-17	9.76909	-1.67772
21097114	chr2:21097114:GTGATGT:G	4.01912e-34	3.10645	1.49817	3.41492e-11	23.2159	-1.33511
21097310	chr2:21097310:A:C	1.24052e-36	-1.95771e-09	-1.17608	1.85532e-21	-1.95771e-09	-1.75521
21097473	chr2:21097473:T:C	1.24917e-36	-1.95771e-09	-1.16913	1.85404e-21	-1.95771e-09	-1.7559
21097609	chr2:21097609:G:A	6.13719e-34	4.43502	0.592909	4.10787e-17	9.89391	-1.64393
21098151	chr2:21098151:G:A	1.29087e-36	-1.95771e-09	-1.13629	1.84892e-21	-1.95771e-09	-1.75866
21098286	chr2:21098286:A:G	1.8179e-33	4.96481	1.14902	2.22797e-17	9.28613	-1.64797
21098467	chr2:21098467:A:G	8.92183e-37	-1.95771e-09	-1.50569	1.85367e-21	-1.95771e-09	-1.7561
21098679	chr2:21098679:T:A	1.34841e-36	-1.95771e-09	-1.09269	1.84488e-21	-1.95771e-09	-1.76085
21098852	chr2:21098852:T:C	1.17763e-34	3.05559	0.321477	4.11025e-11	23.2995	-1.23347
21098994	chr2:21098994:C:T	1.48639e-33	4.72623	1.18626	3.16987e-17	9.63091	-1.64014
21099388	chr2:21099388:A:C	9.07774e-37	-1.48837	-1.53232e-09	7.7401e-22	-2.62944	-1.53232e-09
21100154	chr2:21100154:C:T	4.43841e-36	-1.95771e-09	0.0986866	2.79836e-21	-1.95771e-09	-1.34423
21100497	chr2:21100497:A:G	2.02117e-34	4.03428	-0.117041	5.10776e-08	28.723	0.46806
21100779	chr2:21100779:T:G	2.06388e-34	3.94141	-0.00326174	2.5773e-08	28.4466	0.0605109
21100996	chr2:21100996:CA:C	2.88455e-34	3.9932	0.279729	3.07183e-08	28.491	0.191602
21101118	chr2:21101118:C:A	7.67774e-38	-2.38909	-1.56937	2.56259e-21	-0.0803444	-1.3519
21101576	chr2:21101576:T:C	2.93207e-36	-1.95771e-09	-0.315904	4.98659e-21	-1.95771e-09	-0.766513
21101618	chr2:21101618:C:T	3.37872e-36	-1.95771e-09	-0.174115	5.12369e-21	-1.95771e-09	-0.739389
21102111	chr2:21102111:G:A	9.09288e-37	-1.95771e-09	-1.4867	1.89746e-21	-1.95771e-09	-1.73275
21102204	chr2:21102204:A:C	1.06099e-36	-1.95771e-09	-1.33241	2.18018e-21	-1.95771e-09	-1.59386
21102810	chr2:21102810:G:T	7.00013e-37	-1.95771e-09	-1.74827	2.11965e-21	-1.95771e-09	-1.62201
21103311	chr2:21103311:A:G	8.63188e-17	45.599	-1.08607	7.20513e-21	1.06739	-1.46586
21103806	chr2:21103806:A:G	1.75928e-36	-1.95771e-09	-0.826708	1.99489e-21	-1.95771e-09	-1.68268
21104170	chr2:21104170:GCTAGTGCCTA:G	1.4617e-34	3.9343	-0.341145	9.76222e-09	27.827	-0.290769
21104763	chr2:21104763:G:A	1.02805e-25	23.6997	0.264834	8.91369e-22	-0.742518	-1.74574
21104829	chr2:21104829:T:C	1.42017e-35	2.83365	-1.5719	1.37406e-22	-2.61989	-1.73819
21105494	chr2:21105494:G:GCTTC	6.66457e-38	-2.39169	-1.70828	3.7651e-21	-0.14075	-0.906739
21105937	chr2:21105937:C:G	4.87904e-37	-2.10925	-1.53232e-09	7.80394e-22	-2.62122	-1.53232e-09
21105953	chr2:21105953:A:G	2.25629e-25	24.5349	0.215652	1.081e-21	-0.5469	-1.74848
21106031	chr2:21106031:C:T	1.13068e-35	2.64272	-1.60893	1.44325e-22	-2.58634	-1.72261
21106127	chr2:21106127:T:C	1.75252e-33	4.88552	1.19168	2.20354e-17	9.26519	-1.63805
21106216	chr2:21106216:G:A	2.75404e-36	-1.95771e-09	-0.378541	3.40168e-21	-1.95771e-09	-1.149
21106231	chr2:21106231:A:G	2.18558e-36	-1.95771e-09	-0.609729	1.95736e-21	-1.95771e-09	-1.70167
21106356	chr2:21106356:T:C	7.54702e-37	-1.95771e-09	-1.67304	1.84675e-21	-1.95771e-09	-1.75984
21106378	chr2:21106378:G:A	6.95919e-37	-1.95771e-09	-1.75413	2.03581e-21	-1.95771e-09	-1.66237
21106847	chr2:21106847:T:C	1.44022e-36	-1.95771e-09	-1.02682	6.22493e-21	-1.95771e-09	-0.544701
21106949	chr2:21106949:T:G	1.31991e-35	2.85026	-1.66172	1.46662e-22	-2.60552	-1.68737
21106998	chr2:21106998:A:C	1.47445e-36	-1.95771e-09	-1.00332	2.9672e-21	-1.95771e-09	-1.28564
21107223	chr2:21107223:A:G	1.43773e-36	-1.95771e-09	-1.02855	6.21159e-21	-1.95771e-09	-0.546847
21107272	chr2:21107272:T:C	1.09154e-36	-1.95771e-09	-1.30402	4.44164e-21	-1.95771e-09	-0.88224
21107573	chr2:21107573:C:T	1.60845e-36	-1.95771e-09	-0.916342	3.15208e-21	-1.95771e-09	-1.2252
21107738	chr2:21107738:A:G	1.06734e-37	-2.13515	-1.49388	1.3991e-21	-1.26503	-0.772413
21107897	chr2:21107897:T:C	1.22866e-33	4.85723	0.864844	2.20428e-17	9.21897	-1.59149
21107978	chr2:21107978:G:A	1.23411e-36	-1.95771e-09	-1.18126	1.88778e-21	-1.95771e-09	-1.73787
21108101	chr2:21108101:A:G	1.53108e-33	4.862	1.08012	2.24413e-17	9.30539	-1.66
21108265	chr2:21108265:T:C	7.52807e-35	3.69791	-0.768293	2.31723e-09	27.1691	-1.07094
21108289	chr2:21108289:A:T	1.80374e-36	-1.95771e-09	-0.801746	8.18924e-21	-1.95771e-09	-0.270443
21108313	chr2:21108313:T:C	6.84871e-35	3.60241	-0.76738	1.88387e-09	26.9609	-1.06985
21108606	chr2:21108606:T:C	7.05313e-37	-1.95771e-09	-1.74072	2.20241e-21	-1.95771e-09	-1.58371
21108617	chr2:21108617:CT:C	2.20044e-33	5.02754	1.27726	1.76206e-17	9.02451	-1.62095
21108757	chr2:21108757:A:G	6.96405e-37	-1.95771e-09	-1.75343	2.07863e-21	-1.95771e-09	-1.64155
21108975	chr2:21108975:A:G	1.65977e-36	-1.95771e-09	-0.884929	6.68204e-21	-1.95771e-09	-0.47384
21109806	chr2:21109806:A:AT	2.22445e-33	5.10685	1.2088	1.73004e-17	9.02071	-1.63549
21109909	chr2:21109909:AG:A	1.6138e-36	-1.95771e-09	-0.913018	3.22318e-21	-1.95771e-09	-1.2029
21110095	chr2:21110095:C:T	1.47027e-36	-1.95771e-09	-1.00617	2.9869e-21	-1.95771e-09	-1.27903
21110182	chr2:21110182:T:C	8.15616e-37	-1.95771e-09	-1.59542	1.8506e-21	-1.95771e-09	-1.75776
21110414	chr2:21110414:G:A	1.5725e-36	-1.95771e-09	-0.938946	3.15606e-21	-1.95771e-09	-1.22394
21110468	chr2:21110468:T:C	1.62508e-35	2.63932	-1.24278	1.6801e-22	-2.61543	-1.54157
21110873	chr2:21110873:T:C	1.43521e-36	-1.95771e-09	-1.0303	2.92954e-21	-1.95771e-09	-1.29842
21110978	chr2:21110978:A:G	1.14127e-37	-2.46091	-1.10115	1.42089e-21	-0.287568	-1.73441
21111060	chr2:21111060:A:C	1.15673e-35	2.6345	-1.57793	1.79834e-11	23.0008	-1.76134
21111843	chr2:21111843:T:C	6.91103e-37	-1.95771e-09	-1.76108	2.24195e-21	-1.95771e-09	-1.56592
21111845	chr2:21111845:C:T	2.33125e-36	-0.545204	-1.53232e-09	7.23195e-22	-2.69734	-1.53232e-09
21111861	chr2:21111861:T:C	8.44545e-37	-1.95771e-09	-1.56057	1.87497e-21	-1.95771e-09	-1.74467
21111867	chr2:21111867:T:A	1.14698e-37	-2.45908	-1.09798	1.43333e-21	-0.278301	-1.73497
21112175	chr2:21112175:G:A	1.01896e-36	-1.95771e-09	-1.37283	2.56873e-21	-1.95771e-09	-1.42985
21112857	chr2:21112857:T:C	1.26322e-37	-2.31193	-1.14861	2.06739e-21	0.0833752	-1.73035
21113000	chr2:21113000:C:T	3.13096e-36	-1.95771e-09	-0.250269	1.96004e-20	-1.95771e-09	0.602286
21113350	chr2:21113350:T:A	9.39001e-34	4.96417	0.489041	1.8957e-17	9.1676	-1.69093
21113666	chr2:21113666:T:C	7.82979e-37	-1.95771e-09	-1.63626	1.85587e-21	-1.95771e-09	-1.75491
21114190	chr2:21114190:A:G	6.94542e-37	-1.95771e-09	-1.75611	2.00461e-21	-1.95771e-09	-1.67782
21114294	chr2:21114294:TA:T	7.51774e-37	-1.67693	-1.53232e-09	3.07927e-20	1.05401	-1.53232e-09
21114531	chr2:21114531:C:A	1.5372e-33	4.42047	1.52564	2.71602e-17	9.38729	-1.55105
21114664	chr2:21114664:A:G	1.45018e-36	-1.95771e-09	-1.01992	2.95164e-21	-1.95771e-09	-1.2909
21114985	chr2:21114985:G:C	1.52215e-33	4.36121	1.57505	3.03567e-17	9.4871	-1.53959
21115424	chr2:21115424:C:T	6.964e-37	-1.95771e-09	-1.75344	1.98632e-21	-1.95771e-09	-1.68698
21115434	chr2:21115434:T:C	3.1033e-37	-2.56173	-1.53232e-09	3.40113e-21	-1.14916	-1.53232e-09
21115455	chr2:21115455:G:A	2.80461e-37	-2.66293	-1.53232e-09	8.79299e-22	-2.50189	-1.53232e-09
21115946	chr2:21115946:A:G	1.46763e-36	-1.95771e-09	-1.00796	2.83803e-21	-1.95771e-09	-1.33015
21116268	chr2:21116268:C:T	1.38214e-36	-1.95771e-09	-1.06798	2.9544e-21	-1.95771e-09	-1.28997
21116332	chr2:21116332:C:G	5.86073e-38	-2.48791	-1.74059	1.64354e-21	-0.412676	-1.46374
21116413	chr2:21116413:C:A	7.17934e-17	45.3464	-1.01773	7.07032e-21	1.00284	-1.4202
21117411	chr2:21117411:T:C	2.82869e-36	-1.95771e-09	-0.351798	3.45774e-21	-1.95771e-09	-1.13265
21117431	chr2:21117431:G:A	1.1606e-33	4.66596	0.999117	2.79013e-17	9.41848	-1.55532
21117615	chr2:21117615:C:T	1.45065e-36	-1.95771e-09	-1.0196	2.95776e-21	-1.95771e-09	-1.28883
21117915	chr2:21117915:G:A	1.04577e-35	-1.95771e-09	0.955727	1.08995e-20	-1.95771e-09	0.0154512
21118017	chr2:21118017:T:C	1.13363e-37	-2.46251	-1.10626	1.41554e-21	-0.292392	-1.73336
21118088	chr2:21118088:G:C	8.98292e-37	-1.49887	-1.53232e-09	7.45436e-22	-2.66705	-1.53232e-09
21118159	chr2:21118159:C:G	1.2684e-36	-1.95771e-09	-1.15385	1.89969e-21	-1.95771e-09	-1.73157
21118249	chr2:21118249:G:A	1.46749e-35	-1.95771e-09	1.29453	5.0997e-21	-1.95771e-09	-0.744082
21118913	chr2:21118913:G:T	1.51726e-36	-1.95771e-09	-0.974706	3.07268e-21	-1.95771e-09	-1.25071
21119021	chr2:21119021:G:A	6.19858e-35	3.85447	-1.11917	1.35819e-16	11.027	-1.58121
21119220	chr2:21119220:T:C	1.63297e-33	5.00858	0.997959	1.89815e-17	9.03332	-1.55536
21119440	chr2:21119440:A:G	2.73519e-33	5.38378	1.13856	1.14359e-17	8.61893	-1.64768
21119612	chr2:21119612:T:C	1.43773e-36	-1.95771e-09	-1.02855	6.21159e-21	-1.95771e-09	-0.546847
21119906	chr2:21119906:T:G	1.64783e-36	-1.95771e-09	-0.892154	3.22551e-21	-1.95771e-09	-1.20217
21120654	chr2:21120654:T:C	1.57131e-36	-1.95771e-09	-0.939699	1.85757e-21	-1.95771e-09	-1.754
21121389	chr2:21121389:A:G	5.51537e-38	-2.54629	-1.74295	1.36591e-21	-0.602299	-1.45915
21121682	chr2:21121682:A:C	5.37649e-38	-2.57258	-1.74216	1.23181e-21	-0.702505	-1.46227
21121738	chr2:21121738:T:C	1.25055e-35	-1.95771e-09	1.13456	1.0035e-20	-1.95771e-09	-0.0671818
21122021	chr2:21122021:A:G	1.23507e-36	-1.95771e-09	-1.18048	1.88843e-21	-1.95771e-09	-1.73752
21122133	chr2:21122133:C:A	1.11756e-37	-2.47584	-1.10721	1.32913e-21	-0.355724	-1.73302
21122440	chr2:21122440:T:A	8.41919e-37	-1.95771e-09	-1.56368	1.87601e-21	-1.95771e-09	-1.74412
21123598	chr2:21123598:A:G	8.44419e-37	-1.95771e-09	-1.56072	1.93899e-21	-1.95771e-09	-1.7111
21123617	chr2:21123617:C:T	2.73691e-36	-0.384781	-1.53232e-09	1.85464e-19	2.8496	-1.53232e-09
21123649	chr2:21123649:A:G	1.67283e-34	4.07661	-0.348532	1.26776e-08	28.096	-0.298436
21123684	chr2:21123684:T:C	1.45884e-34	3.91568	-0.324481	9.29812e-09	27.7615	-0.273963
21123705	chr2:21123705:G:C	1.36828e-33	4.67918	1.15052	2.63995e-17	9.45097	-1.64313
21123732	chr2:21123732:G:T	2.90907e-36	1.14775	-1.47153	6.57402e-22	-1.92467	-0.868049
21123928	chr2:21123928:G:T	9.09288e-37	-1.95771e-09	-1.4867	1.89746e-21	-1.95771e-09	-1.73275
21123930	chr2:21123930:G:T	9.09288e-37	-1.95771e-09	-1.4867	1.89746e-21	-1.95771e-09	-1.73275
21123931	chr2:21123931:G:C	9.14076e-37	-1.95771e-09	-1.48145	2.00076e-21	-1.95771e-09	-1.67974
21124253	chr2:21124253:G:A	8.76102e-37	-1.95771e-09	-1.52388	1.89352e-21	-1.95771e-09	-1.73483
21125291	chr2:21125291:C:T	1.7912e-35	-1.95771e-09	1.49386	1.02843e-20	-1.95771e-09	-0.0426459
21125702	chr2:21125702:A:G	3.3593e-36	1.54902	-1.7289	9.24094e-16	13.0631	-1.69978
21125798	chr2:21125798:A:G	1.36554e-34	4.12173	-0.596624	6.40284e-09	28.0493	-0.934847
21126086	chr2:21126086:T:C	1.49653e-34	4.17059	-0.553879	7.2834e-09	28.1413	-0.897973
21126123	chr2:21126123:C:T	1.23705e-36	-1.95771e-09	-1.17888	2.70665e-21	-1.95771e-09	-1.37755
21126211	chr2:21126211:C:T	7.99983e-37	-1.61478	-1.53232e-09	7.39554e-22	-2.67497	-1.53232e-09
21126306	chr2:21126306:T:C	1.24836e-37	-1.91964	-1.55273	1.09076e-21	-1.15117	-1.13522
21126327	chr2:21126327:T:C	8.2365e-34	4.04016	1.28198	3.33449e-17	9.65356	-1.61217
21126389	chr2:21126389:G:A	1.64291e-36	-1.95771e-09	-0.89514	3.22389e-21	-1.95771e-09	-1.20268
21126463	chr2:21126463:T:A	1.26492e-36	-1.95771e-09	-1.1566	5.93361e-21	-1.95771e-09	-0.592632
21126950	chr2:21126950:T:G	2.7877e-33	4.97203	1.56933	2.07786e-17	9.11908	-1.55067
21127171	chr2:21127171:T:A	7.97842e-37	-1.95771e-09	-1.61746	2.27847e-21	-1.95771e-09	-1.54976
21127283	chr2:21127283:T:G	2.44326e-35	2.9378	-1.1335	1.69475e-22	-2.63971	-1.5086
21127452	chr2:21127452:G:A	9.72142e-35	4.02509	-0.839781	4.86628e-09	27.8895	-1.04942
21127581	chr2:21127581:CT:C	9.79356e-37	-1.95771e-09	-1.41247	5.3428e-21	-1.95771e-09	-0.697515
21127869	chr2:21127869:T:C	6.95519e-37	-1.95771e-09	-1.75471	2.64503e-21	-1.95771e-09	-1.40058
21128403	chr2:21128403:A:T	1.00283e-36	-1.95771e-09	-1.38878	5.4677e-21	-1.95771e-09	-0.674406
21128448	chr2:21128448:G:A	1.02588e-36	-1.36606	-1.53232e-09	7.21584e-22	-2.69957	-1.53232e-09
21128454	chr2:21128454:C:T	1.40173e-12	52.9918	1.21635	2.681e-20	2.25574	-1.34023
21128980	chr2:21128980:A:G	2.58435e-36	-1.95771e-09	-0.442135	1.53646e-20	-1.95771e-09	0.358803
21129177	chr2:21129177:A:G	6.94646e-37	-1.95771e-09	-1.75596	2.23603e-21	-1.95771e-09	-1.56856
21129214	chr2:21129214:T:C	1.23798e-37	-2.26478	-1.21593	2.26613e-21	0.151205	-1.7064
21129246	chr2:21129246:T:C	1.55609e-36	-0.949435	-1.53232e-09	8.23874e-22	-2.567	-1.53232e-09
21129343	chr2:21129343:T:C	8.06795e-37	-1.95771e-09	-1.6063	1.90077e-21	-1.95771e-09	-1.73101
21129410	chr2:21129410:G:A	6.91386e-37	-1.95771e-09	-1.76067	2.83785e-21	-1.95771e-09	-1.33022
21129655	chr2:21129655:T:C	1.21186e-36	-1.95771e-09	-1.19946	2.64827e-21	-1.95771e-09	-1.39936
21129857	chr2:21129857:T:C	1.27166e-37	-2.25954	-1.19434	2.28323e-21	0.16535	-1.71302
21130509	chr2:21130509:T:C	7.06462e-37	-1.95771e-09	-1.7391	2.17773e-21	-1.95771e-09	-1.59498
21130595	chr2:21130595:C:G	1.45527e-36	-1.95771e-09	-1.01642	1.9732e-21	-1.95771e-09	-1.69361
21131225	chr2:21131225:G:T	1.60339e-36	-1.95771e-09	-0.919488	7.02634e-21	-1.95771e-09	-0.423598
21131249	chr2:21131249:G:A	1.23857e-37	-2.25962	-1.22061	2.30091e-21	0.164964	-1.70492
21131446	chr2:21131446:C:T	6.91886e-37	-1.95771e-09	-1.75994	2.09886e-21	-1.95771e-09	-1.63187
21131718	chr2:21131718:A:C	7.13853e-37	-1.95771e-09	-1.72869	2.23651e-21	-1.95771e-09	-1.56835
21131830	chr2:21131830:G:A	1.29546e-35	2.86455	-1.69471	1.50465e-22	-2.61339	-1.6539
21132558	chr2:21132558:T:G	2.20104e-33	4.95408	1.35099	2.23e-17	9.24134	-1.60227
21132637	chr2:21132637:A:G	2.33853e-36	-1.95771e-09	-0.542086	1.99027e-21	-1.95771e-09	-1.68499
21132749	chr2:21132749:A:G	7.01327e-37	-1.95771e-09	-1.74639	2.13221e-21	-1.95771e-09	-1.6161
21132894	chr2:21132894:G:C	3.79457e-36	-1.95771e-09	-0.0580388	2.7624e-21	-1.95771e-09	-1.35716
21132947	chr2:21132947:T:A	1.56951e-36	-1.95771e-09	-0.940849	3.10379e-21	-1.95771e-09	-1.24064
21132964	chr2:21132964:A:G	1.55496e-36	-1.95771e-09	-0.950159	3.08625e-21	-1.95771e-09	-1.24631
21133228	chr2:21133228:G:A	2.27651e-36	-1.95771e-09	-0.568965	2.42506e-21	-1.95771e-09	-1.48741
21133608	chr2:21133608:T:C	8.11956e-37	-1.95771e-09	-1.59992	1.90584e-21	-1.95771e-09	-1.72834
21134007	chr2:21134007:T:A	1.27219e-37	-2.25177	-1.20169	2.33124e-21	0.183196	-1.71006
21134537	chr2:21134537:T:C	4.24886e-36	-1.95771e-09	0.0550401	2.91955e-21	-1.95771e-09	-1.30183
21134577	chr2:21134577:T:G	7.62619e-37	-1.95771e-09	-1.66261	1.91202e-21	-1.95771e-09	-1.72511
21134646	chr2:21134646:A:G	1.53895e-36	-1.95771e-09	-0.960508	3.05501e-21	-1.95771e-09	-1.25648
21134667	chr2:21134667:T:C	1.46318e-36	-1.95771e-09	-1.011	2.93722e-21	-1.95771e-09	-1.2958
21134971	chr2:21134971:ATTAGT:A	3.88532e-36	-1.95771e-09	-0.0344055	2.7894e-21	-1.95771e-09	-1.34744
21135091	chr2:21135091:T:C	1.23465e-36	-1.95771e-09	-1.18082	1.88842e-21	-1.95771e-09	-1.73753
21135134	chr2:21135134:TTATA:T	2.05444e-36	-1.95771e-09	-0.671608	1.99904e-21	-1.95771e-09	-1.6806
21135397	chr2:21135397:C:G	2.03578e-36	-1.95771e-09	-0.68073	1.92858e-21	-1.95771e-09	-1.71648
21135785	chr2:21135785:T:G	4.23609e-36	-1.95771e-09	0.0520302	2.91517e-21	-1.95771e-09	-1.30333
21136285	chr2:21136285:T:C	1.43773e-36	-1.95771e-09	-1.02855	6.21159e-21	-1.95771e-09	-0.546847
21136409	chr2:21136409:A:C	1.44489e-35	2.9504	-1.6714	1.45633e-22	-2.62002	-1.67991
21136956	chr2:21136956:G:A	5.61824e-36	1.77339	-1.43899	5.08253e-22	-2.23093	-0.819113
21137711	chr2:21137711:A:G	4.06002e-35	3.47298	-1.16081	2.05146e-16	11.4311	-1.57289
21138172	chr2:21138172:A:G	1.82038e-36	-1.95771e-09	-0.792567	2.18157e-21	-1.95771e-09	-1.59322
21138704	chr2:21138704:C:G	2.73697e-37	-2.68734	-1.53232e-09	2.39227e-21	-1.50102	-1.53232e-09
21139219	chr2:21139219:A:G	1.76872e-36	-1.95771e-09	-0.821356	7.18503e-21	-1.95771e-09	-0.401264
21140450	chr2:21140450:G:A	1.82276e-36	-1.95771e-09	-0.79126	2.18279e-21	-1.95771e-09	-1.59266
21140454	chr2:21140454:C:A	1.82038e-36	-1.95771e-09	-0.792567	2.18157e-21	-1.95771e-09	-1.59322
21140487	chr2:21140487:T:G	8.72606e-37	-1.95771e-09	-1.52788	2.57493e-21	-1.95771e-09	-1.42744
21140523	chr2:21140523:T:C	1.03232e-36	-1.95771e-09	-1.3598	5.82284e-21	-1.95771e-09	-0.611475
21141690	chr2:21141690:C:T	3.312e-35	2.10853	-1.53232e-09	2.94175e-18	5.6135	-1.53232e-09
21141935	chr2:21141935:G:A	1.43332e-36	-1.95771e-09	-1.03162	6.18673e-21	-1.95771e-09	-0.550858
21142096	chr2:21142096:T:C	3.94768e-35	2.2841	-1.53232e-09	2.87211e-21	-1.31822	-1.53232e-09
21143280	chr2:21143280:A:G	1.44076e-36	-1.95771e-09	-1.02644	6.22939e-21	-1.95771e-09	-0.543987
21143446	chr2:21143446:T:G	3.14559e-37	-2.54819	-1.53232e-09	7.76135e-22	-2.62669	-1.53232e-09
21143452	chr2:21143452:G:C	8.52105e-36	2.42584	-1.67491	1.59857e-22	-2.52979	-1.67695
21143779	chr2:21143779:T:C	2.13851e-36	-1.95771e-09	-0.6315	2.02201e-21	-1.95771e-09	-1.66917
21143810	chr2:21143810:T:C	9.84792e-37	-1.40694	-1.53232e-09	9.95188e-22	-2.37809	-1.53232e-09
21144394	chr2:21144394:A:G	1.04359e-36	-1.95771e-09	-1.34895	5.85449e-21	-1.95771e-09	-0.606056
21144452	chr2:21144452:A:T	5.37465e-36	-1.95771e-09	0.290084	3.29536e-21	-1.95771e-09	-1.18075
21144644	chr2:21144644:A:G	9.39657e-34	4.44647	1.00743	1.37681e-17	8.70572	-1.54887
21144794	chr2:21144794:TAAAC:T	2.85445e-36	-1.95771e-09	-0.342731	1.73635e-20	-1.95771e-09	0.481104
21144881	chr2:21144881:T:G	1.62995e-36	-1.95771e-09	-0.903063	3.17587e-21	-1.95771e-09	-1.21768
21145345	chr2:21145345:A:G	1.13715e-16	45.7791	-0.990501	8.24989e-21	1.13627	-1.39934
21145496	chr2:21145496:AAC:A	8.68997e-37	-1.95771e-09	-1.53203	1.91026e-21	-1.95771e-09	-1.72603
21145579	chr2:21145579:G:A	8.68613e-34	4.14028	1.235	1.80311e-17	9.04896	-1.62237
21146642	chr2:21146642:A:G	1.41731e-35	-1.95771e-09	1.25973	8.88025e-21	-1.95771e-09	-0.189435
21146681	chr2:21146681:A:T	1.37461e-36	-1.95771e-09	-1.07344	5.86154e-21	-1.95771e-09	-0.604851
21146696	chr2:21146696:T:C	1.51185e-33	4.65602	1.27346	1.20265e-17	8.49168	-1.47008
21147375	chr2:21147375:T:A	1.22632e-37	-2.23392	-1.25625	2.44993e-21	0.217246	-1.69445
21148196	chr2:21148196:T:C	4.94767e-34	5.10909	-0.296612	4.18199e-08	29.2375	-0.246396
21148256	chr2:21148256:T:C	2.03063e-36	-1.95771e-09	-0.683263	1.99476e-21	-1.95771e-09	-1.68274
21148323	chr2:21148323:CTCT:C	1.16688e-09	60.2578	0.674759	1.77941e-21	-0.0500463	-1.74693
21148678	chr2:21148678:T:C	1.61989e-33	4.73421	1.26429	9.56062e-18	8.41005	-1.61791
21149142	chr2:21149142:A:G	1.3122e-37	-1.67916	-1.74333	5.05634e-20	3.31113	-1.76116
21149144	chr2:21149144:G:A	1.30257e-36	-1.95771e-09	-1.12728	2.50483e-21	-1.95771e-09	-1.45504
21149614	chr2:21149614:TG:T	9.5252e-37	-1.44025	-1.53232e-09	2.22643e-20	0.729722	-1.53232e-09
21149675	chr2:21149675:T:C	1.53518e-36	0.6976	-1.66056	2.15372e-22	-2.68643	-1.22223
21149718	chr2:21149718:T:C	1.14871e-33	4.51149	1.1433	1.18128e-17	8.64766	-1.64398
21149805	chr2:21149805:G:A	1.29287e-33	4.67802	1.09498	9.37175e-18	8.42562	-1.65343
21149823	chr2:21149823:G:T	8.27897e-37	-1.95771e-09	-1.58048	1.89259e-21	-1.95771e-09	-1.73532
21149862	chr2:21149862:C:T	5.46591e-36	1.96804	-1.66112	1.68326e-22	-2.46771	-1.68741
21150301	chr2:21150301:T:C	7.79564e-37	-1.95771e-09	-1.64063	1.84372e-21	-1.95771e-09	-1.76148
21150543	chr2:21150543:C:T	1.43491e-36	-1.95771e-09	-1.0305	2.89002e-21	-1.95771e-09	-1.312
21150887	chr2:21150887:T:C	8.76728e-37	-1.95771e-09	-1.52317	1.8609e-21	-1.95771e-09	-1.75221
21151133	chr2:21151133:C:T	1.05402e-36	-1.95771e-09	-1.339	5.48476e-21	-1.95771e-09	-0.671291
21151208	chr2:21151208:T:C	2.81821e-36	-1.95771e-09	-0.355507	3.46981e-21	-1.95771e-09	-1.12916
21151359	chr2:21151359:G:C	4.78212e-34	4.98467	-0.20623	3.57095e-08	28.9928	-0.159651
21151541	chr2:21151541:C:T	1.70828e-25	24.7081	-0.235781	1.25401e-21	-0.386632	-1.76028
21151946	chr2:21151946:C:T	7.91739e-38	-2.22199	-1.70573	5.42926e-21	0.200148	-0.881609
21152068	chr2:21152068:C:T	1.52662e-36	-1.95771e-09	-0.968551	6.723e-21	-1.95771e-09	-0.46773
21152360	chr2:21152360:T:C	7.62029e-37	-1.95771e-09	-1.66338	1.91276e-21	-1.95771e-09	-1.72472
21152474	chr2:21152474:G:A	3.35551e-25	25.0765	0.0708824	1.3615e-21	-0.304179	-1.7605
21153148	chr2:21153148:A:G	4.26925e-36	-1.95771e-09	0.0598278	2.92718e-21	-1.95771e-09	-1.29922
21153184	chr2:21153184:A:G	1.23936e-37	-2.22707	-1.25253	2.43886e-21	0.215346	-1.69708
21153460	chr2:21153460:A:G	1.17488e-36	-1.95771e-09	-1.23045	2.3251e-21	-1.95771e-09	-1.5295
21153528	chr2:21153528:C:T	7.28586e-37	-1.95771e-09	-1.70826	1.84621e-21	-1.95771e-09	-1.76013
21153552	chr2:21153552:G:A	1.65812e-35	2.51856	-1.1019	1.7796e-22	-2.57721	-1.52225
21153712	chr2:21153712:A:G	1.47836e-33	4.66749	1.23959	9.85714e-18	8.4465	-1.62381
21153761	chr2:21153761:C:T	4.23636e-36	-1.95771e-09	0.0520935	2.91539e-21	-1.95771e-09	-1.30326
21153774	chr2:21153774:C:A	1.44276e-35	2.3862	-1.10867	1.86733e-22	-2.5584	-1.49294
21153912	chr2:21153912:C:T	8.0968e-37	-1.95771e-09	-1.60273	1.90827e-21	-1.95771e-09	-1.72707
21154487	chr2:21154487:G:A	6.92151e-37	-1.95771e-09	-1.75956	2.29723e-21	-1.95771e-09	-1.54156
21154730	chr2:21154730:C:T	1.04269e-36	-1.95771e-09	-1.34981	5.84229e-21	-1.95771e-09	-0.608141
21154829	chr2:21154829:G:A	1.69522e-36	-1.95771e-09	-0.863797	2.17679e-21	-1.95771e-09	-1.59541
21154833	chr2:21154833:A:T	2.02241e-09	60.1805	1.30201	1.85193e-21	-0.0741492	-1.68288
21155066	chr2:21155066:A:G	1.00856e-09	59.8885	0.898261	1.6983e-21	-0.119351	-1.72429
21155595	chr2:21155595:G:A	1.9746e-35	2.479	-0.887653	1.91048e-22	-2.58087	-1.44763
21155906	chr2:21155906:C:T	7.28583e-10	59.5981	0.863459	1.60007e-21	-0.175123	-1.72809
21156214	chr2:21156214:A:G	1.45737e-36	-1.95771e-09	-1.01498	2.92377e-21	-1.95771e-09	-1.30039
21156343	chr2:21156343:C:T	1.41282e-36	-1.95771e-09	-1.04603	2.8548e-21	-1.95771e-09	-1.32426
21156550	chr2:21156550:T:C	1.39012e-36	-1.95771e-09	-1.06222	2.8136e-21	-1.95771e-09	-1.3388
21158030	chr2:21158030:T:C	1.59632e-34	4.25528	-0.574021	2.38118e-08	28.5129	-0.0849728
21158099	chr2:21158099:G:T	1.15965e-36	-1.95771e-09	-1.2435	2.30318e-21	-1.95771e-09	-1.53898
21158305	chr2:21158305:G:A	2.41305e-31	11.7473	-0.745108	4.86328e-12	21.1723	-1.2406
21158625	chr2:21158625:C:G	7.80618e-36	2.34923	-1.68593	1.62694e-22	-2.52529	-1.66386
21158817	chr2:21158817:T:G	1.88552e-09	60.1847	1.2277	1.90893e-21	-0.0515517	-1.67517
21158830	chr2:21158830:G:A	1.25472e-09	59.9543	1.05076	1.76821e-21	-0.100131	-1.70316
21158909	chr2:21158909:T:G	1.15561e-09	59.9767	0.946102	1.74895e-21	-0.0966548	-1.71759
21159017	chr2:21159017:T:C	1.43773e-36	-1.95771e-09	-1.02855	6.21159e-21	-1.95771e-09	-0.546847
21159063	chr2:21159063:G:A	9.91959e-37	-1.95771e-09	-1.39968	2.33094e-21	-1.95771e-09	-1.52699
21159123	chr2:21159123:A:G	5.34734e-37	-2.0176	-1.53232e-09	1.16107e-21	-2.22392	-1.53232e-09
21159447	chr2:21159447:C:CT	1.55867e-09	60.2668	0.955199	1.86306e-21	-0.0349097	-1.71613
21159570	chr2:21159570:G:A	6.95106e-37	-1.95771e-09	-1.7553	2.23233e-21	-1.95771e-09	-1.57022
21159571	chr2:21159571:TCC:T	8.03106e-36	0.691705	-1.53232e-09	8.23204e-22	-2.56782	-1.53232e-09
21159575	chr2:21159575:A:AAAG	8.03504e-36	0.692201	-1.53232e-09	8.23197e-22	-2.56782	-1.53232e-09
21159714	chr2:21159714:C:T	1.43773e-36	-1.95771e-09	-1.02855	6.21159e-21	-1.95771e-09	-0.546847
21159914	chr2:21159914:C:A	1.0567e-09	59.8644	0.968978	1.71376e-21	-0.120342	-1.71423
21160204	chr2:21160204:C:G	1.91572e-36	-1.95771e-09	-0.741517	2.22904e-21	-1.95771e-09	-1.57169
21160299	chr2:21160299:T:A	1.43914e-36	-1.95771e-09	-1.02756	6.21911e-21	-1.95771e-09	-0.545638
21160407	chr2:21160407:T:G	1.05969e-09	59.8617	0.974427	1.71454e-21	-0.120482	-1.71364
21160481	chr2:21160481:C:T	1.66979e-31	11.8951	-1.26109	4.45006e-12	21.3633	-1.5204
21160562	chr2:21160562:A:G	7.69298e-10	59.5498	0.966099	1.61151e-21	-0.18136	-1.71473
21160642	chr2:21160642:G:A	7.40244e-10	59.5438	0.933619	1.59984e-21	-0.184456	-1.71891
21160652	chr2:21160652:G:A	9.21511e-10	59.6801	1.01634	1.66459e-21	-0.155732	-1.70795
21160664	chr2:21160664:G:A	1.074e-16	45.7861	-1.05465	8.10572e-21	1.1641	-1.44479
21160845	chr2:21160845:C:T	9.13989e-10	59.6699	1.0184	1.66093e-21	-0.157838	-1.70805
21160870	chr2:21160870:A:G	8.36317e-10	59.6256	0.973885	1.63339e-21	-0.168894	-1.71371
21160969	chr2:21160969:A:G	1.13258e-09	59.8303	1.07238	1.72231e-21	-0.128359	-1.70124
21160976	chr2:21160976:A:G	1.24447e-09	59.9278	1.06906	1.75735e-21	-0.107738	-1.70172
21161009	chr2:21161009:A:T	1.14967e-09	59.7724	1.14522	1.72378e-21	-0.138773	-1.68997
21161079	chr2:21161079:C:T	1.03947e-09	59.7413	1.07559	1.69601e-21	-0.144387	-1.7006
21161110	chr2:21161110:A:G	1.03263e-10	57.504	1.00366	1.06521e-21	-0.598876	-1.71122
21161198	chr2:21161198:A:C	2.02555e-36	-0.685769	-1.53232e-09	7.52168e-22	-2.65806	-1.53232e-09
21161486	chr2:21161486:T:C	1.92755e-10	58.8745	0.257329	1.25074e-21	-0.388174	-1.76135
21161624	chr2:21161624:C:T	8.68452e-37	-1.95771e-09	-1.53265	1.87874e-21	-1.95771e-09	-1.74266
21161810	chr2:21161810:A:G	1.10049e-09	59.887	0.986971	1.72749e-21	-0.112708	-1.71389
21161830	chr2:21161830:G:C	1.28414e-36	-1.95771e-09	-1.14152	2.23267e-21	-1.95771e-09	-1.57007
21161851	chr2:21161851:G:A	9.76449e-37	-1.95771e-09	-1.41544	1.84373e-21	-1.95771e-09	-1.76147
21162078	chr2:21162078:A:G	7.0132e-38	-2.31527	-1.73371	2.3352e-21	-0.0250099	-1.50016
21162275	chr2:21162275:C:T	1.01704e-36	-1.95771e-09	-1.37471	2.36807e-21	-1.95771e-09	-1.51119
21162277	chr2:21162277:T:C	1.48008e-09	60.1626	1.00772	1.83531e-21	-0.0552418	-1.71081
21162666	chr2:21162666:C:T	3.61705e-32	8.12066	0.983725	9.10264e-21	1.44425	-1.60895
21162669	chr2:21162669:A:G	1.35052e-09	59.8428	1.2359	1.70037e-21	-0.143023	-1.69939
21162676	chr2:21162676:G:A	9.08764e-37	-1.95771e-09	-1.48728	1.8979e-21	-1.95771e-09	-1.73251
21162777	chr2:21162777:C:T	1.20281e-09	60.0151	0.947748	1.82913e-21	-0.0506113	-1.71881
21162923	chr2:21162923:G:A	8.98976e-36	-1.95771e-09	0.804476	1.60153e-20	-1.95771e-09	0.40028
21163186	chr2:21163186:C:T	1.28649e-09	58.4183	2.61182	2.47004e-21	-0.256823	-1.21221
21163432	chr2:21163432:T:C	9.49087e-10	57.5525	3.17344	2.39189e-21	-0.479624	-1.02156
21163481	chr2:21163481:C:T	1.13854e-35	1.74748	-0.706763	6.9743e-16	12.4654	-1.38354
21163503	chr2:21163503:A:G	5.47876e-10	58.4005	1.77595	1.79517e-21	-0.305176	-1.48299
21163615	chr2:21163615:C:G	8.74896e-36	2.53742	-1.7601	1.81888e-22	-2.66828	-1.40934
21163759	chr2:21163759:C:CA	6.92137e-37	-1.95771e-09	-1.75958	1.90168e-21	-1.95771e-09	-1.73053
21164241	chr2:21164241:T:C	1.01325e-09	58.1148	2.67654	2.23826e-21	-0.37867	-1.1889
21164321	chr2:21164321:T:C	5.58137e-33	5.04038	2.1952	3.06296e-19	3.81021	-0.458922
21164367	chr2:21164367:A:G	1.32506e-17	39.7642	2.87475	3.66027e-22	-2.65041	-0.727903
21164437	chr2:21164437:T:A	1.92681e-36	-1.95771e-09	-0.735745	2.23429e-21	-1.95771e-09	-1.56934
21164561	chr2:21164561:A:G	6.94174e-37	-1.95771e-09	-1.75664	2.00834e-21	-1.95771e-09	-1.67596
21164823	chr2:21164823:A:G	7.83085e-36	2.42646	-1.76	1.8428e-22	-2.65669	-1.40787
21164848	chr2:21164848:G:A	6.98343e-37	-1.95771e-09	-1.75066	1.97213e-21	-1.95771e-09	-1.69415
21165076	chr2:21165076:G:T	1.0834e-09	58.2217	2.63659	2.26168e-21	-0.353203	-1.20395
21165274	chr2:21165274:G:A	1.74006e-32	5.05225	3.32041	3.99752e-19	3.88119	-0.263608
21165352	chr2:21165352:C:T	9.02714e-10	58.1825	2.49333	2.1361e-21	-0.361051	-1.25323
21165584	chr2:21165584:T:C	1.13091e-09	58.316	2.58522	2.26426e-21	-0.333836	-1.22218
21165590	chr2:21165590:A:G	6.96353e-37	-1.95771e-09	-1.75351	2.03311e-21	-1.95771e-09	-1.6637
21165810	chr2:21165810:T:C	5.25089e-37	-0.606067	-1.42973	1.30949e-22	-2.67393	-1.73228
21166147	chr2:21166147:A:G	6.33337e-10	57.8939	2.42751	1.97731e-21	-0.416048	-1.27548
21166451	chr2:21166451:T:C	1.40612e-35	1.67339	-0.421576	9.23379e-16	12.5557	-1.19318
21166472	chr2:21166472:A:AT	1.0332e-35	2.68071	-1.73708	1.66206e-22	-2.58853	-1.57926
21166558	chr2:21166558:T:A	9.43698e-10	57.9683	2.75193	2.26921e-21	-0.401791	-1.15204
21167025	chr2:21167025:T:C	1.24372e-09	58.3254	2.67086	2.32553e-21	-0.33727	-1.19204
21167128	chr2:21167128:G:A	2.8231e-09	58.5713	3.2447	2.73893e-21	-0.313727	-1.05197
21167277	chr2:21167277:A:T	1.10921e-09	58.1346	2.74727	2.31778e-21	-0.372996	-1.15966
21167437	chr2:21167437:TA:T	9.689e-10	58.0209	2.72565	2.25319e-21	-0.393377	-1.16754
21167459	chr2:21167459:T:C	8.23516e-36	2.47658	-1.75978	1.84204e-22	-2.66069	-1.40429
21167554	chr2:21167554:T:C	1.16124e-36	-1.95771e-09	-1.24212	2.30511e-21	-1.95771e-09	-1.53814
21167669	chr2:21167669:C:T	8.43948e-37	-1.95771e-09	-1.56128	1.88198e-21	-1.95771e-09	-1.74094
21167802	chr2:21167802:G:A	8.89132e-10	57.8308	2.82985	2.2439e-21	-0.437983	-1.12707
21168428	chr2:21168428:A:G	4.89952e-36	-1.95771e-09	0.197527	3.12553e-21	-1.95771e-09	-1.23366
21168571	chr2:21168571:A:G	8.24677e-37	-1.95771e-09	-1.58437	2.01257e-21	-1.95771e-09	-1.67385
21168609	chr2:21168609:A:C	1.06564e-36	-1.95771e-09	-1.32803	6.17373e-21	-1.95771e-09	-0.552961
21168644	chr2:21168644:A:G	7.04976e-37	-1.95771e-09	-1.7412	1.97498e-21	-1.95771e-09	-1.6927
21168659	chr2:21168659:G:A	1.39904e-09	58.3413	2.77265	2.43897e-21	-0.331542	-1.15015
21168731	chr2:21168731:G:A	7.60824e-37	-1.95771e-09	-1.66496	1.91501e-21	-1.95771e-09	-1.72354
21168776	chr2:21168776:A:G	2.48682e-36	-1.95771e-09	-0.480605	2.03366e-21	-1.95771e-09	-1.66343
21168797	chr2:21168797:C:T	4.44332e-37	-1.07734	-1.12546	1.6264e-22	-2.58224	-1.60724
21168868	chr2:21168868:T:C	1.34012e-09	58.2784	2.79252	2.4276e-21	-0.343301	-1.14306
21169020	chr2:21169020:G:A	1.38678e-09	58.4094	2.69575	2.40474e-21	-0.31752	-1.1783
21169093	chr2:21169093:C:G	7.225e-37	-1.95771e-09	-1.71665	2.57735e-21	-1.95771e-09	-1.4265
21169176	chr2:21169176:A:C	2.50209e-36	-1.95771e-09	-0.474484	2.03705e-21	-1.95771e-09	-1.66176
21169281	chr2:21169281:T:G	1.17033e-09	58.2257	2.70973	2.33795e-21	-0.352489	-1.1715
21169357	chr2:21169357:G:A	2.04403e-09	58.7735	2.71962	2.61119e-21	-0.243715	-1.16974
21169554	chr2:21169554:T:C	1.20267e-09	58.1999	2.76284	2.37152e-21	-0.355762	-1.15397
21169698	chr2:21169698:C:T	1.63471e-09	58.5029	2.76672	2.51089e-21	-0.30008	-1.15255
21169856	chr2:21169856:G:A	6.98165e-37	-1.95771e-09	-1.75091	2.69104e-21	-1.95771e-09	-1.38334
21169872	chr2:21169872:C:T	1.65467e-09	58.5069	2.77494	2.52399e-21	-0.297893	-1.14953
21169970	chr2:21169970:A:C	1.18901e-36	-1.95771e-09	-1.21849	7.28455e-21	-1.95771e-09	-0.387509
21170030	chr2:21170030:A:T	7.04441e-37	-1.95771e-09	-1.74196	1.95548e-21	-1.95771e-09	-1.70263
21170046	chr2:21170046:T:C	9.32236e-10	57.9414	2.76664	2.25058e-21	-0.409724	-1.15235
21170476	chr2:21170476:G:T	1.16926e-09	58.1897	2.74483	2.34423e-21	-0.360747	-1.16056
21170492	chr2:21170492:T:A	1.18875e-36	-1.95771e-09	-1.21871	7.28213e-21	-1.95771e-09	-0.38784
21170751	chr2:21170751:A:G	1.08036e-09	58.18	2.67547	2.29185e-21	-0.36011	-1.18379
21170817	chr2:21170817:G:T	3.14047e-15	46.7231	1.38396	2.75107e-22	-2.14696	-1.51691
21170851	chr2:21170851:A:G	2.06147e-32	4.70657	3.83558	7.6804e-19	4.2615	0.00907322
21170891	chr2:21170891:G:A	9.88184e-36	0.899088	-1.53232e-09	1.61248e-21	-1.89549	-1.53232e-09
21170994	chr2:21170994:A:G	1.27914e-09	58.2046	2.81982	2.42401e-21	-0.356182	-1.13166
21171126	chr2:21171126:A:G	6.91297e-37	-1.95771e-09	-1.7608	1.91261e-21	-1.95771e-09	-1.72479
21171235	chr2:21171235:A:G	1.18895e-36	-1.95771e-09	-1.21854	7.22497e-21	-1.95771e-09	-0.395722
21171326	chr2:21171326:C:T	7.13676e-37	-1.95771e-09	-1.72894	1.84415e-21	-1.95771e-09	-1.76125
21171327	chr2:21171327:C:T	1.28543e-09	58.231	2.7983	2.40434e-21	-0.355055	-1.14093
21171468	chr2:21171468:G:A	3.01064e-09	58.5153	3.36508	2.83208e-21	-0.325629	-1.00662
21171586	chr2:21171586:T:C	1.35691e-09	58.2967	2.78666	2.42565e-21	-0.341946	-1.14522
21171742	chr2:21171742:A:G	6.96111e-10	57.8018	2.61411	3.07196e-21	-0.309833	-0.941116
21171849	chr2:21171849:T:A	4.16866e-37	-2.2666	-1.53232e-09	3.70137e-21	-1.06456	-1.53232e-09
21171871	chr2:21171871:C:A	1.78918e-36	-0.809852	-1.53232e-09	9.66546e-21	-0.104705	-1.53232e-09
21171926	chr2:21171926:T:G	1.54413e-09	58.5214	2.69122	2.43502e-21	-0.298573	-1.18474
21172020	chr2:21172020:T:C	1.44683e-09	58.3725	2.77503	2.45161e-21	-0.327022	-1.1495
21172389	chr2:21172389:C:G	1.04526e-09	58.0492	2.77324	2.3046e-21	-0.388203	-1.15016
21172393	chr2:21172393:T:C	1.08309e-36	-1.95771e-09	-1.31179	1.86487e-21	-1.95771e-09	-1.75007
21172465	chr2:21172465:A:G	1.17508e-09	58.2293	2.71025	2.33515e-21	-0.352267	-1.17292
21172497	chr2:21172497:G:T	6.81645e-36	2.28066	-1.75293	1.87828e-22	-2.52522	-1.52028
21172597	chr2:21172597:G:A	1.19803e-09	58.1907	2.76816	2.36437e-21	-0.360733	-1.15202
21172726	chr2:21172726:A:G	4.66676e-10	57.2741	2.74201	1.96223e-21	-0.537785	-1.1614
21172933	chr2:21172933:A:G	7.7843e-10	57.7587	2.769	2.1781e-21	-0.443097	-1.15171
21173141	chr2:21173141:A:G	1.01594e-09	58.2745	2.5195	2.20386e-21	-0.344948	-1.23811
21173491	chr2:21173491:T:C	1.15436e-35	1.55142	-0.496898	7.58185e-16	12.4047	-1.23929
21173534	chr2:21173534:C:T	5.94149e-33	4.9872	2.31091	3.46257e-19	3.86338	-0.389466
21173561	chr2:21173561:T:G	5.6201e-33	5.07835	2.16414	2.96168e-19	3.79493	-0.477273
21173679	chr2:21173679:G:A	1.18339e-09	58.1753	2.77131	2.35949e-21	-0.363956	-1.15086
21173737	chr2:21173737:A:G	1.25148e-09	58.2287	2.7738	2.38754e-21	-0.353278	-1.14972
21173850	chr2:21173850:G:A	7.15259e-37	-1.95771e-09	-1.72672	1.88908e-21	-1.95771e-09	-1.73717
21174016	chr2:21174016:T:C	3.97897e-37	-0.566972	-1.7462	6.52157e-20	3.56587	-1.76144
21174163	chr2:21174163:T:A	3.54652e-09	58.6452	3.39899	2.95963e-21	-0.295389	-0.992811
21174224	chr2:21174224:A:G	2.22041e-36	-1.95771e-09	-0.593919	2.00019e-21	-1.95771e-09	-1.68002
21174310	chr2:21174310:G:A	1.0155e-09	57.9395	2.85407	2.3313e-21	-0.407284	-1.11955
21174765	chr2:21174765:T:C	1.13239e-09	58.1118	2.79075	2.37131e-21	-0.368295	-1.14153
21174998	chr2:21174998:G:T	6.98545e-37	-1.95771e-09	-1.75037	1.88721e-21	-1.95771e-09	-1.73816
21175208	chr2:21175208:T:G	1.87703e-32	5.14421	3.3042	3.30833e-19	3.70019	-0.271838
21175224	chr2:21175224:G:T	7.03855e-37	-1.95771e-09	-1.74279	1.84987e-21	-1.95771e-09	-1.75815
21175507	chr2:21175507:T:C	2.76548e-09	58.86	2.93537	2.91214e-21	-0.21897	-1.08541
21175985	chr2:21175985:GA:G	2.23085e-09	58.717	2.86357	2.76144e-21	-0.24527	-1.11224
21176344	chr2:21176344:G:T	3.70392e-09	59.1035	2.98412	3.13488e-21	-0.163357	-1.06732
21176441	chr2:21176441:C:T	8.8034e-37	-1.95771e-09	-1.51906	1.92208e-21	-1.95771e-09	-1.71986
21177102	chr2:21177102:C:G	2.63387e-09	58.8395	2.90715	2.86868e-21	-0.222852	-1.09656
21177141	chr2:21177141:A:G	2.95146e-09	59.0208	2.83964	2.90602e-21	-0.184361	-1.12212
21177424	chr2:21177424:CA:C	6.96188e-37	-1.95771e-09	-1.75375	2.03465e-21	-1.95771e-09	-1.66294
21177433	chr2:21177433:G:A	3.02257e-09	59.0358	2.84845	2.93431e-21	-0.178439	-1.11835
21177436	chr2:21177436:A:G	4.64923e-36	-1.95771e-09	0.145091	3.07069e-21	-1.95771e-09	-1.25136
21177789	chr2:21177789:G:A	4.83296e-32	10.864	-1.46979	1.09429e-15	13.2865	-1.75418
21178078	chr2:21178078:C:T	4.23113e-09	59.3791	2.84159	3.11693e-21	-0.115024	-1.12139
21178419	chr2:21178419:G:A	9.01203e-36	2.54843	-1.74148	1.7099e-22	-2.57354	-1.56588
21178730	chr2:21178730:G:A	7.10212e-37	-1.95771e-09	-1.7338	2.08353e-21	-1.95771e-09	-1.6392
21178759	chr2:21178759:C:T	1.85339e-17	39.8563	3.11821	4.15251e-22	-2.64723	-0.604907
21178828	chr2:21178828:G:A	1.39571e-17	39.7572	2.9337	3.78607e-22	-2.65141	-0.693107
21178929	chr2:21178929:G:A	1.67993e-17	39.954	2.92226	3.79e-22	-2.6448	-0.698687
21178979	chr2:21178979:A:G	6.08918e-09	59.0853	3.49936	3.40156e-21	-0.198886	-0.950146
21179098	chr2:21179098:A:G	1.34883e-35	1.58773	-0.377517	8.77256e-16	12.4722	-1.16096
21179584	chr2:21179584:T:G	2.37149e-17	40.2664	2.95464	3.90461e-22	-2.63056	-0.683127
21179678	chr2:21179678:G:C	7.74475e-37	-1.95771e-09	-1.64718	2.43651e-21	-1.95771e-09	-1.4827
21179817	chr2:21179817:A:G	7.74475e-37	-1.95771e-09	-1.64718	2.43651e-21	-1.95771e-09	-1.4827
21179866	chr2:21179866:AC:A	1.06391e-36	-1.95771e-09	-1.32966	6.15395e-21	-1.95771e-09	-0.556171
21180085	chr2:21180085:C:T	1.48056e-35	1.7713	-0.467903	6.37259e-16	12.2348	-1.24309
21180109	chr2:21180109:T:C	1.09614e-17	39.3929	3.05636	3.86951e-22	-2.65675	-0.665974
21180145	chr2:21180145:C:A	5.42862e-35	2.60266	-1.53232e-09	2.20452e-18	5.325	-1.53232e-09
21180188	chr2:21180188:C:T	7.13637e-37	-1.95771e-09	-1.72899	2.10821e-21	-1.95771e-09	-1.62743
21180259	chr2:21180259:G:A	7.61328e-37	-1.95771e-09	-1.6643	1.91631e-21	-1.95771e-09	-1.72287
21180306	chr2:21180306:A:G	9.37855e-36	2.60817	-1.76135	1.70384e-22	-2.67363	-1.46933
21180425	chr2:21180425:A:C	6.57485e-09	59.2585	3.40292	3.38793e-21	-0.165088	-0.987957
21180566	chr2:21180566:A:G	1.05044e-34	1.76462	1.49815	2.59118e-15	12.7046	-0.31026
21180609	chr2:21180609:T:G	6.76921e-09	59.2433	3.44728	3.56884e-21	-0.153372	-0.947651
21180767	chr2:21180767:T:C	2.99414e-17	40.3199	3.13425	4.2787e-22	-2.62853	-0.593673
21180883	chr2:21180883:G:T	1.18305e-35	-1.95771e-09	1.07907	9.65491e-21	-1.95771e-09	-0.105798
21180957	chr2:21180957:T:C	3.43431e-17	40.5671	3.02422	4.09569e-22	-2.61893	-0.646987
21181048	chr2:21181048:G:A	6.91491e-37	-1.95771e-09	-1.76052	2.11963e-21	-1.95771e-09	-1.62202
21181076	chr2:21181076:G:A	1.10077e-36	-1.95771e-09	-1.2956	2.22521e-21	-1.95771e-09	-1.57341
21181093	chr2:21181093:G:A	2.55256e-17	40.2746	3.02004	4.04066e-22	-2.63044	-0.649004
21181373	chr2:21181373:CTA:C	3.42632e-17	40.5807	3.00828	4.07218e-22	-2.61765	-0.654021
21181526	chr2:21181526:A:G	2.41085e-17	40.1704	3.06713	4.11982e-22	-2.63447	-0.625571
21181596	chr2:21181596:T:A	1.47159e-17	39.7737	2.97012	3.87321e-22	-2.6494	-0.67237
21181845	chr2:21181845:A:C	6.71847e-33	5.18624	2.23477	2.79227e-19	3.68717	-0.428409
21182108	chr2:21182108:A:G	1.25858e-17	39.5321	3.05542	3.99822e-22	-2.6566	-0.633404
21182145	chr2:21182145:TC:T	3.53542e-37	-2.43136	-1.53232e-09	5.82668e-21	-0.610816	-1.53232e-09
21182704	chr2:21182704:G:A	1.20178e-36	-1.95771e-09	-1.20781	7.59698e-21	-1.95771e-09	-0.345513
21182717	chr2:21182717:T:C	1.45473e-32	5.21697	2.97658	2.90331e-19	3.69813	-0.400369
21182745	chr2:21182745:C:T	4.46153e-37	-0.453216	-1.74549	7.61022e-20	3.72022	-1.76141
21182918	chr2:21182918:G:A	1.63314e-17	39.9342	2.91386	3.81619e-22	-2.64218	-0.694418
21183224	chr2:21183224:A:G	7.58697e-37	-1.95771e-09	-1.66776	1.84822e-21	-1.95771e-09	-1.75904
21183305	chr2:21183305:T:A	1.18701e-36	-1.95771e-09	-1.22018	7.26741e-21	-1.95771e-09	-0.389865
21183599	chr2:21183599:T:C	1.88809e-17	40.0029	2.99021	3.97095e-22	-2.63941	-0.65743
21183631	chr2:21183631:G:T	8.21537e-37	-1.95771e-09	-1.58819	1.87473e-21	-1.95771e-09	-1.7448
21183879	chr2:21183879:G:A	2.33483e-09	58.6635	2.96262	2.82953e-21	-0.254288	-1.07887
21183944	chr2:21183944:A:T	4.88678e-36	-1.95771e-09	0.194924	3.12404e-21	-1.95771e-09	-1.23414
21183959	chr2:21183959:C:T	8.61496e-36	2.49154	-1.72965	1.67376e-22	-2.56424	-1.59654
21184070	chr2:21184070:C:T	7.05743e-18	39.417	2.59203	3.33331e-22	-2.65796	-0.813924
21184138	chr2:21184138:C:T	1.7338e-32	5.12011	3.24893	3.49513e-19	3.78785	-0.30457
21184467	chr2:21184467:A:G	4.862e-36	-1.95771e-09	0.189839	3.27215e-21	-1.95771e-09	-1.18782
21184959	chr2:21184959:TC:T	1.05628e-36	-1.95771e-09	-1.33686	6.00304e-21	-1.95771e-09	-0.580999
21185189	chr2:21185189:CAG:C	6.96798e-37	-1.95771e-09	-1.75287	1.93444e-21	-1.95771e-09	-1.71345
21185671	chr2:21185671:A:T	8.6213e-36	2.50908	-1.74646	1.7521e-22	-2.56604	-1.54899
21185775	chr2:21185775:T:A	2.34593e-09	58.6722	2.95867	2.64172e-21	-0.273715	-1.12812
21185843	chr2:21185843:T:C	1.06432e-34	-1.95771e-09	3.2759	5.37558e-19	-1.95771e-09	3.91377
21185969	chr2:21185969:T:C	6.57478e-18	38.9945	2.94367	3.06892e-22	-2.67033	-0.884196
21185970	chr2:21185970:G:A	2.35261e-36	-1.95771e-09	-0.536087	2.46239e-21	-1.95771e-09	-1.47213
21186323	chr2:21186323:A:C	1.43618e-36	-1.95771e-09	-1.02962	6.20882e-21	-1.95771e-09	-0.547294
21186679	chr2:21186679:T:C	7.57671e-37	-1.95771e-09	-1.66912	1.96607e-21	-1.95771e-09	-1.69723
21186809	chr2:21186809:G:C	8.38019e-37	-1.95771e-09	-1.56833	1.88069e-21	-1.95771e-09	-1.74162
21186845	chr2:21186845:A:G	9.35824e-18	39.5459	2.74527	2.92593e-22	-2.65663	-0.945605
21187143	chr2:21187143:A:T	1.30986e-36	-1.12169	-1.53232e-09	3.30178e-20	1.12378	-1.53232e-09
21187206	chr2:21187206:G:A	1.03832e-36	-1.95771e-09	-1.35401	2.13568e-21	-1.95771e-09	-1.61448
21187220	chr2:21187220:T:C	7.63096e-37	-1.95771e-09	-1.66198	1.91115e-21	-1.95771e-09	-1.72556
21187532	chr2:21187532:T:C	5.91284e-18	39.8819	1.95019	2.05425e-22	-2.64557	-1.31037
21187608	chr2:21187608:C:T	1.55794e-36	-1.95771e-09	-0.948244	2.05902e-21	-1.95771e-09	-1.65103
21187817	chr2:21187817:A:G	7.41711e-37	-1.95771e-09	-1.69041	1.92986e-21	-1.95771e-09	-1.71582
21188221	chr2:21188221:G:A	1.81186e-36	-1.95771e-09	-0.797255	2.18595e-21	-1.95771e-09	-1.59122
21188422	chr2:21188422:C:T	8.41751e-18	38.5005	3.68476	3.77439e-22	-2.68294	-0.664673
21188621	chr2:21188621:T:A	9.70563e-37	-1.95771e-09	-1.42149	2.05668e-21	-1.95771e-09	-1.65217
21188622	chr2:21188622:A:G	9.74235e-37	-1.95771e-09	-1.41771	2.06093e-21	-1.95771e-09	-1.65011
21188759	chr2:21188759:G:A	5.56202e-22	29.8197	2.74088	4.11542e-22	-2.5142	-0.746912
21188777	chr2:21188777:A:G	4.65422e-19	36.9874	2.30274	2.30138e-22	-2.70052	-1.14182
21188865	chr2:21188865:T:C	1.09841e-36	-1.95771e-09	-1.29775	4.82679e-21	-1.95771e-09	-0.799084
21189096	chr2:21189096:C:T	1.21685e-32	4.87753	3.13747	4.18433e-19	4.02717	-0.363922
21189127	chr2:21189127:T:G	3.27017e-37	-0.771714	-1.73764	4.39917e-20	3.11918	-1.70844
21189298	chr2:21189298:G:A	8.43948e-37	-1.95771e-09	-1.56127	3.53934e-21	-1.95771e-09	-1.10932
21189500	chr2:21189500:A:G	2.81757e-37	-0.903955	-1.75437	3.4113e-20	2.89241	-1.736
21189807	chr2:21189807:T:C	7.82519e-37	-1.95771e-09	-1.63685	2.01753e-21	-1.95771e-09	-1.67139
21189975	chr2:21189975:C:T	3.99212e-18	39.6022	1.83701	1.91566e-22	-2.65712	-1.36867
21190185	chr2:21190185:T:G	3.17808e-37	-0.778339	-1.75958	4.62694e-20	3.19923	-1.73801
21190197	chr2:21190197:C:G	2.32886e-35	1.75635	-1.53232e-09	1.60937e-18	5.01034	-1.53232e-09
21190205	chr2:21190205:G:A	1.7107e-33	7.34385	-1.2908	1.10166e-18	6.30653	-1.67522
21190412	chr2:21190412:A:C	1.37836e-10	57.4905	1.30604	1.11786e-21	-0.562358	-1.69949
21190413	chr2:21190413:T:A	8.03995e-37	-1.95771e-09	-1.60977	1.84377e-21	-1.95771e-09	-1.76145
21190510	chr2:21190510:T:G	4.41445e-33	7.54858	-0.547555	1.97202e-21	-0.140069	-1.55414
21190543	chr2:21190543:A:T	8.12665e-37	-1.95771e-09	-1.59905	3.30089e-21	-1.95771e-09	-1.17907
21190855	chr2:21190855:C:G	1.53714e-36	-0.961688	-1.53232e-09	8.61587e-22	-2.52224	-1.53232e-09
21190890	chr2:21190890:A:G	5.04591e-33	4.8906	2.24412	3.64974e-19	3.94226	-0.415695
21190891	chr2:21190891:C:T	5.20092e-33	4.92524	2.23974	3.52454e-19	3.90968	-0.418027
21190934	chr2:21190934:G:C	6.98285e-37	-1.95771e-09	-1.75074	2.66299e-21	-1.95771e-09	-1.39381
21191089	chr2:21191089:T:C	5.51056e-33	4.99202	2.23079	3.30299e-19	3.85056	-0.423825
21191200	chr2:21191200:G:C	2.3986e-16	41.5601	3.97485	7.34639e-22	-2.59787	-0.0837666
21191270	chr2:21191270:T:C	6.17515e-16	41.4785	5.0021	1.24517e-21	-2.60161	0.447618
21191561	chr2:21191561:T:G	9.1716e-37	-1.95771e-09	-1.47808	1.84812e-21	-1.95771e-09	-1.7591
21191614	chr2:21191614:T:G	1.68613e-36	-1.95771e-09	-0.869174	1.87688e-21	-1.95771e-09	-1.74365
21191655	chr2:21191655:G:A	7.28978e-37	-1.95771e-09	-1.70772	2.02096e-21	-1.95771e-09	-1.66969
21191678	chr2:21191678:TG:T	2.23453e-28	15.5615	2.27157	4.96775e-22	-2.63027	-0.442611
21191921	chr2:21191921:C:T	1.90136e-36	-1.95771e-09	-0.749044	2.2895e-21	-1.95771e-09	-1.54493
21191974	chr2:21191974:T:C	1.29558e-35	2.93097	-1.76104	1.66103e-22	-2.69181	-1.4766
21192039	chr2:21192039:A:C	1.9626e-36	-1.95771e-09	-0.717343	1.95302e-21	-1.95771e-09	-1.70389
21192063	chr2:21192063:A:G	7.65967e-37	-1.95771e-09	-1.65823	1.84452e-21	-1.95771e-09	-1.76104
21192159	chr2:21192159:T:C	1.60504e-35	3.09971	-1.71559	1.49782e-22	-2.64372	-1.62812
21192594	chr2:21192594:G:A	6.58421e-36	1.46567	-0.972602	4.70439e-16	12.2302	-1.54205
21192856	chr2:21192856:G:T	1.76944e-14	49.8359	-1.53232e-09	2.04688e-21	-1.65695	-1.53232e-09
21192858	chr2:21192858:T:C	1.54723e-35	3.10786	-1.76041	1.63088e-22	-2.6975	-1.48923
21193474	chr2:21193474:T:A	1.12569e-08	60.5097	2.6895	5.34192e-21	0.0481584	-0.745837
21193589	chr2:21193589:G:T	1.52418e-35	3.094	-1.76157	1.68907e-22	-2.69837	-1.4533
21193663	chr2:21193663:A:G	1.93235e-28	15.4765	2.21126	5.47005e-19	4.70591	-0.774717
21193698	chr2:21193698:A:G	6.9447e-37	-1.95771e-09	-1.75622	2.10061e-21	-1.95771e-09	-1.63103
21193742	chr2:21193742:A:T	7.94327e-09	59.8745	2.97601	6.38524e-21	0.0718552	-0.59113
21194704	chr2:21194704:C:T	2.685e-10	56.7445	2.71878	4.22373e-21	-0.237558	-0.694988
21194890	chr2:21194890:A:G	1.82621e-35	3.26884	-1.75563	1.62618e-22	-2.67281	-1.5168
21194963	chr2:21194963:G:C	1.59616e-36	-1.95771e-09	-0.924008	3.63058e-21	-1.95771e-09	-1.08387
21195025	chr2:21195025:G:C	9.33668e-36	1.99765	-1.15531	1.7232e-14	15.2486	-0.95961
21195211	chr2:21195211:G:A	5.52856e-11	55.1878	2.69514	2.4249e-21	-0.448598	-1.03887
21195446	chr2:21195446:C:A	2.85174e-37	-2.64627	-1.53232e-09	1.12861e-21	-2.25228	-1.53232e-09
21195847	chr2:21195847:C:A	2.37874e-10	56.4804	2.86182	4.33292e-21	-0.290802	-0.616221
21195884	chr2:21195884:A:G	1.97902e-10	56.2902	2.86803	4.1851e-21	-0.328387	-0.613348
21196146	chr2:21196146:G:A	1.00284e-36	0.353853	-1.74263	2.49054e-19	4.87281	-1.72841
21196648	chr2:21196648:T:C	1.98189e-36	-1.95771e-09	-0.707562	2.06022e-21	-1.95771e-09	-1.65045
21196937	chr2:21196937:A:T	2.05384e-10	56.4453	2.75004	4.08947e-21	-0.292685	-0.672164
21197049	chr2:21197049:C:T	1.82465e-35	3.26121	-1.74885	1.56934e-22	-2.6725	-1.5527
21197486	chr2:21197486:C:A	1.25351e-10	56.0549	2.64664	3.55968e-21	-0.373988	-0.729604
21197800	chr2:21197800:G:A	2.09082e-36	-1.95771e-09	-0.654054	1.97342e-21	-1.95771e-09	-1.69349
21197825	chr2:21197825:A:G	9.87029e-11	56.3774	2.08516	3.08251e-21	-0.310284	-0.937234
21197956	chr2:21197956:T:C	2.88084e-34	3.59452	0.677118	1.90262e-19	4.23528	-1.36014
21198211	chr2:21198211:C:T	6.93612e-37	-1.95771e-09	-1.75745	1.84736e-21	-1.95771e-09	-1.75951
21198910	chr2:21198910:C:A	6.67587e-11	55.9284	2.14307	2.89731e-21	-0.39568	-0.913801
21199325	chr2:21199325:G:A	1.87865e-35	3.28342	-1.74189	1.53196e-22	-2.67379	-1.57551
21199639	chr2:21199639:C:A	9.73562e-37	0.335313	-1.75372	2.40931e-19	4.85248	-1.74123
21199691	chr2:21199691:G:T	9.49781e-37	-1.95771e-09	-1.44313	4.45187e-21	-1.95771e-09	-0.87994
21199954	chr2:21199954:G:T	2.80615e-37	-0.90264	-1.75974	1.6606e-22	-2.55867	-1.61
21200115	chr2:21200115:A:T	1.09801e-36	-1.95771e-09	-1.29811	2.22198e-21	-1.95771e-09	-1.57487
21200360	chr2:21200360:G:A	1.12257e-36	-1.95771e-09	-1.27599	2.24488e-21	-1.95771e-09	-1.56461
21200409	chr2:21200409:G:A	6.78769e-35	3.49783	-0.671743	1.92942e-21	-2.68687	0.970828
21200660	chr2:21200660:G:A	3.23286e-18	42.6639	-1.43565	5.14781e-21	0.92958	-1.66427
21201099	chr2:21201099:G:A	8.02042e-35	3.44914	-0.456179	2.68672e-21	-2.68686	1.30192
21201117	chr2:21201117:T:C	3.83743e-13	50.4635	2.44912	1.13912e-21	-1.11644	-1.12656
21201910	chr2:21201910:A:T	7.64724e-37	-1.95771e-09	-1.65985	1.94815e-21	-1.95771e-09	-1.70638
21201936	chr2:21201936:TAGAA:T	6.67976e-37	-0.038197	-1.75692	1.34263e-19	4.2732	-1.74666
21202132	chr2:21202132:CAA:C	2.7195e-37	-2.69375	-1.53232e-09	2.98855e-21	-1.27848	-1.53232e-09
21202810	chr2:21202810:A:G	6.98197e-37	-1.95771e-09	-1.75086	1.92485e-21	-1.95771e-09	-1.71842
21202835	chr2:21202835:G:T	7.6813e-37	-1.95771e-09	-1.65541	1.89497e-21	-1.95771e-09	-1.73406
21203092	chr2:21203092:C:T	7.61038e-37	0.0964996	-1.76118	1.6361e-19	4.4814	-1.75718
21203237	chr2:21203237:C:T	7.40668e-37	0.0624196	-1.75423	1.58148e-19	4.43268	-1.74241
21203299	chr2:21203299:A:T	1.14082e-20	33.689	1.89246	2.46275e-22	-2.69244	-1.08213
21203390	chr2:21203390:T:C	7.01192e-37	-1.95771e-09	-1.74658	1.87925e-21	-1.95771e-09	-1.74239
21203823	chr2:21203823:G:C	5.99222e-37	-1.90373	-1.53232e-09	7.21652e-22	-2.69948	-1.53232e-09
21203871	chr2:21203871:C:A	4.83862e-13	50.6493	2.49519	1.19091e-21	-1.09154	-1.107
21203907	chr2:21203907:T:C	2.41331e-30	12.7788	0.526141	3.63494e-19	5.09451	-1.57201
21204048	chr2:21204048:C:A	1.13608e-36	-1.95771e-09	-1.26403	2.27108e-21	-1.95771e-09	-1.55301
21204706	chr2:21204706:C:T	1.72262e-36	-1.95771e-09	-0.847765	9.88445e-21	-1.95771e-09	-0.0823013
21204904	chr2:21204904:A:G	7.03708e-37	-1.95771e-09	-1.743	2.2331e-21	-1.95771e-09	-1.56987
21204992	chr2:21204992:C:T	1.72945e-36	-1.95771e-09	-0.843806	9.93725e-21	-1.95771e-09	-0.0769738
21205097	chr2:21205097:A:G	2.74235e-36	0.886138	-1.26893	8.01725e-17	10.3496	-1.43098
21205177	chr2:21205177:A:C	1.47028e-20	33.6651	2.17007	2.80515e-22	-2.69279	-0.951599
21205313	chr2:21205313:A:G	1.13826e-20	33.4992	2.08005	2.70113e-22	-2.69023	-0.991946
21205417	chr2:21205417:A:G	1.57981e-18	41.9627	-1.45052	4.61056e-21	0.825446	-1.67036
21206023	chr2:21206023:A:C	2.37984e-37	-1.25034	-1.57682	1.23004e-20	1.74305	-1.60668
21206065	chr2:21206065:AC:A	2.25919e-36	0.376082	-0.952686	7.56557e-17	10.0127	-1.15204
21206271	chr2:21206271:T:C	1.84208e-36	-1.95771e-09	-0.780716	1.10004e-20	-1.95771e-09	0.0246674
21207269	chr2:21207269:A:G	3.85285e-37	-0.667463	-1.67792	3.01747e-20	2.73057	-1.69683
21207306	chr2:21207306:T:G	8.88701e-37	-1.5096	-1.53232e-09	5.3893e-20	1.61374	-1.53232e-09
21207464	chr2:21207464:T:C	2.08073e-36	-1.95771e-09	-0.658893	1.3014e-20	-1.95771e-09	0.192758
21207603	chr2:21207603:T:C	7.21688e-37	-1.95771e-09	-1.71777	2.3632e-21	-1.95771e-09	-1.51325
21208417	chr2:21208417:C:T	6.924e-37	-1.95771e-09	-1.7592	1.97932e-21	-1.95771e-09	-1.69051
21208449	chr2:21208449:A:G	2.50063e-37	-1.10554	-1.67211	1.4984e-20	2.02519	-1.69147
21208460	chr2:21208460:A:G	2.49204e-37	-1.043	-1.73809	1.59634e-20	2.12811	-1.73108
21208489	chr2:21208489:G:C	9.93239e-37	0.357192	-1.75559	1.1837e-15	13.3152	-1.70429
21208742	chr2:21208742:G:T	7.13975e-37	-1.95771e-09	-1.72852	2.45221e-21	-1.95771e-09	-1.47628
21208779	chr2:21208779:T:A	3.91853e-36	-1.95771e-09	-0.0258939	3.25327e-21	-1.95771e-09	-1.1936
21208972	chr2:21208972:A:G	1.11809e-36	-1.95771e-09	-1.27999	2.93849e-21	-1.95771e-09	-1.29537
21209137	chr2:21209137:A:G	8.29477e-37	-1.57857	-1.53232e-09	4.70964e-20	1.47893	-1.53232e-09
21209160	chr2:21209160:C:T	7.00631e-37	-1.95771e-09	-1.74738	1.89397e-21	-1.95771e-09	-1.73459
21210990	chr2:21210990:G:T	1.93288e-36	-1.95771e-09	-0.732599	1.17865e-20	-1.95771e-09	0.093689
21211476	chr2:21211476:C:T	7.12784e-35	1.24139	1.63359	1.02713e-18	5.58871	-1.02745
21211629	chr2:21211629:T:C	5.38334e-35	3.77062	-1.17634	8.67223e-22	-2.25557	-0.260149
21211708	chr2:21211708:A:G	7.3744e-24	27.1087	1.12872	1.69281e-22	-2.68738	-1.46208
21211873	chr2:21211873:A:G	4.47521e-30	10.7297	3.19272	1.3944e-19	3.07712	-0.512752
21212008	chr2:21212008:A:G	6.03305e-35	3.91739	-1.20916	8.48193e-22	-2.22451	-0.313402
21212387	chr2:21212387:C:T	1.83366e-36	-1.95771e-09	-0.785296	1.09828e-20	-1.95771e-09	0.0230642
21212399	chr2:21212399:C:G	2.77431e-16	43.5156	2.16486	1.76859e-21	-0.654085	-1.149
21212744	chr2:21212744:C:T	6.3493e-36	2.09388	-1.63715	2.96124e-22	-2.40093	-1.18931
21212817	chr2:21212817:TA:T	5.64814e-35	3.89735	-1.25505	7.94193e-22	-2.22208	-0.381615
21212959	chr2:21212959:A:T	4.26181e-17	41.8632	1.94403	1.09261e-21	-1.01948	-1.26522
21213292	chr2:21213292:T:C	8.61292e-37	0.210446	-1.75138	7.77065e-16	12.947	-1.75697
21213329	chr2:21213329:C:T	8.67535e-36	-1.95771e-09	0.768875	4.4832e-21	-1.95771e-09	-0.872928
21213407	chr2:21213407:A:G	3.68744e-30	10.5917	3.13718	1.51214e-19	3.1916	-0.546171
21213579	chr2:21213579:G:A	4.84843e-36	0.612616	-0.425571	2.10087e-15	12.5158	-0.331164
21213768	chr2:21213768:T:C	5.31516e-30	10.8289	3.26554	1.38846e-19	3.04048	-0.48038
21213907	chr2:21213907:C:T	7.0043e-37	-1.95771e-09	-1.74767	2.18592e-21	-1.95771e-09	-1.59123
21214058	chr2:21214058:G:T	6.63259e-35	3.92191	-1.11894	9.92049e-22	-2.21165	-0.169593
21214150	chr2:21214150:C:T	2.0017e-36	-1.95771e-09	-0.697616	3.5223e-21	-1.95771e-09	-1.11415
21214156	chr2:21214156:T:G	9.62704e-17	42.8628	1.75932	1.26558e-21	-0.814161	-1.32357
21214361	chr2:21214361:TC:T	2.14058e-37	-1.29396	-1.63916	1.09518e-20	1.68316	-1.66292
21214403	chr2:21214403:C:T	6.82938e-30	11.0708	3.27429	1.20605e-19	2.89522	-0.475961
21214449	chr2:21214449:T:G	7.60422e-37	0.0889942	-1.75449	9.74947e-18	8.46935	-1.65765
21214474	chr2:21214474:G:C	2.18945e-37	-1.27139	-1.63916	1.13987e-20	1.72316	-1.66292
21214564	chr2:21214564:G:T	8.34375e-36	-1.95771e-09	0.729902	4.3771e-21	-1.95771e-09	-0.896877
21215043	chr2:21215043:G:A	1.31601e-30	10.7001	1.99838	7.44184e-20	3.16984	-1.2334
21215191	chr2:21215191:G:GC	8.34375e-36	-1.95771e-09	0.729902	4.3771e-21	-1.95771e-09	-0.896877
21215236	chr2:21215236:C:G	1.63685e-36	-1.95771e-09	-0.898839	3.4543e-21	-1.95771e-09	-1.13364
21215308	chr2:21215308:T:G	5.38532e-30	11.015	3.09259	1.13526e-19	2.92563	-0.566861
21215608	chr2:21215608:G:A	5.91323e-30	10.9819	3.21923	1.23766e-19	2.94884	-0.503706
21215810	chr2:21215810:ATTGT:A	1.7027e-36	0.563486	-1.42288	7.32969e-16	12.4132	-1.28162
21215866	chr2:21215866:A:G	8.92134e-36	0.796836	-1.53232e-09	1.07998e-16	9.2166	-1.53232e-09
21215922	chr2:21215922:A:G	5.21911e-30	10.8664	3.20986	1.32286e-19	3.01932	-0.507616
21215991	chr2:21215991:T:C	5.42583e-30	10.8891	3.22595	1.31223e-19	3.00377	-0.500133
21216313	chr2:21216313:T:C	2.24636e-37	-1.20407	-1.68082	1.21367e-20	1.82238	-1.69941
21216457	chr2:21216457:G:T	1.65246e-16	43.151	2.01138	1.45925e-21	-0.758783	-1.23656
21216626	chr2:21216626:T:C	6.06087e-34	1.3336	3.68182	2.57633e-18	5.46038	0.0204789
21217025	chr2:21217025:A:G	6.98384e-34	1.45088	3.70628	2.20687e-18	5.29104	0.0350266
21217542	chr2:21217542:T:C	6.71217e-36	-1.95771e-09	0.512312	3.89136e-21	-1.95771e-09	-1.01451
21218046	chr2:21218046:G:T	3.83832e-30	10.5267	3.2422	1.44381e-19	3.08601	-0.486813
21218788	chr2:21218788:G:A	1.83071e-36	-1.95771e-09	-0.786908	1.09548e-20	-1.95771e-09	0.020512
21218879	chr2:21218879:T:C	4.59496e-30	11.0378	2.91106	8.86408e-20	2.7607	-0.649368
21219330	chr2:21219330:A:G	1.56125e-36	-1.95771e-09	-0.946126	5.97255e-21	-1.95771e-09	-0.586091
21219702	chr2:21219702:G:A	3.87402e-30	10.6794	3.09876	1.37443e-19	3.11048	-0.560532
21219742	chr2:21219742:A:G	2.20912e-30	10.986	2.23052	7.82502e-20	2.86043	-0.873779
21219763	chr2:21219763:G:A	2.25653e-30	10.8937	2.34398	8.61015e-20	2.91084	-0.828575
21219861	chr2:21219861:T:C	4.42187e-30	10.879	3.03146	1.17383e-19	2.98631	-0.594132
21219983	chr2:21219983:A:C	8.22158e-30	10.8951	3.63557	1.72443e-19	2.95316	-0.176357
21220138	chr2:21220138:G:T	4.10649e-35	4.07617	-1.75262	2.38313e-22	-2.05048	-1.75695
21220218	chr2:21220218:T:G	5.66926e-30	11.0201	3.13886	1.13534e-19	2.89681	-0.537963
21220240	chr2:21220240:C:T	5.46647e-30	11.0241	3.09848	1.10059e-19	2.88963	-0.561873
21220297	chr2:21220297:G:A	5.61083e-30	11.0851	3.06348	1.04498e-19	2.85139	-0.575485
21220391	chr2:21220391:G:A	2.77535e-36	-1.95771e-09	-0.370835	2.70154e-21	-1.95771e-09	-1.37944
21220593	chr2:21220593:G:A	5.98948e-30	11.1427	3.07117	1.01281e-19	2.8163	-0.571668
21220834	chr2:21220834:A:G	1.29577e-36	-1.95771e-09	-1.13251	7.11914e-21	-1.95771e-09	-0.410478
21221223	chr2:21221223:GGT:G	5.44135e-30	10.9663	3.15167	1.18331e-19	2.93013	-0.529902
21221663	chr2:21221663:A:G	6.9097e-37	-1.95771e-09	-1.76127	1.91226e-21	-1.95771e-09	-1.72498
21221806	chr2:21221806:G:A	8.77924e-34	1.49956	3.88639	2.06349e-18	5.11494	0.14395
21221907	chr2:21221907:T:C	6.31908e-16	43.2212	3.28251	2.83094e-21	-0.731476	-0.601181
21222078	chr2:21222078:G:T	4.98507e-30	11.0712	2.95916	1.00371e-19	2.86229	-0.626678
21222168	chr2:21222168:T:G	5.67736e-36	-1.95771e-09	0.344876	3.54064e-21	-1.95771e-09	-1.10896
21222526	chr2:21222526:T:A	3.31657e-37	-2.49527	-1.53232e-09	1.56009e-21	-1.92852	-1.53232e-09
21222697	chr2:21222697:G:A	2.62907e-37	-1.11571	-1.61185	4.16439e-18	7.59889	-1.63783
21222871	chr2:21222871:T:C	1.20515e-36	-0.138736	-1.06627	2.06843e-17	8.79559	-1.23173
21222954	chr2:21222954:T:C	1.93081e-37	-1.30876	-1.7275	1.03439e-20	1.67629	-1.71316
21223469	chr2:21223469:T:C	5.6124e-36	-1.95771e-09	0.333368	3.5183e-21	-1.95771e-09	-1.11529
21224122	chr2:21224122:C:A	6.43118e-30	11.2622	3.0229	9.17972e-20	2.74026	-0.593946
21224569	chr2:21224569:G:T	1.98237e-37	-1.26033	-1.74958	1.06264e-20	1.73125	-1.74118
21224815	chr2:21224815:C:T	6.01264e-30	11.205	3.01281	9.41561e-20	2.77148	-0.599787
21224855	chr2:21224855:C:A	5.8354e-30	10.9641	3.22371	1.22709e-19	2.9263	-0.489742
21225735	chr2:21225735:C:T	3.61823e-16	43.4975	2.44857	2.08317e-21	-0.670091	-0.969285
21226015	chr2:21226015:C:T	1.1912e-36	-0.366977	-0.849672	3.28382e-17	8.60609	-0.580005
21226162	chr2:21226162:T:C	6.26974e-36	1.13021	-0.686082	4.61663e-15	14.3824	-1.41054
21226218	chr2:21226218:G:A	2.09216e-36	-1.95771e-09	-0.653411	3.50962e-21	-1.95771e-09	-1.11776
21226226	chr2:21226226:T:C	1.01291e-33	1.62172	3.90725	1.44436e-18	5.03064	-0.128487
21226346	chr2:21226346:C:A	7.10752e-37	-1.95771e-09	-1.73304	2.41785e-21	-1.95771e-09	-1.49038
21226406	chr2:21226406:TA:T	5.43562e-37	-0.588252	-1.41297	7.8507e-18	8.21825	-1.62316
21226536	chr2:21226536:C:T	3.64077e-16	42.9887	2.96362	2.38655e-21	-0.762948	-0.740466
21226878	chr2:21226878:AG:A	2.84442e-37	-2.64884	-1.53232e-09	1.59498e-21	-1.9064	-1.53232e-09
21226915	chr2:21226915:A:G	1.88137e-31	10.0293	0.723969	8.49837e-20	3.18797	-1.11877
21226919	chr2:21226919:A:G	1.90888e-31	10.0362	0.731648	8.51152e-20	3.18595	-1.11521
21227040	chr2:21227040:A:T	2.09855e-36	-1.95771e-09	-0.650364	1.12659e-20	-1.95771e-09	0.0485203
21227068	chr2:21227068:G:C	9.21965e-32	9.89713	0.142941	6.66502e-20	3.31027	-1.48408
21227115	chr2:21227115:G:A	2.73651e-36	1.02582	-1.41075	2.61193e-15	14.0442	-1.64187
21227128	chr2:21227128:T:C	6.91128e-37	-1.95771e-09	-1.76104	2.27217e-21	-1.95771e-09	-1.55253
21227501	chr2:21227501:A:G	2.60093e-36	-1.95771e-09	-0.435743	2.57859e-21	-1.95771e-09	-1.42602
21227551	chr2:21227551:G:A	7.11175e-37	-1.95771e-09	-1.73245	2.51905e-21	-1.95771e-09	-1.44938
21227633	chr2:21227633:A:C	2.09156e-36	-1.95771e-09	-0.653698	1.12152e-20	-1.95771e-09	0.0440089
21227803	chr2:21227803:G:A	1.20343e-36	-1.95771e-09	-1.20643	2.41468e-21	-1.95771e-09	-1.4917
21227842	chr2:21227842:A:G	2.82641e-16	43.2631	2.43599	1.96904e-21	-0.721404	-0.974312
21228130	chr2:21228130:A:G	5.13083e-35	3.6757	-1.12945	9.22357e-22	-2.26737	-0.18672
21228586	chr2:21228586:G:A	4.0207e-32	10.174	-0.963769	3.85316e-20	3.03969	-1.76148
21228683	chr2:21228683:C:T	3.86205e-37	-2.343	-1.53232e-09	7.32571e-22	-2.68446	-1.53232e-09
21228732	chr2:21228732:C:T	3.9881e-25	24.8157	0.50443	4.27328e-22	-2.10237	-1.1211
21228815	chr2:21228815:G:A	4.82411e-30	15.5543	-1.55682	1.82171e-20	2.24381	-1.71471
21228955	chr2:21228955:A:G	8.8437e-38	-2.19731	-1.61976	7.9629e-21	1.25472	-1.55319
21229281	chr2:21229281:A:G	5.1905e-35	3.93649	-1.37869	4.71439e-22	-2.08421	-1.04102
21229604	chr2:21229604:G:T	1.18111e-36	-1.95771e-09	-1.22516	2.55024e-21	-1.95771e-09	-1.43708
21229747	chr2:21229747:A:G	6.95994e-37	-1.95771e-09	-1.75403	1.96209e-21	-1.95771e-09	-1.69926
21229831	chr2:21229831:T:A	2.83936e-36	-1.95771e-09	-0.348032	4.91156e-21	-1.95771e-09	-0.781672
21230299	chr2:21230299:C:T	6.94278e-37	-1.95771e-09	-1.75649	2.1767e-21	-1.95771e-09	-1.59545
21230339	chr2:21230339:G:A	7.76168e-34	5.51769	-0.254935	1.56253e-22	-2.61761	-1.61194
21230485	chr2:21230485:C:T	1.04449e-36	-1.95771e-09	-1.34808	2.51753e-21	-1.95771e-09	-1.44998
21230507	chr2:21230507:A:C	2.75705e-36	-1.95771e-09	-0.377448	4.763e-21	-1.95771e-09	-0.812386
21230548	chr2:21230548:A:G	7.0923e-37	-1.95771e-09	-1.73519	1.92359e-21	-1.95771e-09	-1.71907
21230861	chr2:21230861:A:G	8.10692e-25	25.9843	0.0452532	1.41726e-21	-0.503926	-1.52061
21231078	chr2:21231078:C:T	1.76868e-37	-2.59329	-0.530669	7.72177e-20	1.22544	0.747921
21231115	chr2:21231115:C:T	9.36936e-37	-1.95771e-09	-1.45675	2.06477e-21	-1.95771e-09	-1.64824
21231305	chr2:21231305:T:C	7.07967e-37	-1.95771e-09	-1.73697	2.12152e-21	-1.95771e-09	-1.62113
21231354	chr2:21231354:TC:T	7.562e-37	-1.95771e-09	-1.67106	2.2288e-21	-1.95771e-09	-1.5718
21231552	chr2:21231552:G:T	5.67951e-36	2.06236	-1.71711	1.36345e-20	1.79757	-1.55823
21231850	chr2:21231850:C:T	9.14393e-36	0.610441	0.211038	1.27732e-21	-1.70508	-0.42342
21231907	chr2:21231907:C:T	1.29731e-35	-1.95771e-09	1.17126	1.8396e-20	-1.95771e-09	0.538869
21232322	chr2:21232322:A:G	1.15789e-36	-1.95771e-09	-1.24501	2.41144e-21	-1.95771e-09	-1.49304
21232446	chr2:21232446:T:C	7.14451e-37	-1.95771e-09	-1.72785	1.93959e-21	-1.95771e-09	-1.71079
21232676	chr2:21232676:A:G	3.69791e-35	0.966834	1.25191	2.62952e-21	-1.84219	0.435723
21232759	chr2:21232759:A:G	6.90779e-37	-1.95771e-09	-1.76155	2.15788e-21	-1.95771e-09	-1.60414
21232917	chr2:21232917:G:A	7.528e-36	-1.95771e-09	0.627019	1.75288e-20	-1.95771e-09	0.490579
21233069	chr2:21233069:A:C	9.75364e-36	0.685805	0.200225	1.20669e-21	-1.75242	-0.432971
21233371	chr2:21233371:G:T	3.64534e-35	1.00869	1.19574	2.44883e-21	-1.86802	0.390362
21233739	chr2:21233739:T:G	1.38276e-36	-1.95771e-09	-1.06753	2.10285e-21	-1.95771e-09	-1.62997
21234012	chr2:21234012:A:AC	5.81461e-36	0.611396	-0.242633	8.091e-22	-1.70791	-0.877191
21234115	chr2:21234115:C:G	9.25035e-35	1.54078	1.59486	1.33512e-20	1.04904	-0.8307
21234133	chr2:21234133:G:A	7.77234e-37	-1.95771e-09	-1.64362	2.59171e-21	-1.95771e-09	-1.42095
21234274	chr2:21234274:C:T	1.05033e-36	-1.95771e-09	-1.3425	1.90468e-21	-1.95771e-09	-1.72895
21234452	chr2:21234452:A:G	1.15421e-29	15.9132	-1.04327	9.62433e-21	1.09339	-1.20236
21234455	chr2:21234455:G:A	7.61493e-35	0.879329	2.06176	4.04727e-21	-1.75439	0.779173
21234755	chr2:21234755:C:T	5.2844e-38	-2.63904	-1.69298	8.70974e-21	1.21013	-1.41895
21234772	chr2:21234772:G:A	7.19077e-37	-1.95771e-09	-1.7214	2.19618e-21	-1.95771e-09	-1.58655
21234987	chr2:21234987:C:T	1.90807e-35	0.89553	0.661538	1.44827e-21	-1.80342	-0.199476
21235235	chr2:21235235:G:A	1.05848e-35	0.717892	0.249917	1.33062e-21	-1.77147	-0.316146
21235316	chr2:21235316:T:G	6.96568e-37	-1.95771e-09	-1.7532	2.20789e-21	-1.95771e-09	-1.58123
21235685	chr2:21235685:A:G	1.08726e-36	-1.95771e-09	-1.30795	2.46205e-21	-1.95771e-09	-1.47227
21235761	chr2:21235761:A:G	2.28806e-36	-1.95771e-09	-0.563905	1.01831e-20	-1.95771e-09	-0.0525318
21235840	chr2:21235840:A:G	9.8702e-37	-1.95771e-09	-1.40468	2.65237e-21	-1.95771e-09	-1.39781
21235891	chr2:21235891:T:A	1.65991e-36	-1.95771e-09	-0.884847	3.14946e-21	-1.95771e-09	-1.22603
21235950	chr2:21235950:C:T	3.41173e-37	-2.46698	-1.53232e-09	8.93985e-21	-0.182746	-1.53232e-09
21236418	chr2:21236418:A:G	1.12674e-36	-1.95771e-09	-1.27228	2.69423e-21	-1.95771e-09	-1.38215
21236491	chr2:21236491:A:G	7.05144e-35	0.808299	2.05591	4.21557e-21	-1.71123	0.776745
21236652	chr2:21236652:A:G	3.24924e-36	-1.95771e-09	-0.21319	1.07633e-20	-1.95771e-09	0.00287578
21236715	chr2:21236715:C:G	3.67543e-36	-2.29273	2.20279	3.53144e-20	0.214931	0.976095
21237304	chr2:21237304:C:T	3.02226e-36	1.47501	-1.76062	1.01294e-20	1.52595	-1.58377
21237387	chr2:21237387:G:A	2.41131e-36	-1.95771e-09	-0.511442	1.09922e-20	-1.95771e-09	0.0239171
21237898	chr2:21237898:A:ACT	6.59978e-37	-1.80716	-1.53232e-09	7.23773e-22	-2.69654	-1.53232e-09
21237914	chr2:21237914:T:C	5.28488e-35	2.15542	0.420404	8.69435e-21	-2.15951	1.94892
21238207	chr2:21238207:C:T	6.90847e-37	-1.95771e-09	-1.76145	1.84698e-21	-1.95771e-09	-1.75971
21238237	chr2:21238237:T:C	3.4534e-36	-1.95771e-09	-0.15225	1.14922e-20	-1.95771e-09	0.0684086
21238361	chr2:21238361:T:C	6.92973e-37	-1.95771e-09	-1.75837	2.15235e-21	-1.95771e-09	-1.60671
21238899	chr2:21238899:G:T	8.12197e-36	-1.95771e-09	0.702962	1.78401e-20	-1.95771e-09	0.508183
21238958	chr2:21238958:T:C	6.98352e-37	-1.95771e-09	-1.75064	2.22105e-21	-1.95771e-09	-1.57529
21239224	chr2:21239224:A:G	7.7903e-36	1.24788	-0.586609	7.12578e-21	1.03161	-1.44116
21239253	chr2:21239253:G:C	1.82621e-36	-1.95771e-09	-0.789367	4.48804e-21	-1.95771e-09	-0.871848
21239292	chr2:21239292:T:C	3.62892e-36	-1.95771e-09	-0.102674	1.13831e-20	-1.95771e-09	0.0588653
21239749	chr2:21239749:C:G	6.91747e-37	-1.95771e-09	-1.76015	1.89992e-21	-1.95771e-09	-1.73145
21239871	chr2:21239871:T:C	9.13196e-37	0.275439	-1.75785	3.44563e-18	7.33542	-1.56382
21239953	chr2:21239953:G:A	7.05381e-37	-1.95771e-09	-1.74063	1.8455e-21	-1.95771e-09	-1.76051
21240247	chr2:21240247:TGC:T	3.90372e-36	-1.95771e-09	-0.02968	1.27732e-20	-1.95771e-09	0.174086
21240371	chr2:21240371:A:T	1.33502e-34	-1.95771e-09	3.50251	2.23669e-19	-1.95771e-09	3.0369
21240395	chr2:21240395:T:C	1.67739e-37	-1.86492	-1.31204	2.07529e-21	-0.0801535	-1.56301
21240499	chr2:21240499:G:A	7.44596e-37	-1.95771e-09	-1.68652	1.89552e-21	-1.95771e-09	-1.73377
21240811	chr2:21240811:T:C	5.89632e-35	2.6853	-1.53232e-09	1.63376e-21	-1.88238	-1.53232e-09
21241050	chr2:21241050:C:T	1.36138e-25	26.0024	-1.75708	1.0391e-20	1.46038	-1.4927
21241186	chr2:21241186:G:A	7.04138e-37	-1.95771e-09	-1.74239	2.15614e-21	-1.95771e-09	-1.60494
21241371	chr2:21241371:T:G	5.0724e-38	-2.6984	-1.67457	1.45393e-20	1.98135	-1.67776
21241549	chr2:21241549:A:G	6.13795e-37	-2.28575	0.406041	8.72951e-21	0.141861	-0.348416
21241626	chr2:21241626:G:A	6.54414e-37	-2.26841	0.452784	9.53439e-21	0.192558	-0.310917
21241641	chr2:21241641:G:A	9.05704e-38	-2.5031	-1.29014	7.83674e-22	-0.968233	-1.64879
21241925	chr2:21241925:A:G	7.52929e-33	3.61755	3.9174	2.32248e-19	-1.44946	4.524
21241928	chr2:21241928:C:T	7.20018e-38	-2.67735	-1.34533	1.65458e-20	1.50343	-1.07056
21241998	chr2:21241998:T:C	8.76419e-37	-1.95771e-09	-1.52352	2.78209e-21	-1.95771e-09	-1.35006
21242155	chr2:21242155:G:A	2.96913e-37	-2.60593	-1.53232e-09	2.10482e-21	-1.62903	-1.53232e-09
21242180	chr2:21242180:C:T	1.29638e-36	-1.95771e-09	-1.13203	2.60148e-21	-1.95771e-09	-1.41719
21242209	chr2:21242209:A:G	9.31632e-37	-1.95771e-09	-1.46243	1.94119e-21	-1.95771e-09	-1.70996
21242270	chr2:21242270:GAA:G	2.41112e-36	1.01713	-1.52865	1.97186e-21	0.0621682	-1.75645
21242385	chr2:21242385:G:A	9.70057e-37	-1.95771e-09	-1.42201	1.97475e-21	-1.95771e-09	-1.69282
21242388	chr2:21242388:C:T	8.45293e-37	-1.95771e-09	-1.55968	2.85784e-21	-1.95771e-09	-1.3232
21242596	chr2:21242596:A:G	6.9105e-37	-1.95771e-09	-1.76115	1.88941e-21	-1.95771e-09	-1.737
21243069	chr2:21243069:C:A	7.4442e-37	-1.95771e-09	-1.68676	1.89523e-21	-1.95771e-09	-1.73392
21244127	chr2:21244127:G:A	7.08213e-38	-2.66668	-1.37253	1.47837e-20	1.42382	-1.10356
21244465	chr2:21244465:A:G	5.01768e-38	-2.6983	-1.68551	1.44791e-20	1.98729	-1.68785
21244842	chr2:21244842:T:C	5.03534e-38	-2.69748	-1.68281	1.3931e-20	1.94746	-1.6866
21244999	chr2:21244999:A:T	7.73565e-37	-1.95771e-09	-1.64836	2.2431e-21	-1.95771e-09	-1.5654
21245392	chr2:21245392:C:T	5.10667e-38	-2.69182	-1.67441	1.25906e-20	1.83839	-1.6787
21245993	chr2:21245993:C:A	2.97311e-36	-1.95771e-09	-0.302003	9.55707e-21	-1.95771e-09	-0.115984
21246150	chr2:21246150:A:G	4.99597e-38	-2.69767	-1.69048	1.40272e-20	1.96181	-1.69408
21246464	chr2:21246464:C:T	3.79763e-25	26.665	-1.39382	1.14005e-21	-0.523542	-1.71865
21246610	chr2:21246610:G:A	2.95284e-36	-1.95771e-09	-0.308843	9.48645e-21	-1.95771e-09	-0.1234
21246670	chr2:21246670:A:G	7.22751e-37	-1.95771e-09	-1.7163	2.09268e-21	-1.95771e-09	-1.63482
21246711	chr2:21246711:T:G	5.02115e-38	-2.69901	-1.68411	1.49726e-20	2.02087	-1.68792
21246822	chr2:21246822:G:A	1.34339e-37	-1.91145	-1.48755	1.7141e-21	-0.173881	-1.6605
21246866	chr2:21246866:G:T	2.54964e-25	26.2686	-1.39586	1.01862e-21	-0.636889	-1.71792
21246991	chr2:21246991:A:G	1.01983e-32	4.5003	3.33806	1.44004e-19	-1.48546	4.08204
21247359	chr2:21247359:C:A	3.01128e-36	-1.95771e-09	-0.289245	9.69101e-21	-1.95771e-09	-0.102066
21247620	chr2:21247620:A:T	3.2121e-36	-1.95771e-09	-0.224685	1.03443e-20	-1.95771e-09	-0.0368258
21247724	chr2:21247724:G:A	1.39093e-34	3.57529	-0.0317562	2.48253e-22	-2.67874	-1.08783
21247788	chr2:21247788:T:C	4.9302e-38	-2.69398	-1.70742	1.23227e-20	1.84841	-1.71023
21248115	chr2:21248115:C:T	2.2155e-25	26.3126	-1.58027	1.15832e-21	-0.623031	-1.60326
21248156	chr2:21248156:C:T	1.06329e-32	4.56776	3.31233	1.4664e-19	-1.43504	4.04975
21248463	chr2:21248463:C:T	9.88848e-37	-1.40282	-1.53232e-09	3.11333e-20	1.06501	-1.53232e-09
21248507	chr2:21248507:G:A	9.17058e-37	-1.95771e-09	-1.4782	1.99968e-21	-1.95771e-09	-1.68028
21248731	chr2:21248731:T:C	1.00784e-23	29.7925	-1.24267	1.69717e-18	6.81906	-1.75561
21248777	chr2:21248777:A:G	7.10561e-37	-2.20079	0.467477	1.08699e-20	0.300367	-0.287631
21249073	chr2:21249073:A:G	6.08261e-38	-2.69256	-1.49878	1.14907e-20	1.77737	-1.7091
21249276	chr2:21249276:G:A	7.38283e-37	-1.95771e-09	-1.69504	1.84862e-21	-1.95771e-09	-1.75882
21249881	chr2:21249881:C:T	3.84929e-34	4.56145	-1.53232e-09	8.05016e-22	-2.59016	-1.53232e-09
21250041	chr2:21250041:A:C	3.6023e-37	-2.41262	-1.53232e-09	2.31281e-21	-1.5348	-1.53232e-09
21250437	chr2:21250437:G:A	1.65352e-35	1.05442	0.359456	3.69091e-21	0.213104	-1.2805
21250522	chr2:21250522:A:G	1.71335e-35	1.10415	0.345271	3.51878e-21	0.172407	-1.28756
21250596	chr2:21250596:G:A	1.75e-35	1.10269	0.367903	3.56994e-21	0.175916	-1.27663
21250810	chr2:21250810:C:T	1.83328e-35	1.11311	0.403972	3.57479e-21	0.159815	-1.25917
21250879	chr2:21250879:A:G	1.52141e-35	0.975421	0.35519	3.92826e-21	0.277334	-1.2824
21250984	chr2:21250984:A:G	1.68035e-35	1.09111	0.338867	3.5306e-21	0.179429	-1.29123
21251025	chr2:21251025:C:T	5.99533e-38	-2.70057	-1.50523	2.09204e-20	2.18399	-1.51653
21251077	chr2:21251077:T:C	2.76672e-36	-1.95771e-09	-0.373948	4.97315e-21	-1.95771e-09	-0.769211
21251078	chr2:21251078:A:T	1.57242e-35	1.0445	0.319097	3.64374e-21	0.219758	-1.30001
21251097	chr2:21251097:G:A	5.49408e-38	-2.70059	-1.59252	1.84377e-20	2.14156	-1.60043
21251567	chr2:21251567:C:T	7.00483e-37	-1.95771e-09	-1.7476	2.0285e-21	-1.95771e-09	-1.66597
21251615	chr2:21251615:C:T	4.00098e-37	-2.20322	-0.104439	1.21154e-20	0.507914	-0.386704
21251880	chr2:21251880:G:T	1.05288e-36	-1.95771e-09	-1.34008	2.7947e-21	-1.95771e-09	-1.34554
21252025	chr2:21252025:T:C	8.32448e-37	-1.95771e-09	-1.57499	2.23697e-21	-1.95771e-09	-1.56814
21252305	chr2:21252305:T:C	7.34394e-37	-1.95771e-09	-1.70032	2.03183e-21	-1.95771e-09	-1.66433
21252393	chr2:21252393:A:G	1.96591e-36	-0.111808	-0.603849	8.16618e-22	-1.03729	-1.53856
21252418	chr2:21252418:A:G	6.54984e-38	-2.70013	-1.41721	1.54574e-20	2.01386	-1.64903
21252433	chr2:21252433:G:A	7.29975e-38	-2.70028	-1.30866	1.68095e-20	2.03127	-1.58259
21252672	chr2:21252672:C:T	6.90766e-37	-1.95771e-09	-1.76156	1.90815e-21	-1.95771e-09	-1.72713
21252704	chr2:21252704:T:C	8.8157e-37	-1.95771e-09	-1.51766	2.37223e-21	-1.95771e-09	-1.50943
21253198	chr2:21253198:G:A	6.91064e-37	-1.95771e-09	-1.76113	1.89405e-21	-1.95771e-09	-1.73455
21253262	chr2:21253262:A:G	7.54354e-38	-2.37019	-1.6059	6.57629e-22	-1.10117	-1.69121
21253375	chr2:21253375:A:C	6.22281e-25	27.2717	-1.50665	2.65138e-19	4.91702	-1.71003
21253385	chr2:21253385:C:T	6.91064e-37	-1.95771e-09	-1.76113	1.89405e-21	-1.95771e-09	-1.73455
21253429	chr2:21253429:A:G	4.90691e-37	-2.20084	0.097286	7.85127e-21	0.268581	-0.581171
21253762	chr2:21253762:A:G	3.94771e-24	29.2016	-1.58909	2.85446e-20	2.68689	-1.70869
21253900	chr2:21253900:T:C	1.04115e-36	-1.95771e-09	-1.35128	3.38925e-21	-1.95771e-09	-1.15266
21253931	chr2:21253931:T:A	5.66551e-38	-2.61937	-1.64301	6.87947e-22	-1.2179	-1.52941
21253994	chr2:21253994:C:T	6.93556e-37	-1.95771e-09	-1.75753	1.95548e-21	-1.95771e-09	-1.70263
21254157	chr2:21254157:A:G	1.87983e-36	-0.760428	-1.53232e-09	7.24274e-22	-2.69585	-1.53232e-09
21254483	chr2:21254483:A:G	5.60435e-38	-2.69982	-1.57342	1.62341e-22	-2.51891	-1.67241
21254550	chr2:21254550:T:C	6.91461e-37	-1.95771e-09	-1.76056	1.85721e-21	-1.95771e-09	-1.75419
21254632	chr2:21254632:G:A	2.06954e-33	7.02502	-0.781547	1.48495e-21	-0.668101	-1.30978
21254672	chr2:21254672:T:C	6.91178e-37	-1.95771e-09	-1.76097	1.91917e-21	-1.95771e-09	-1.72137
21255009	chr2:21255009:A:G	7.54949e-37	-1.95771e-09	-1.67272	2.45537e-21	-1.95771e-09	-1.47499
21255135	chr2:21255135:A:T	6.91465e-37	-1.95771e-09	-1.76055	1.85988e-21	-1.95771e-09	-1.75275
21255212	chr2:21255212:T:C	8.1379e-37	-1.95771e-09	-1.59766	2.04727e-21	-1.95771e-09	-1.65676
21255322	chr2:21255322:C:T	7.94281e-37	-1.95771e-09	-1.62193	2.75929e-21	-1.95771e-09	-1.35829
21255323	chr2:21255323:C:G	6.98847e-37	-1.95771e-09	-1.74993	1.84379e-21	-1.95771e-09	-1.76144
21255597	chr2:21255597:A:G	7.19874e-37	-1.95771e-09	-1.72029	1.95894e-21	-1.95771e-09	-1.70086
21255662	chr2:21255662:G:A	6.9127e-37	-1.95771e-09	-1.76084	1.86099e-21	-1.95771e-09	-1.75216
21255706	chr2:21255706:A:G	6.9137e-37	-1.95771e-09	-1.76069	1.86005e-21	-1.95771e-09	-1.75266
21255768	chr2:21255768:C:T	7.68332e-37	-1.95771e-09	-1.65514	2.09867e-21	-1.95771e-09	-1.63196
21255830	chr2:21255830:T:C	9.77071e-38	-2.30946	-1.40793	1.13361e-21	-0.768696	-1.47916
21255838	chr2:21255838:G:A	6.9127e-37	-1.95771e-09	-1.76084	1.86099e-21	-1.95771e-09	-1.75216
21256007	chr2:21256007:A:T	6.90774e-37	-1.95771e-09	-1.76155	1.86207e-21	-1.95771e-09	-1.75158
21256241	chr2:21256241:T:C	6.3391e-38	-2.42311	-1.72694	9.55869e-22	-0.70722	-1.71118
21256337	chr2:21256337:T:A	7.46787e-37	-1.95771e-09	-1.68359	2.03455e-21	-1.95771e-09	-1.66299
21256363	chr2:21256363:A:G	6.91587e-37	-1.95771e-09	-1.76038	1.8584e-21	-1.95771e-09	-1.75355
21256380	chr2:21256380:C:T	7.56746e-37	-1.95771e-09	-1.67034	2.28281e-21	-1.95771e-09	-1.54786
21256914	chr2:21256914:A:G	2.16644e-37	-2.69677	-0.224341	4.57813e-22	-2.13539	-1.01917
21257038	chr2:21257038:G:A	2.03045e-37	-1.64006	-1.34588	8.13618e-22	-1.02492	-1.55461
21257070	chr2:21257070:A:G	7.76306e-38	-2.19213	-1.75528	1.89944e-22	-2.29521	-1.73908
21257203	chr2:21257203:C:T	2.12713e-33	2.16918	4.10173	3.26374e-19	-2.11023	5.52501
21258220	chr2:21258220:G:T	1.13406e-37	-2.56034	-1.00805	1.4046e-22	-2.68777	-1.64833
21259078	chr2:21259078:G:A	6.24741e-35	4.49954	-1.7564	2.04229e-20	2.40461	-1.76122
21259420	chr2:21259420:G:A	2.89503e-36	1.28118	-1.6098	1.48302e-22	-2.68128	-1.60049
21259664	chr2:21259664:G:A	5.22124e-38	-2.59502	-1.74903	2.1871e-21	0.164368	-1.75506
21259704	chr2:21259704:T:G	3.52152e-35	-1.95771e-09	2.16987	4.58152e-20	-1.95771e-09	1.45135
21259802	chr2:21259802:G:A	2.73298e-34	5.71269	-1.49374	1.23469e-21	-0.672937	-1.48951
21259854	chr2:21259854:G:A	2.07977e-36	-0.625952	-0.0333994	5.3098e-21	-1.25222	0.548511
21259934	chr2:21259934:C:G	6.91699e-37	-1.95771e-09	-1.76021	1.85778e-21	-1.95771e-09	-1.75388
21260017	chr2:21260017:TGCACTGAG:T	2.39558e-37	-2.63119	-0.189376	6.66811e-22	-1.36445	-1.41407
21260086	chr2:21260086:C:T	8.52307e-35	-1.95771e-09	3.05375	6.73917e-20	-1.95771e-09	1.83726
21260175	chr2:21260175:G:T	1.78665e-37	-1.49393	-1.61992	3.62902e-21	0.119757	-1.20406
21260683	chr2:21260683:G:T	1.84894e-33	1.2793	4.85146	2.423e-19	-2.59608	5.71299
21261169	chr2:21261169:C:G	9.1486e-37	-0.915046	-0.565548	9.66682e-22	-1.49931	-0.907843
21261203	chr2:21261203:G:A	1.52508e-37	-1.5129	-1.75925	1.95113e-21	-0.114881	-1.58998
21261209	chr2:21261209:C:T	2.08108e-34	4.08833	-0.141882	1.3229e-21	-1.4707	-0.622742
21261216	chr2:21261216:T:C	5.62841e-35	3.9356	-1.29679	6.35677e-22	-1.54094	-1.28539
21262182	chr2:21262182:C:T	5.08565e-37	-2.06777	-1.53232e-09	7.21592e-22	-2.69956	-1.53232e-09
21262219	chr2:21262219:G:A	1.26714e-35	0.247848	0.899891	2.65195e-21	-2.64464	1.24667
21262441	chr2:21262441:G:T	7.46015e-37	-1.95771e-09	-1.68462	1.8863e-21	-1.95771e-09	-1.73865
21262462	chr2:21262462:A:G	6.90777e-37	-1.95771e-09	-1.76155	2.03178e-21	-1.95771e-09	-1.66435
21262760	chr2:21262760:A:G	2.64129e-32	6.02256	2.76744	2.79523e-20	-0.661941	1.61917
21263131	chr2:21263131:CT:C	1.11298e-37	-2.54436	-1.04279	4.68729e-22	-1.48577	-1.64523
21263495	chr2:21263495:G:T	1.41447e-36	-1.95771e-09	-1.04485	4.04015e-21	-1.95771e-09	-0.976982
21264246	chr2:21264246:T:C	1.76366e-37	-2.5982	-0.528601	2.98686e-21	-2.23138	0.952336
21264639	chr2:21264639:G:A	7.56849e-37	-1.6702	-1.53232e-09	1.00957e-20	-0.0611553	-1.53232e-09
21265001	chr2:21265001:G:A	7.05937e-33	5.07127	2.39923	1.35637e-20	-1.08169	1.31583
21265086	chr2:21265086:G:A	9.62983e-37	-1.95771e-09	-1.42933	1.88753e-21	-1.95771e-09	-1.73799
21265263	chr2:21265263:T:C	1.79985e-36	-1.95771e-09	-0.803907	4.34426e-21	-1.95771e-09	-0.904408
21265724	chr2:21265724:A:T	2.35354e-35	1.04812	0.718782	4.45174e-21	-2.54617	1.6662
21265732	chr2:21265732:G:A	1.04799e-36	-1.95771e-09	-1.34474	1.94011e-21	-1.95771e-09	-1.71052
21266211	chr2:21266211:G:A	1.2194e-37	-2.50428	-0.991559	5.5561e-22	-1.33408	-1.62687
21266436	chr2:21266436:A:G	1.19546e-36	-1.95771e-09	-1.21308	4.62675e-21	-1.95771e-09	-0.841409
21266585	chr2:21266585:C:T	2.70217e-37	-2.70014	-1.53232e-09	3.82825e-21	-1.03086	-1.53232e-09
21266803	chr2:21266803:G:A	1.05225e-37	-2.18719	-1.45607	1.41492e-21	-0.536191	-1.49
21267213	chr2:21267213:A:G	1.61228e-36	-1.95771e-09	-0.913959	2.47731e-21	-1.95771e-09	-1.46609
21267304	chr2:21267304:A:G	1.63795e-36	-1.95771e-09	-0.898166	2.49602e-21	-1.95771e-09	-1.45857
21267402	chr2:21267402:G:A	9.62087e-37	-1.95771e-09	-1.43026	1.88705e-21	-1.95771e-09	-1.73825
21267808	chr2:21267808:C:T	9.69852e-38	-1.97042	-1.75439	2.44573e-21	0.228415	-1.70734
21268292	chr2:21268292:A:G	4.14456e-36	-2.32476	2.35494	2.28805e-20	-2.07789	2.83491
21268388	chr2:21268388:C:T	1.91646e-35	-0.989774	2.55123	8.46194e-21	-1.85731	1.61962
21268976	chr2:21268976:T:G	1.9832e-37	-1.24792	-1.76156	3.34593e-22	-1.97583	-1.49227
21269054	chr2:21269054:A:C	2.76107e-36	-1.95771e-09	-0.375993	3.66137e-21	-1.95771e-09	-1.07543
21269228	chr2:21269228:C:G	8.27005e-37	-1.95771e-09	-1.58156	1.84419e-21	-1.95771e-09	-1.76122
21270112	chr2:21270112:A:G	6.96219e-37	-1.95771e-09	-1.7537	1.845e-21	-1.95771e-09	-1.76079
21270397	chr2:21270397:T:C	9.96543e-38	-2.13541	-1.56225	7.57138e-21	1.14185	-1.49074
21270794	chr2:21270794:T:C	2.73994e-36	-1.95771e-09	-0.383676	6.38068e-21	-1.95771e-09	-0.51999
21271293	chr2:21271293:C:T	6.93754e-37	-1.95771e-09	-1.75725	2.20101e-21	-1.95771e-09	-1.58435
21271574	chr2:21271574:C:G	2.64491e-36	-1.95771e-09	-0.418973	5.63197e-21	-1.95771e-09	-0.644805
21271604	chr2:21271604:C:T	1.05571e-35	1.42158	-0.45639	5.26688e-21	-0.368055	-0.34377
21271611	chr2:21271611:T:G	1.06889e-36	-1.95771e-09	-1.32499	1.92014e-21	-1.95771e-09	-1.72087
21271998	chr2:21271998:T:C	3.46045e-36	-0.0101972	-0.140014	7.69969e-22	-2.05385	-0.580815
21272101	chr2:21272101:G:A	2.88298e-36	-1.95771e-09	-0.332786	6.7475e-21	-1.95771e-09	-0.464092
21272650	chr2:21272650:A:G	4.60177e-37	-2.16775	-1.53232e-09	7.21151e-22	-2.70017	-1.53232e-09
21272705	chr2:21272705:G:A	6.56869e-37	-1.81188	-1.53232e-09	7.6017e-21	-0.344893	-1.53232e-09
21272860	chr2:21272860:G:A	4.79027e-36	1.87818	-1.70321	1.8831e-21	-0.0552343	-1.68511
21272879	chr2:21272879:T:C	2.23505e-32	7.08181	1.54119	1.67002e-20	-0.212474	0.654629
21272967	chr2:21272967:T:C	5.4e-38	-2.67779	-1.63259	2.57802e-21	0.322967	-1.74921
21272980	chr2:21272980:A:T	9.75645e-37	-1.95771e-09	-1.41627	1.87516e-21	-1.95771e-09	-1.74457
21273325	chr2:21273325:C:T	1.21226e-36	-1.95771e-09	-1.19913	2.01244e-21	-1.95771e-09	-1.67392
21273415	chr2:21273415:A:G	1.49292e-36	-1.95771e-09	-0.990879	3.39914e-21	-1.95771e-09	-1.14974
21273805	chr2:21273805:A:T	9.80229e-36	-1.95771e-09	0.891005	2.70712e-20	-1.95771e-09	0.925207
21273987	chr2:21273987:C:T	7.47113e-38	-2.56773	-1.41801	5.75362e-22	-1.16492	-1.7611
21274160	chr2:21274160:G:C	8.18551e-37	-1.95771e-09	-1.59183	2.13417e-21	-1.95771e-09	-1.61519
21274495	chr2:21274495:G:A	6.46321e-32	6.27304	3.41182	1.52237e-19	-0.448862	3.10104
21275195	chr2:21275195:A:G	3.39716e-36	1.35226	-1.52093	2.96143e-21	0.0363093	-1.3239
21276785	chr2:21276785:C:T	3.49429e-37	-2.50399	0.060927	5.5988e-22	-2.32425	-0.629044
21277354	chr2:21277354:G:A	1.09543e-35	-1.95771e-09	1.00212	3.02354e-20	-1.95771e-09	1.03575
21278008	chr2:21278008:G:A	7.30145e-37	-1.95771e-09	-1.70612	2.37251e-21	-1.95771e-09	-1.50932
21278347	chr2:21278347:C:A	2.88049e-37	-2.52321	-0.113027	4.76332e-22	-2.30816	-0.806745
21278472	chr2:21278472:G:T	4.26531e-36	1.13416	-1.07526	1.52755e-22	-2.57446	-1.67772
21278564	chr2:21278564:G:A	8.22415e-36	-1.95771e-09	0.715464	2.30956e-20	-1.95771e-09	0.766379
21278657	chr2:21278657:T:C	8.65201e-37	-1.95771e-09	-1.5364	2.07179e-21	-1.95771e-09	-1.64485
21279101	chr2:21279101:C:T	2.49678e-34	-1.95771e-09	4.12856	1.78902e-19	-1.95771e-09	2.81358
21279412	chr2:21279412:T:A	2.91422e-37	-2.62459	-1.53232e-09	1.01689e-21	-2.35651	-1.53232e-09
21279855	chr2:21279855:A:G	3.26297e-36	-0.479348	0.270376	2.23746e-20	0.40798	0.326684
21279973	chr2:21279973:G:C	3.78521e-37	-2.36309	-1.53232e-09	4.98593e-21	-0.766643	-1.53232e-09
21279980	chr2:21279980:G:A	6.98344e-37	-1.95771e-09	-1.75065	1.84597e-21	-1.95771e-09	-1.76026
21281867	chr2:21281867:G:A	1.40724e-37	-1.5966	-1.75596	4.66334e-21	0.867409	-1.70094
21282188	chr2:21282188:C:T	3.99114e-36	-0.00753467	-1.53232e-09	9.49935e-22	-2.42463	-1.53232e-09
21282189	chr2:21282189:GTGTAT:G	1.66552e-33	6.73258	-0.706295	3.63177e-21	-0.0525943	-1.03095
21282514	chr2:21282514:T:C	6.05914e-37	-1.61018	-0.282448	6.28284e-22	-2.49804	-0.339983
21283066	chr2:21283066:C:T	2.96368e-35	-0.164902	2.16231	3.97059e-20	-1.84123	3.14947
21283539	chr2:21283539:G:A	6.91577e-37	-1.95771e-09	-1.76039	1.85628e-21	-1.95771e-09	-1.75469
21283969	chr2:21283969:ACT:A	7.67619e-36	-1.95771e-09	0.646513	2.12367e-20	-1.95771e-09	0.682465
21284545	chr2:21284545:T:C	1.54432e-37	-2.66025	-0.59936	5.7098e-22	-2.58958	-0.344089
21284628	chr2:21284628:A:G	1.35832e-37	-1.78134	-1.60661	2.19122e-22	-2.15272	-1.73867
21284979	chr2:21284979:G:A	1.73157e-37	-1.82869	-1.31648	2.64553e-22	-2.20388	-1.4991
21285040	chr2:21285040:T:C	1.75274e-35	3.18718	-1.71503	6.83662e-22	-1.00092	-1.75264
21285515	chr2:21285515:G:A	6.98932e-36	-1.95771e-09	0.552773	1.93209e-20	-1.95771e-09	0.587924
21285901	chr2:21285901:A:C	5.04116e-37	-2.07656	-1.53232e-09	2.40625e-20	0.807392	-1.53232e-09
21285975	chr2:21285975:A:G	1.41684e-36	-1.95771e-09	-1.04318	5.22274e-21	-1.95771e-09	-0.720242
21286220	chr2:21286220:T:C	5.71806e-38	-2.64573	-1.60743	1.76917e-22	-2.60544	-1.4999
21287931	chr2:21287931:A:G	8.01645e-37	-1.95771e-09	-1.6127	2.85469e-21	-1.95771e-09	-1.3243
21288959	chr2:21288959:T:C	5.41316e-37	-0.798216	-1.20715	5.23333e-22	-1.61681	-1.404
21289342	chr2:21289342:C:T	4.07119e-37	-2.25593	-0.0343303	9.25169e-22	-2.21193	-0.239109
21289869	chr2:21289869:C:G	4.69113e-37	-0.87914	-1.26938	4.70831e-22	-1.65027	-1.47625
21290674	chr2:21290674:T:C	5.18515e-37	-2.23268	0.184287	1.21389e-21	-2.18119	0.00175977
21290703	chr2:21290703:G:A	2.42387e-34	2.80068	1.29824	3.80423e-21	-1.49039	0.453238
21290963	chr2:21290963:T:C	5.2392e-37	-2.20741	0.169387	1.2247e-21	-2.15872	-0.0118468
21291025	chr2:21291025:C:G	5.92113e-37	-2.21882	0.303153	1.37625e-21	-2.16885	0.114949
21291307	chr2:21291307:C:T	1.20086e-36	-1.95771e-09	-1.20857	4.20769e-21	-1.95771e-09	-0.93635
21291509	chr2:21291509:G:T	6.10942e-37	-0.915714	-0.96865	7.17075e-22	-2.25324	-0.452602
21291609	chr2:21291609:C:A	4.59079e-37	-0.859258	-1.31088	4.62824e-22	-1.63713	-1.50654
21291756	chr2:21291756:C:T	1.3644e-36	-1.95771e-09	-1.0809	2.67902e-21	-1.95771e-09	-1.38781
21291850	chr2:21291850:G:C	6.25111e-37	-2.23059	0.369152	1.45268e-21	-2.18163	0.18178
21291924	chr2:21291924:C:G	5.43085e-30	15.3528	-1.23681	1.92584e-19	4.12708	-1.23981
21292033	chr2:21292033:C:T	3.02581e-35	-0.945855	2.96401	6.99901e-20	-1.58306	3.45815
21292198	chr2:21292198:G:A	2.13418e-35	-0.763677	2.43273	3.86741e-21	-2.3572	1.33652
21292343	chr2:21292343:A:T	6.4773e-37	-2.21909	0.393199	1.50739e-21	-2.16632	0.20343
21292400	chr2:21292400:C:T	2.98746e-35	-0.961294	2.96669	6.95137e-20	-1.59471	3.46297
21292579	chr2:21292579:C:T	5.17103e-35	-1.95771e-09	2.55405	4.46751e-20	-1.95771e-09	1.42615
21292591	chr2:21292591:T:C	1.09546e-36	-1.95771e-09	-1.30043	3.76095e-21	-1.95771e-09	-1.04859
21292708	chr2:21292708:A:G	2.03569e-35	-0.736458	2.35827	3.68651e-21	-2.34668	1.27809
21293177	chr2:21293177:A:G	7.33313e-37	-0.848836	-0.852957	8.62466e-22	-2.21975	-0.301471
21293314	chr2:21293314:C:T	1.44255e-36	-1.95771e-09	-1.0252	3.63801e-21	-1.95771e-09	-1.08183
21293379	chr2:21293379:C:A	2.03078e-36	-1.95771e-09	-0.683191	5.22882e-21	-1.95771e-09	-0.719079
21293722	chr2:21293722:C:T	6.19812e-37	-2.23156	0.361615	1.44709e-21	-2.17954	0.175829
21293920	chr2:21293920:G:A	1.74964e-37	-1.49863	-1.63616	2.01876e-22	-2.32061	-1.65276
21294973	chr2:21294973:G:T	1.63395e-35	-0.738122	2.1401	3.05267e-21	-2.34646	1.08922
21295017	chr2:21295017:C:T	1.76456e-34	2.81492	0.966541	2.93508e-21	-1.49526	0.198732
21295024	chr2:21295024:C:G	1.08068e-36	-1.95771e-09	-1.31402	3.71256e-21	-1.95771e-09	-1.06154
21295045	chr2:21295045:C:T	2.75352e-36	-1.95771e-09	-0.378729	1.01823e-20	-1.95771e-09	-0.0526124
21295203	chr2:21295203:G:A	9.22985e-38	-2.30256	-1.47178	2.20542e-21	0.107965	-1.69031
21295255	chr2:21295255:G:A	5.91491e-37	-2.22936	0.312638	1.38455e-21	-2.17617	0.128275
21295570	chr2:21295570:A:G	7.88525e-37	-1.51086	-0.118338	1.99788e-22	-2.68494	-1.29882
21295735	chr2:21295735:G:T	1.44857e-37	-1.56733	-1.75629	5.40165e-21	1.07247	-1.75903
21295746	chr2:21295746:A:T	4.67816e-37	-0.819532	-1.33176	4.71902e-22	-1.60158	-1.52267
21296116	chr2:21296116:T:G	3.89558e-37	-2.26256	-0.0717946	9.3278e-22	-2.21784	-0.225013
21296279	chr2:21296279:G:A	7.74747e-37	-1.95771e-09	-1.64683	1.92301e-21	-1.95771e-09	-1.71937
21296409	chr2:21296409:T:G	2.28724e-35	-0.803732	2.54205	4.13529e-21	-2.3795	1.42579
21296714	chr2:21296714:C:T	2.03078e-36	-1.95771e-09	-0.683191	5.22882e-21	-1.95771e-09	-0.719079
21296834	chr2:21296834:A:G	1.33601e-36	-1.95771e-09	-1.10192	3.38157e-21	-1.95771e-09	-1.15493
21296874	chr2:21296874:C:T	5.53345e-37	-0.967257	-1.01613	6.57649e-22	-2.27765	-0.5147
21296960	chr2:21296960:A:G	6.93602e-37	-1.95771e-09	-1.75747	1.86751e-21	-1.95771e-09	-1.74866
21297272	chr2:21297272:GGATA:G	8.94888e-37	-1.95771e-09	-1.50267	1.84908e-21	-1.95771e-09	-1.75858
21297300	chr2:21297300:C:T	1.21665e-37	-1.92687	-1.57122	2.73273e-20	1.70503	-0.770414
21297532	chr2:21297532:T:C	4.96828e-37	-0.786459	-1.30466	4.96002e-22	-1.57297	-1.50147
21297610	chr2:21297610:T:G	7.98529e-37	-1.95771e-09	-1.6166	2.11555e-21	-1.95771e-09	-1.62395
21297755	chr2:21297755:A:G	2.91502e-37	-0.927052	-1.69727	1.60854e-22	-2.46894	-1.73158
21298047	chr2:21298047:C:T	7.298e-37	-1.95771e-09	-1.7066	2.37834e-21	-1.95771e-09	-1.50686
21298164	chr2:21298164:T:C	7.57367e-37	-1.95771e-09	-1.66952	2.03416e-21	-1.95771e-09	-1.66318
21298183	chr2:21298183:A:G	1.46879e-37	-1.71107	-1.59869	1.85636e-22	-2.43369	-1.62354
21298727	chr2:21298727:A:G	1.20825e-36	-1.95771e-09	-1.20243	4.24346e-21	-1.95771e-09	-0.927885
21298765	chr2:21298765:G:T	6.59731e-37	-2.17976	0.372227	1.45836e-21	-2.13014	0.134193
21299099	chr2:21299099:A:G	1.25159e-37	-2.05487	-1.41491	3.65215e-22	-2.06457	-1.31596
21299101	chr2:21299101:T:G	1.24934e-37	-2.07314	-1.39844	3.66005e-22	-2.08105	-1.29732
21299509	chr2:21299509:G:A	5.42302e-37	-0.772749	-1.23079	5.40736e-22	-1.56781	-1.42028
21299549	chr2:21299549:A:G	1.25194e-37	-2.06853	-1.40097	3.66365e-22	-2.07721	-1.30018
21299738	chr2:21299738:A:G	1.6897e-37	-1.41156	-1.75809	1.77843e-22	-2.34358	-1.75654
21299822	chr2:21299822:C:T	1.16549e-37	-2.58753	-0.953528	2.36297e-22	-2.6692	-1.14673
21299980	chr2:21299980:T:C	8.23588e-37	-1.95771e-09	-1.5857	3.17852e-21	-1.95771e-09	-1.21685
21300753	chr2:21300753:T:G	2.56693e-36	-1.95771e-09	-0.448902	9.46609e-21	-1.95771e-09	-0.125548
21300841	chr2:21300841:T:C	5.37064e-37	-1.19232	-0.820931	5.54222e-22	-2.22465	-0.738808
21300972	chr2:21300972:A:G	1.13347e-36	-1.95771e-09	-1.26633	3.91545e-21	-1.95771e-09	-1.00833
21301128	chr2:21301128:G:A	2.16107e-29	15.68	-0.182891	2.81224e-19	3.55824	-0.292354
21301247	chr2:21301247:A:G	7.06092e-35	-0.835317	3.70087	7.84395e-20	-1.50854	3.4976
21301294	chr2:21301294:T:G	4.06983e-37	-2.2906	-1.53232e-09	1.32898e-20	0.21373	-1.53232e-09
21301450	chr2:21301450:C:T	9.05337e-37	-1.24634	-0.24472	5.37476e-22	-2.47117	-0.522961
21301719	chr2:21301719:T:G	7.26899e-37	-1.95771e-09	-1.71058	1.93148e-21	-1.95771e-09	-1.71498
21301957	chr2:21301957:A:C	1.21569e-37	-2.04016	-1.45872	3.5445e-22	-2.04412	-1.36634
21302117	chr2:21302117:G:A	6.99804e-37	-1.95771e-09	-1.74857	1.84433e-21	-1.95771e-09	-1.76115
21302148	chr2:21302148:T:C	4.10977e-35	-1.00968	3.33402	8.17432e-21	-2.43697	2.1647
21302216	chr2:21302216:T:TG	3.54933e-37	-0.858138	-1.5693	2.3556e-22	-2.69854	-1.12051
21302605	chr2:21302605:G:A	9.59291e-37	-2.15587	0.722702	2.15353e-21	-2.1133	0.507144
21302645	chr2:21302645:G:A	9.83694e-37	-1.95771e-09	-1.40805	2.46913e-21	-1.95771e-09	-1.4694
21303095	chr2:21303095:T:C	6.91574e-37	-1.95771e-09	-1.7604	1.85089e-21	-1.95771e-09	-1.7576
21303105	chr2:21303105:C:T	1.64009e-37	-1.44028	-1.75916	1.752e-22	-2.35794	-1.75715
21303445	chr2:21303445:G:A	7.75114e-37	-1.95771e-09	-1.64636	1.92364e-21	-1.95771e-09	-1.71904
21303536	chr2:21303536:C:T	4.2203e-35	-1.95771e-09	2.35088	3.79261e-20	-1.95771e-09	1.26238
21303990	chr2:21303990:G:A	5.80013e-37	-0.704977	-1.23134	5.67856e-22	-1.51766	-1.42149
21305340	chr2:21305340:G:A	6.90801e-37	-1.95771e-09	-1.76151	1.85804e-21	-1.95771e-09	-1.75374
21305648	chr2:21305648:G:A	7.67827e-35	3.32236	-0.372991	1.81904e-21	-0.995485	-0.779469
21305686	chr2:21305686:G:T	9.03974e-37	-2.12379	0.631221	1.99981e-21	-2.08682	0.40661
21306364	chr2:21306364:C:A	1.14503e-37	-1.82982	-1.72894	1.62575e-20	1.73026	-1.31497
21306908	chr2:21306908:A:C	7.26536e-37	-1.95771e-09	-1.71108	1.93047e-21	-1.95771e-09	-1.7155
21306985	chr2:21306985:T:G	5.43505e-37	-0.745009	-1.25632	5.44182e-22	-1.54309	-1.43865
21307536	chr2:21307536:T:TC	6.0997e-37	-0.653387	-1.23257	5.94823e-22	-1.47315	-1.41961
21307755	chr2:21307755:G:A	7.708e-37	-1.95771e-09	-1.65194	2.63911e-21	-1.95771e-09	-1.40282
21307867	chr2:21307867:T:A	5.46658e-35	-1.95771e-09	2.60963	4.62806e-20	-1.95771e-09	1.46146
21308010	chr2:21308010:A:T	6.78116e-37	-2.14265	0.362605	1.52598e-21	-2.10885	0.158225
21308061	chr2:21308061:A:T	5.46658e-35	-1.95771e-09	2.60963	4.62806e-20	-1.95771e-09	1.46146
21308227	chr2:21308227:C:T	8.95148e-37	-2.15866	0.656287	1.97166e-21	-2.1204	0.426013
21308394	chr2:21308394:G:A	2.02794e-36	-0.845376	0.160788	2.79462e-21	-0.292882	-1.05269
21308477	chr2:21308477:T:G	5.52204e-37	-0.762018	-1.22343	5.48643e-22	-1.55852	-1.41505
21308559	chr2:21308559:T:C	7.52943e-37	-1.95771e-09	-1.67538	1.89221e-21	-1.95771e-09	-1.73552
21308650	chr2:21308650:C:A	3.17876e-35	-1.07001	3.13747	6.55889e-21	-2.46077	1.96832
21308691	chr2:21308691:G:T	1.07384e-36	-1.95771e-09	-1.32037	3.68376e-21	-1.95771e-09	-1.06933
21308760	chr2:21308760:T:C	3.35866e-35	-1.06789	3.19041	6.86269e-21	-2.45979	2.01262
21309103	chr2:21309103:A:G	6.5728e-37	-2.12788	0.31662	1.49574e-21	-2.09206	0.121414
21309172	chr2:21309172:C:T	1.42026e-36	-1.95771e-09	-1.04077	3.65452e-21	-1.95771e-09	-1.0773
21309802	chr2:21309802:C:G	7.00765e-37	-1.95771e-09	-1.74719	1.86391e-21	-1.95771e-09	-1.75059
21309841	chr2:21309841:G:A	6.21193e-37	-2.15355	0.285822	1.40572e-21	-2.11906	0.0863455
21309996	chr2:21309996:G:A	5.55835e-37	-0.780857	-1.19804	5.52162e-22	-1.57246	-1.39472
21310235	chr2:21310235:T:A	4.09775e-37	-0.708157	-1.5756	1.9862e-22	-2.38994	-1.59968
21310508	chr2:21310508:C:A	5.59265e-35	-1.95771e-09	2.63243	4.72942e-20	-1.95771e-09	1.48312
21310722	chr2:21310722:A:G	8.87615e-37	-1.95771e-09	-1.51083	2.0612e-21	-1.95771e-09	-1.64998
21311045	chr2:21311045:C:T	7.94834e-37	-1.95771e-09	-1.62123	1.84357e-21	-1.95771e-09	-1.76156
21311064	chr2:21311064:G:A	2.70307e-37	-2.69981	-1.53232e-09	1.31718e-21	-2.09777	-1.53232e-09
21311111	chr2:21311111:T:TTA	1.57256e-34	2.64092	1.02534	2.82862e-21	-1.5562	0.222724
21311214	chr2:21311214:T:A	2.23981e-35	-1.03977	2.75714	4.55379e-21	-2.45489	1.59759
21311231	chr2:21311231:C:T	5.37335e-36	-0.1798	0.469641	2.19266e-20	1.64071	-0.926272
21311543	chr2:21311543:T:G	9.88146e-37	-1.29605	-0.107486	1.10708e-21	-2.30453	0.0329936
21311644	chr2:21311644:G:A	2.13522e-35	-0.893	2.56255	4.30026e-21	-2.38469	1.4701
21312501	chr2:21312501:C:T	1.25293e-37	-1.90137	-1.56734	2.56683e-20	1.63767	-0.765676
21312801	chr2:21312801:A:G	2.87567e-35	-0.732822	2.70008	2.59524e-20	-1.46802	2.35102
21312811	chr2:21312811:G:C	7.91542e-37	-1.95771e-09	-1.62538	2.64948e-21	-1.95771e-09	-1.3989
21313506	chr2:21313506:A:G	1.29149e-36	-1.95771e-09	-1.13581	2.57983e-21	-1.95771e-09	-1.42554
21313631	chr2:21313631:G:T	2.74496e-37	-2.68443	-1.53232e-09	1.48656e-21	-1.9768	-1.53232e-09
21313989	chr2:21313989:GAGA:G	1.2084e-36	-1.95771e-09	-1.20231	4.24331e-21	-1.95771e-09	-0.92792
21314126	chr2:21314126:A:G	2.25494e-34	-0.874544	4.90123	4.89086e-20	-2.42267	3.93936
21314379	chr2:21314379:C:T	2.79585e-35	-0.881359	2.82047	2.87523e-20	-1.40911	2.39456
21314625	chr2:21314625:T:C	3.59608e-37	-0.832319	-1.58203	4.58023e-22	-1.4773	-1.6768
21314801	chr2:21314801:T:C	8.23766e-37	-1.95771e-09	-1.58548	2.26829e-21	-1.95771e-09	-1.55424
21314876	chr2:21314876:A:G	4.9061e-35	-2.66631	5.16776	4.98215e-20	-2.65636	4.19154
21314902	chr2:21314902:T:C	9.57253e-37	-1.25028	-0.185015	5.53313e-22	-2.49973	-0.465362
21314979	chr2:21314979:A:G	7.11444e-37	-0.926331	-0.805738	8.3412e-22	-2.24543	-0.309216
21314994	chr2:21314994:G:T	5.26014e-35	-1.95771e-09	2.57113	4.52435e-20	-1.95771e-09	1.43879
21315032	chr2:21315032:T:G	2.59641e-36	-1.09145	0.653971	1.47479e-21	-2.45299	0.468242
21315473	chr2:21315473:G:A	2.54074e-37	-2.67476	-0.0869824	4.97803e-22	-2.69175	-0.379071
21316526	chr2:21316526:G:T	2.07826e-35	-0.951442	2.59395	7.22151e-21	-2.2439	1.8477
21316737	chr2:21316737:A:C	5.97125e-37	-1.90724	-1.53232e-09	7.20854e-22	-2.70058	-1.53232e-09
21317393	chr2:21317393:T:TA	7.17506e-37	-1.95771e-09	-1.72359	1.91857e-21	-1.95771e-09	-1.72168
21317527	chr2:21317527:G:A	5.32036e-36	-0.294823	0.574753	1.0321e-20	0.617956	-0.657036
21317569	chr2:21317569:C:A	5.2438e-34	-1.95771e-09	4.87061	5.25866e-19	-1.95771e-09	3.89178
21317574	chr2:21317574:T:G	2.4863e-35	1.79892	0.0228514	1.46153e-21	-1.84944	-0.144335
21318456	chr2:21318456:C:T	8.56053e-36	-1.95771e-09	0.755551	1.25672e-20	-1.95771e-09	0.157825
21318720	chr2:21318720:A:G	2.37807e-36	-1.95771e-09	-0.525322	4.79219e-21	-1.95771e-09	-0.806276
21318954	chr2:21318954:A:G	2.55946e-36	-1.95771e-09	-0.451812	7.25382e-21	-1.95771e-09	-0.391737
21319692	chr2:21319692:G:A	8.93243e-38	-2.06502	-1.74207	4.30304e-22	-1.45533	-1.7612
21319780	chr2:21319780:CT:C	8.64228e-37	-1.95771e-09	-1.53753	2.06822e-21	-1.95771e-09	-1.64657
21320140	chr2:21320140:CA:C	7.88236e-37	-1.95771e-09	-1.62957	2.1986e-21	-1.95771e-09	-1.58544
21320258	chr2:21320258:G:A	1.0964e-36	-1.95771e-09	-1.29958	4.15267e-21	-1.95771e-09	-0.949514
21320456	chr2:21320456:G:A	2.45771e-35	-1.95771e-09	1.8102	2.10577e-20	-1.95771e-09	0.674004
21320512	chr2:21320512:C:T	1.71789e-36	-1.95771e-09	-0.850514	3.20946e-21	-1.95771e-09	-1.20716
21320707	chr2:21320707:C:T	7.49788e-37	-1.95771e-09	-1.67958	1.9081e-21	-1.95771e-09	-1.72716
21320987	chr2:21320987:A:G	2.97118e-36	-1.95771e-09	-0.302653	8.45751e-21	-1.95771e-09	-0.23821
21321194	chr2:21321194:A:G	7.35092e-38	-2.24835	-1.75361	1.56324e-22	-2.60773	-1.62136
21321371	chr2:21321371:G:A	2.0384e-36	-1.95771e-09	-0.679443	3.67474e-21	-1.95771e-09	-1.07178
21321385	chr2:21321385:G:A	9.84031e-37	-1.95771e-09	-1.40771	3.46936e-21	-1.95771e-09	-1.12929
21321526	chr2:21321526:G:C	1.78111e-36	-1.95771e-09	-0.814376	3.42041e-21	-1.95771e-09	-1.14351
21321538	chr2:21321538:G:A	1.18518e-36	-1.95771e-09	-1.22171	4.62299e-21	-1.95771e-09	-0.842223
21321640	chr2:21321640:A:G	7.07198e-37	-1.95771e-09	-1.73806	2.06993e-21	-1.95771e-09	-1.64575
21321644	chr2:21321644:C:A	6.91178e-37	-1.95771e-09	-1.76097	1.8492e-21	-1.95771e-09	-1.75851
21321964	chr2:21321964:C:T	9.97476e-37	-1.95771e-09	-1.39414	3.5466e-21	-1.95771e-09	-1.10727
21322188	chr2:21322188:G:A	7.01034e-37	-1.95771e-09	-1.74681	1.86769e-21	-1.95771e-09	-1.74856
21322588	chr2:21322588:G:A	2.7556e-36	-1.95771e-09	-0.377975	7.90686e-21	-1.95771e-09	-0.305534
21322919	chr2:21322919:T:C	4.80433e-37	-2.59119	0.466516	3.0179e-21	-2.69853	1.42982
21322958	chr2:21322958:T:C	7.49294e-37	-1.95771e-09	-1.68023	1.93644e-21	-1.95771e-09	-1.71241
21323746	chr2:21323746:G:A	6.12386e-37	-2.47334	0.591333	1.29599e-20	-2.21759	2.40619
21323921	chr2:21323921:G:A	1.4586e-36	-1.01413	-1.53232e-09	2.51972e-20	0.85347	-1.53232e-09
21323931	chr2:21323931:T:G	7.2552e-37	-1.95771e-09	-1.71248	1.8508e-21	-1.95771e-09	-1.75765
21324131	chr2:21324131:A:G	7.0364e-37	-1.95771e-09	-1.7431	1.84804e-21	-1.95771e-09	-1.75914
21324417	chr2:21324417:G:A	9.86583e-37	-1.95771e-09	-1.40512	3.0027e-21	-1.95771e-09	-1.27375
21324492	chr2:21324492:A:G	7.37941e-37	-1.95771e-09	-1.6955	1.91175e-21	-1.95771e-09	-1.72524
21324524	chr2:21324524:G:A	2.86128e-37	-2.64293	-1.53232e-09	1.51257e-21	-1.95945	-1.53232e-09
21324546	chr2:21324546:T:C	7.01024e-37	-1.95771e-09	-1.74682	1.84523e-21	-1.95771e-09	-1.76066
21324615	chr2:21324615:C:T	1.70964e-36	-1.95771e-09	-0.855327	3.30457e-21	-1.95771e-09	-1.17796
21325050	chr2:21325050:T:G	6.93862e-37	-1.95771e-09	-1.75709	1.876e-21	-1.95771e-09	-1.74412
21325077	chr2:21325077:G:A	1.25724e-36	-1.95771e-09	-1.16269	4.10188e-21	-1.95771e-09	-0.961819
21325578	chr2:21325578:TC:T	7.11239e-37	-1.95771e-09	-1.73236	1.84865e-21	-1.95771e-09	-1.75881
21325875	chr2:21325875:A:G	7.34814e-37	-1.95771e-09	-1.69975	1.87291e-21	-1.95771e-09	-1.74577
21326240	chr2:21326240:T:C	1.45404e-36	-1.95771e-09	-1.01726	2.82688e-21	-1.95771e-09	-1.33409
21326319	chr2:21326319:C:T	7.80546e-36	-1.95771e-09	0.663213	2.12696e-20	-1.95771e-09	0.684015
21326381	chr2:21326381:G:A	2.39169e-35	-1.95771e-09	1.78297	2.04969e-20	-1.95771e-09	0.647009
21326670	chr2:21326670:G:C	1.9515e-37	-1.73999	-1.28561	2.53284e-21	-0.00927671	-1.43465
21326852	chr2:21326852:A:G	1.37043e-36	-1.95771e-09	-1.07648	2.84408e-21	-1.95771e-09	-1.32803
21326915	chr2:21326915:A:G	6.93678e-37	-1.95771e-09	-1.75736	2.02365e-21	-1.95771e-09	-1.66836
21327232	chr2:21327232:T:A	1.2987e-36	-1.95771e-09	-1.13025	2.6507e-21	-1.95771e-09	-1.39844
21327588	chr2:21327588:C:T	3.45825e-36	-1.95771e-09	-0.150847	5.37374e-21	-1.95771e-09	-0.69174
21327695	chr2:21327695:T:C	1.45316e-36	-1.95771e-09	-1.01787	2.974e-21	-1.95771e-09	-1.28336
21327844	chr2:21327844:C:T	6.58437e-38	-2.35246	-1.75962	1.53192e-22	-2.60224	-1.64708
21327884	chr2:21327884:A:G	1.45303e-36	-1.95771e-09	-1.01796	2.82832e-21	-1.95771e-09	-1.33358
21328350	chr2:21328350:G:A	3.42695e-37	-1.57957	-0.882953	6.0829e-22	-1.72344	-1.14693
21328386	chr2:21328386:T:G	1.77672e-36	-1.95771e-09	-0.816843	3.33919e-21	-1.95771e-09	-1.16754
21328550	chr2:21328550:C:T	5.34611e-37	-2.01783	-1.53232e-09	8.17685e-22	-2.57454	-1.53232e-09
21328691	chr2:21328691:C:T	1.44726e-36	-1.95771e-09	-1.02194	2.88544e-21	-1.95771e-09	-1.31359
21328938	chr2:21328938:G:A	1.40297e-36	-1.95771e-09	-1.05302	2.81514e-21	-1.95771e-09	-1.33825
21328982	chr2:21328982:T:C	7.9884e-37	-1.95771e-09	-1.6162	2.02464e-21	-1.95771e-09	-1.66787
21329544	chr2:21329544:A:G	3.05613e-36	-0.27446	-1.53232e-09	3.76228e-21	-1.04824	-1.53232e-09
21329687	chr2:21329687:T:A	1.7163e-36	-1.95771e-09	-0.851437	3.34987e-21	-1.95771e-09	-1.16434
21329777	chr2:21329777:T:C	8.95301e-38	-2.07528	-1.72951	2.23965e-22	-2.30042	-1.56911
21329822	chr2:21329822:T:G	1.37522e-36	-1.95771e-09	-1.07299	2.77962e-21	-1.95771e-09	-1.35095
21329957	chr2:21329957:C:A	7.6725e-38	-2.19975	-1.75939	1.63856e-22	-2.5151	-1.66693
21330486	chr2:21330486:G:A	9.20748e-36	-1.95771e-09	0.828405	1.67839e-20	-1.95771e-09	0.447157
21330748	chr2:21330748:T:A	1.48135e-36	-1.95771e-09	-0.99866	3.03183e-21	-1.95771e-09	-1.2641
21330993	chr2:21330993:T:C	1.96525e-36	-1.95771e-09	-0.71599	3.62892e-21	-1.95771e-09	-1.08433
21331751	chr2:21331751:GA:G	2.00877e-35	-1.95771e-09	1.6085	2.99101e-20	-1.95771e-09	1.02493
21331856	chr2:21331856:A:G	1.95174e-36	-1.95771e-09	-0.72289	3.60316e-21	-1.95771e-09	-1.09145
21332336	chr2:21332336:C:T	1.85022e-36	-1.95771e-09	-0.776307	3.54996e-21	-1.95771e-09	-1.10633
21332451	chr2:21332451:C:T	2.06658e-36	-1.95771e-09	-0.665714	3.76169e-21	-1.95771e-09	-1.0484
21333016	chr2:21333016:A:C	1.44228e-36	-1.95771e-09	-1.02538	2.87384e-21	-1.95771e-09	-1.31762
21333235	chr2:21333235:A:G	1.70063e-36	-1.95771e-09	-0.860611	3.32129e-21	-1.95771e-09	-1.17291
21333838	chr2:21333838:T:G	4.99623e-38	-2.69705	-1.69105	2.18443e-22	-2.24002	-1.65448
21333875	chr2:21333875:C:T	1.33854e-36	-1.95771e-09	-1.10003	2.71226e-21	-1.95771e-09	-1.37548
21334102	chr2:21334102:G:A	7.13835e-38	-2.27689	-1.75441	1.48559e-22	-2.55684	-1.7232
21334276	chr2:21334276:C:T	1.43094e-36	-1.95771e-09	-1.03328	6.58679e-21	-1.95771e-09	-0.488198
21334622	chr2:21334622:C:T	8.25601e-37	-1.95771e-09	-1.58325	2.33035e-21	-1.95771e-09	-1.52724
21334945	chr2:21334945:C:T	1.98266e-36	-1.95771e-09	-0.70717	3.64441e-21	-1.95771e-09	-1.08007
21335147	chr2:21335147:G:A	1.89547e-36	-1.95771e-09	-0.752143	9.68013e-21	-1.95771e-09	-0.103189
21335204	chr2:21335204:T:C	6.90816e-37	-1.95771e-09	-1.76149	1.95752e-21	-1.95771e-09	-1.70159
21335428	chr2:21335428:A:G	1.38387e-36	-1.95771e-09	-1.06672	2.7871e-21	-1.95771e-09	-1.34826
21335447	chr2:21335447:C:T	1.41195e-36	-1.95771e-09	-1.04664	2.83057e-21	-1.95771e-09	-1.33279
21335457	chr2:21335457:G:A	8.29244e-37	-1.95771e-09	-1.57885	2.08752e-21	-1.95771e-09	-1.63729
21335596	chr2:21335596:T:C	1.63335e-36	-1.95771e-09	-0.900974	3.1509e-21	-1.95771e-09	-1.22558
21335661	chr2:21335661:G:A	7.25882e-37	-1.95771e-09	-1.71198	1.99321e-21	-1.95771e-09	-1.68352
21335939	chr2:21335939:G:A	6.43188e-38	-2.38551	-1.75001	1.39205e-22	-2.61236	-1.73271
21335954	chr2:21335954:T:C	8.08632e-37	-1.95771e-09	-1.60402	2.03338e-21	-1.95771e-09	-1.66357
21336111	chr2:21336111:G:A	8.42575e-37	-1.95771e-09	-1.5629	2.11397e-21	-1.95771e-09	-1.6247
21336276	chr2:21336276:A:G	6.93524e-37	-1.95771e-09	-1.75758	1.89528e-21	-1.95771e-09	-1.7339
21336285	chr2:21336285:C:A	1.73472e-36	-1.95771e-09	-0.840763	3.26564e-21	-1.95771e-09	-1.18981
21336611	chr2:21336611:G:A	7.5048e-37	-1.95771e-09	-1.67865	1.94334e-21	-1.95771e-09	-1.70885
21336759	chr2:21336759:A:G	1.79474e-36	-1.95771e-09	-0.806749	3.47152e-21	-1.95771e-09	-1.12867
21336804	chr2:21336804:G:A	1.07962e-37	-2.1879	-1.42969	6.56655e-22	-2.09652	-0.697345
21336814	chr2:21336814:G:T	1.90415e-36	-1.95771e-09	-0.747576	4.04275e-21	-1.95771e-09	-0.976339
21337081	chr2:21337081:T:G	2.06658e-36	-1.95771e-09	-0.665714	3.76169e-21	-1.95771e-09	-1.0484
21337853	chr2:21337853:A:C	1.19131e-36	-1.95771e-09	-1.21655	2.48713e-21	-1.95771e-09	-1.46214
21338133	chr2:21338133:T:G	8.04089e-37	-1.95771e-09	-1.60966	1.93861e-21	-1.95771e-09	-1.7113
21338715	chr2:21338715:C:T	1.53819e-36	-1.95771e-09	-0.961006	4.08609e-21	-1.95771e-09	-0.965675
21338748	chr2:21338748:G:A	1.0819e-37	-2.48115	-1.13433	4.06992e-22	-2.01371	-1.25852
21338784	chr2:21338784:G:T	2.97578e-37	-2.60369	-1.53232e-09	1.18656e-21	-2.20221	-1.53232e-09
21339030	chr2:21339030:A:G	8.08632e-37	-1.95771e-09	-1.60402	2.03338e-21	-1.95771e-09	-1.66357
21339291	chr2:21339291:T:C	1.42893e-36	-1.95771e-09	-1.03469	2.85268e-21	-1.95771e-09	-1.32501
21339673	chr2:21339673:C:T	2.709e-37	-2.69762	-1.53232e-09	1.05098e-21	-2.32354	-1.53232e-09
21339953	chr2:21339953:C:G	8.63275e-37	-2.42288	0.88425	1.3766e-21	-1.97849	-0.0751526
21339963	chr2:21339963:A:C	1.80309e-36	-1.95771e-09	-0.802108	3.38554e-21	-1.95771e-09	-1.15375
21340242	chr2:21340242:T:A	1.68377e-36	-1.95771e-09	-0.870574	3.29046e-21	-1.95771e-09	-1.18224
21340346	chr2:21340346:G:C	6.90806e-37	-1.95771e-09	-1.76151	1.95664e-21	-1.95771e-09	-1.70204
21340415	chr2:21340415:G:C	1.49771e-36	-1.95771e-09	-0.98767	3.19865e-21	-1.95771e-09	-1.21053
21340474	chr2:21340474:T:C	9.06235e-37	-1.95771e-09	-1.49007	2.25039e-21	-1.95771e-09	-1.56216
21340518	chr2:21340518:C:CT	2.22434e-36	-1.95771e-09	-0.592152	4.12205e-21	-1.95771e-09	-0.956914
21340636	chr2:21340636:G:A	7.45274e-37	-1.95771e-09	-1.68561	2.22662e-21	-1.95771e-09	-1.57278
21340750	chr2:21340750:A:T	1.52358e-36	-1.95771e-09	-0.970545	3.00053e-21	-1.95771e-09	-1.27448
21341140	chr2:21341140:C:T	5.10904e-37	-2.33873	0.275543	5.91966e-22	-2.23747	-0.660102
21341148	chr2:21341148:CCTACTCAT:C	5.55213e-36	-1.95771e-09	0.32257	1.07821e-20	-1.95771e-09	0.00462282
21341493	chr2:21341493:A:G	8.33405e-37	-2.3824	0.808554	1.37684e-21	-1.92011	-0.133365
21342131	chr2:21342131:A:G	6.99027e-38	-2.34281	-1.70945	1.31515e-22	-2.67831	-1.72358
21342729	chr2:21342729:T:C	2.81615e-37	-2.65882	-1.53232e-09	9.05886e-22	-2.47211	-1.53232e-09
21342921	chr2:21342921:G:A	1.44228e-36	-1.95771e-09	-1.02538	2.87384e-21	-1.95771e-09	-1.31762
21343115	chr2:21343115:A:G	1.12673e-36	-1.95771e-09	-1.27229	4.4139e-21	-1.95771e-09	-0.888505
21343701	chr2:21343701:T:C	2.04249e-36	-1.95771e-09	-0.67744	3.72701e-21	-1.95771e-09	-1.05766
21343889	chr2:21343889:C:T	6.92921e-37	-1.95771e-09	-1.75845	2.00883e-21	-1.95771e-09	-1.67571
21344192	chr2:21344192:C:T	1.44228e-36	-1.95771e-09	-1.02538	2.87384e-21	-1.95771e-09	-1.31762
21344241	chr2:21344241:G:A	7.6132e-37	-1.66431	-1.53232e-09	9.35619e-22	-2.43981	-1.53232e-09
21344828	chr2:21344828:A:C	9.31501e-37	-1.95771e-09	-1.46257	2.59993e-21	-1.95771e-09	-1.41778
21345032	chr2:21345032:A:T	1.45849e-36	-1.95771e-09	-1.01421	2.89624e-21	-1.95771e-09	-1.30985
21345066	chr2:21345066:G:A	6.93752e-37	-1.95771e-09	-1.75725	2.02068e-21	-1.95771e-09	-1.66983
21345079	chr2:21345079:G:A	9.6821e-38	-1.99543	-1.73107	2.35917e-22	-2.24369	-1.57385
21345083	chr2:21345083:C:T	1.81424e-37	-1.83524	-1.26329	5.9637e-22	-2.11141	-0.778753
21345223	chr2:21345223:C:T	7.89037e-37	-1.95771e-09	-1.62855	1.95451e-21	-1.95771e-09	-1.70312
21345533	chr2:21345533:G:T	8.38255e-37	-1.95771e-09	-1.56804	2.1359e-21	-1.95771e-09	-1.61437
21345604	chr2:21345604:C:T	1.36711e-36	-1.95771e-09	-1.07891	2.7538e-21	-1.95771e-09	-1.36028
21345840	chr2:21345840:G:A	2.06658e-36	-1.95771e-09	-0.665714	3.76169e-21	-1.95771e-09	-1.0484
21345845	chr2:21345845:A:G	8.3417e-37	-1.95771e-09	-1.57293	2.12662e-21	-1.95771e-09	-1.61873
21345860	chr2:21345860:A:G	2.05492e-36	-1.95771e-09	-0.671373	3.74496e-21	-1.95771e-09	-1.05285
21345907	chr2:21345907:T:C	7.23303e-37	-1.95771e-09	-1.71554	1.88041e-21	-1.95771e-09	-1.74177
21345944	chr2:21345944:A:G	1.42552e-36	-1.95771e-09	-1.03707	2.84767e-21	-1.95771e-09	-1.32676
21346319	chr2:21346319:G:A	6.14582e-38	-2.45109	-1.72992	2.67588e-22	-1.96901	-1.72256
21346663	chr2:21346663:T:A	6.9648e-37	-1.95771e-09	-1.75333	1.84435e-21	-1.95771e-09	-1.76113
21347538	chr2:21347538:G:A	1.47539e-36	-1.95771e-09	-1.00269	5.10048e-21	-1.95771e-09	-0.743929
21347566	chr2:21347566:T:C	9.86884e-38	-2.00422	-1.70318	2.5146e-22	-2.23831	-1.51542
21347588	chr2:21347588:A:G	7.43995e-37	-1.95771e-09	-1.68733	2.13278e-21	-1.95771e-09	-1.61584
21347609	chr2:21347609:G:C	1.39989e-36	-1.95771e-09	-1.05522	2.81191e-21	-1.95771e-09	-1.3394
21347636	chr2:21347636:C:T	7.30083e-38	-2.25408	-1.75472	1.51638e-22	-2.61997	-1.63955
21347847	chr2:21347847:C:A	1.33481e-37	-1.90802	-1.49738	7.8193e-22	-1.76418	-0.855077
21348352	chr2:21348352:A:G	1.36509e-36	-1.95771e-09	-1.08039	2.75785e-21	-1.95771e-09	-1.35881
21348416	chr2:21348416:A:G	1.22338e-36	-1.95771e-09	-1.18999	2.56382e-21	-1.95771e-09	-1.43177
21348592	chr2:21348592:T:A	1.40885e-36	-1.95771e-09	-1.04884	2.82629e-21	-1.95771e-09	-1.3343
21349168	chr2:21349168:A:G	7.21297e-37	-1.95771e-09	-1.71831	1.8774e-21	-1.95771e-09	-1.74337
21349169	chr2:21349169:C:T	1.42916e-36	-1.95771e-09	-1.03452	2.86082e-21	-1.95771e-09	-1.32216
21349713	chr2:21349713:A:T	8.71219e-37	-1.95771e-09	-1.52947	2.5108e-21	-1.95771e-09	-1.45266
21349718	chr2:21349718:C:G	9.14391e-37	-1.95771e-09	-1.48111	2.60468e-21	-1.95771e-09	-1.41595
21350623	chr2:21350623:G:C	8.78779e-38	-2.07398	-1.74944	1.86756e-22	-2.42713	-1.62409
21351115	chr2:21351115:A:T	8.74583e-38	-2.21389	-1.61432	4.17612e-22	-2.17689	-1.06958
21351182	chr2:21351182:A:G	7.00785e-37	-1.95771e-09	-1.74716	1.96191e-21	-1.95771e-09	-1.69934
21351227	chr2:21351227:G:A	9.84086e-37	-1.95771e-09	-1.40765	2.27668e-21	-1.95771e-09	-1.55054
21351459	chr2:21351459:C:T	1.05863e-36	-1.95771e-09	-1.33463	2.38372e-21	-1.95771e-09	-1.5046
21351750	chr2:21351750:G:C	1.41735e-36	-1.95771e-09	-1.04282	2.96961e-21	-1.95771e-09	-1.28483
21351885	chr2:21351885:TC:T	6.9087e-37	-1.95771e-09	-1.76141	1.96019e-21	-1.95771e-09	-1.70022
21352111	chr2:21352111:A:G	6.96162e-37	-1.95771e-09	-1.75378	1.91897e-21	-1.95771e-09	-1.72148
21353663	chr2:21353663:A:C	1.27882e-36	-1.95771e-09	-1.14567	3.38069e-21	-1.95771e-09	-1.15519
21353820	chr2:21353820:A:G	7.72674e-37	-1.95771e-09	-1.64951	2.05109e-21	-1.95771e-09	-1.6549
21353927	chr2:21353927:TTC:T	9.39038e-37	-1.95771e-09	-1.45451	2.2051e-21	-1.95771e-09	-1.58249
21354223	chr2:21354223:C:T	7.07835e-37	-1.95771e-09	-1.73715	1.85077e-21	-1.95771e-09	-1.75766
21354365	chr2:21354365:C:G	1.15176e-35	-2.66778	3.72005	4.61099e-20	-2.50667	3.96444
21354529	chr2:21354529:C:G	4.80969e-37	-2.38466	0.261094	2.19463e-21	-2.40077	0.813522
21354708	chr2:21354708:G:A	2.32394e-36	-2.6581	2.10975	7.92721e-21	-2.50195	2.19898
21354871	chr2:21354871:G:A	1.19528e-36	-2.66333	1.4501	1.16466e-20	-2.68755	2.7693
21355051	chr2:21355051:T:C	1.26665e-36	-1.95771e-09	-1.15524	3.34493e-21	-1.95771e-09	-1.16582
21355139	chr2:21355139:G:A	9.21276e-37	-1.95771e-09	-1.47361	3.21206e-21	-1.95771e-09	-1.20635
21355369	chr2:21355369:T:C	2.61776e-37	-2.57718	-0.154695	8.84176e-22	-2.36174	-0.13462
21355510	chr2:21355510:A:G	7.20643e-37	-2.69904	0.979822	4.56449e-21	-2.64124	1.78628
21355590	chr2:21355590:T:C	8.57275e-37	-1.95771e-09	-1.54561	3.14847e-21	-1.95771e-09	-1.22635
21355596	chr2:21355596:G:T	1.16431e-36	-2.67101	1.43153	9.14572e-21	-2.48629	2.32631
21355990	chr2:21355990:T:C	7.59665e-37	-1.95771e-09	-1.66649	2.36198e-21	-1.95771e-09	-1.51377
21356258	chr2:21356258:C:T	2.33994e-36	-0.23454	-0.306943	5.71355e-21	0.150592	-0.781015
21356272	chr2:21356272:G:A	7.11805e-37	-1.95771e-09	-1.73156	1.93886e-21	-1.95771e-09	-1.71117
21356309	chr2:21356309:A:G	9.33985e-37	-1.95771e-09	-1.45991	3.58537e-21	-1.95771e-09	-1.0964
21356462	chr2:21356462:A:C	7.84696e-37	-1.95771e-09	-1.63407	1.96769e-21	-1.95771e-09	-1.69641
21356670	chr2:21356670:A:G	7.14288e-37	-1.95771e-09	-1.72808	2.05789e-21	-1.95771e-09	-1.65158
21357247	chr2:21357247:G:A	5.78949e-36	-1.95771e-09	0.364434	1.93531e-20	-1.95771e-09	0.589588
21357339	chr2:21357339:C:T	1.56504e-36	-1.95771e-09	-0.943697	4.96568e-21	-1.95771e-09	-0.770715
21357507	chr2:21357507:C:G	4.67697e-37	-2.15155	-1.53232e-09	3.26952e-21	-1.18862	-1.53232e-09
21357843	chr2:21357843:C:G	1.01641e-37	-2.21851	-1.4594	2.56081e-22	-2.54784	-1.18768
21358036	chr2:21358036:A:G	2.38625e-37	-2.27649	-0.547984	1.38521e-21	-1.41013	-0.637284
21358066	chr2:21358066:C:T	7.11536e-38	-2.5656	-1.46892	1.4646e-22	-2.62677	-1.6675
21358390	chr2:21358390:A:G	9.13552e-37	0.279412	-1.76144	3.81372e-22	-1.57645	-1.76079
21358393	chr2:21358393:G:A	1.46495e-36	-1.95771e-09	-1.00979	4.47007e-21	-1.95771e-09	-0.875859
21358592	chr2:21358592:T:C	8.15468e-38	-2.67919	-1.219	1.32095e-22	-2.7006	-1.69689
21358739	chr2:21358739:T:A	5.523e-38	-2.58107	-1.70679	1.7631e-22	-2.69446	-1.41432
21358806	chr2:21358806:C:T	1.80738e-37	-2.53585	-0.566465	4.49878e-22	-2.1829	-0.989143
21359294	chr2:21359294:G:A	6.58387e-37	-2.10013	0.290556	3.57722e-21	-1.21835	0.119677
21359447	chr2:21359447:T:C	9.27128e-38	-2.69842	-1.07144	2.78943e-22	-2.69191	-0.958098
21360156	chr2:21360156:G:A	4.79849e-37	-0.760831	-1.36506	2.8779e-21	0.374474	-1.69068
21360230	chr2:21360230:C:T	7.69094e-38	-2.37639	-1.58035	2.21823e-22	-2.14369	-1.73544
21360531	chr2:21360531:A:G	6.90766e-37	-1.95771e-09	-1.76156	1.85972e-21	-1.95771e-09	-1.75284
21360904	chr2:21360904:G:A	1.629e-37	-1.46988	-1.73635	3.69566e-22	-1.60714	-1.76155
21361120	chr2:21361120:A:T	1.67923e-37	-2.33176	-0.844104	3.4963e-22	-2.05009	-1.37405
21361821	chr2:21361821:TTC:T	8.42093e-37	-1.95771e-09	-1.56348	2.40071e-21	-1.95771e-09	-1.4975
21362036	chr2:21362036:A:T	7.68495e-37	-1.95771e-09	-1.65493	2.2676e-21	-1.95771e-09	-1.55454
21362166	chr2:21362166:C:T	1.11871e-36	-1.95771e-09	-1.27944	2.27783e-21	-1.95771e-09	-1.55004
21362200	chr2:21362200:G:A	2.03351e-37	-2.43284	-0.551594	5.55592e-22	-1.98319	-0.977793
21362727	chr2:21362727:C:T	1.38081e-36	-1.95771e-09	-1.06894	4.20098e-21	-1.95771e-09	-0.937948
21362783	chr2:21362783:T:C	6.9539e-37	-1.95771e-09	-1.75489	1.84395e-21	-1.95771e-09	-1.76135
21362894	chr2:21362894:A:C	7.06552e-37	-1.95771e-09	-1.73897	1.84356e-21	-1.95771e-09	-1.76156
21363245	chr2:21363245:T:C	1.15253e-37	-1.88565	-1.66659	2.21675e-22	-2.38819	-1.49161
21363382	chr2:21363382:C:T	1.23005e-36	-1.95771e-09	-1.18455	3.81652e-21	-1.95771e-09	-1.03392
21363458	chr2:21363458:C:T	2.65366e-36	-1.95771e-09	-0.415669	5.05413e-21	-1.95771e-09	-0.753058
21363591	chr2:21363591:C:T	2.39812e-35	-1.95771e-09	1.78566	3.8159e-20	-1.95771e-09	1.2685
21364322	chr2:21364322:G:A	1.60684e-36	-1.95771e-09	-0.917342	6.12951e-21	-1.95771e-09	-0.560149
21364557	chr2:21364557:T:A	2.36611e-37	-1.08422	-1.74873	2.17917e-21	0.0585998	-1.65292
21364665	chr2:21364665:G:C	1.17693e-36	-1.95771e-09	-1.2287	3.63211e-21	-1.95771e-09	-1.08345
21364693	chr2:21364693:G:C	1.15478e-36	-1.95771e-09	-1.2477	3.31988e-21	-1.95771e-09	-1.17334
21364786	chr2:21364786:A:T	2.46338e-37	-2.39278	-0.399877	5.78919e-22	-1.98007	-0.939786
21364840	chr2:21364840:C:T	1.45556e-36	-1.95771e-09	-1.01622	4.44311e-21	-1.95771e-09	-0.881911
21365350	chr2:21365350:T:C	1.17693e-36	-1.95771e-09	-1.2287	3.63211e-21	-1.95771e-09	-1.08345
21365954	chr2:21365954:T:C	1.13263e-36	-1.95771e-09	-1.26707	3.47377e-21	-1.95771e-09	-1.12802
21366345	chr2:21366345:C:T	1.17693e-36	-1.95771e-09	-1.2287	3.63211e-21	-1.95771e-09	-1.08345
21366362	chr2:21366362:A:T	1.20627e-36	-1.95771e-09	-1.20408	3.74504e-21	-1.95771e-09	-1.05283
21366679	chr2:21366679:A:C	1.15951e-36	-1.95771e-09	-1.24361	3.56774e-21	-1.95771e-09	-1.10133
21366754	chr2:21366754:C:T	2.86054e-37	-0.889832	-1.75335	1.71133e-21	-0.169907	-1.66609
21366817	chr2:21366817:C:T	1.1691e-36	-1.95771e-09	-1.23538	3.60023e-21	-1.95771e-09	-1.09227
21367045	chr2:21367045:A:G	7.15879e-38	-2.60511	-1.42333	2.04029e-22	-2.65974	-1.30302
21368008	chr2:21368008:C:A	4.83238e-38	-2.6599	-1.76154	1.24713e-22	-2.6937	-1.7613
21368566	chr2:21368566:C:T	2.03893e-36	-1.95771e-09	-0.679186	5.56123e-21	-1.95771e-09	-0.657445
21368762	chr2:21368762:T:A	3.14627e-37	-2.54798	-1.53232e-09	7.41136e-22	-2.67284	-1.53232e-09
21369000	chr2:21369000:G:T	1.38153e-36	-1.95771e-09	-1.06842	4.35597e-21	-1.95771e-09	-0.901717
21369490	chr2:21369490:G:C	5.13554e-38	-2.64	-1.7206	1.3068e-22	-2.68623	-1.72204
21370173	chr2:21370173:T:G	5.13676e-38	-2.68261	-1.67775	1.36125e-22	-2.62332	-1.74412
21370197	chr2:21370197:T:C	9.54578e-37	-1.95771e-09	-1.4381	2.23057e-21	-1.95771e-09	-1.57101
21370382	chr2:21370382:T:G	2.93665e-37	-2.61693	-1.53232e-09	7.67713e-22	-2.6376	-1.53232e-09
21370516	chr2:21370516:G:C	7.22184e-37	-1.95771e-09	-1.71709	1.97204e-21	-1.95771e-09	-1.6942
21370660	chr2:21370660:G:A	7.27824e-37	-1.95771e-09	-1.70931	2.1404e-21	-1.95771e-09	-1.61227
21370972	chr2:21370972:A:G	8.04673e-37	-1.95771e-09	-1.60893	2.21228e-21	-1.95771e-09	-1.57924
21371244	chr2:21371244:A:G	7.64133e-37	-1.95771e-09	-1.66062	2.56163e-21	-1.95771e-09	-1.43262
21371454	chr2:21371454:T:C	6.17224e-38	-2.61997	-1.55675	1.32707e-22	-2.63504	-1.75783
21371573	chr2:21371573:GGAAA:G	2.174e-36	-1.95771e-09	-0.615042	6.81024e-21	-1.95771e-09	-0.454836
21372332	chr2:21372332:A:C	4.97592e-38	-2.63612	-1.75606	1.57931e-22	-2.53928	-1.67959
21372440	chr2:21372440:G:A	3.00248e-37	-2.59476	-1.53232e-09	1.54788e-21	-1.93638	-1.53232e-09
21372792	chr2:21372792:A:G	8.17194e-37	-1.95771e-09	-1.59349	2.87058e-21	-1.95771e-09	-1.31875
21372946	chr2:21372946:T:C	6.93292e-37	-1.95771e-09	-1.75792	1.87075e-21	-1.95771e-09	-1.74693
21373159	chr2:21373159:C:A	6.92561e-37	-1.95771e-09	-1.75897	1.86593e-21	-1.95771e-09	-1.7495
21373176	chr2:21373176:G:A	2.9385e-36	-1.95771e-09	-0.313711	8.32987e-21	-1.95771e-09	-0.253416
21373343	chr2:21373343:T:G	9.44764e-37	-1.95771e-09	-1.44843	2.79179e-21	-1.95771e-09	-1.34658
21374000	chr2:21374000:T:C	5.42459e-37	-0.756824	-1.24643	5.16387e-21	0.505284	-1.23686
21374129	chr2:21374129:G:A	7.03699e-37	-1.95771e-09	-1.74301	1.8834e-21	-1.95771e-09	-1.74019
21374187	chr2:21374187:G:A	7.28799e-37	-1.95771e-09	-1.70797	1.99448e-21	-1.95771e-09	-1.68288
21374359	chr2:21374359:A:G	7.28799e-37	-1.95771e-09	-1.70797	1.99448e-21	-1.95771e-09	-1.68288
21374366	chr2:21374366:A:G	7.29263e-37	-1.95771e-09	-1.70733	1.99599e-21	-1.95771e-09	-1.68213
21374459	chr2:21374459:A:C	1.00553e-36	-1.3861	-1.53232e-09	5.13572e-21	-0.737044	-1.53232e-09
21374476	chr2:21374476:A:G	7.26467e-37	-1.95771e-09	-1.71117	1.98673e-21	-1.95771e-09	-1.68677
21374542	chr2:21374542:A:G	4.91233e-37	-0.354369	-1.74808	5.14418e-21	1.00526	-1.74066
21374674	chr2:21374674:C:T	8.2909e-37	-1.57904	-1.53232e-09	2.40685e-21	-1.49494	-1.53232e-09
21374704	chr2:21374704:CAA:C	1.75323e-36	-1.95771e-09	-0.830153	5.31836e-21	-1.95771e-09	-0.702099
21374782	chr2:21374782:G:T	1.94676e-37	-2.05296	-0.975076	4.5981e-22	-2.19696	-0.953247
21374805	chr2:21374805:A:G	7.28799e-37	-1.95771e-09	-1.70797	1.99448e-21	-1.95771e-09	-1.68288
21375014	chr2:21375014:C:CT	7.28799e-37	-1.95771e-09	-1.70797	1.99448e-21	-1.95771e-09	-1.68288
21375167	chr2:21375167:G:A	1.42101e-35	-1.95771e-09	1.26234	2.08226e-20	-1.95771e-09	0.662777
21375168	chr2:21375168:C:T	1.43791e-35	-1.95771e-09	1.27416	2.10469e-20	-1.95771e-09	0.673488
21375218	chr2:21375218:T:C	7.29096e-37	-1.95771e-09	-1.70756	1.99552e-21	-1.95771e-09	-1.68236
21375778	chr2:21375778:T:G	5.32004e-38	-2.67617	-1.64913	1.26009e-22	-2.68313	-1.76153
21375903	chr2:21375903:A:G	7.28799e-37	-1.95771e-09	-1.70797	1.99448e-21	-1.95771e-09	-1.68288
21376016	chr2:21376016:G:A	2.09287e-36	-1.95771e-09	-0.653075	3.78488e-21	-1.95771e-09	-1.04225
21376237	chr2:21376237:G:C	2.93454e-36	-1.95771e-09	-0.315061	8.38141e-21	-1.95771e-09	-0.247248
21376542	chr2:21376542:T:G	7.79127e-37	-1.95771e-09	-1.64119	2.13719e-21	-1.95771e-09	-1.61377
21376606	chr2:21376606:T:C	5.57457e-37	-0.750558	-1.22542	5.23953e-21	0.498503	-1.21554
21376638	chr2:21376638:T:C	7.77125e-37	-1.95771e-09	-1.64376	2.13116e-21	-1.95771e-09	-1.6166
21376821	chr2:21376821:G:C	7.78029e-37	-1.95771e-09	-1.6426	2.13381e-21	-1.95771e-09	-1.61536
21376944	chr2:21376944:G:T	8.50381e-37	-1.95771e-09	-1.55368	3.03454e-21	-1.95771e-09	-1.2632
21377417	chr2:21377417:T:C	7.79127e-37	-1.95771e-09	-1.64119	2.13719e-21	-1.95771e-09	-1.61377
21377494	chr2:21377494:A:C	5.61203e-38	-2.68061	-1.59125	1.2665e-22	-2.67807	-1.76152
21377509	chr2:21377509:T:C	7.79127e-37	-1.95771e-09	-1.64119	2.13719e-21	-1.95771e-09	-1.61377
21377701	chr2:21377701:T:C	7.79127e-37	-1.95771e-09	-1.64119	2.13719e-21	-1.95771e-09	-1.61377
21377710	chr2:21377710:C:G	7.79127e-37	-1.95771e-09	-1.64119	2.13719e-21	-1.95771e-09	-1.61377
21377782	chr2:21377782:G:A	7.96304e-37	-1.95771e-09	-1.61939	2.18718e-21	-1.95771e-09	-1.59065
21377955	chr2:21377955:G:GTTGT	7.79127e-37	-1.95771e-09	-1.64119	2.13719e-21	-1.95771e-09	-1.61377
21378063	chr2:21378063:T:C	8.35056e-37	-1.95771e-09	-1.57187	2.63982e-21	-1.95771e-09	-1.40255
21378078	chr2:21378078:T:C	4.61758e-37	-0.940821	-1.2235	5.21447e-21	0.565756	-1.28758
21378412	chr2:21378412:T:G	7.65354e-37	-1.95771e-09	-1.65903	2.28447e-21	-1.95771e-09	-1.54713
21378448	chr2:21378448:G:GGA	2.47861e-36	-1.95771e-09	-0.483913	4.03577e-21	-1.95771e-09	-0.978066
21378960	chr2:21378960:G:C	4.77154e-37	-0.996404	-1.13512	4.68398e-21	0.369125	-1.19824
21379058	chr2:21379058:G:A	4.89628e-36	-1.95771e-09	0.196865	7.46291e-21	-1.95771e-09	-0.363318
21379101	chr2:21379101:A:T	7.08962e-37	-1.95771e-09	-1.73556	2.11233e-21	-1.95771e-09	-1.62547
21379107	chr2:21379107:G:C	7.79127e-37	-1.95771e-09	-1.64119	2.13719e-21	-1.95771e-09	-1.61377
21379692	chr2:21379692:G:A	7.79296e-37	-1.95771e-09	-1.64097	2.13754e-21	-1.95771e-09	-1.61361
21379725	chr2:21379725:C:T	8.36417e-38	-2.22412	-1.6487	1.64506e-22	-2.67456	-1.50351
21379746	chr2:21379746:G:A	7.2986e-37	-1.95771e-09	-1.70651	1.99871e-21	-1.95771e-09	-1.68076
21379872	chr2:21379872:A:G	7.78901e-37	-1.95771e-09	-1.64148	2.13416e-21	-1.95771e-09	-1.61519
21379873	chr2:21379873:A:T	5.51772e-38	-2.68526	-1.60355	1.26255e-22	-2.68158	-1.76114
21379968	chr2:21379968:G:A	7.64148e-37	-1.95771e-09	-1.6606	2.08697e-21	-1.95771e-09	-1.63755
21380022	chr2:21380022:T:A	6.91398e-37	-1.95771e-09	-1.76065	1.85831e-21	-1.95771e-09	-1.75359
21380915	chr2:21380915:T:A	5.65894e-38	-2.671	-1.59255	1.28658e-22	-2.6623	-1.76156
21381623	chr2:21381623:G:A	5.40488e-38	-2.7006	-1.60888	1.23828e-22	-2.70058	-1.76155
21381717	chr2:21381717:A:G	7.35544e-38	-2.69652	-1.30482	1.35266e-22	-2.69776	-1.67602
21382131	chr2:21382131:A:G	7.18321e-38	-2.67734	-1.3477	1.35591e-22	-2.67782	-1.69356
21382473	chr2:21382473:A:G	7.20764e-38	-2.68549	-1.33615	1.35001e-22	-2.68606	-1.68967
21382775	chr2:21382775:A:G	8.24525e-37	-1.95771e-09	-1.58456	2.02551e-21	-1.95771e-09	-1.66744
21383362	chr2:21383362:A:G	7.38045e-37	-1.95771e-09	-1.69536	1.92098e-21	-1.95771e-09	-1.72043
21384254	chr2:21384254:A:G	1.02363e-36	-1.95771e-09	-1.36825	2.99331e-21	-1.95771e-09	-1.27689
21384459	chr2:21384459:T:A	2.84258e-37	-2.64948	-1.53232e-09	1.3931e-21	-2.04173	-1.53232e-09
21384707	chr2:21384707:T:C	1.46386e-36	-1.95771e-09	-1.01053	4.08956e-21	-1.95771e-09	-0.964826
21385056	chr2:21385056:C:A	1.0766e-37	-2.69717	-0.92322	1.53192e-22	-2.6935	-1.55583
21385291	chr2:21385291:A:T	1.2201e-37	-2.70051	-0.794754	1.63873e-22	-2.7006	-1.48133
21385410	chr2:21385410:A:C	6.90853e-37	-1.95771e-09	-1.76144	1.85756e-21	-1.95771e-09	-1.754
21385434	chr2:21385434:T:C	8.10938e-37	-1.95771e-09	-1.60117	2.46885e-21	-1.95771e-09	-1.46951
21385786	chr2:21385786:C:T	1.06009e-36	-1.95771e-09	-1.33325	3.09509e-21	-1.95771e-09	-1.24345
21385787	chr2:21385787:A:G	6.99685e-37	-1.95771e-09	-1.74873	1.84393e-21	-1.95771e-09	-1.76137
21385811	chr2:21385811:C:A	1.06564e-37	-2.6447	-0.985922	1.69242e-22	-2.63069	-1.519
21385812	chr2:21385812:A:C	1.07289e-37	-2.69085	-0.93299	2.20354e-22	-2.6924	-1.19338
21386064	chr2:21386064:G:A	7.37894e-38	-2.28924	-1.70891	2.15232e-22	-2.2943	-1.615
21386285	chr2:21386285:T:C	5.59727e-38	-2.51743	-1.75707	1.46892e-22	-2.55793	-1.73339
21386323	chr2:21386323:A:G	5.07558e-38	-2.66454	-1.7078	1.36023e-22	-2.60969	-1.75851
21386480	chr2:21386480:A:G	9.81738e-37	-1.95771e-09	-1.41004	2.8552e-21	-1.95771e-09	-1.32412
21386536	chr2:21386536:C:T	3.82631e-35	-1.95771e-09	2.25288	5.33101e-20	-1.95771e-09	1.60286
21386666	chr2:21386666:C:G	1.02387e-36	-1.95771e-09	-1.36802	2.96702e-21	-1.95771e-09	-1.28571
21387011	chr2:21387011:G:A	5.7361e-38	-2.68981	-1.5602	1.92461e-22	-2.66192	-1.35921
21387014	chr2:21387014:T:C	5.18592e-38	-2.68952	-1.66131	1.64214e-22	-2.66087	-1.51898
21387026	chr2:21387026:A:G	5.56867e-38	-2.69933	-1.58029	1.81507e-22	-2.69792	-1.38181
21387550	chr2:21387550:G:A	7.23551e-37	-1.95771e-09	-1.71519	1.84888e-21	-1.95771e-09	-1.75868
21387692	chr2:21387692:A:C	1.03327e-36	-1.95771e-09	-1.35888	3.00266e-21	-1.95771e-09	-1.27377
21387938	chr2:21387938:G:C	1.73596e-36	-1.95771e-09	-0.84005	7.08898e-21	-1.95771e-09	-0.414723
21388041	chr2:21388041:A:G	5.61005e-38	-2.69914	-1.57308	1.84164e-22	-2.68911	-1.37608
21388435	chr2:21388435:C:T	5.10171e-38	-2.70057	-1.66663	1.6105e-22	-2.69245	-1.50686
21388531	chr2:21388531:G:A	5.22527e-38	-2.69917	-1.6441	1.65954e-22	-2.69832	-1.47099
21388657	chr2:21388657:C:T	7.78373e-37	-1.95771e-09	-1.64216	2.02772e-21	-1.95771e-09	-1.66635
21389017	chr2:21389017:A:T	1.02082e-36	-1.95771e-09	-1.37101	2.96094e-21	-1.95771e-09	-1.28776
21389038	chr2:21389038:C:T	5.01687e-38	-2.70031	-1.68366	1.56869e-22	-2.69001	-1.5356
21389111	chr2:21389111:G:T	1.01902e-36	-1.95771e-09	-1.37277	2.95499e-21	-1.95771e-09	-1.28977
21389487	chr2:21389487:C:T	7.26163e-37	-1.95771e-09	-1.71159	2.10231e-21	-1.95771e-09	-1.63023
21389598	chr2:21389598:G:A	1.78191e-36	-1.95771e-09	-0.813926	7.39649e-21	-1.95771e-09	-0.372259
21389755	chr2:21389755:C:T	4.72206e-38	-2.69581	-1.74872	1.30451e-22	-2.70052	-1.7095
21389792	chr2:21389792:G:A	8.41787e-38	-2.69981	-1.16661	1.38299e-22	-2.69868	-1.65292
21390212	chr2:21390212:T:G	7.74566e-37	-1.95771e-09	-1.64706	1.88368e-21	-1.95771e-09	-1.74004
21390384	chr2:21390384:G:A	5.07861e-38	-2.70012	-1.67162	1.60356e-22	-2.68912	-1.5145
21390405	chr2:21390405:T:C	5.34125e-38	-2.70052	-1.6208	1.24147e-22	-2.70001	-1.75954
21390528	chr2:21390528:CT:C	2.94697e-37	-2.61342	-1.53232e-09	7.47219e-22	-2.66466	-1.53232e-09
21390561	chr2:21390561:G:A	8.49193e-37	-1.95771e-09	-1.55508	1.95329e-21	-1.95771e-09	-1.70375
21390614	chr2:21390614:G:A	8.31169e-38	-2.70055	-1.17857	2.42521e-22	-2.67919	-1.11075
21390615	chr2:21390615:A:T	8.33404e-38	-2.7006	-1.17583	2.43875e-22	-2.67662	-1.10775
21390692	chr2:21390692:C:T	5.03862e-38	-2.70058	-1.67906	1.57397e-22	-2.69482	-1.52743
21391422	chr2:21391422:C:T	1.39801e-36	-1.95771e-09	-1.05656	2.76086e-21	-1.95771e-09	-1.35772
21391496	chr2:21391496:A:G	1.78514e-36	-1.95771e-09	-0.812114	3.24847e-21	-1.95771e-09	-1.19508
21391579	chr2:21391579:GTTCATTTTT:G	1.71823e-36	-1.95771e-09	-0.850314	3.15583e-21	-1.95771e-09	-1.22401
21391831	chr2:21391831:G:A	1.57616e-36	-1.95771e-09	-0.936617	2.95597e-21	-1.95771e-09	-1.28944
21392299	chr2:21392299:A:C	1.70828e-36	-1.95771e-09	-0.856124	6.92045e-21	-1.95771e-09	-0.438784
21392468	chr2:21392468:A:G	8.31389e-37	-1.95771e-09	-1.57627	1.94473e-21	-1.95771e-09	-1.70814
21392818	chr2:21392818:A:G	6.9094e-37	-1.95771e-09	-1.76131	1.96206e-21	-1.95771e-09	-1.69927
21392948	chr2:21392948:C:T	6.15368e-38	-2.69067	-1.48906	2.12708e-22	-2.68424	-1.23686
21393231	chr2:21393231:G:A	6.15693e-38	-2.69437	-1.48483	2.17041e-22	-2.67109	-1.22985
21393304	chr2:21393304:G:A	2.0264e-36	-1.95771e-09	-0.685348	4.80289e-21	-1.95771e-09	-0.804047
21393466	chr2:21393466:A:G	8.10678e-37	-1.95771e-09	-1.60149	2.51994e-21	-1.95771e-09	-1.44903
21393800	chr2:21393800:T:G	1.06062e-36	-1.95771e-09	-1.33275	3.08414e-21	-1.95771e-09	-1.24699
21393818	chr2:21393818:G:A	9.35703e-38	-2.70052	-1.06013	2.5815e-22	-2.67624	-1.05124
21393903	chr2:21393903:T:C	1.25336e-36	-1.95771e-09	-1.16578	3.09329e-21	-1.95771e-09	-1.24403
21395264	chr2:21395264:T:C	5.41662e-38	-2.69492	-1.61239	1.24771e-22	-2.69506	-1.75948
21395546	chr2:21395546:A:C	8.01411e-37	-1.95771e-09	-1.61299	2.08918e-21	-1.95771e-09	-1.63649
21395562	chr2:21395562:A:G	1.07145e-37	-2.69426	-0.930921	1.88477e-22	-2.66407	-1.37797
21395968	chr2:21395968:T:G	4.89608e-37	-2.25659	0.15083	7.48716e-22	-2.47964	-0.183015
21396018	chr2:21396018:T:A	1.16964e-36	-1.95771e-09	-1.23492	2.41203e-21	-1.95771e-09	-1.4928
21396429	chr2:21396429:C:T	2.64062e-37	-2.31517	-0.408014	4.2656e-22	-2.5176	-0.707666
21396437	chr2:21396437:A:G	7.88698e-37	-1.95771e-09	-1.62898	1.89837e-21	-1.95771e-09	-1.73227
21396854	chr2:21396854:T:A	1.72151e-36	-1.95771e-09	-0.848406	4.07976e-21	-1.95771e-09	-0.967227
21397127	chr2:21397127:A:G	7.30203e-37	-1.95771e-09	-1.70604	1.88316e-21	-1.95771e-09	-1.74031
21397318	chr2:21397318:C:T	7.80617e-37	-1.95771e-09	-1.63928	2.01904e-21	-1.95771e-09	-1.67064
21397397	chr2:21397397:G:A	5.63028e-38	-2.69612	-1.5725	1.25335e-22	-2.68847	-1.76156
21397584	chr2:21397584:T:G	7.9364e-37	-1.95771e-09	-1.62274	2.04739e-21	-1.95771e-09	-1.6567
21397706	chr2:21397706:A:T	4.75312e-38	-2.70049	-1.73749	1.3531e-22	-2.66838	-1.70507
21397712	chr2:21397712:G:A	7.8436e-37	-1.95771e-09	-1.6345	2.035e-21	-1.95771e-09	-1.66277
21398381	chr2:21398381:C:T	7.38403e-37	-1.95771e-09	-1.69488	2.19944e-21	-1.95771e-09	-1.58506
21398688	chr2:21398688:A:G	8.41411e-37	-1.95771e-09	-1.56429	2.20074e-21	-1.95771e-09	-1.58447
21399152	chr2:21399152:C:T	1.39516e-36	-1.95771e-09	-1.0586	4.14885e-21	-1.95771e-09	-0.950433
21399232	chr2:21399232:C:T	1.52999e-36	-1.95771e-09	-0.966347	2.96849e-21	-1.95771e-09	-1.28521
21399390	chr2:21399390:A:G	8.33032e-37	-1.95771e-09	-1.57429	2.66039e-21	-1.95771e-09	-1.39479
21399548	chr2:21399548:G:C	7.08548e-37	-1.95771e-09	-1.73615	1.84564e-21	-1.95771e-09	-1.76044
21400339	chr2:21400339:C:T	7.76205e-37	-1.95771e-09	-1.64495	2.0084e-21	-1.95771e-09	-1.67593
21400356	chr2:21400356:A:G	8.2535e-37	-1.95771e-09	-1.58356	2.15908e-21	-1.95771e-09	-1.60358
21400648	chr2:21400648:GC:G	1.90039e-37	-2.65034	-0.401795	6.4568e-22	-2.7006	-0.110115
21401301	chr2:21401301:C:T	1.45657e-37	-2.64111	-0.677	5.25357e-22	-2.70037	-0.316573
21401695	chr2:21401695:A:G	8.94517e-37	-1.95771e-09	-1.50308	2.19443e-21	-1.95771e-09	-1.58734
21401888	chr2:21401888:T:C	3.39844e-36	-1.95771e-09	-0.168295	1.62013e-20	-1.95771e-09	0.411826
21401993	chr2:21401993:G:A	7.80617e-37	-1.95771e-09	-1.63928	2.01904e-21	-1.95771e-09	-1.67064
21402202	chr2:21402202:G:A	3.5587e-36	-1.95771e-09	-0.122214	1.72692e-20	-1.95771e-09	0.47566
21402847	chr2:21402847:C:A	2.08756e-37	-2.65012	-0.308077	7.10227e-22	-2.70054	-0.0148938
21403492	chr2:21403492:T:C	5.52333e-38	-2.69431	-1.59349	1.24357e-22	-2.69721	-1.76065
21403608	chr2:21403608:C:T	7.45124e-37	-1.95771e-09	-1.68582	2.0231e-21	-1.95771e-09	-1.66864
21404133	chr2:21404133:C:T	8.43774e-37	-1.95771e-09	-1.56148	2.20846e-21	-1.95771e-09	-1.58097
21404310	chr2:21404310:G:A	8.48901e-37	-1.95771e-09	-1.55542	2.22136e-21	-1.95771e-09	-1.57515
21404318	chr2:21404318:C:T	1.45792e-37	-2.65966	-0.657519	5.35758e-22	-2.69904	-0.298299
21404442	chr2:21404442:T:C	6.58601e-38	-2.69198	-1.41985	1.40059e-22	-2.70044	-1.63851
21405035	chr2:21405035:TGA:T	1.04193e-36	-1.95771e-09	-1.35054	2.50227e-21	-1.95771e-09	-1.45607
21405496	chr2:21405496:A:C	8.27013e-37	-1.95771e-09	-1.58155	2.16454e-21	-1.95771e-09	-1.60106
21405521	chr2:21405521:C:T	8.24074e-37	-1.95771e-09	-1.58511	2.15639e-21	-1.95771e-09	-1.60483
21405597	chr2:21405597:C:G	7.28001e-37	-1.95771e-09	-1.70906	1.96752e-21	-1.95771e-09	-1.69649
21405956	chr2:21405956:T:C	1.14889e-36	-1.95771e-09	-1.25282	2.82148e-21	-1.95771e-09	-1.336
21405971	chr2:21405971:G:A	8.24013e-37	-1.95771e-09	-1.58518	2.62152e-21	-1.95771e-09	-1.40951
21406064	chr2:21406064:T:C	8.50595e-37	-1.95771e-09	-1.55343	2.22219e-21	-1.95771e-09	-1.57477
21406347	chr2:21406347:A:G	8.61703e-37	-1.95771e-09	-1.54046	2.2499e-21	-1.95771e-09	-1.56238
21406549	chr2:21406549:G:A	1.91116e-37	-1.28493	-1.76155	1.04067e-21	-0.614336	-1.71907
21406848	chr2:21406848:A:G	1.20241e-36	-1.95771e-09	-1.20728	3.51674e-21	-1.95771e-09	-1.11573
21407053	chr2:21407053:G:A	8.37453e-37	-1.95771e-09	-1.569	2.18848e-21	-1.95771e-09	-1.59006
21407497	chr2:21407497:C:T	1.57022e-36	-1.95771e-09	-0.940397	5.33281e-21	-1.95771e-09	-0.699386
21407734	chr2:21407734:A:G	5.43265e-38	-2.70032	-1.60403	1.24077e-22	-2.70011	-1.76
21407791	chr2:21407791:C:T	1.14758e-36	-1.95771e-09	-1.25396	2.81798e-21	-1.95771e-09	-1.33725
21407878	chr2:21407878:A:G	8.57614e-37	-1.95771e-09	-1.54521	2.2629e-21	-1.95771e-09	-1.55662
21408378	chr2:21408378:G:T	2.75835e-37	-2.69963	0.0200628	5.43182e-22	-2.51754	-0.466034
21408532	chr2:21408532:G:C	7.0146e-37	-1.95771e-09	-1.7462	1.84794e-21	-1.95771e-09	-1.75919
21408640	chr2:21408640:C:T	1.79289e-37	-2.62333	-0.487042	6.12607e-22	-2.69728	-0.166016
21409174	chr2:21409174:G:A	6.31629e-38	-2.50405	-1.64959	2.06805e-22	-2.2015	-1.74774
21409246	chr2:21409246:T:C	1.07616e-37	-2.64224	-0.97855	3.41568e-22	-2.70059	-0.746883
21409297	chr2:21409297:T:C	2.83087e-36	-1.95771e-09	-0.351026	9.06726e-21	-1.95771e-09	-0.168595
21409607	chr2:21409607:TTG:T	9.41682e-37	-1.95771e-09	-1.4517	2.25062e-21	-1.95771e-09	-1.56206
21409616	chr2:21409616:G:A	7.08372e-37	-1.95771e-09	-1.7364	1.95185e-21	-1.95771e-09	-1.70449
21409903	chr2:21409903:A:G	7.84607e-37	-1.95771e-09	-1.63418	1.95221e-21	-1.95771e-09	-1.7043
21410208	chr2:21410208:A:G	3.25327e-37	-2.51453	-1.53232e-09	7.79291e-22	-2.62264	-1.53232e-09
21410459	chr2:21410459:G:C	1.0157e-36	-1.95771e-09	-1.37603	2.39888e-21	-1.95771e-09	-1.49826
21410509	chr2:21410509:T:C	7.10519e-37	-1.95771e-09	-1.73337	1.85089e-21	-1.95771e-09	-1.7576
21410644	chr2:21410644:A:G	9.88623e-37	-1.95771e-09	-1.40305	3.21177e-21	-1.95771e-09	-1.20644
21410967	chr2:21410967:C:T	8.0222e-37	-1.95771e-09	-1.61198	2.90264e-21	-1.95771e-09	-1.30764
21411601	chr2:21411601:T:C	1.48713e-36	-1.95771e-09	-0.994762	3.30183e-21	-1.95771e-09	-1.17879
21411910	chr2:21411910:A:G	4.73428e-38	-2.6964	-1.74555	1.47503e-22	-2.62703	-1.66015
21411912	chr2:21411912:C:T	1.68245e-35	-1.95771e-09	1.43122	2.65154e-20	-1.95771e-09	0.904461
21411946	chr2:21411946:T:C	6.19578e-38	-2.6809	-1.49201	1.25919e-22	-2.69082	-1.75456
21412369	chr2:21412369:C:T	1.235e-37	-2.6307	-0.852423	4.17914e-22	-2.69854	-0.547203
21412433	chr2:21412433:G:T	2.56332e-35	-1.95771e-09	1.85228	3.87527e-20	-1.95771e-09	1.28394
21413551	chr2:21413551:C:T	7.48163e-36	-1.95771e-09	0.620841	8.84407e-21	-1.95771e-09	-0.193517
21413934	chr2:21413934:T:C	1.1017e-36	-1.95771e-09	-1.29475	2.5714e-21	-1.95771e-09	-1.42881
21414025	chr2:21414025:A:G	1.44833e-36	-1.95771e-09	-1.0212	4.87617e-21	-1.95771e-09	-0.788904
21414180	chr2:21414180:G:A	1.51878e-36	-1.95771e-09	-0.9737	3.36536e-21	-1.95771e-09	-1.15973
21414336	chr2:21414336:T:C	1.51878e-36	-1.95771e-09	-0.9737	3.36536e-21	-1.95771e-09	-1.15973
21414367	chr2:21414367:T:C	9.19813e-37	-1.95771e-09	-1.4752	2.88159e-21	-1.95771e-09	-1.31492
21414566	chr2:21414566:G:T	1.51878e-36	-1.95771e-09	-0.9737	3.36536e-21	-1.95771e-09	-1.15973
21414710	chr2:21414710:T:A	1.92333e-35	-1.95771e-09	1.56504	3.01571e-20	-1.95771e-09	1.03316
21414720	chr2:21414720:C:T	1.60256e-36	-1.95771e-09	-0.920011	3.59842e-21	-1.95771e-09	-1.09277
21414722	chr2:21414722:T:G	1.51878e-36	-1.95771e-09	-0.9737	3.36536e-21	-1.95771e-09	-1.15973
21414725	chr2:21414725:A:G	1.51878e-36	-1.95771e-09	-0.9737	3.36536e-21	-1.95771e-09	-1.15973
21414781	chr2:21414781:TCTC:T	7.28795e-37	-1.95771e-09	-1.70797	2.42657e-21	-1.95771e-09	-1.48679
21415198	chr2:21415198:A:T	1.51878e-36	-1.95771e-09	-0.9737	3.36536e-21	-1.95771e-09	-1.15973
21415358	chr2:21415358:G:A	6.45329e-38	-2.68741	-1.44478	1.25987e-22	-2.69738	-1.74746
21415471	chr2:21415471:T:C	1.46631e-36	-1.95771e-09	-1.00886	3.25373e-21	-1.95771e-09	-1.19346
21415735	chr2:21415735:G:T	1.46631e-36	-1.95771e-09	-1.00886	3.25373e-21	-1.95771e-09	-1.19346
21415838	chr2:21415838:C:T	1.47052e-36	-1.95771e-09	-1.00599	3.26152e-21	-1.95771e-09	-1.19107
21415843	chr2:21415843:C:T	1.05595e-36	-1.95771e-09	-1.33717	3.48094e-21	-1.95771e-09	-1.12596
21416096	chr2:21416096:C:T	1.15966e-37	-2.6523	-0.893767	3.71609e-22	-2.70018	-0.663002
21416174	chr2:21416174:G:A	1.46631e-36	-1.95771e-09	-1.00886	3.25373e-21	-1.95771e-09	-1.19346
21416349	chr2:21416349:A:G	1.5526e-35	-1.95771e-09	1.35091	2.30054e-20	-1.95771e-09	0.762465
21416836	chr2:21416836:T:C	1.09984e-37	-2.66803	-0.930999	3.60848e-22	-2.69692	-0.695646
21416853	chr2:21416853:T:C	1.46969e-36	-1.95771e-09	-1.00656	3.2598e-21	-1.95771e-09	-1.1916
21417035	chr2:21417035:C:T	1.46905e-36	-1.95771e-09	-1.00699	3.25877e-21	-1.95771e-09	-1.19191
21417789	chr2:21417789:G:A	9.42341e-37	0.301877	-1.75288	5.39667e-22	-1.25153	-1.73854
21417971	chr2:21417971:G:A	1.43358e-36	-1.95771e-09	-1.03144	3.19061e-21	-1.95771e-09	-1.21305
21418021	chr2:21418021:AG:A	1.18163e-37	-2.6457	-0.881599	3.797e-22	-2.70032	-0.641323
21418355	chr2:21418355:G:C	1.49202e-36	-1.95771e-09	-0.99148	3.31351e-21	-1.95771e-09	-1.17526
21419058	chr2:21419058:T:C	9.14214e-37	-1.95771e-09	-1.4813	2.40287e-21	-1.95771e-09	-1.4966
21419451	chr2:21419451:T:C	9.14214e-37	-1.95771e-09	-1.4813	2.40287e-21	-1.95771e-09	-1.4966
21419456	chr2:21419456:G:T	9.14214e-37	-1.95771e-09	-1.4813	2.40287e-21	-1.95771e-09	-1.4966
21419565	chr2:21419565:T:C	9.17276e-37	-1.95771e-09	-1.47796	2.41077e-21	-1.95771e-09	-1.49332
21419835	chr2:21419835:C:T	8.56719e-37	-1.95771e-09	-1.54626	2.65095e-21	-1.95771e-09	-1.39835
21419982	chr2:21419982:A:T	9.49777e-37	-1.95771e-09	-1.44314	2.49496e-21	-1.95771e-09	-1.45899
21420079	chr2:21420079:A:G	9.41676e-37	-1.95771e-09	-1.4517	2.47324e-21	-1.95771e-09	-1.46773
21420149	chr2:21420149:A:C	9.30446e-37	-1.95771e-09	-1.4637	2.44452e-21	-1.95771e-09	-1.47941
21420239	chr2:21420239:C:G	8.18135e-38	-2.1421	-1.75283	1.63602e-22	-2.69972	-1.48386
21420435	chr2:21420435:G:A	9.28479e-37	-1.95771e-09	-1.46582	2.43987e-21	-1.95771e-09	-1.48132
21420487	chr2:21420487:A:G	9.12626e-37	-1.95771e-09	-1.48304	2.39904e-21	-1.95771e-09	-1.4982
21420550	chr2:21420550:G:A	1.12885e-36	-1.95771e-09	-1.27041	2.96866e-21	-1.95771e-09	-1.28515
21420577	chr2:21420577:C:T	7.0003e-37	-1.95771e-09	-1.74824	2.16447e-21	-1.95771e-09	-1.60109
21420776	chr2:21420776:C:T	2.96156e-36	-1.95771e-09	-0.305893	9.40306e-21	-1.95771e-09	-0.132229
21420973	chr2:21420973:G:A	1.17002e-36	-1.95771e-09	-1.23459	2.92875e-21	-1.95771e-09	-1.29869
21420974	chr2:21420974:A:G	1.79524e-36	-1.95771e-09	-0.806474	4.42434e-21	-1.95771e-09	-0.886142
21421132	chr2:21421132:G:A	6.27932e-38	-2.67546	-1.48405	3.44047e-22	-2.61166	-0.828577
21421471	chr2:21421471:A:G	2.42626e-37	-2.26874	-0.539104	9.79548e-22	-2.66991	0.27598
21421530	chr2:21421530:T:C	5.38133e-38	-2.70056	-1.61328	1.80814e-22	-2.7006	-1.38296
21422072	chr2:21422072:T:C	1.27988e-36	-1.14484	-1.53232e-09	2.17116e-21	-1.598	-1.53232e-09
21422666	chr2:21422666:G:A	8.62796e-37	-1.95771e-09	-1.53919	2.405e-21	-1.95771e-09	-1.49572
21422877	chr2:21422877:C:G	7.22613e-37	-1.95771e-09	-1.71649	2.01654e-21	-1.95771e-09	-1.67188
21423062	chr2:21423062:A:G	4.827e-38	-2.67019	-1.75236	1.26437e-22	-2.6974	-1.74388
21423101	chr2:21423101:G:A	1.10295e-37	-2.64292	-0.953283	3.73897e-22	-2.70024	-0.656795
21423302	chr2:21423302:A:G	7.52961e-38	-2.6758	-1.30214	2.31382e-22	-2.69617	-1.14078
21423450	chr2:21423450:TG:T	2.73952e-37	-0.982038	-1.70437	2.59701e-22	-1.98346	-1.73803
21423549	chr2:21423549:C:A	5.37296e-38	-2.69482	-1.62058	1.89478e-22	-2.59772	-1.43902
21423754	chr2:21423754:T:A	4.61065e-36	-1.95771e-09	0.136758	1.47013e-20	-1.95771e-09	0.314673
21423755	chr2:21423755:C:T	7.91004e-37	-1.95771e-09	-1.62606	2.80709e-21	-1.95771e-09	-1.34112
21424070	chr2:21424070:C:T	7.62797e-37	-1.95771e-09	-1.66237	1.91371e-21	-1.95771e-09	-1.72422
21424107	chr2:21424107:T:C	8.27826e-37	-2.55738	0.976822	5.87948e-21	-2.70029	2.0985
21424116	chr2:21424116:A:G	1.59199e-36	-1.95771e-09	-0.926629	6.34388e-21	-1.95771e-09	-0.525774
21424164	chr2:21424164:G:A	8.07329e-37	-1.95771e-09	-1.60563	2.40488e-21	-1.95771e-09	-1.49576
21424640	chr2:21424640:A:C	1.27924e-35	-1.95771e-09	1.15724	2.16507e-20	-1.95771e-09	0.701776
21424834	chr2:21424834:T:A	8.27866e-37	-1.95771e-09	-1.58052	2.53559e-21	-1.95771e-09	-1.44284
21424847	chr2:21424847:T:C	8.19676e-37	-1.95771e-09	-1.59046	2.55081e-21	-1.95771e-09	-1.43685
21424851	chr2:21424851:T:C	8.15496e-37	-1.95771e-09	-1.59557	2.95298e-21	-1.95771e-09	-1.29045
21425411	chr2:21425411:C:T	1.21751e-37	-2.64793	-0.849459	3.82459e-22	-2.69989	-0.634505
21425567	chr2:21425567:G:A	1.49039e-36	-1.95771e-09	-0.99257	3.10118e-21	-1.95771e-09	-1.24148
21425675	chr2:21425675:A:C	8.32595e-37	-1.95771e-09	-1.57482	3.059e-21	-1.95771e-09	-1.25517
21425990	chr2:21425990:T:A	8.26328e-37	-1.95771e-09	-1.58237	3.02342e-21	-1.95771e-09	-1.26688
21426049	chr2:21426049:C:A	2.11284e-35	-1.95771e-09	1.65901	3.09456e-20	-1.95771e-09	1.05897
21426624	chr2:21426624:C:G	4.46967e-36	-1.95771e-09	0.105705	1.43839e-20	-1.95771e-09	0.292843
21426867	chr2:21426867:C:A	5.42366e-37	-2.61512	0.611691	1.8459e-21	-2.60345	0.843151
21427200	chr2:21427200:C:T	7.94247e-37	-1.95771e-09	-1.62197	2.83067e-21	-1.95771e-09	-1.33275
21427386	chr2:21427386:A:T	7.18064e-38	-2.62851	-1.39688	2.75294e-22	-2.48875	-1.17443
21427551	chr2:21427551:T:C	5.43197e-36	-1.95771e-09	0.300692	1.77571e-20	-1.95771e-09	0.503519
21427983	chr2:21427983:T:C	7.58358e-37	-1.95771e-09	-1.66821	2.60861e-21	-1.95771e-09	-1.41445
21428723	chr2:21428723:A:G	5.17219e-38	-2.63257	-1.72091	2.41399e-22	-2.05038	-1.74419
21429049	chr2:21429049:T:C	1.58631e-37	-2.48094	-0.751844	4.55277e-22	-2.61425	-0.545865
21429663	chr2:21429663:G:T	7.01773e-37	-1.95771e-09	-1.74576	1.90633e-21	-1.95771e-09	-1.72808
21429977	chr2:21429977:A:G	6.94784e-37	-1.95771e-09	-1.75576	1.84368e-21	-1.95771e-09	-1.7615
21430173	chr2:21430173:T:C	8.79167e-37	-1.95771e-09	-1.52039	3.3347e-21	-1.95771e-09	-1.16888
21430474	chr2:21430474:G:A	6.86182e-38	-2.44747	-1.62334	1.60708e-22	-2.44625	-1.75518
21430808	chr2:21430808:A:G	6.29441e-38	-2.39683	-1.76029	1.83584e-22	-2.41975	-1.64859
21431111	chr2:21431111:C:T	1.64179e-37	-2.42132	-0.777089	4.65085e-22	-2.56325	-0.575551
21431264	chr2:21431264:C:T	6.90769e-37	-1.95771e-09	-1.76156	1.85797e-21	-1.95771e-09	-1.75378
21431401	chr2:21431401:A:G	1.48613e-36	-1.95771e-09	-0.995437	3.10598e-21	-1.95771e-09	-1.23993
21431468	chr2:21431468:T:A	1.44144e-35	-1.95771e-09	1.27662	2.42676e-20	-1.95771e-09	0.815878
21431509	chr2:21431509:C:T	1.44289e-35	-1.95771e-09	1.27762	2.42952e-20	-1.95771e-09	0.817013
21431806	chr2:21431806:G:T	7.46369e-37	-1.95771e-09	-1.68415	2.50428e-21	-1.95771e-09	-1.45526
21432268	chr2:21432268:G:A	2.10988e-36	-1.95771e-09	-0.64498	3.63568e-21	-1.95771e-09	-1.08247
21432584	chr2:21432584:A:G	1.95328e-36	-1.95771e-09	-0.722099	3.95526e-21	-1.95771e-09	-0.998218
21432885	chr2:21432885:G:A	1.44024e-35	-1.95771e-09	1.27579	2.3463e-20	-1.95771e-09	0.782162
21433009	chr2:21433009:C:T	1.55069e-35	-1.95771e-09	1.34967	2.59623e-20	-1.95771e-09	0.88338
21434157	chr2:21434157:A:G	1.4428e-35	-1.95771e-09	1.27756	2.42801e-20	-1.95771e-09	0.816393
21434513	chr2:21434513:C:T	7.9035e-37	-1.95771e-09	-1.62689	2.32302e-21	-1.95771e-09	-1.5304
21434514	chr2:21434514:G:A	1.20385e-35	-1.95771e-09	1.0965	1.80971e-20	-1.95771e-09	0.522485
21434692	chr2:21434692:C:A	8.39655e-37	-1.95771e-09	-1.56637	3.01918e-21	-1.95771e-09	-1.26828
21434731	chr2:21434731:C:T	1.36649e-35	-1.95771e-09	1.22322	2.31649e-20	-1.95771e-09	0.769375
21435642	chr2:21435642:G:A	1.37001e-35	-1.95771e-09	1.22579	2.3203e-20	-1.95771e-09	0.771019
21435921	chr2:21435921:T:C	1.66104e-37	-2.40673	-0.780016	4.60347e-22	-2.57899	-0.570052
21436952	chr2:21436952:C:A	8.66685e-37	-1.95771e-09	-1.53469	2.60685e-21	-1.95771e-09	-1.41512
21437953	chr2:21437953:G:A	1.84661e-35	-1.95771e-09	1.52432	3.09985e-20	-1.95771e-09	1.06068
21438008	chr2:21438008:C:T	5.25117e-37	-2.03575	-1.53232e-09	8.16615e-22	-2.57585	-1.53232e-09
21438315	chr2:21438315:T:C	1.04543e-37	-2.40191	-1.24786	1.81218e-22	-2.38959	-1.69173
21438593	chr2:21438593:T:G	1.21265e-36	-1.95771e-09	-1.1988	3.45675e-21	-1.95771e-09	-1.13294
21438632	chr2:21438632:G:T	8.29653e-37	-1.95771e-09	-1.57836	3.04993e-21	-1.95771e-09	-1.25814
21438686	chr2:21438686:A:T	1.33272e-35	-1.95771e-09	1.1982	2.25542e-20	-1.95771e-09	0.742656
21438714	chr2:21438714:CTG:C	2.23897e-37	-2.29263	-0.595547	6.23607e-22	-2.47321	-0.372284
21439443	chr2:21439443:C:T	1.71637e-35	-1.95771e-09	1.45119	2.57284e-20	-1.95771e-09	0.87433
21439444	chr2:21439444:G:A	1.52016e-35	-1.95771e-09	1.32979	2.55769e-20	-1.95771e-09	0.868425
21439908	chr2:21439908:C:T	6.9089e-37	-1.95771e-09	-1.76139	1.86321e-21	-1.95771e-09	-1.75097
21440227	chr2:21440227:C:T	8.23158e-38	-2.7006	-1.1882	5.21465e-22	-2.50491	-0.519467
21440333	chr2:21440333:G:C	2.70966e-37	-2.69737	-1.53232e-09	8.6649e-22	-2.51657	-1.53232e-09
21440474	chr2:21440474:A:G	7.09925e-37	-1.95771e-09	-1.73421	1.87245e-21	-1.95771e-09	-1.74602
21440679	chr2:21440679:C:T	7.75182e-37	-1.95771e-09	-1.64627	2.69668e-21	-1.95771e-09	-1.38124
21440697	chr2:21440697:C:T	7.90968e-36	-1.95771e-09	0.676477	1.25769e-20	-1.95771e-09	0.158594
21441429	chr2:21441429:G:A	2.37026e-37	-2.3199	-0.5113	6.5852e-22	-2.48664	-0.30438
21441579	chr2:21441579:G:A	5.90166e-38	-2.65563	-1.56592	1.33489e-22	-2.69441	-1.69259
21441683	chr2:21441683:G:C	1.31687e-35	-1.95771e-09	1.18623	2.23025e-20	-1.95771e-09	0.731434
21442756	chr2:21442756:T:C	1.05165e-36	-1.95771e-09	-1.34125	2.76279e-21	-1.95771e-09	-1.35702
21443805	chr2:21443805:C:A	7.74418e-37	-1.95771e-09	-1.64725	2.68861e-21	-1.95771e-09	-1.38424
21444017	chr2:21444017:G:C	6.91282e-37	-1.95771e-09	-1.76082	1.8509e-21	-1.95771e-09	-1.75759
21444620	chr2:21444620:G:A	3.34499e-36	-1.95771e-09	-0.184146	1.06483e-20	-1.95771e-09	-0.00786499
21444706	chr2:21444706:A:C	1.16569e-35	-1.95771e-09	1.06428	2.12922e-20	-1.95771e-09	0.685074
21445306	chr2:21445306:C:T	7.8556e-37	-1.95771e-09	-1.63297	2.03099e-21	-1.95771e-09	-1.66474
21445752	chr2:21445752:T:C	3.36716e-35	-1.95771e-09	2.12504	5.82687e-20	-1.95771e-09	1.6918
21446833	chr2:21446833:T:C	1.96301e-35	-1.95771e-09	1.58545	3.4881e-20	-1.95771e-09	1.17868
21446904	chr2:21446904:C:T	7.14304e-38	-2.69568	-1.33496	1.51143e-22	-2.69837	-1.56442
21446958	chr2:21446958:A:G	8.56934e-37	-1.95771e-09	-1.546	2.04246e-21	-1.95771e-09	-1.65911
21447075	chr2:21447075:A:G	1.96301e-35	-1.95771e-09	1.58545	3.4881e-20	-1.95771e-09	1.17868
21447128	chr2:21447128:G:A	7.57402e-37	-1.95771e-09	-1.66947	1.97884e-21	-1.95771e-09	-1.69075
21447157	chr2:21447157:C:T	1.59243e-36	-0.92635	-1.53232e-09	2.80063e-20	0.959166	-1.53232e-09
21447237	chr2:21447237:C:T	2.79557e-37	-2.66616	-1.53232e-09	7.29789e-22	-2.68826	-1.53232e-09
21447513	chr2:21447513:A:G	2.0151e-35	-1.95771e-09	1.61164	3.57621e-20	-1.95771e-09	1.20363
21447723	chr2:21447723:A:G	7.9096e-37	-1.95771e-09	-1.62612	2.05656e-21	-1.95771e-09	-1.65223
21448137	chr2:21448137:T:C	1.67987e-35	-1.95771e-09	1.42969	3.00076e-20	-1.95771e-09	1.02819
21448403	chr2:21448403:TAAAG:T	1.4811e-35	-1.95771e-09	1.30376	2.49539e-20	-1.95771e-09	0.843765
21448578	chr2:21448578:T:C	1.88639e-36	-1.95771e-09	-0.756946	3.55571e-21	-1.95771e-09	-1.10471
21448627	chr2:21448627:A:G	1.75585e-37	-2.44548	-0.68576	5.10077e-22	-2.59114	-0.455318
21448970	chr2:21448970:A:G	3.67512e-35	-1.95771e-09	2.21256	6.33297e-20	-1.95771e-09	1.77509
21449264	chr2:21449264:T:C	7.39301e-37	-1.95771e-09	-1.69366	1.93581e-21	-1.95771e-09	-1.71274
21449504	chr2:21449504:T:C	3.65682e-35	-1.95771e-09	2.20757	6.3043e-20	-1.95771e-09	1.77055
21449689	chr2:21449689:T:C	9.69651e-37	-1.95771e-09	-1.42243	2.99983e-21	-1.95771e-09	-1.27471
21450616	chr2:21450616:T:C	1.79462e-35	-1.95771e-09	1.49577	3.20187e-20	-1.95771e-09	1.09306
21450689	chr2:21450689:A:G	9.73366e-37	-1.95771e-09	-1.41861	3.00706e-21	-1.95771e-09	-1.2723
21450824	chr2:21450824:A:G	7.40151e-37	-1.95771e-09	-1.69251	1.9376e-21	-1.95771e-09	-1.71181
21450931	chr2:21450931:C:T	7.6671e-37	-1.95771e-09	-1.65726	1.94514e-21	-1.95771e-09	-1.70793
21451213	chr2:21451213:T:C	3.01265e-37	-2.59138	-1.53232e-09	7.44924e-22	-2.66774	-1.53232e-09
21451579	chr2:21451579:G:A	3.64119e-35	-1.95771e-09	2.20328	6.27893e-20	-1.95771e-09	1.76652
21451634	chr2:21451634:G:A	7.93844e-37	-1.95771e-09	-1.62248	2.01155e-21	-1.95771e-09	-1.67436
21451978	chr2:21451978:T:C	1.31687e-35	-1.95771e-09	1.18623	2.23025e-20	-1.95771e-09	0.731434
21452301	chr2:21452301:T:C	3.64119e-35	-1.95771e-09	2.20328	6.27893e-20	-1.95771e-09	1.76652
21452453	chr2:21452453:G:C	3.66435e-35	-1.95771e-09	2.20962	6.31431e-20	-1.95771e-09	1.77214
21452580	chr2:21452580:G:A	3.91394e-35	-1.95771e-09	2.27552	6.60598e-20	-1.95771e-09	1.8173
21452777	chr2:21452777:C:A	7.40151e-37	-1.95771e-09	-1.69251	1.9376e-21	-1.95771e-09	-1.71181
21453137	chr2:21453137:C:G	1.4811e-35	-1.95771e-09	1.30376	2.49539e-20	-1.95771e-09	0.843765
21453238	chr2:21453238:C:T	3.61582e-37	-2.43716	0.0282809	8.52681e-22	-2.69156	0.158929
21453414	chr2:21453414:G:A	8.82587e-37	-1.95771e-09	-1.51651	2.70491e-21	-1.95771e-09	-1.3782
21453521	chr2:21453521:C:G	3.68912e-35	-1.95771e-09	2.21636	6.22304e-20	-1.95771e-09	1.75758
21453614	chr2:21453614:C:T	7.59342e-37	-1.95771e-09	-1.66691	1.98354e-21	-1.95771e-09	-1.68838
21454189	chr2:21454189:C:CT	2.84965e-36	-1.95771e-09	-0.344416	4.61598e-21	-1.95771e-09	-0.84374
21454252	chr2:21454252:C:T	3.40586e-35	-1.95771e-09	2.13647	5.81721e-20	-1.95771e-09	1.69014
21454271	chr2:21454271:G:A	3.40586e-35	-1.95771e-09	2.13647	5.81721e-20	-1.95771e-09	1.69014
21454314	chr2:21454314:C:A	9.92813e-38	-2.44722	-1.25419	4.76545e-22	-2.17062	-0.943837
21454322	chr2:21454322:A:G	3.40586e-35	-1.95771e-09	2.13647	5.81721e-20	-1.95771e-09	1.69014
21454391	chr2:21454391:G:T	8.63246e-37	-1.95771e-09	-1.53867	3.10009e-21	-1.95771e-09	-1.24183
21454433	chr2:21454433:T:C	8.32454e-37	-1.95771e-09	-1.57499	2.35031e-21	-1.95771e-09	-1.51872
21454971	chr2:21454971:T:C	1.49255e-35	-1.95771e-09	1.31146	2.702e-20	-1.95771e-09	0.923311
21455543	chr2:21455543:A:C	1.39521e-35	-1.95771e-09	1.24402	2.53558e-20	-1.95771e-09	0.859743
21455981	chr2:21455981:G:A	8.76961e-37	-1.95771e-09	-1.5229	2.47304e-21	-1.95771e-09	-1.46782
21456192	chr2:21456192:T:C	8.12609e-37	-1.95771e-09	-1.59912	2.82038e-21	-1.95771e-09	-1.33639
21456255	chr2:21456255:A:G	8.09173e-37	-1.95771e-09	-1.60335	1.97e-21	-1.95771e-09	-1.69523
21456473	chr2:21456473:G:T	7.8302e-37	-1.95771e-09	-1.63621	2.29554e-21	-1.95771e-09	-1.54229
21457582	chr2:21457582:C:G	1.56733e-35	-1.95771e-09	1.36035	2.82499e-20	-1.95771e-09	0.967824
21457586	chr2:21457586:C:T	1.73379e-35	-1.95771e-09	1.46128	3.10343e-20	-1.95771e-09	1.06183
21457692	chr2:21457692:A:G	8.37911e-37	-1.95771e-09	-1.56845	2.01144e-21	-1.95771e-09	-1.67441
21457765	chr2:21457765:A:G	1.52477e-35	-1.95771e-09	1.33282	2.75404e-20	-1.95771e-09	0.942391
21458062	chr2:21458062:C:A	9.17403e-37	-1.95771e-09	-1.47782	2.8198e-21	-1.95771e-09	-1.3366
21458160	chr2:21458160:C:A	2.23092e-35	-1.95771e-09	1.71339	3.58601e-20	-1.95771e-09	1.20636
21458291	chr2:21458291:A:G	1.46135e-37	-2.53301	-0.781826	4.35736e-22	-2.65644	-0.547544
21458665	chr2:21458665:C:T	1.61134e-37	-2.51112	-0.70601	4.83993e-22	-2.63392	-0.465026
21459387	chr2:21459387:T:G	1.56461e-35	-1.95771e-09	1.35861	2.82161e-20	-1.95771e-09	0.96663
21460326	chr2:21460326:G:C	1.28692e-36	-1.95771e-09	-1.13936	2.86935e-21	-1.95771e-09	-1.31918
21460413	chr2:21460413:T:C	5.62555e-38	-2.50792	-1.76154	1.70356e-22	-2.52066	-1.62247
21460561	chr2:21460561:A:C	3.40586e-35	-1.95771e-09	2.13647	5.81721e-20	-1.95771e-09	1.69014
21460732	chr2:21460732:G:A	3.37494e-35	-1.95771e-09	2.12735	5.76363e-20	-1.95771e-09	1.68089
21460766	chr2:21460766:G:T	3.23179e-35	-1.95771e-09	2.08401	5.53505e-20	-1.95771e-09	1.64042
21461145	chr2:21461145:A:G	3.40586e-35	-1.95771e-09	2.13647	5.81721e-20	-1.95771e-09	1.69014
21461400	chr2:21461400:A:G	1.9549e-36	-1.95771e-09	-0.721271	3.67341e-21	-1.95771e-09	-1.07214
21461574	chr2:21461574:A:G	3.42507e-35	-1.95771e-09	2.1421	5.85055e-20	-1.95771e-09	1.69586
21461589	chr2:21461589:C:T	1.00519e-36	-1.95771e-09	-1.38643	2.96742e-21	-1.95771e-09	-1.28557
21461694	chr2:21461694:A:G	1.04067e-36	-1.95771e-09	-1.35175	3.15687e-21	-1.95771e-09	-1.22368
21462204	chr2:21462204:T:C	6.28304e-38	-2.44341	-1.71552	1.4455e-22	-2.56467	-1.74272
21462323	chr2:21462323:T:A	1.74782e-35	-1.95771e-09	1.46934	3.14478e-20	-1.95771e-09	1.07506
21462782	chr2:21462782:A:G	1.35483e-37	-2.6166	-0.773918	2.20655e-22	-2.67947	-1.20495
21462908	chr2:21462908:C:T	1.05188e-36	-1.95771e-09	-1.34103	3.31415e-21	-1.95771e-09	-1.17506
21462927	chr2:21462927:C:A	2.60687e-36	-0.433461	-1.53232e-09	1.58521e-21	-1.91255	-1.53232e-09
21463138	chr2:21463138:T:C	7.52746e-37	-1.95771e-09	-1.67564	1.95296e-21	-1.95771e-09	-1.70392
21463207	chr2:21463207:A:G	1.78179e-35	-1.95771e-09	1.48859	3.20348e-20	-1.95771e-09	1.09356
21463526	chr2:21463526:T:C	1.75125e-35	-1.95771e-09	1.47131	3.16103e-20	-1.95771e-09	1.08022
21463942	chr2:21463942:A:G	4.00148e-35	-1.95771e-09	2.29764	6.83961e-20	-1.95771e-09	1.85205
21463993	chr2:21463993:A:G	5.54567e-38	-2.52748	-1.75629	1.73018e-22	-2.55927	-1.56836
21464902	chr2:21464902:C:T	1.382e-37	-1.65564	-1.71503	1.09397e-21	-0.523618	-1.75983
21464947	chr2:21464947:C:T	9.52999e-38	-2.20816	-1.53417	2.08736e-22	-2.25249	-1.68746
21465018	chr2:21465018:C:A	7.92888e-37	-1.95771e-09	-1.62368	1.91263e-21	-1.95771e-09	-1.72478
21465192	chr2:21465192:A:G	5.05708e-38	-2.69927	-1.67673	1.25425e-22	-2.6992	-1.75011
21465220	chr2:21465220:T:TTG	1.54745e-37	-2.0778	-1.17978	5.15702e-22	-1.36085	-1.67464
21465681	chr2:21465681:TG:T	2.09355e-36	-1.95771e-09	-0.652749	7.15571e-21	-1.95771e-09	-0.405354
21465901	chr2:21465901:C:T	6.98376e-38	-2.68799	-1.36521	2.42123e-22	-2.58523	-1.20634
21465997	chr2:21465997:G:C	3.89668e-37	-2.33407	-1.53232e-09	8.14375e-22	-2.5786	-1.53232e-09
21466346	chr2:21466346:C:G	8.23295e-37	-1.95771e-09	-1.58605	1.97296e-21	-1.95771e-09	-1.69373
21466594	chr2:21466594:C:T	8.32208e-37	-1.95771e-09	-1.57528	1.98627e-21	-1.95771e-09	-1.68701
21466775	chr2:21466775:A:G	7.0859e-37	-1.95771e-09	-1.73609	1.95029e-21	-1.95771e-09	-1.70529
21466811	chr2:21466811:T:C	5.30647e-38	-2.68125	-1.6466	1.24676e-22	-2.70046	-1.75484
21466945	chr2:21466945:T:G	9.53735e-38	-2.70059	-1.04098	2.03022e-22	-2.61427	-1.35344
21467052	chr2:21467052:TAAATG:T	1.24901e-37	-2.69591	-0.775935	3.45406e-22	-2.59424	-0.84206
21467383	chr2:21467383:T:A	5.72727e-38	-2.63829	-1.61325	1.2932e-22	-2.68751	-1.73122
21467505	chr2:21467505:T:C	5.76383e-38	-2.63156	-1.61361	1.29684e-22	-2.68457	-1.73135
21467940	chr2:21467940:C:T	5.86486e-38	-2.639	-1.5888	1.30585e-22	-2.68845	-1.72055
21467942	chr2:21467942:T:C	5.08458e-38	-2.70041	-1.67016	1.4804e-22	-2.52368	-1.75985
21468043	chr2:21468043:C:A	3.3915e-37	-2.47292	-1.53232e-09	1.44816e-21	-2.00297	-1.53232e-09
21468299	chr2:21468299:C:T	5.50342e-38	-2.68284	-1.60857	1.29152e-22	-2.69849	-1.72155
21468343	chr2:21468343:A:G	6.51328e-38	-2.62733	-1.49561	1.38608e-22	-2.6822	-1.66717
21468749	chr2:21468749:A:G	1.12482e-36	-1.95771e-09	-1.27399	3.25751e-21	-1.95771e-09	-1.1923
21468817	chr2:21468817:G:A	5.5188e-38	-2.547	-1.74162	1.34635e-22	-2.6208	-1.75765
21469423	chr2:21469423:A:G	1.31735e-37	-2.67697	-0.741605	3.4353e-22	-2.50175	-0.939998
21469688	chr2:21469688:T:C	1.41094e-37	-2.67687	-0.673067	3.64408e-22	-2.50117	-0.881573
21469726	chr2:21469726:TA:T	1.23438e-37	-2.69647	-0.787157	2.28449e-22	-2.63563	-1.21407
21469811	chr2:21469811:T:C	1.43245e-37	-2.67311	-0.661701	3.72111e-22	-2.49041	-0.871413
21470232	chr2:21470232:A:G	5.38123e-38	-2.55403	-1.75984	1.37541e-22	-2.62107	-1.73602
21470323	chr2:21470323:C:T	1.42433e-36	-1.95771e-09	-1.03791	2.94352e-21	-1.95771e-09	-1.29366
21470372	chr2:21470372:T:C	1.42536e-37	-2.6667	-0.673067	3.75639e-22	-2.47082	-0.881573
21470718	chr2:21470718:T:C	7.49043e-37	-1.95771e-09	-1.68057	1.95891e-21	-1.95771e-09	-1.70088
21470810	chr2:21470810:TCTG:T	8.41944e-37	-1.95771e-09	-1.56365	2.00149e-21	-1.95771e-09	-1.67937
21471115	chr2:21471115:G:A	4.88265e-38	-2.69879	-1.7123	1.37236e-22	-2.61356	-1.74576
21471130	chr2:21471130:G:A	2.90217e-36	-1.95771e-09	-0.326153	7.04233e-21	-1.95771e-09	-0.421326
21471233	chr2:21471233:T:C	2.10799e-36	-1.95771e-09	-0.645874	5.79423e-21	-1.95771e-09	-0.616402
21471484	chr2:21471484:A:G	7.84905e-37	-1.95771e-09	-1.6338	2.22156e-21	-1.95771e-09	-1.57505
21471579	chr2:21471579:A:G	1.23619e-37	-2.1333	-1.34886	1.14462e-21	-0.518214	-1.71998
21471593	chr2:21471593:G:A	1.72032e-36	-1.95771e-09	-0.849099	4.92817e-21	-1.95771e-09	-0.778296
21471809	chr2:21471809:G:A	2.24667e-36	-1.95771e-09	-0.582164	5.87628e-21	-1.95771e-09	-0.602341
21473137	chr2:21473137:G:A	6.95899e-37	-1.95771e-09	-1.75416	1.9123e-21	-1.95771e-09	-1.72496
21473423	chr2:21473423:C:T	1.19761e-37	-2.68102	-0.832851	3.18483e-22	-2.51441	-1.00304
21473835	chr2:21473835:G:T	2.7312e-37	-2.68946	-1.53232e-09	7.43512e-22	-2.66963	-1.53232e-09
21474102	chr2:21474102:C:T	7.24454e-37	-1.95771e-09	-1.71395	1.85339e-21	-1.95771e-09	-1.75625
21474257	chr2:21474257:T:C	7.02618e-37	-1.95771e-09	-1.74455	1.94952e-21	-1.95771e-09	-1.70568
21474842	chr2:21474842:T:C	4.91527e-38	-2.7	-1.70444	1.44102e-22	-2.56929	-1.74121
21475274	chr2:21475274:C:T	2.19216e-36	-1.95771e-09	-0.606722	6.05576e-21	-1.95771e-09	-0.572254
21475781	chr2:21475781:C:T	2.09083e-36	-1.95771e-09	-0.65405	5.76115e-21	-1.95771e-09	-0.622128
21475801	chr2:21475801:A:G	7.9479e-37	-1.95771e-09	-1.62129	1.93029e-21	-1.95771e-09	-1.71559
21475872	chr2:21475872:C:G	9.35185e-38	-2.6607	-1.10051	1.66058e-22	-2.64218	-1.52651
21476451	chr2:21476451:T:C	2.28673e-36	-1.95771e-09	-0.564487	6.34917e-21	-1.95771e-09	-0.524941
21476917	chr2:21476917:G:A	4.95085e-38	-2.70014	-1.69708	1.40325e-22	-2.5999	-1.73716
21476926	chr2:21476926:G:A	1.94695e-36	-1.95771e-09	-0.725348	5.37231e-21	-1.95771e-09	-0.692006
21477112	chr2:21477112:C:T	1.9534e-36	-1.95771e-09	-0.722041	5.38284e-21	-1.95771e-09	-0.690049
21477294	chr2:21477294:A:G	1.32074e-37	-2.68442	-0.731582	3.36775e-22	-2.523	-0.938602
21477447	chr2:21477447:G:C	1.95704e-36	-1.95771e-09	-0.720176	5.3948e-21	-1.95771e-09	-0.687829
21477628	chr2:21477628:T:C	6.00794e-38	-2.69314	-1.51056	1.66839e-22	-2.56636	-1.59763
21477934	chr2:21477934:T:A	5.0385e-38	-2.65479	-1.72489	1.53249e-22	-2.62454	-1.62442
21478116	chr2:21478116:T:C	1.93327e-36	-1.95771e-09	-0.732399	5.30734e-21	-1.95771e-09	-0.704174
21478259	chr2:21478259:G:A	1.93416e-36	-1.95771e-09	-0.731939	5.31613e-21	-1.95771e-09	-0.702519
21478286	chr2:21478286:T:C	7.28945e-37	-1.95771e-09	-1.70777	2.08106e-21	-1.95771e-09	-1.64039
21478695	chr2:21478695:G:A	7.27728e-37	-1.95771e-09	-1.70944	1.85703e-21	-1.95771e-09	-1.75429
21479069	chr2:21479069:G:A	1.62554e-37	-2.69578	-0.512577	2.63964e-22	-2.60735	-1.09786
21479249	chr2:21479249:A:C	9.86325e-38	-2.58362	-1.12434	2.41508e-22	-2.25347	-1.54065
21479690	chr2:21479690:C:T	6.33065e-37	-2.69988	0.851088	6.3151e-22	-2.55874	-0.274162
21479707	chr2:21479707:A:C	1.44802e-37	-2.69803	-0.625967	2.79219e-22	-2.67054	-0.978481
21479896	chr2:21479896:A:G	2.62572e-37	-2.6659	-0.0629411	4.18183e-22	-2.68015	-0.564951
21480229	chr2:21480229:C:T	6.36054e-38	-2.50178	-1.64489	1.36269e-22	-2.62551	-1.74088
21480273	chr2:21480273:C:T	7.03415e-37	-1.95771e-09	-1.74342	1.85685e-21	-1.95771e-09	-1.75438
21480280	chr2:21480280:G:C	1.8238e-36	-1.95771e-09	-0.790689	4.0125e-21	-1.95771e-09	-0.98385
21480350	chr2:21480350:A:T	1.72313e-36	-1.95771e-09	-0.847466	3.25066e-21	-1.95771e-09	-1.19441
21480477	chr2:21480477:G:A	1.70966e-37	-2.68133	-0.476568	2.90407e-22	-2.69847	-0.911268
21480722	chr2:21480722:C:T	3.52636e-36	-1.95771e-09	-0.131344	9.57059e-21	-1.95771e-09	-0.11457
21480849	chr2:21480849:G:A	3.57082e-36	-1.95771e-09	-0.118816	9.69268e-21	-1.95771e-09	-0.101893
21481008	chr2:21481008:T:C	1.81499e-36	-1.95771e-09	-0.795529	4.73335e-21	-1.95771e-09	-0.818631
21481216	chr2:21481216:T:C	1.10448e-36	-1.95771e-09	-1.29224	3.17656e-21	-1.95771e-09	-1.21747
21481239	chr2:21481239:G:C	8.12415e-37	-1.95771e-09	-1.59935	2.08279e-21	-1.95771e-09	-1.63956
21481450	chr2:21481450:A:G	7.68636e-36	-1.95771e-09	0.647837	1.86977e-20	-1.95771e-09	0.555138
21481582	chr2:21481582:C:T	8.42844e-37	-1.95771e-09	-1.56258	2.02328e-21	-1.95771e-09	-1.66855
21481663	chr2:21481663:A:T	8.23009e-37	-1.95771e-09	-1.5864	1.99224e-21	-1.95771e-09	-1.684
21483157	chr2:21483157:G:A	1.6876e-37	-2.57027	-0.600619	2.66717e-22	-2.66243	-1.0324
21483184	chr2:21483184:G:A	6.12578e-36	-1.95771e-09	0.420895	1.83356e-20	-1.95771e-09	0.535582
21483233	chr2:21483233:A:G	1.89562e-37	-2.23864	-0.816012	1.71629e-22	-2.65896	-1.47672
21483453	chr2:21483453:A:G	8.10044e-37	-1.95771e-09	-1.60228	1.9676e-21	-1.95771e-09	-1.69645
21483693	chr2:21483693:G:A	3.04385e-37	-2.58107	-1.53232e-09	1.73929e-21	-1.81978	-1.53232e-09
21483863	chr2:21483863:G:A	9.58928e-38	-2.6465	-1.08964	1.89354e-22	-2.64708	-1.39031
21484014	chr2:21484014:C:T	1.32528e-37	-2.7006	-0.711971	2.38629e-22	-2.6916	-1.11451
21484111	chr2:21484111:T:C	1.08433e-36	-1.95771e-09	-1.31065	3.07035e-21	-1.95771e-09	-1.25147
21484331	chr2:21484331:A:G	1.35211e-37	-2.69679	-0.695744	2.40597e-22	-2.69929	-1.0986
21484340	chr2:21484340:T:G	7.46153e-37	-1.95771e-09	-1.68443	1.84362e-21	-1.95771e-09	-1.76153
21484445	chr2:21484445:G:A	2.21449e-37	-2.29114	-0.608033	3.95042e-22	-2.2953	-1.00673
21484462	chr2:21484462:C:T	3.85416e-37	-0.959776	-1.38527	1.09713e-21	-0.698358	-1.5822
21484907	chr2:21484907:G:A	1.90001e-37	-2.68686	-0.365474	3.15231e-22	-2.69589	-0.831819
21485191	chr2:21485191:A:G	7.32125e-37	-1.95771e-09	-1.70341	1.99408e-21	-1.95771e-09	-1.68308
21486967	chr2:21486967:T:C	9.70686e-37	-1.95771e-09	-1.42136	2.77233e-21	-1.95771e-09	-1.35357
21487780	chr2:21487780:C:T	7.1929e-37	-1.95771e-09	-1.7211	1.84739e-21	-1.95771e-09	-1.75949
21487786	chr2:21487786:C:A	7.71816e-37	-1.95771e-09	-1.65062	1.90476e-21	-1.95771e-09	-1.72891
21487817	chr2:21487817:T:C	7.70388e-37	-1.95771e-09	-1.65247	1.90292e-21	-1.95771e-09	-1.72987
21488244	chr2:21488244:T:G	2.91661e-37	-2.62377	-1.53232e-09	7.61111e-22	-2.64624	-1.53232e-09
21488364	chr2:21488364:A:G	7.97501e-37	-1.95771e-09	-1.61788	2.2958e-21	-1.95771e-09	-1.54218
21488453	chr2:21488453:T:G	4.04992e-37	-2.2955	-1.53232e-09	3.28674e-21	-1.18337	-1.53232e-09
21488922	chr2:21488922:A:G	7.10547e-38	-2.32335	-1.71257	1.88656e-22	-2.28452	-1.75658
21489802	chr2:21489802:CT:C	7.14377e-37	-1.95771e-09	-1.72795	1.86062e-21	-1.95771e-09	-1.75236
21490385	chr2:21490385:T:C	7.44722e-37	-1.95771e-09	-1.68635	2.10495e-21	-1.95771e-09	-1.62897
21490651	chr2:21490651:T:C	6.90229e-38	-2.5503	-1.51463	1.77441e-22	-2.5113	-1.59108
21490678	chr2:21490678:A:G	1.18601e-36	-1.95771e-09	-1.22102	3.5209e-21	-1.95771e-09	-1.11455
21490899	chr2:21490899:G:A	7.09795e-37	-1.73439	-1.53232e-09	4.05271e-21	-0.973877	-1.53232e-09
21490991	chr2:21490991:T:A	6.88933e-38	-2.37903	-1.68778	1.79686e-22	-2.34314	-1.74668
21490992	chr2:21490992:T:C	8.21084e-37	-1.95771e-09	-1.58874	2.23426e-21	-1.95771e-09	-1.56935
21491642	chr2:21491642:G:A	7.02022e-37	-1.95771e-09	-1.7454	1.89983e-21	-1.95771e-09	-1.7315
21492191	chr2:21492191:G:A	4.75177e-38	-2.69369	-1.74458	1.23852e-22	-2.70052	-1.76142
21492272	chr2:21492272:A:T	1.23407e-36	-1.95771e-09	-1.18129	2.60065e-21	-1.95771e-09	-1.4175
21492277	chr2:21492277:C:G	4.33552e-37	-2.22736	-1.53232e-09	1.93984e-21	-1.71066	-1.53232e-09
21492554	chr2:21492554:T:C	1.16617e-36	-1.95771e-09	-1.23789	3.24828e-21	-1.95771e-09	-1.19514
21493248	chr2:21493248:A:T	9.29734e-37	-1.95771e-09	-1.46447	2.70879e-21	-1.95771e-09	-1.37676
21493281	chr2:21493281:G:A	6.44538e-38	-2.43397	-1.69944	1.68383e-22	-2.40323	-1.75155
21493531	chr2:21493531:T:C	1.50473e-36	-1.95771e-09	-0.982997	4.02081e-21	-1.95771e-09	-0.981782
21494223	chr2:21494223:C:A	7.18666e-37	-1.95771e-09	-1.72197	1.84703e-21	-1.95771e-09	-1.75968
21494390	chr2:21494390:A:C	1.49051e-36	-1.95771e-09	-0.992495	3.37862e-21	-1.95771e-09	-1.1558
21494709	chr2:21494709:T:G	5.50111e-36	-1.95771e-09	0.313339	1.01302e-20	-1.95771e-09	-0.0577461
21495555	chr2:21495555:T:A	1.00171e-36	-1.95771e-09	-1.38991	2.46833e-21	-1.95771e-09	-1.46972
21495833	chr2:21495833:C:T	7.21636e-37	-1.71784	-1.53232e-09	1.21491e-21	-2.1786	-1.53232e-09
21496003	chr2:21496003:A:G	6.86175e-38	-2.38305	-1.68777	1.78334e-22	-2.35057	-1.7468
21496099	chr2:21496099:A:G	7.62206e-38	-2.47255	-1.49318	1.8696e-22	-2.46983	-1.58029
21496326	chr2:21496326:C:T	1.47248e-36	-1.00466	-1.53232e-09	5.36846e-21	-0.692724	-1.53232e-09
21496542	chr2:21496542:A:G	7.56855e-37	-1.95771e-09	-1.67019	2.15827e-21	-1.95771e-09	-1.60396
21496667	chr2:21496667:C:T	2.11658e-36	-1.95771e-09	-0.641811	5.8824e-21	-1.95771e-09	-0.6013
21496711	chr2:21496711:G:A	7.76242e-38	-2.51462	-1.43287	1.70666e-22	-2.53544	-1.60587
21497335	chr2:21497335:G:T	6.91345e-37	-1.95771e-09	-1.76073	1.84445e-21	-1.95771e-09	-1.76108
21497746	chr2:21497746:G:A	6.91346e-37	-1.95771e-09	-1.76073	1.84446e-21	-1.95771e-09	-1.76108
21498009	chr2:21498009:G:A	5.50718e-38	-2.58856	-1.70217	1.58321e-22	-2.47291	-1.74348
21498964	chr2:21498964:C:T	7.08432e-38	-2.52668	-1.51222	1.60048e-22	-2.54879	-1.65675
21499009	chr2:21499009:A:G	7.19669e-37	-1.95771e-09	-1.72057	1.85431e-21	-1.95771e-09	-1.75575
21499216	chr2:21499216:C:A	6.9302e-37	-1.95771e-09	-1.75831	1.86565e-21	-1.95771e-09	-1.74966
21499259	chr2:21499259:A:G	7.91455e-38	-2.48769	-1.44039	1.98578e-22	-2.46776	-1.52208
21499490	chr2:21499490:C:T	7.70991e-37	-1.95771e-09	-1.65169	1.90368e-21	-1.95771e-09	-1.72948
21499537	chr2:21499537:T:A	6.38554e-38	-2.55508	-1.58767	1.48026e-22	-2.61228	-1.67136
21499851	chr2:21499851:G:A	6.25481e-38	-2.42984	-1.73359	1.44836e-22	-2.62691	-1.6785
21500211	chr2:21500211:T:A	3.29034e-36	-1.95771e-09	-0.200621	1.15198e-20	-1.95771e-09	0.0708015
21500690	chr2:21500690:A:G	6.96009e-38	-2.45096	-1.60563	1.80006e-22	-2.42339	-1.66464
21500743	chr2:21500743:A:C	7.79847e-37	-1.95771e-09	-1.64027	1.91421e-21	-1.95771e-09	-1.72396
21500932	chr2:21500932:TTAAA:T	7.31409e-37	-1.95771e-09	-1.70439	1.94651e-21	-1.95771e-09	-1.70723
21500971	chr2:21500971:C:T	1.95169e-37	-1.63276	-1.39274	3.18919e-21	0.442653	-1.65615
21503243	chr2:21503243:C:T	7.8282e-37	-1.95771e-09	-1.63646	2.1575e-21	-1.95771e-09	-1.60431
21504582	chr2:21504582:A:G	7.0501e-37	-1.95771e-09	-1.74115	1.84423e-21	-1.95771e-09	-1.7612
21504986	chr2:21504986:G:A	8.97249e-37	-1.95771e-09	-1.50003	2.40203e-21	-1.95771e-09	-1.49695
21506036	chr2:21506036:C:T	8.64442e-37	-1.95771e-09	-1.53728	2.1421e-21	-1.95771e-09	-1.61148
21507213	chr2:21507213:A:G	7.39388e-37	-1.95771e-09	-1.69354	2.11109e-21	-1.95771e-09	-1.62606
21507815	chr2:21507815:T:C	1.63477e-36	-0.900111	-1.53232e-09	1.45745e-21	-1.99658	-1.53232e-09
21508738	chr2:21508738:A:T	4.13747e-36	-1.95771e-09	0.0284741	1.08499e-20	-1.95771e-09	0.0108956
21508936	chr2:21508936:T:C	9.00026e-37	-1.95771e-09	-1.49694	2.14712e-21	-1.95771e-09	-1.60914
21513206	chr2:21513206:T:G	1.95514e-36	-1.95771e-09	-0.721147	4.15678e-21	-1.95771e-09	-0.948524
21513217	chr2:21513217:G:A	8.26654e-37	-1.95771e-09	-1.58198	2.27844e-21	-1.95771e-09	-1.54977
21513598	chr2:21513598:A:G	9.7733e-38	-1.98621	-1.73091	1.92539e-22	-2.26075	-1.75997
21514108	chr2:21514108:T:C	3.68201e-36	-1.95771e-09	-0.0881523	9.6831e-21	-1.95771e-09	-0.102883
21514430	chr2:21514430:A:G	1.11281e-36	-1.95771e-09	-1.28472	2.53079e-21	-1.95771e-09	-1.44473
21514748	chr2:21514748:T:C	1.61042e-36	-0.915113	-1.53232e-09	1.45218e-21	-2.0002	-1.53232e-09
21515137	chr2:21515137:G:T	2.49818e-37	-1.31622	-1.46241	7.08909e-22	-1.09059	-1.6267
21515422	chr2:21515422:C:T	1.59333e-36	-1.95771e-09	-0.925782	3.61336e-21	-1.95771e-09	-1.08863
21515727	chr2:21515727:C:T	6.95277e-37	-1.95771e-09	-1.75506	1.86586e-21	-1.95771e-09	-1.74954
21515773	chr2:21515773:G:T	6.95515e-37	-1.95771e-09	-1.75471	1.95784e-21	-1.95771e-09	-1.70142
21516631	chr2:21516631:G:C	6.92208e-37	-1.95771e-09	-1.75948	1.92235e-21	-1.95771e-09	-1.71971
21516794	chr2:21516794:G:A	6.92483e-37	-1.95771e-09	-1.75908	1.92758e-21	-1.95771e-09	-1.717
21517480	chr2:21517480:G:A	2.77145e-37	-2.67483	-1.53232e-09	1.23246e-21	-2.16426	-1.53232e-09
21517555	chr2:21517555:A:G	6.90851e-37	-1.95771e-09	-1.76144	1.88485e-21	-1.95771e-09	-1.73941
21518213	chr2:21518213:GAA:G	5.12562e-37	-2.05994	-1.53232e-09	4.77071e-21	-0.810769	-1.53232e-09
21518692	chr2:21518692:T:C	1.01702e-36	-1.95771e-09	-1.37473	2.77155e-21	-1.95771e-09	-1.35386
21518896	chr2:21518896:A:G	6.91863e-37	-1.95771e-09	-1.75998	1.87288e-21	-1.95771e-09	-1.74579
21519399	chr2:21519399:C:T	7.01e-37	-1.95771e-09	-1.74686	1.85737e-21	-1.95771e-09	-1.7541
21519975	chr2:21519975:G:C	7.14205e-37	-1.95771e-09	-1.7282	1.87588e-21	-1.95771e-09	-1.74419
21520028	chr2:21520028:C:G	2.61097e-37	-1.23841	-1.49606	4.06013e-22	-1.63475	-1.63989
21520165	chr2:21520165:C:T	9.17467e-37	-1.95771e-09	-1.47775	2.23504e-21	-1.95771e-09	-1.569
21520233	chr2:21520233:GC:G	1.21876e-36	0.191186	-1.38496	1.13459e-21	-0.73282	-1.51418
21520973	chr2:21520973:CATATATAATA:C	2.86502e-36	-1.95771e-09	-0.339035	5.78288e-21	-1.95771e-09	-0.618363
21521025	chr2:21521025:G:A	2.13439e-36	-1.95771e-09	-0.633428	5.98923e-21	-1.95771e-09	-0.583301
21521466	chr2:21521466:G:A	5.10086e-38	-2.68249	-1.68488	1.27797e-22	-2.69883	-1.73175
21521576	chr2:21521576:T:A	3.67929e-36	-1.95771e-09	-0.0888898	9.67996e-21	-1.95771e-09	-0.103206
21522659	chr2:21522659:T:G	9.09386e-38	-2.0529	-1.73628	1.82726e-22	-2.31833	-1.75471
21523912	chr2:21523912:A:G	5.25705e-38	-2.59815	-1.73906	1.27082e-22	-2.67495	-1.76124
21523956	chr2:21523956:T:A	9.46968e-38	-1.98717	-1.76152	1.79522e-22	-2.33561	-1.75511
21524030	chr2:21524030:G:C	8.24153e-38	-2.26114	-1.62646	2.10828e-22	-2.16906	-1.76092
21524190	chr2:21524190:T:C	6.91345e-37	-1.95771e-09	-1.76073	1.90423e-21	-1.95771e-09	-1.72918
21524616	chr2:21524616:G:A	9.16877e-37	-1.95771e-09	-1.47839	2.23387e-21	-1.95771e-09	-1.56953
21525067	chr2:21525067:G:A	9.94943e-37	-1.95771e-09	-1.39668	2.3915e-21	-1.95771e-09	-1.50135
21525655	chr2:21525655:C:T	9.17901e-37	-1.95771e-09	-1.47728	2.23589e-21	-1.95771e-09	-1.56863
21526118	chr2:21526118:T:C	1.28206e-37	-1.77583	-1.66989	2.21691e-22	-2.30278	-1.57696
21526440	chr2:21526440:A:G	1.57844e-36	-1.95771e-09	-0.935174	4.83109e-21	-1.95771e-09	-0.798193
21526561	chr2:21526561:C:G	1.07598e-37	-1.89714	-1.72382	2.07344e-22	-2.28681	-1.65982
21526779	chr2:21526779:T:TA	1.03872e-37	-2.15473	-1.50148	2.08624e-22	-2.29056	-1.64993
21526861	chr2:21526861:T:C	6.98863e-37	-1.95771e-09	-1.74991	1.9179e-21	-1.95771e-09	-1.72204
21526975	chr2:21526975:G:A	6.90767e-37	-1.95771e-09	-1.76156	1.88162e-21	-1.95771e-09	-1.74113
21527073	chr2:21527073:T:TC	6.94486e-37	-1.95771e-09	-1.75619	1.89318e-21	-1.95771e-09	-1.73501
21527327	chr2:21527327:A:G	8.45231e-37	-1.55976	-1.53232e-09	1.69129e-21	-1.84777	-1.53232e-09
21527831	chr2:21527831:T:C	4.25831e-36	-1.95771e-09	0.0572608	1.11639e-20	-1.95771e-09	0.039425
21528082	chr2:21528082:C:T	1.52646e-36	-1.95771e-09	-0.968659	4.39602e-21	-1.95771e-09	-0.892565
21528143	chr2:21528143:A:G	1.52528e-36	-1.95771e-09	-0.96943	4.39221e-21	-1.95771e-09	-0.893431
21528158	chr2:21528158:A:C	6.98863e-37	-1.95771e-09	-1.74991	1.9179e-21	-1.95771e-09	-1.72204
21528321	chr2:21528321:T:C	8.96828e-37	-1.95771e-09	-1.5005	2.76306e-21	-1.95771e-09	-1.35693
21528326	chr2:21528326:C:T	1.08191e-36	-1.95771e-09	-1.31288	2.78969e-21	-1.95771e-09	-1.34733
21528816	chr2:21528816:C:T	9.81998e-37	-1.95771e-09	-1.40978	2.36529e-21	-1.95771e-09	-1.51237
21529159	chr2:21529159:T:C	7.02139e-37	-1.95771e-09	-1.74523	1.93322e-21	-1.95771e-09	-1.71408
21529329	chr2:21529329:G:A	9.17901e-37	-1.95771e-09	-1.47728	2.23589e-21	-1.95771e-09	-1.56863
21529415	chr2:21529415:C:T	1.18721e-36	-1.89159	0.671585	3.0954e-21	-1.07273	-0.170618
21529747	chr2:21529747:G:T	8.57477e-37	-1.95771e-09	-1.54537	2.09906e-21	-1.95771e-09	-1.63177
21529927	chr2:21529927:A:G	7.42021e-37	-1.95771e-09	-1.68999	2.1186e-21	-1.95771e-09	-1.62251
21529962	chr2:21529962:G:C	8.94032e-37	-1.95771e-09	-1.50362	2.19051e-21	-1.95771e-09	-1.58913
21529963	chr2:21529963:C:A	8.94032e-37	-1.95771e-09	-1.50362	2.19051e-21	-1.95771e-09	-1.58913
21530595	chr2:21530595:C:T	3.69253e-36	-1.95771e-09	-0.085298	9.71795e-21	-1.95771e-09	-0.0992897
21530602	chr2:21530602:T:C	1.54853e-36	-0.954303	-1.53232e-09	1.41485e-21	-2.02624	-1.53232e-09
21531004	chr2:21531004:A:C	5.92096e-37	-1.06896	-0.846737	6.02859e-22	-2.07861	-0.800728
21531271	chr2:21531271:C:T	8.95944e-37	-1.95771e-09	-1.50149	2.19429e-21	-1.95771e-09	-1.58741
21531285	chr2:21531285:G:A	4.56335e-36	-1.95771e-09	0.126447	7.8011e-21	-1.95771e-09	-0.319
21531307	chr2:21531307:G:A	8.38337e-37	-1.95771e-09	-1.56795	2.3006e-21	-1.95771e-09	-1.54009
21532313	chr2:21532313:T:G	8.11424e-37	-1.95771e-09	-1.60058	2.2176e-21	-1.95771e-09	-1.57684
21533232	chr2:21533232:C:A	2.21958e-37	-1.13843	-1.75845	4.09352e-22	-1.51899	-1.74745
21533588	chr2:21533588:C:A	6.98057e-37	-1.95771e-09	-1.75106	1.84846e-21	-1.95771e-09	-1.75891
21534386	chr2:21534386:T:C	1.92469e-36	-0.736845	-1.53232e-09	1.56682e-21	-1.92421	-1.53232e-09
21534558	chr2:21534558:T:A	9.12757e-38	-2.06211	-1.72337	1.84287e-22	-2.40544	-1.65908
21534967	chr2:21534967:A:T	6.99952e-37	-1.95771e-09	-1.74835	1.87963e-21	-1.95771e-09	-1.74219
21535346	chr2:21535346:A:C	6.97899e-37	-1.95771e-09	-1.75129	1.8473e-21	-1.95771e-09	-1.75954
21535724	chr2:21535724:C:G	9.17901e-37	-1.95771e-09	-1.47728	2.23589e-21	-1.95771e-09	-1.56863
21535971	chr2:21535971:A:G	9.17901e-37	-1.95771e-09	-1.47728	2.23589e-21	-1.95771e-09	-1.56863
21536104	chr2:21536104:T:C	7.03041e-37	-1.95771e-09	-1.74395	1.93634e-21	-1.95771e-09	-1.71246
21536197	chr2:21536197:G:A	1.02676e-37	-1.94311	-1.72467	2.59425e-22	-2.10184	-1.62072
21536252	chr2:21536252:C:T	3.1797e-36	-1.95771e-09	-0.234824	9.88133e-21	-1.95771e-09	-0.0826167
21536336	chr2:21536336:G:A	1.08364e-37	-1.85257	-1.7613	2.54396e-22	-2.01262	-1.72951
21536487	chr2:21536487:GT:G	8.42858e-37	-1.95771e-09	-1.56257	2.07161e-21	-1.95771e-09	-1.64494
21537554	chr2:21537554:T:C	4.80659e-38	-2.69291	-1.73388	1.47514e-22	-2.53169	-1.75541
21537906	chr2:21537906:T:C	2.04876e-36	-1.95771e-09	-0.674377	6.91821e-21	-1.95771e-09	-0.439107
21537991	chr2:21537991:A:C	8.94225e-37	-1.95771e-09	-1.50341	2.19081e-21	-1.95771e-09	-1.58899
21538031	chr2:21538031:A:T	1.53639e-36	-1.95771e-09	-0.962175	3.04922e-21	-1.95771e-09	-1.25838
21538175	chr2:21538175:A:G	7.39963e-37	-1.95771e-09	-1.69277	2.08131e-21	-1.95771e-09	-1.64027
21538376	chr2:21538376:C:T	3.73051e-36	-1.95771e-09	-0.075066	5.32137e-21	-1.95771e-09	-0.701534
21538429	chr2:21538429:C:T	6.96732e-37	-1.95771e-09	-1.75296	1.97501e-21	-1.95771e-09	-1.69269
21538859	chr2:21538859:G:A	9.44411e-37	-1.95771e-09	-1.4488	2.39691e-21	-1.95771e-09	-1.49909
21538993	chr2:21538993:G:A	2.28397e-36	-1.95771e-09	-0.565693	7.92688e-21	-1.95771e-09	-0.303005
21539049	chr2:21539049:C:A	2.37926e-36	-1.95771e-09	-0.524823	3.43641e-21	-1.95771e-09	-1.13884
21539923	chr2:21539923:T:A	7.18899e-37	-1.95771e-09	-1.72165	2.02169e-21	-1.95771e-09	-1.66933
21539933	chr2:21539933:G:A	2.76767e-37	-2.67619	-1.53232e-09	1.08559e-21	-2.29114	-1.53232e-09
21539952	chr2:21539952:A:G	8.27611e-37	-1.95771e-09	-1.58082	2.26686e-21	-1.95771e-09	-1.55487
21540086	chr2:21540086:A:G	1.70363e-36	-0.85885	-1.53232e-09	1.45428e-21	-1.99875	-1.53232e-09
21540926	chr2:21540926:C:T	1.06066e-37	-2.08958	-1.54572	2.12136e-22	-2.24377	-1.68002
21541437	chr2:21541437:T:C	1.04865e-37	-2.11747	-1.52922	2.11054e-22	-2.25904	-1.66986
21541448	chr2:21541448:G:A	8.9446e-37	-1.95771e-09	-1.50315	2.1912e-21	-1.95771e-09	-1.58882
21541963	chr2:21541963:C:A	2.40007e-37	-1.77138	-1.04732	1.37242e-21	-0.917067	-1.13962
21542137	chr2:21542137:G:A	9.17901e-37	-1.95771e-09	-1.47728	2.23589e-21	-1.95771e-09	-1.56863
21542277	chr2:21542277:A:G	9.15532e-37	-1.95771e-09	-1.47986	2.33419e-21	-1.95771e-09	-1.5256
21542597	chr2:21542597:G:A	9.42031e-38	-2.6697	-1.08421	2.17738e-22	-2.67947	-1.21825
21544063	chr2:21544063:C:T	1.51093e-35	-1.95771e-09	1.3237	1.70213e-20	-1.95771e-09	0.4612
21544462	chr2:21544462:A:G	1.85613e-36	-1.95771e-09	-0.773115	6.43592e-21	-1.95771e-09	-0.51137
21545034	chr2:21545034:T:C	1.69926e-36	-1.95771e-09	-0.861415	5.76929e-21	-1.95771e-09	-0.620716
21545112	chr2:21545112:T:C	2.37195e-36	-1.95771e-09	-0.5279	6.56686e-21	-1.95771e-09	-0.491228
21545157	chr2:21545157:C:T	7.05227e-37	-1.95771e-09	-1.74085	1.85988e-21	-1.95771e-09	-1.75275
21545383	chr2:21545383:C:A	7.17598e-37	-1.95771e-09	-1.72346	1.88245e-21	-1.95771e-09	-1.74069
21545585	chr2:21545585:T:C	1.13758e-37	-1.91201	-1.65328	2.38585e-22	-2.06882	-1.73747
21545659	chr2:21545659:T:C	7.96897e-38	-2.62553	-1.29569	1.88603e-22	-2.6401	-1.40127
21545856	chr2:21545856:T:G	5.53943e-36	-1.95771e-09	0.32028	1.46754e-20	-1.95771e-09	0.312906
21545869	chr2:21545869:A:G	1.80044e-37	-1.41735	-1.68882	2.90435e-22	-1.88521	-1.72443
21546013	chr2:21546013:A:G	1.15002e-37	-1.88254	-1.67188	2.41927e-22	-2.04661	-1.74577
21546731	chr2:21546731:A:G	7.10269e-38	-2.66478	-1.37153	1.73194e-22	-2.67498	-1.45163
21546767	chr2:21546767:G:A	1.11056e-37	-2.45179	-1.13755	2.91758e-22	-2.28868	-1.31641
21547504	chr2:21547504:G:A	2.99478e-36	-1.95771e-09	-0.294741	7.56845e-21	-1.95771e-09	-0.349277
21547697	chr2:21547697:CAT:C	1.02781e-36	-1.95771e-09	-1.36418	2.62073e-21	-1.95771e-09	-1.40981
21548215	chr2:21548215:G:A	6.91902e-37	-1.95771e-09	-1.75992	1.84401e-21	-1.95771e-09	-1.76132
21548515	chr2:21548515:C:A	2.17559e-36	-1.95771e-09	-0.614309	6.45791e-21	-1.95771e-09	-0.507958
21548769	chr2:21548769:T:C	9.17314e-37	-1.95771e-09	-1.47792	2.34225e-21	-1.95771e-09	-1.52215
21549444	chr2:21549444:C:G	2.8876e-37	-2.63377	-1.53232e-09	8.27381e-22	-2.56275	-1.53232e-09
21549965	chr2:21549965:A:G	1.85521e-36	-1.95771e-09	-0.773611	5.74204e-21	-1.95771e-09	-0.62545
21550082	chr2:21550082:C:A	2.11501e-36	-1.95771e-09	-0.642552	5.9336e-21	-1.95771e-09	-0.592633
21550843	chr2:21550843:G:C	2.71782e-37	-2.69437	-1.53232e-09	7.26944e-22	-2.69217	-1.53232e-09
21551289	chr2:21551289:T:C	2.08078e-36	-1.95771e-09	-0.658868	4.33241e-21	-1.95771e-09	-0.90714
21551332	chr2:21551332:A:G	6.93242e-37	-1.95771e-09	-1.75799	1.84486e-21	-1.95771e-09	-1.76086
21551750	chr2:21551750:T:A	6.98978e-37	-1.95771e-09	-1.74975	2.04918e-21	-1.95771e-09	-1.65582
21552582	chr2:21552582:T:G	8.84003e-37	-1.95771e-09	-1.51491	2.10709e-21	-1.95771e-09	-1.62796
21552627	chr2:21552627:C:T	3.05644e-36	-1.95771e-09	-0.274361	9.44153e-21	-1.95771e-09	-0.128147
21553217	chr2:21553217:G:A	5.81085e-36	-1.95771e-09	0.368116	1.53402e-20	-1.95771e-09	0.357214
21553625	chr2:21553625:A:G	7.00575e-37	-1.95771e-09	-1.74746	1.92084e-21	-1.95771e-09	-1.7205
21554079	chr2:21554079:T:C	1.02831e-37	-1.98967	-1.67661	2.20041e-22	-2.1385	-1.74871
21555010	chr2:21555010:T:TG	1.63083e-36	-1.95771e-09	-0.902522	3.9362e-21	-1.95771e-09	-1.00305
21555012	chr2:21555012:T:G	7.82151e-38	-2.3438	-1.5961	2.73202e-22	-2.12165	-1.54916
21555285	chr2:21555285:G:C	6.95883e-37	-1.95771e-09	-1.75418	1.86589e-21	-1.95771e-09	-1.74953
21555294	chr2:21555294:C:T	8.75607e-37	-1.95771e-09	-1.52445	2.17669e-21	-1.95771e-09	-1.59546
21555821	chr2:21555821:C:T	2.15273e-36	-2.3454	1.72052	4.87282e-21	-1.50915	0.719559
21558629	chr2:21558629:A:G	4.9334e-36	-1.95771e-09	0.204417	1.26317e-20	-1.95771e-09	0.162949
21558717	chr2:21558717:A:G	6.9307e-37	-1.95771e-09	-1.75823	1.84363e-21	-1.95771e-09	-1.76153
21559563	chr2:21559563:A:G	7.54251e-37	-1.95771e-09	-1.67364	2.16575e-21	-1.95771e-09	-1.6005
21559697	chr2:21559697:G:A	7.16535e-36	-1.95771e-09	0.577647	1.90354e-20	-1.95771e-09	0.573039
21559960	chr2:21559960:G:A	9.93186e-37	-1.95771e-09	-1.39845	3.03063e-21	-1.95771e-09	-1.26449
21560028	chr2:21560028:C:T	8.05772e-37	-1.95771e-09	-1.60756	2.47847e-21	-1.95771e-09	-1.46562
21560681	chr2:21560681:T:C	8.04328e-37	-1.95771e-09	-1.60936	2.47231e-21	-1.95771e-09	-1.46811
21560750	chr2:21560750:C:A	1.04252e-36	0.191442	-1.54141	1.39598e-21	-0.706569	-1.3331
21560900	chr2:21560900:C:G	6.08198e-36	-1.95771e-09	0.41372	1.55575e-20	-1.95771e-09	0.371281
21561645	chr2:21561645:A:T	7.95992e-38	-2.17083	-1.75153	1.44355e-22	-2.5485	-1.76024
21561783	chr2:21561783:G:A	2.13786e-36	-1.95771e-09	-0.631806	4.70662e-21	-1.95771e-09	-0.824295
21562172	chr2:21562172:A:G	1.39733e-36	-1.95771e-09	-1.05705	3.24001e-21	-1.95771e-09	-1.19769
21562721	chr2:21562721:G:A	2.80312e-37	-2.66346	-1.53232e-09	7.45019e-22	-2.66761	-1.53232e-09
21562782	chr2:21562782:G:A	1.47345e-36	-1.95771e-09	-1.004	4.40864e-21	-1.95771e-09	-0.889699
21562919	chr2:21562919:G:T	6.99679e-37	-1.74874	-1.53232e-09	1.18428e-21	-2.20413	-1.53232e-09
21562984	chr2:21562984:G:A	4.48858e-37	-2.19266	-1.53232e-09	2.11097e-21	-1.62611	-1.53232e-09
21563030	chr2:21563030:A:G	8.33357e-37	-1.95771e-09	-1.5739	2.12311e-21	-1.95771e-09	-1.62038
21564552	chr2:21564552:CTAACAT:C	1.01659e-36	-1.95771e-09	-1.37515	2.6188e-21	-1.95771e-09	-1.41055
21564554	chr2:21564554:A:G	6.92276e-37	-1.95771e-09	-1.75938	1.91499e-21	-1.95771e-09	-1.72355
21564606	chr2:21564606:T:C	9.74403e-37	-1.41754	-1.53232e-09	3.13712e-21	-1.22996	-1.53232e-09
21564698	chr2:21564698:A:G	3.27689e-36	-1.95771e-09	-0.204716	1.04899e-20	-1.95771e-09	-0.0228487
21564744	chr2:21564744:G:A	7.91821e-37	-1.95771e-09	-1.62503	2.11433e-21	-1.95771e-09	-1.62453
21565224	chr2:21565224:G:A	8.9467e-37	-1.95771e-09	-1.50291	2.21828e-21	-1.95771e-09	-1.57653
21565320	chr2:21565320:G:A	7.94507e-37	-1.95771e-09	-1.62164	2.12255e-21	-1.95771e-09	-1.62065
21565454	chr2:21565454:T:C	7.5208e-36	-1.95771e-09	0.626062	1.99143e-20	-1.95771e-09	0.618175
21565859	chr2:21565859:T:G	6.61618e-38	-2.3512	-1.75606	1.41107e-22	-2.62043	-1.71107
21566085	chr2:21566085:A:C	9.49918e-37	-1.95771e-09	-1.44299	2.30135e-21	-1.95771e-09	-1.53977
21566488	chr2:21566488:A:G	6.30704e-38	-2.47782	-1.67729	1.29089e-22	-2.67257	-1.74795
21566545	chr2:21566545:C:A	2.95848e-36	-1.95771e-09	-0.306936	8.48135e-21	-1.95771e-09	-0.235394
21566570	chr2:21566570:A:G	7.18053e-36	-1.95771e-09	0.579762	1.91155e-20	-1.95771e-09	0.577234
21566716	chr2:21566716:G:A	6.19377e-38	-2.47076	-1.70247	1.28268e-22	-2.67019	-1.75671
21567338	chr2:21567338:T:G	1.0522e-36	-1.95771e-09	-1.34073	2.75632e-21	-1.95771e-09	-1.35937
21567494	chr2:21567494:G:A	8.66327e-38	-2.11533	-1.72236	1.81486e-22	-2.4695	-1.61035
21567594	chr2:21567594:T:A	6.52471e-38	-2.38286	-1.73833	1.57458e-22	-2.46065	-1.76122
21567958	chr2:21567958:A:AT	8.20511e-38	-2.22949	-1.66253	1.45519e-22	-2.55861	-1.74211
21568190	chr2:21568190:C:T	1.22656e-36	-1.95771e-09	-1.1874	3.12317e-21	-1.95771e-09	-1.23442
21568356	chr2:21568356:A:G	9.6584e-37	-1.95771e-09	-1.42637	2.79086e-21	-1.95771e-09	-1.34691
21568383	chr2:21568383:C:T	6.27372e-36	-1.95771e-09	0.44476	1.43752e-20	-1.95771e-09	0.292242
21568551	chr2:21568551:T:G	7.77437e-37	-1.95771e-09	-1.64336	2.34843e-21	-1.95771e-09	-1.51952
21568614	chr2:21568614:A:G	1.05732e-37	-2.19535	-1.44311	1.75869e-22	-2.51924	-1.59205
21569145	chr2:21569145:T:C	5.42632e-38	-2.54398	-1.76154	1.34654e-22	-2.64252	-1.73578
21569840	chr2:21569840:T:C	9.72727e-38	-2.22137	-1.50047	1.69206e-22	-2.52456	-1.62534
21569907	chr2:21569907:G:A	1.4836e-37	-1.54027	-1.75946	3.5258e-22	-1.68186	-1.73389
21570068	chr2:21570068:T:C	1.20493e-37	-2.0073	-1.50047	1.92375e-22	-2.39623	-1.62534
21570069	chr2:21570069:G:A	4.97405e-37	-0.874197	-1.21576	7.40643e-22	-1.20284	-1.47066
21570100	chr2:21570100:T:G	1.18819e-37	-2.02129	-1.50047	1.90528e-22	-2.40588	-1.62534
21570133	chr2:21570133:T:A	1.19053e-37	-2.01932	-1.50047	1.90775e-22	-2.40459	-1.62534
21570288	chr2:21570288:T:C	1.75849e-36	-1.95771e-09	-0.827155	3.9446e-21	-1.95771e-09	-1.00092
21570302	chr2:21570302:T:C	1.7591e-36	-1.95771e-09	-0.826807	5.63527e-21	-1.95771e-09	-0.644218
21570311	chr2:21570311:A:G	1.55351e-37	-1.52702	-1.72665	3.53761e-22	-1.65171	-1.76069
21570331	chr2:21570331:C:T	1.15611e-37	-2.0528	-1.49634	1.87434e-22	-2.42524	-1.62235
21570678	chr2:21570678:T:C	1.11861e-37	-2.05538	-1.52673	1.83159e-22	-2.42684	-1.64382
21570800	chr2:21570800:C:T	1.14322e-37	-2.03361	-1.52673	1.85801e-22	-2.41252	-1.64382
21570879	chr2:21570879:G:A	1.09838e-37	-2.06362	-1.53675	1.80899e-22	-2.4322	-1.65088
21571007	chr2:21571007:A:G	1.504e-36	-0.983484	-1.53232e-09	8.48633e-21	-0.234808	-1.53232e-09
21571094	chr2:21571094:C:T	2.51716e-37	-1.22889	-1.54218	4.47333e-22	-1.48217	-1.69554
21571384	chr2:21571384:G:T	4.90576e-37	-0.539993	-1.56379	8.28338e-22	-0.85098	-1.71062
21571625	chr2:21571625:T:A	1.2873e-37	-1.71206	-1.72958	2.09037e-22	-2.17729	-1.76122
21571884	chr2:21571884:A:G	4.93233e-37	-0.941834	-1.15655	7.36344e-22	-1.2459	-1.43343
21572149	chr2:21572149:G:A	8.94656e-37	-1.95771e-09	-1.50293	2.12779e-21	-1.95771e-09	-1.61818
21572303	chr2:21572303:A:G	2.37953e-36	-1.95771e-09	-0.524708	8.29058e-21	-1.95771e-09	-0.258144
21572724	chr2:21572724:G:A	4.99137e-38	-2.65459	-1.73448	1.25462e-22	-2.68746	-1.76156
21572737	chr2:21572737:C:A	1.19953e-37	-1.76314	-1.74913	2.03118e-22	-2.20808	-1.75915
21572960	chr2:21572960:A:T	8.86582e-37	-1.95771e-09	-1.51199	2.11365e-21	-1.95771e-09	-1.62485
21573806	chr2:21573806:G:A	3.52767e-36	-1.95771e-09	-0.130972	7.58806e-21	-1.95771e-09	-0.346688
21574178	chr2:21574178:T:C	3.81713e-37	-1.06893	-1.28577	5.93074e-22	-1.3739	-1.52181
21574706	chr2:21574706:A:G	8.26536e-38	-2.16516	-1.71955	1.53204e-22	-2.4915	-1.75775
21575100	chr2:21575100:G:A	1.11731e-37	-1.99756	-1.58571	1.81603e-22	-2.39332	-1.68588
21575463	chr2:21575463:G:A	1.05253e-37	-2.0497	-1.59331	1.74503e-22	-2.42818	-1.69089
21575475	chr2:21575475:A:G	1.14473e-37	-1.98709	-1.57194	1.84543e-22	-2.38638	-1.67675
21575484	chr2:21575484:G:T	2.24091e-37	-1.27908	-1.60823	4.0748e-22	-1.54331	-1.72772
21575546	chr2:21575546:A:G	8.68695e-37	-1.95771e-09	-1.53237	2.09891e-21	-1.95771e-09	-1.63185
21575857	chr2:21575857:A:G	1.12711e-37	-1.99756	-1.57697	1.82653e-22	-2.39332	-1.68011
21576118	chr2:21576118:T:C	1.80187e-36	-1.95771e-09	-0.802784	5.52155e-21	-1.95771e-09	-0.664605
21576158	chr2:21576158:A:G	8.3582e-37	-1.95771e-09	-1.57095	2.17419e-21	-1.95771e-09	-1.59661
21576408	chr2:21576408:A:G	8.48557e-37	-1.95771e-09	-1.55583	2.2061e-21	-1.95771e-09	-1.58204
21576455	chr2:21576455:AT:A	1.18134e-36	-1.95771e-09	-1.22496	2.81241e-21	-1.95771e-09	-1.33922
21576573	chr2:21576573:A:G	9.18579e-38	-2.17842	-1.6007	1.59895e-22	-2.51043	-1.69607
21576597	chr2:21576597:A:G	1.04781e-37	-2.07211	-1.57538	1.73864e-22	-2.4437	-1.67905
21576737	chr2:21576737:G:T	1.60501e-37	-1.47606	-1.74501	3.53856e-22	-1.65619	-1.75594
21577377	chr2:21577377:A:G	8.17736e-37	-1.95771e-09	-1.59283	2.52564e-21	-1.95771e-09	-1.44677
21577525	chr2:21577525:G:A	2.15081e-37	-1.31823	-1.61012	3.91528e-22	-1.58236	-1.7286
21577631	chr2:21577631:A:G	7.96069e-37	-1.95771e-09	-1.61968	2.43364e-21	-1.95771e-09	-1.48388
21578033	chr2:21578033:C:G	2.16498e-36	-1.95771e-09	-0.619201	6.32579e-21	-1.95771e-09	-0.52863
21578035	chr2:21578035:G:A	7.96374e-37	-1.95771e-09	-1.6193	2.43495e-21	-1.95771e-09	-1.48334
21578687	chr2:21578687:G:A	8.8877e-37	-1.95771e-09	-1.50953	2.12134e-21	-1.95771e-09	-1.62122
21578689	chr2:21578689:A:G	1.07331e-37	-2.0497	-1.57375	1.76826e-22	-2.42818	-1.67767
21578918	chr2:21578918:G:A	8.82326e-37	-1.5168	-1.53232e-09	1.19702e-21	-2.19343	-1.53232e-09
21578987	chr2:21578987:G:A	1.02743e-37	-2.07622	-1.59092	1.7201e-22	-2.44419	-1.68928
21579325	chr2:21579325:GA:G	1.09819e-37	-2.0231	-1.57743	1.79404e-22	-2.41096	-1.68041
21579804	chr2:21579804:T:G	6.92963e-37	-1.95771e-09	-1.75839	1.89271e-21	-1.95771e-09	-1.73525
21580011	chr2:21580011:C:T	1.04639e-36	-1.95771e-09	-1.34627	2.53748e-21	-1.95771e-09	-1.44209
21580045	chr2:21580045:A:G	8.211e-37	-1.95771e-09	-1.58872	2.54508e-21	-1.95771e-09	-1.4391
21580271	chr2:21580271:G:A	3.99329e-37	-1.03491	-1.27467	6.20979e-22	-1.33288	-1.51684
21580913	chr2:21580913:G:A	8.8647e-37	-1.95771e-09	-1.51212	2.67805e-21	-1.95771e-09	-1.38818
21580966	chr2:21580966:A:G	2.28135e-36	-1.95771e-09	-0.566841	8.95623e-21	-1.95771e-09	-0.180914
21581049	chr2:21581049:A:G	1.962e-36	-1.95771e-09	-0.717644	4.15699e-21	-1.95771e-09	-0.948473
21581420	chr2:21581420:A:G	3.26357e-37	-1.49763	-1.01375	8.68563e-22	-1.2583	-1.25588
21581774	chr2:21581774:A:G	8.84787e-37	-1.95771e-09	-1.51402	2.7434e-21	-1.95771e-09	-1.36406
21582352	chr2:21582352:A:G	3.35727e-37	-1.45265	-1.03042	8.96754e-22	-1.21015	-1.27209
21582508	chr2:21582508:T:G	3.2558e-37	-1.50825	-1.0055	8.64471e-22	-1.26999	-1.24891
21582542	chr2:21582542:T:C	1.07566e-36	-1.95771e-09	-1.31867	2.31032e-21	-1.95771e-09	-1.53588
21582604	chr2:21582604:T:C	7.25145e-37	-1.95771e-09	-1.71299	2.10431e-21	-1.95771e-09	-1.62928
21582661	chr2:21582661:G:A	3.12559e-36	-1.95771e-09	-0.251986	8.36214e-21	-1.95771e-09	-0.24955
21582742	chr2:21582742:TAC:T	2.14823e-36	-1.95771e-09	-0.626966	6.27447e-21	-1.95771e-09	-0.536776
21583079	chr2:21583079:G:T	8.41743e-37	-1.95771e-09	-1.56389	2.58008e-21	-1.95771e-09	-1.42545
21583413	chr2:21583413:G:C	8.45048e-37	-1.95771e-09	-1.55997	2.59328e-21	-1.95771e-09	-1.42034
21583422	chr2:21583422:GTCAAAGA:G	8.43663e-37	-1.95771e-09	-1.56161	2.58775e-21	-1.95771e-09	-1.42248
21583587	chr2:21583587:G:A	9.66975e-37	-1.95771e-09	-1.42519	2.92205e-21	-1.95771e-09	-1.30098
21583613	chr2:21583613:A:G	3.83652e-37	-1.01114	-1.33849	5.95841e-22	-1.32857	-1.56247
21583716	chr2:21583716:A:G	8.48508e-37	-1.95771e-09	-1.55589	2.47543e-21	-1.95771e-09	-1.46685
21583942	chr2:21583942:A:C	1.0961e-36	-1.95771e-09	-1.29985	2.67563e-21	-1.95771e-09	-1.38908
21584137	chr2:21584137:A:G	1.88972e-37	-1.41741	-1.64035	3.57987e-22	-1.65758	-1.74294
21584466	chr2:21584466:C:A	1.37438e-36	-1.95771e-09	-1.07361	3.88693e-21	-1.95771e-09	-1.01565
21584578	chr2:21584578:A:G	3.2366e-37	-2.51967	-1.53232e-09	7.93022e-22	-2.60517	-1.53232e-09
21585083	chr2:21585083:C:T	3.88133e-37	-1.00536	-1.33265	6.12423e-22	-1.30511	-1.55848
21586361	chr2:21586361:G:A	7.96069e-37	-1.95771e-09	-1.61968	2.43364e-21	-1.95771e-09	-1.48388
21586623	chr2:21586623:G:A	7.35346e-37	-1.95771e-09	-1.69902	1.89513e-21	-1.95771e-09	-1.73398
21586714	chr2:21586714:A:G	1.04557e-37	-2.17704	-1.47259	1.86846e-22	-2.41232	-1.63841
21586800	chr2:21586800:T:C	8.38776e-37	-1.95771e-09	-1.56742	2.15183e-21	-1.95771e-09	-1.60694
21587293	chr2:21587293:T:G	7.2826e-37	-1.95771e-09	-1.70871	2.13761e-21	-1.95771e-09	-1.61357
21587880	chr2:21587880:A:AACAAGC	8.82143e-37	-1.95771e-09	-1.51701	2.28441e-21	-1.95771e-09	-1.54716
21588060	chr2:21588060:G:C	1.25946e-36	-1.95771e-09	-1.16093	3.44707e-21	-1.95771e-09	-1.13574
21588142	chr2:21588142:C:T	7.25145e-37	-1.95771e-09	-1.71299	2.10431e-21	-1.95771e-09	-1.62928
21588379	chr2:21588379:C:T	1.1626e-36	-1.95771e-09	-1.24095	3.98218e-21	-1.95771e-09	-0.991434
21589294	chr2:21589294:C:A	1.0994e-36	-1.95771e-09	-1.29685	2.68285e-21	-1.95771e-09	-1.38639
21589391	chr2:21589391:TAC:T	1.68764e-36	-1.95771e-09	-0.868278	4.82553e-21	-1.95771e-09	-0.799343
21589393	chr2:21589393:C:A	6.91112e-37	-1.95771e-09	-1.76106	1.87525e-21	-1.95771e-09	-1.74452
21589441	chr2:21589441:G:A	5.07987e-36	-1.95771e-09	0.233675	1.65089e-20	-1.95771e-09	0.430635
21590035	chr2:21590035:T:C	7.01391e-37	-1.95771e-09	-1.7463	2.01026e-21	-1.95771e-09	-1.675
21590108	chr2:21590108:G:T	5.33049e-36	0.281832	-1.53232e-09	4.29063e-21	-0.916831	-1.53232e-09
21590153	chr2:21590153:T:G	1.16396e-36	-1.95771e-09	-1.23979	3.99084e-21	-1.95771e-09	-0.989263
21590380	chr2:21590380:T:G	8.83453e-37	-1.95771e-09	-1.51553	2.38597e-21	-1.95771e-09	-1.50366
21590623	chr2:21590623:T:C	1.57774e-37	-1.48703	-1.75117	4.12335e-22	-1.58798	-1.6712
21591160	chr2:21591160:A:G	4.01175e-36	-1.95771e-09	-0.00238208	1.01699e-20	-1.95771e-09	-0.0538302
21591210	chr2:21591210:A:G	3.14978e-36	-1.95771e-09	-0.244277	1.50513e-20	-1.95771e-09	0.3382
21592113	chr2:21592113:G:T	1.1982e-36	-1.95771e-09	-1.21079	2.84561e-21	-1.95771e-09	-1.32749
21592731	chr2:21592731:T:A	7.77249e-36	2.38528	-1.7263	4.12688e-21	0.732268	-1.68801
21592897	chr2:21592897:T:C	1.32576e-36	-1.95771e-09	-1.10962	3.64323e-21	-1.95771e-09	-1.08039
21593029	chr2:21593029:A:C	1.11903e-36	-1.95771e-09	-1.27915	2.74278e-21	-1.95771e-09	-1.36429
21593368	chr2:21593368:C:T	8.51959e-37	-1.95771e-09	-1.55183	1.95767e-21	-1.95771e-09	-1.70151
21593871	chr2:21593871:A:G	9.13225e-37	-1.95771e-09	-1.48238	2.70383e-21	-1.95771e-09	-1.37859
21593874	chr2:21593874:G:A	2.84513e-37	-1.05965	-1.58894	7.76369e-22	-1.20274	-1.42365
21594001	chr2:21594001:T:C	2.70061e-36	-1.95771e-09	-0.398134	7.24281e-21	-1.95771e-09	-0.393255
21594036	chr2:21594036:G:T	9.0783e-37	-1.95771e-09	-1.48831	2.3371e-21	-1.95771e-09	-1.52435
21594371	chr2:21594371:G:A	3.94344e-37	-1.27364	-1.0485	1.00402e-21	-1.6092	-0.760055
21594547	chr2:21594547:C:T	4.39561e-37	-1.16508	-1.0485	1.09769e-21	-1.52	-0.760055
21595034	chr2:21595034:G:C	8.08679e-37	-1.95771e-09	-1.60396	2.49217e-21	-1.95771e-09	-1.46011
21595204	chr2:21595204:G:A	6.91312e-37	-1.95771e-09	-1.76077	1.84529e-21	-1.95771e-09	-1.76063
21596267	chr2:21596267:G:T	3.32169e-36	-1.95771e-09	-0.191136	9.40032e-21	-1.95771e-09	-0.13252
21596441	chr2:21596441:A:G	3.31779e-36	-1.95771e-09	-0.192311	9.38856e-21	-1.95771e-09	-0.133772
21596810	chr2:21596810:G:A	6.21096e-38	-2.4283	-1.74216	2.11416e-22	-2.35564	-1.57155
21597361	chr2:21597361:G:A	1.72518e-36	-1.95771e-09	-0.846277	3.96177e-21	-1.95771e-09	-0.996573
21597518	chr2:21597518:C:T	7.52875e-37	-1.95771e-09	-1.67547	2.25018e-21	-1.95771e-09	-1.56225
21598034	chr2:21598034:G:A	7.29567e-38	-2.24811	-1.76139	2.28451e-22	-2.16687	-1.68282
21598164	chr2:21598164:T:A	2.69772e-36	-1.95771e-09	-0.399205	1.07562e-20	-1.95771e-09	0.00221946
21598281	chr2:21598281:T:G	7.52875e-37	-1.95771e-09	-1.67547	2.25018e-21	-1.95771e-09	-1.56225
21598518	chr2:21598518:A:G	7.008e-38	-2.30276	-1.74697	2.2739e-22	-2.2496	-1.60476
21599354	chr2:21599354:T:C	8.53143e-37	-1.95771e-09	-1.55044	1.96014e-21	-1.95771e-09	-1.70025
21599698	chr2:21599698:A:T	2.70101e-37	-2.70057	-1.53232e-09	7.28012e-22	-2.6907	-1.53232e-09
21599871	chr2:21599871:C:T	7.80168e-37	-1.95771e-09	-1.63986	1.92692e-21	-1.95771e-09	-1.71734
21600204	chr2:21600204:A:G	4.36511e-36	-1.95771e-09	0.0820336	1.21245e-20	-1.95771e-09	0.121962
21600520	chr2:21600520:A:G	2.00664e-36	-1.95771e-09	-0.695151	6.47664e-21	-1.95771e-09	-0.505062
21600734	chr2:21600734:G:A	1.25103e-36	-1.95771e-09	-1.16765	4.77114e-21	-1.95771e-09	-0.810679
21601184	chr2:21601184:A:T	5.52178e-38	-2.55863	-1.72945	1.92483e-22	-2.27048	-1.75054
21601858	chr2:21601858:T:C	7.82591e-37	-1.95771e-09	-1.63676	1.97289e-21	-1.95771e-09	-1.69376
21601950	chr2:21601950:A:G	5.66855e-38	-2.50028	-1.76156	3.17829e-22	-1.83955	-1.67996
21602014	chr2:21602014:A:T	1.20229e-36	-1.95771e-09	-1.20738	3.95643e-21	-1.95771e-09	-0.997922
21602138	chr2:21602138:C:A	8.50863e-37	-1.95771e-09	-1.55312	2.39671e-21	-1.95771e-09	-1.49917
21602335	chr2:21602335:G:C	1.43816e-37	-2.68498	-0.645848	2.74377e-22	-2.67481	-0.991705
21602372	chr2:21602372:A:C	7.2107e-37	-1.95771e-09	-1.71863	2.08973e-21	-1.95771e-09	-1.63623
21602522	chr2:21602522:T:C	8.14968e-37	0.000724464	-1.59694	1.17226e-21	-0.522563	-1.69177
21602607	chr2:21602607:TG:T	2.89326e-37	-2.63181	-1.53232e-09	7.24431e-22	-2.69563	-1.53232e-09
21602827	chr2:21602827:A:G	1.02961e-36	-1.95771e-09	-1.36243	3.07747e-21	-1.95771e-09	-1.24916
21602988	chr2:21602988:A:G	9.73607e-38	-1.96067	-1.76027	5.964e-22	-1.25503	-1.63508
21603029	chr2:21603029:T:C	6.97385e-37	-1.95771e-09	-1.75203	1.84478e-21	-1.95771e-09	-1.76091
21603246	chr2:21603246:C:T	7.15736e-38	-2.27392	-1.75471	2.52916e-22	-2.03209	-1.71587
21603267	chr2:21603267:C:T	7.07934e-37	-1.95771e-09	-1.73702	1.92746e-21	-1.95771e-09	-1.71706
21604063	chr2:21604063:G:T	6.50373e-38	-2.39695	-1.72745	2.65078e-22	-1.9525	-1.74849
21604366	chr2:21604366:A:C	2.46729e-36	-1.95771e-09	-0.488492	6.52151e-21	-1.95771e-09	-0.498158
21604452	chr2:21604452:T:G	1.44216e-36	-1.95771e-09	-1.02547	4.62003e-21	-1.95771e-09	-0.842864
21604856	chr2:21604856:G:A	7.05172e-37	-1.95771e-09	-1.74092	1.91809e-21	-1.95771e-09	-1.72193
21605261	chr2:21605261:C:T	1.97818e-36	-1.95771e-09	-0.709434	3.4788e-21	-1.95771e-09	-1.12658
21605306	chr2:21605306:T:C	7.04977e-37	-1.95771e-09	-1.7412	1.91734e-21	-1.95771e-09	-1.72232
21605646	chr2:21605646:A:G	8.64474e-37	-1.95771e-09	-1.53724	1.97312e-21	-1.95771e-09	-1.69365
21605658	chr2:21605658:A:G	8.03427e-37	-1.95771e-09	-1.61048	2.22055e-21	-1.95771e-09	-1.57551
21605720	chr2:21605720:T:C	7.76628e-37	-1.95771e-09	-1.6444	1.85832e-21	-1.95771e-09	-1.75359
21605746	chr2:21605746:C:T	5.03411e-38	-2.62043	-1.76011	1.75826e-22	-2.37843	-1.73309
21606048	chr2:21606048:G:A	8.57991e-37	-1.95771e-09	-1.54477	1.96507e-21	-1.95771e-09	-1.69774
21606096	chr2:21606096:C:T	7.05172e-37	-1.95771e-09	-1.74092	1.91809e-21	-1.95771e-09	-1.72193
21607047	chr2:21607047:G:T	3.00898e-36	-1.95771e-09	-0.29001	5.52087e-21	-1.95771e-09	-0.66473
21607324	chr2:21607324:T:C	5.92482e-38	-2.49171	-1.72592	2.24288e-22	-2.11885	-1.74924
21607409	chr2:21607409:T:A	7.52419e-37	-1.95771e-09	-1.67607	1.84651e-21	-1.95771e-09	-1.75997
21607695	chr2:21607695:C:T	1.08993e-36	-1.95771e-09	-1.3055	3.28221e-21	-1.95771e-09	-1.18475
21607757	chr2:21607757:A:G	7.58866e-38	-2.31849	-1.65163	5.50841e-22	-1.66204	-1.30753
21607848	chr2:21607848:T:A	2.86974e-36	-1.95771e-09	-0.33739	8.11136e-21	-1.95771e-09	-0.279999
21608841	chr2:21608841:A:G	7.85577e-38	-2.25053	-1.68501	2.8357e-22	-2.02227	-1.61129
21609177	chr2:21609177:A:G	3.92267e-37	-2.32742	-1.53232e-09	8.66816e-22	-2.51619	-1.53232e-09
21609410	chr2:21609410:TA:T	7.09866e-37	-1.95771e-09	-1.73429	1.93204e-21	-1.95771e-09	-1.71469
21609465	chr2:21609465:T:C	1.18453e-36	-1.95771e-09	-1.22227	3.55443e-21	-1.95771e-09	-1.10507
21609467	chr2:21609467:C:T	4.28993e-36	-1.95771e-09	0.0646608	1.16273e-20	-1.95771e-09	0.080092
21609749	chr2:21609749:G:A	6.95764e-38	-2.35635	-1.7006	2.4907e-22	-2.13237	-1.63092
21610496	chr2:21610496:A:T	7.06093e-38	-2.28605	-1.75615	2.48546e-22	-2.04585	-1.71954
21611159	chr2:21611159:ACT:A	2.9278e-36	-1.95771e-09	-0.317358	7.89603e-21	-1.95771e-09	-0.306904
21611894	chr2:21611894:T:C	5.99946e-38	-2.45282	-1.75229	2.4542e-22	-2.05645	-1.7216
21612137	chr2:21612137:C:T	7.08063e-37	-1.95771e-09	-1.73683	1.85881e-21	-1.95771e-09	-1.75333
21612285	chr2:21612285:C:T	1.3195e-37	-1.67453	-1.74242	4.59167e-22	-1.45898	-1.69263
21612286	chr2:21612286:C:T	7.12818e-37	-1.95771e-09	-1.73014	1.8528e-21	-1.95771e-09	-1.75657
21612763	chr2:21612763:A:G	5.86633e-38	-2.4732	-1.75435	2.38366e-22	-2.09023	-1.71699
21613095	chr2:21613095:G:A	7.27142e-38	-2.34486	-1.66797	2.12951e-22	-2.2597	-1.66025
21613167	chr2:21613167:G:A	7.0923e-37	-1.95771e-09	-1.73519	1.85808e-21	-1.95771e-09	-1.75372
21613293	chr2:21613293:C:T	6.22207e-38	-2.41657	-1.7521	2.62478e-22	-1.98866	-1.72219
21613917	chr2:21613917:T:TC	3.01697e-36	-1.95771e-09	-0.287357	9.97195e-21	-1.95771e-09	-0.0734881
21614572	chr2:21614572:A:C	4.85248e-38	-2.67542	-1.74188	1.75725e-22	-2.37485	-1.73725
21614616	chr2:21614616:C:T	7.10311e-37	-1.95771e-09	-1.73366	1.85649e-21	-1.95771e-09	-1.75458
21614724	chr2:21614724:C:T	5.04726e-38	-2.61657	-1.76137	1.74271e-22	-2.37214	-1.74827
21614766	chr2:21614766:G:A	3.00473e-37	-2.59401	-1.53232e-09	1.04152e-21	-2.33258	-1.53232e-09
21614809	chr2:21614809:C:T	7.13966e-38	-2.27521	-1.75591	2.52166e-22	-2.03207	-1.71886
21615071	chr2:21615071:T:C	8.45824e-36	-1.95771e-09	0.743531	2.36582e-20	-1.95771e-09	0.790444
21615169	chr2:21615169:T:G	7.10793e-37	-1.95771e-09	-1.73299	1.93868e-21	-1.95771e-09	-1.71126
21615233	chr2:21615233:T:C	6.61549e-38	-2.35542	-1.75195	2.23099e-22	-2.1645	-1.70891
21616050	chr2:21616050:C:T	3.72854e-36	-1.95771e-09	-0.0755935	9.92967e-21	-1.95771e-09	-0.0777373
21616121	chr2:21616121:A:T	8.17942e-37	-1.95771e-09	-1.59257	1.90313e-21	-1.95771e-09	-1.72976
21616124	chr2:21616124:T:G	6.27989e-38	-2.40898	-1.75045	2.62516e-22	-1.98619	-1.72452
21616283	chr2:21616283:C:T	7.15755e-37	-1.95771e-09	-1.72603	1.85069e-21	-1.95771e-09	-1.75771
21616496	chr2:21616496:TA:T	1.13276e-36	-1.26695	-1.53232e-09	9.66414e-22	-2.40743	-1.53232e-09
21616873	chr2:21616873:C:T	6.9025e-38	-2.56732	-1.49758	5.3201e-22	-1.95818	-1.04618
21617221	chr2:21617221:C:T	5.57275e-38	-2.52644	-1.75245	2.69396e-22	-2.11754	-1.5673
21617569	chr2:21617569:G:A	1.27717e-36	-1.95771e-09	-1.14696	3.61044e-21	-1.95771e-09	-1.08943
21617597	chr2:21617597:G:A	5.20269e-38	-2.63618	-1.71142	1.85418e-22	-2.4093	-1.64911
21617792	chr2:21617792:T:C	4.92039e-38	-2.66324	-1.74015	1.8201e-22	-2.33765	-1.73931
21618797	chr2:21618797:T:C	7.71328e-37	-1.95771e-09	-1.65125	2.12567e-21	-1.95771e-09	-1.61918
21619148	chr2:21619148:G:T	4.87462e-38	-2.68002	-1.73271	1.71252e-22	-2.39204	-1.74584
21619227	chr2:21619227:G:A	7.07811e-37	-1.95771e-09	-1.73719	1.85982e-21	-1.95771e-09	-1.75278
21620443	chr2:21620443:C:T	5.12799e-38	-2.60064	-1.76143	1.80472e-22	-2.3377	-1.74775
21620449	chr2:21620449:A:G	5.09106e-38	-2.60778	-1.76151	1.78371e-22	-2.35049	-1.74666
21620988	chr2:21620988:T:A	5.11308e-38	-2.60396	-1.76102	1.78085e-22	-2.34843	-1.75033
21621374	chr2:21621374:A:G	1.45877e-36	-1.95771e-09	-1.01402	4.1305e-21	-1.95771e-09	-0.954866
21622026	chr2:21622026:T:C	5.02435e-38	-2.66125	-1.72123	1.81514e-22	-2.32694	-1.75274
21622312	chr2:21622312:C:T	5.1246e-38	-2.65125	-1.71148	1.86468e-22	-2.29645	-1.75631
21622829	chr2:21622829:C:T	6.45763e-38	-2.59473	-1.53679	4.64532e-22	-2.02711	-1.11288
21623150	chr2:21623150:C:A	7.10312e-37	-1.95771e-09	-1.73366	1.84491e-21	-1.95771e-09	-1.76083
21623206	chr2:21623206:G:A	7.19015e-37	-1.95771e-09	-1.72148	1.96549e-21	-1.95771e-09	-1.69752
21623238	chr2:21623238:C:T	1.27427e-36	-1.95771e-09	-1.14924	3.83834e-21	-1.95771e-09	-1.02823
21623298	chr2:21623298:C:T	4.75748e-38	-2.67862	-1.75844	1.83284e-22	-2.40553	-1.66445
21623314	chr2:21623314:G:A	4.88729e-38	-2.68412	-1.72603	1.70073e-22	-2.39678	-1.74801
21623538	chr2:21623538:G:A	1.84133e-36	-1.95771e-09	-0.78112	5.27345e-21	-1.95771e-09	-0.71058
21623993	chr2:21623993:C:A	5.87913e-38	-2.46601	-1.75936	2.35588e-22	-2.0917	-1.72723
21624677	chr2:21624677:G:T	9.37864e-37	-1.95771e-09	-1.45576	2.86837e-21	-1.95771e-09	-1.31952
21624690	chr2:21624690:T:C	8.07201e-38	-2.62201	-1.28637	2.46669e-22	-2.50854	-1.26443
21624823	chr2:21624823:A:G	8.468e-38	-2.59895	-1.26154	2.3465e-22	-2.46546	-1.35747
21624839	chr2:21624839:C:G	4.88523e-38	-2.69993	-1.71063	1.42841e-22	-2.55989	-1.7594
21624848	chr2:21624848:G:GA	4.85395e-38	-2.70006	-1.71693	1.4278e-22	-2.56186	-1.75785
21624855	chr2:21624855:C:T	4.85598e-38	-2.70054	-1.71603	1.41055e-22	-2.57373	-1.75814
21625367	chr2:21625367:C:A	6.96044e-37	-1.95771e-09	-1.75395	2.06141e-21	-1.95771e-09	-1.64987
21625642	chr2:21625642:A:G	4.63913e-37	-2.15967	-1.53232e-09	9.78559e-22	-2.39494	-1.53232e-09
21625757	chr2:21625757:C:A	7.64104e-38	-2.61648	-1.34677	2.11799e-22	-2.49311	-1.43226
21625776	chr2:21625776:T:C	4.75685e-37	-2.13461	-1.53232e-09	2.37109e-21	-1.50991	-1.53232e-09
21625808	chr2:21625808:C:T	8.73981e-38	-2.60285	-1.22605	2.39578e-22	-2.47377	-1.32837
21625810	chr2:21625810:T:C	4.8898e-38	-2.66329	-1.74634	1.70456e-22	-2.40477	-1.73777
21625865	chr2:21625865:C:G	7.53839e-38	-2.59951	-1.37726	2.112e-22	-2.46964	-1.45857
21626049	chr2:21626049:G:A	8.74132e-38	-2.47331	-1.35541	7.72755e-22	-1.79533	-0.835723
21626725	chr2:21626725:T:C	2.8806e-36	-1.95771e-09	-0.333612	1.05854e-20	-1.95771e-09	-0.0137868
21626799	chr2:21626799:G:A	8.02052e-38	-2.58784	-1.32694	2.24748e-22	-2.45129	-1.41474
21627393	chr2:21627393:C:T	2.83726e-37	-2.65136	-1.53232e-09	8.40151e-22	-2.54744	-1.53232e-09
21627830	chr2:21627830:T:C	7.28278e-38	-2.25733	-1.75394	6.96519e-22	-1.02487	-1.71006
21629680	chr2:21629680:C:T	7.6364e-38	-2.55124	-1.41261	6.00184e-22	-1.95852	-0.925267
21629728	chr2:21629728:C:G	2.91185e-36	-1.95771e-09	-0.322821	8.89224e-21	-1.95771e-09	-0.188086
21629909	chr2:21629909:G:T	7.73396e-38	-2.55201	-1.39915	6.11359e-22	-1.96071	-0.904625
21630208	chr2:21630208:A:G	6.93657e-37	-1.95771e-09	-1.75739	1.91707e-21	-1.95771e-09	-1.72247
21630640	chr2:21630640:C:T	7.42295e-37	-1.68962	-1.53232e-09	8.13077e-22	-2.58019	-1.53232e-09
21631529	chr2:21631529:G:A	3.37686e-37	-2.47725	-1.53232e-09	7.2084e-22	-2.7006	-1.53232e-09
21632145	chr2:21632145:T:G	5.43689e-38	-2.65687	-1.64671	2.76104e-22	-2.31347	-1.34677
21632348	chr2:21632348:T:A	2.05366e-36	-1.95771e-09	-0.671989	7.17726e-21	-1.95771e-09	-0.402347
21632354	chr2:21632354:T:G	1.02376e-37	-1.98082	-1.68989	6.43318e-22	-1.33426	-1.48012
21632655	chr2:21632655:T:C	8.86776e-37	-1.95771e-09	-1.51177	2.01983e-21	-1.95771e-09	-1.67025
21632716	chr2:21632716:G:A	5.06427e-36	-1.95771e-09	0.230599	7.18966e-21	-1.95771e-09	-0.400621
21633974	chr2:21633974:A:G	6.9198e-37	-1.95771e-09	-1.75981	1.84551e-21	-1.95771e-09	-1.76051
21634086	chr2:21634086:G:A	9.94377e-37	-1.95771e-09	-1.39725	2.9472e-21	-1.95771e-09	-1.29241
21634559	chr2:21634559:C:T	3.58982e-37	-2.41609	-1.53232e-09	1.38677e-21	-2.04629	-1.53232e-09
21634673	chr2:21634673:T:C	3.32129e-37	-2.49384	-1.53232e-09	1.23761e-21	-2.16009	-1.53232e-09
21635438	chr2:21635438:A:G	5.78216e-38	-2.64953	-1.59247	1.42912e-22	-2.61078	-1.70801
21635701	chr2:21635701:A:G	1.75539e-36	-1.95771e-09	-0.828921	5.05819e-21	-1.95771e-09	-0.752255
21636066	chr2:21636066:C:T	2.32495e-36	-1.95771e-09	-0.547911	4.2735e-21	-1.95771e-09	-0.920831
21636604	chr2:21636604:T:C	2.15969e-36	-1.95771e-09	-0.621646	5.46893e-21	-1.95771e-09	-0.674182
21636788	chr2:21636788:A:G	8.92894e-37	-1.95771e-09	-1.5049	2.10563e-21	-1.95771e-09	-1.62865
21636804	chr2:21636804:A:C	2.0943e-36	-1.95771e-09	-0.652389	5.30129e-21	-1.95771e-09	-0.705315
21636841	chr2:21636841:C:T	1.48824e-37	-2.38756	-0.909041	1.90762e-22	-2.67439	-1.3556
21636957	chr2:21636957:TCTAA:T	1.44733e-37	-2.38469	-0.939783	1.86433e-22	-2.67868	-1.37427
21637202	chr2:21637202:A:T	1.48567e-37	-2.35532	-0.943007	1.8473e-22	-2.68501	-1.37712
21637395	chr2:21637395:A:G	5.00946e-38	-2.65281	-1.73265	1.75867e-22	-2.40348	-1.70781
21637402	chr2:21637402:C:A	2.70558e-37	-2.69888	-1.53232e-09	7.233e-22	-2.6972	-1.53232e-09
21637507	chr2:21637507:C:T	7.7575e-38	-2.35642	-1.5917	1.291e-22	-2.69878	-1.72165
21638045	chr2:21638045:T:C	2.3189e-36	-1.95771e-09	-0.550518	5.87617e-21	-1.95771e-09	-0.60236
21638302	chr2:21638302:G:A	3.1828e-37	-2.32631	-0.210124	3.01934e-22	-2.68867	-0.882144
21638839	chr2:21638839:C:T	1.4525e-37	-2.39491	-0.925996	1.88222e-22	-2.67306	-1.37034
21639007	chr2:21639007:C:A	1.42886e-36	-1.95771e-09	-1.03473	4.59679e-21	-1.95771e-09	-0.847907
21639141	chr2:21639141:T:C	3.72927e-35	2.22719	-1.53232e-09	1.20137e-20	0.112781	-1.53232e-09
21639183	chr2:21639183:C:T	1.28508e-37	-2.37706	-1.06631	1.70998e-22	-2.68043	-1.45893
21639220	chr2:21639220:C:G	4.81762e-38	-2.66951	-1.75499	1.68295e-22	-2.4381	-1.7172
21639885	chr2:21639885:A:C	2.8207e-37	-2.33444	-0.322768	2.74999e-22	-2.6864	-0.977851
21640375	chr2:21640375:A:G	6.25475e-38	-2.69914	-1.4643	2.4511e-22	-2.47417	-1.30515
21640398	chr2:21640398:G:A	2.81533e-37	-2.32201	-0.337108	2.73704e-22	-2.68996	-0.979014
21640531	chr2:21640531:A:G	6.72468e-38	-2.69833	-1.39267	2.66317e-22	-2.46847	-1.22786
21640690	chr2:21640690:A:C	1.32715e-37	-2.3808	-1.03036	1.7477e-22	-2.68023	-1.43732
21640861	chr2:21640861:G:A	1.49105e-37	-2.32387	-0.970851	1.80106e-22	-2.69131	-1.39616
21640991	chr2:21640991:G:A	1.81774e-37	-2.31613	-0.78047	2.0472e-22	-2.69273	-1.26665
21641028	chr2:21641028:G:T	8.37329e-37	-1.95771e-09	-1.56915	2.01626e-21	-1.95771e-09	-1.67202
21641081	chr2:21641081:G:A	1.6416e-37	-2.23302	-0.965509	1.79158e-22	-2.69975	-1.393
21641084	chr2:21641084:C:T	2.10524e-37	-1.99788	-0.951884	1.82528e-22	-2.6914	-1.38272
21641180	chr2:21641180:C:T	1.52214e-37	-2.40253	-0.871541	1.94172e-22	-2.67119	-1.34109
21641190	chr2:21641190:G:C	7.89768e-37	-1.95771e-09	-1.62763	1.85574e-21	-1.95771e-09	-1.75498
21641447	chr2:21641447:G:A	1.50438e-37	-2.3149	-0.970912	1.79834e-22	-2.69278	-1.39621
21641817	chr2:21641817:T:C	2.302e-36	-1.95771e-09	-0.557834	5.83139e-21	-1.95771e-09	-0.610008
21641845	chr2:21641845:A:G	2.29567e-37	-2.19744	-0.665726	2.17247e-22	-2.70055	-1.19943
21642699	chr2:21642699:G:C	1.80834e-37	-2.69399	-0.407797	5.18318e-22	-2.50802	-0.522411
21643111	chr2:21643111:T:C	7.76354e-37	-1.95771e-09	-1.64476	1.90274e-21	-1.95771e-09	-1.72997
21643807	chr2:21643807:G:A	8.45355e-37	-1.95771e-09	-1.55961	2.03236e-21	-1.95771e-09	-1.66406
21644116	chr2:21644116:GAGCAAAATCACCTGAGTTGACAACCACTTCTCTAC:G	4.91938e-38	-2.69874	-1.70486	1.45131e-22	-2.56709	-1.73628
21644161	chr2:21644161:A:G	2.12629e-36	-1.95771e-09	-0.63723	5.39523e-21	-1.95771e-09	-0.687748
21644404	chr2:21644404:G:C	1.23183e-36	-1.95771e-09	-1.18311	2.9498e-21	-1.95771e-09	-1.29153
21644467	chr2:21644467:T:C	6.43675e-37	-1.83217	-1.53232e-09	6.35802e-21	-0.523547	-1.53232e-09
21644631	chr2:21644631:A:G	4.93338e-37	-2.15417	0.0559959	3.58314e-22	-2.70048	-0.699128
21644689	chr2:21644689:G:A	5.03544e-37	-2.17821	0.100513	3.74297e-22	-2.70057	-0.655402
21645597	chr2:21645597:T:C	3.82656e-37	-2.1744	-0.177828	3.02008e-22	-2.7006	-0.869963
21646020	chr2:21646020:T:C	8.45373e-37	-1.95771e-09	-1.55959	2.02922e-21	-1.95771e-09	-1.66561
21646343	chr2:21646343:T:A	5.92815e-38	-2.69815	-1.51892	2.29485e-22	-2.46906	-1.37612
21646433	chr2:21646433:C:T	6.37589e-37	-1.84167	-1.53232e-09	6.39574e-21	-0.517632	-1.53232e-09
21647137	chr2:21647137:A:C	2.30386e-36	-1.95771e-09	-0.557023	5.83631e-21	-1.95771e-09	-0.609165
21647628	chr2:21647628:G:GAGCT	6.70062e-38	-2.69391	-1.40067	2.71719e-22	-2.43682	-1.23943
21648386	chr2:21648386:G:A	1.60117e-36	-1.95771e-09	-0.920876	5.68269e-21	-1.95771e-09	-0.635839
21650571	chr2:21650571:C:T	3.57019e-37	-2.02328	-0.398301	2.44504e-22	-2.69318	-1.0886
21651178	chr2:21651178:A:G	7.2457e-37	-1.95771e-09	-1.71379	1.99228e-21	-1.95771e-09	-1.68398
21651197	chr2:21651197:A:G	6.15357e-38	-2.68982	-1.48993	2.50691e-22	-2.40883	-1.34796
21652030	chr2:21652030:C:G	9.30185e-38	-2.01777	-1.74879	1.93685e-22	-2.26687	-1.74792
21653935	chr2:21653935:C:T	7.05618e-37	-1.95771e-09	-1.74029	1.88545e-21	-1.95771e-09	-1.7391
21655176	chr2:21655176:A:C	3.41342e-37	-2.46648	-1.53232e-09	1.29008e-21	-2.11856	-1.53232e-09
21655418	chr2:21655418:T:C	1.43431e-36	-1.95771e-09	-1.03092	3.63693e-21	-1.95771e-09	-1.08213
21655458	chr2:21655458:C:T	3.99293e-37	-2.30967	-1.53232e-09	1.41245e-21	-2.02794	-1.53232e-09
21656044	chr2:21656044:C:T	2.02809e-36	-1.95771e-09	-0.684518	5.15347e-21	-1.95771e-09	-0.733594
21656187	chr2:21656187:G:A	1.56968e-36	-1.95771e-09	-0.94074	5.54061e-21	-1.95771e-09	-0.66116
21657437	chr2:21657437:T:C	6.94236e-37	-1.95771e-09	-1.75655	1.85951e-21	-1.95771e-09	-1.75295
21657528	chr2:21657528:C:T	2.98795e-36	-1.95771e-09	-0.297025	7.49581e-21	-1.95771e-09	-0.358921
21658295	chr2:21658295:G:A	4.16357e-37	-2.26782	-1.53232e-09	8.42827e-22	-2.54426	-1.53232e-09
21658687	chr2:21658687:T:C	2.08186e-37	-2.07921	-0.881731	1.85524e-22	-2.69806	-1.35978
21658761	chr2:21658761:C:G	7.39083e-37	-1.95771e-09	-1.69396	1.88111e-21	-1.95771e-09	-1.7414
21658875	chr2:21658875:G:A	9.92891e-37	-1.95771e-09	-1.39875	2.50108e-21	-1.95771e-09	-1.45654
21659087	chr2:21659087:C:T	4.64563e-38	-2.70058	-1.76027	1.35e-22	-2.61427	-1.76147
21659420	chr2:21659420:G:A	3.35876e-36	-1.95771e-09	-0.180037	8.3151e-21	-1.95771e-09	-0.255192
21660867	chr2:21660867:C:T	7.09431e-37	-1.95771e-09	-1.7349	1.91847e-21	-1.95771e-09	-1.72173
21660872	chr2:21660872:G:A	1.33982e-37	-2.69721	-0.704457	3.3466e-22	-2.37606	-1.09185
21661472	chr2:21661472:A:C	1.32222e-37	-2.55055	-0.864327	2.35984e-22	-2.63758	-1.17968
21662086	chr2:21662086:A:G	6.93553e-37	-1.95771e-09	-1.75754	1.85995e-21	-1.95771e-09	-1.75272
21662092	chr2:21662092:T:G	7.44505e-37	-1.95771e-09	-1.68665	1.92105e-21	-1.95771e-09	-1.72039
21662287	chr2:21662287:C:T	2.79474e-36	-1.95771e-09	-0.363873	7.66658e-21	-1.95771e-09	-0.336394
21662618	chr2:21662618:G:A	3.42156e-36	-1.95771e-09	-0.161514	8.45365e-21	-1.95771e-09	-0.238666
21662873	chr2:21662873:G:T	6.97603e-37	-1.95771e-09	-1.75172	1.95265e-21	-1.95771e-09	-1.70408
21663044	chr2:21663044:C:A	8.428e-37	-1.95771e-09	-1.56264	2.09657e-21	-1.95771e-09	-1.63296
21663052	chr2:21663052:G:A	1.56595e-37	-2.26893	-0.976773	1.6063e-22	-2.68684	-1.51507
21663213	chr2:21663213:C:T	2.74902e-37	-2.68295	-1.53232e-09	8.8517e-22	-2.49524	-1.53232e-09
21663311	chr2:21663311:C:T	1.15102e-37	-2.62168	-0.931862	2.35888e-22	-2.57618	-1.24148
21663411	chr2:21663411:G:C	1.18949e-37	-2.60437	-0.916307	2.33581e-22	-2.5979	-1.22959
21663523	chr2:21663523:C:T	1.38271e-37	-2.7004	-0.669746	3.53116e-22	-2.34353	-1.07069
21663577	chr2:21663577:A:G	6.95792e-37	-1.95771e-09	-1.75431	1.85386e-21	-1.95771e-09	-1.75599
21664193	chr2:21664193:G:A	3.68169e-36	-1.95771e-09	-0.0882373	9.21161e-21	-1.95771e-09	-0.1528
21664271	chr2:21664271:G:A	1.23241e-37	-2.36513	-1.12009	1.59966e-22	-2.68974	-1.51632
21664439	chr2:21664439:A:AC	5.47054e-38	-2.61143	-1.68598	1.27648e-22	-2.67075	-1.76099
21664481	chr2:21664481:T:C	3.23619e-37	-0.987197	-1.5326	1.96356e-22	-2.26851	-1.73258
21664840	chr2:21664840:C:T	1.9562e-37	-1.31732	-1.70587	2.38025e-22	-2.22953	-1.57911
21664860	chr2:21664860:T:C	1.02122e-36	-1.95771e-09	-1.37061	2.81689e-21	-1.95771e-09	-1.33763
21665224	chr2:21665224:A:T	9.15086e-38	-2.06476	-1.71817	1.28725e-22	-2.6742	-1.74914
21665649	chr2:21665649:A:T	6.6171e-37	-0.255131	-1.54941	4.35253e-22	-1.53303	-1.67206
21666157	chr2:21666157:G:T	8.63941e-37	-1.95771e-09	-1.53786	2.05418e-21	-1.95771e-09	-1.65339
21666212	chr2:21666212:G:T	4.84903e-37	-0.57722	-1.5382	3.29312e-22	-1.81962	-1.66439
21666502	chr2:21666502:C:T	7.03236e-37	-1.95771e-09	-1.74367	1.85086e-21	-1.95771e-09	-1.75762
21666656	chr2:21666656:C:A	6.00679e-37	-0.348994	-1.55231	3.79517e-22	-1.66813	-1.67399
21666707	chr2:21666707:A:G	9.1033e-38	-2.38988	-1.39827	1.36189e-22	-2.70037	-1.6666
21667176	chr2:21667176:A:G	2.42409e-36	-1.95771e-09	-0.506153	6.01648e-21	-1.95771e-09	-0.578763
21667357	chr2:21667357:A:G	8.67677e-37	-1.95771e-09	-1.53355	2.45422e-21	-1.95771e-09	-1.47546
21667600	chr2:21667600:A:T	3.85828e-37	-2.34397	-1.53232e-09	1.93136e-21	-1.71504	-1.53232e-09
21667673	chr2:21667673:C:A	7.76918e-37	-1.95771e-09	-1.64403	1.93928e-21	-1.95771e-09	-1.71095
21667833	chr2:21667833:C:T	1.98684e-37	-1.32337	-1.68428	2.63816e-22	-2.08553	-1.62023
21668022	chr2:21668022:A:C	8.14869e-37	-1.95771e-09	-1.59634	2.35489e-21	-1.95771e-09	-1.51677
21668599	chr2:21668599:G:A	9.35296e-38	-2.03809	-1.723	1.30001e-22	-2.66771	-1.74577
21669441	chr2:21669441:G:C	1.73389e-36	-1.95771e-09	-0.841244	3.55168e-21	-1.95771e-09	-1.10584
21669741	chr2:21669741:C:T	7.05963e-37	-1.95771e-09	-1.7398	1.87864e-21	-1.95771e-09	-1.74272
21669946	chr2:21669946:C:T	7.78421e-37	-1.95771e-09	-1.6421	1.91876e-21	-1.95771e-09	-1.72159
21670206	chr2:21670206:T:G	7.62756e-37	-1.95771e-09	-1.66243	1.91531e-21	-1.95771e-09	-1.72339
21670241	chr2:21670241:T:A	9.77477e-36	-1.95771e-09	0.888194	3.54123e-20	-1.95771e-09	1.19379
21670518	chr2:21670518:C:T	7.6715e-37	-1.95771e-09	-1.65668	2.18078e-21	-1.95771e-09	-1.59358
21670757	chr2:21670757:C:T	1.12799e-36	-1.95771e-09	-1.27117	2.58636e-21	-1.95771e-09	-1.42301
21670810	chr2:21670810:G:A	8.46323e-37	-1.95771e-09	-1.55847	2.07935e-21	-1.95771e-09	-1.64121
21670915	chr2:21670915:C:T	3.88613e-36	-1.95771e-09	-0.034196	1.30053e-20	-1.95771e-09	0.192093
21671084	chr2:21671084:G:A	6.58179e-38	-2.36586	-1.74661	1.49011e-22	-2.7004	-1.5766
21671261	chr2:21671261:T:C	8.1207e-36	-1.95771e-09	0.702806	2.91893e-20	-1.95771e-09	1.00054
21672697	chr2:21672697:T:A	5.17449e-38	-2.69682	-1.65622	2.00161e-22	-2.51484	-1.46705
21672817	chr2:21672817:T:C	5.17929e-38	-2.69309	-1.65902	1.96907e-22	-2.53228	-1.46601
21672914	chr2:21672914:G:A	6.90767e-37	-1.95771e-09	-1.76156	1.89921e-21	-1.95771e-09	-1.73183
21673077	chr2:21673077:A:G	5.18022e-38	-2.68339	-1.66854	1.87822e-22	-2.56417	-1.48136
21673508	chr2:21673508:T:C	5.63006e-38	-2.64037	-1.62829	1.38612e-22	-2.6115	-1.73784
21673953	chr2:21673953:T:G	6.72203e-38	-2.33365	-1.75774	1.28334e-22	-2.70059	-1.72579
21674037	chr2:21674037:A:G	1.5286e-36	-1.95771e-09	-0.967256	3.76033e-21	-1.95771e-09	-1.04876
21674104	chr2:21674104:C:G	7.05774e-37	-1.95771e-09	-1.74007	1.84593e-21	-1.95771e-09	-1.76028
21674320	chr2:21674320:C:T	8.30263e-38	-2.30047	-1.57973	1.24891e-22	-2.7004	-1.75319
21674690	chr2:21674690:A:G	3.03538e-37	-2.58386	-1.53232e-09	7.21294e-22	-2.69997	-1.53232e-09
21675344	chr2:21675344:C:T	7.43406e-38	-2.23268	-1.75803	1.52045e-22	-2.50665	-1.7502
21675358	chr2:21675358:G:A	6.97726e-37	-1.95771e-09	-1.75154	1.88516e-21	-1.95771e-09	-1.73925
21675456	chr2:21675456:G:A	5.21765e-38	-2.62857	-1.71616	1.76974e-22	-2.62894	-1.47608
21675467	chr2:21675467:T:C	8.73962e-38	-2.32888	-1.50003	1.27841e-22	-2.69956	-1.73066
21676001	chr2:21676001:G:A	5.21695e-38	-2.62333	-1.72154	1.74496e-22	-2.63113	-1.48799
21676006	chr2:21676006:C:A	6.07898e-38	-2.45188	-1.74006	1.58555e-22	-2.68951	-1.52542
21676582	chr2:21676582:C:G	2.70991e-37	-2.69728	-1.53232e-09	7.82515e-22	-2.61851	-1.53232e-09
21676606	chr2:21676606:C:T	9.17235e-36	-1.95771e-09	0.824583	2.3271e-20	-1.95771e-09	0.773942
21676849	chr2:21676849:AG:A	5.28915e-38	-2.63849	-1.69263	2.50289e-22	-2.24396	-1.51444
21677535	chr2:21677535:C:T	6.93068e-37	-1.95771e-09	-1.75824	1.86552e-21	-1.95771e-09	-1.74972
21677577	chr2:21677577:G:T	5.22952e-38	-2.64631	-1.69615	1.89973e-22	-2.6067	-1.42744
21677580	chr2:21677580:A:G	1.56884e-37	-2.24882	-0.995037	2.77535e-22	-2.56944	-1.08563
21678171	chr2:21678171:A:G	6.94651e-37	-1.95771e-09	-1.75596	1.87317e-21	-1.95771e-09	-1.74563
21678175	chr2:21678175:C:G	8.49776e-38	-2.35923	-1.49775	1.2816e-22	-2.69737	-1.73037
21678541	chr2:21678541:A:C	9.32047e-37	-1.95771e-09	-1.46198	2.77163e-21	-1.95771e-09	-1.35383
21678617	chr2:21678617:T:G	6.27882e-38	-2.464	-1.6956	1.76676e-22	-2.68794	-1.41877
21678808	chr2:21678808:AC:GC	1.07578e-36	-1.95771e-09	-1.31856	2.50768e-21	-1.95771e-09	-1.4539
21678986	chr2:21678986:T:C	1.00678e-36	-1.95771e-09	-1.38486	2.42353e-21	-1.95771e-09	-1.48804
21679023	chr2:21679023:C:T	7.91667e-37	-1.95771e-09	-1.62523	1.99545e-21	-1.95771e-09	-1.6824
21679045	chr2:21679045:T:C	1.43137e-36	-1.95771e-09	-1.03298	2.99809e-21	-1.95771e-09	-1.27529
21679127	chr2:21679127:G:T	2.79944e-35	1.94039	-1.53232e-09	9.82421e-21	-0.088415	-1.53232e-09
21679377	chr2:21679377:T:G	1.52961e-36	-1.95771e-09	-0.9666	3.76314e-21	-1.95771e-09	-1.04801
21679988	chr2:21679988:C:T	5.35372e-38	-2.55755	-1.76144	1.61387e-22	-2.46317	-1.73404
21680126	chr2:21680126:C:T	7.05409e-37	-1.95771e-09	-1.74059	1.90324e-21	-1.95771e-09	-1.72971
21680384	chr2:21680384:A:G	2.5018e-36	-1.95771e-09	-0.474598	9.88034e-21	-1.95771e-09	-0.0827168
21680650	chr2:21680650:C:T	6.1827e-38	-2.4649	-1.71012	1.7102e-22	-2.68768	-1.45157
21681107	chr2:21681107:A:T	7.23117e-37	-1.95771e-09	-1.71579	1.94944e-21	-1.95771e-09	-1.70572
21681532	chr2:21681532:G:A	2.70261e-37	-2.69998	-1.53232e-09	7.82259e-22	-2.61883	-1.53232e-09
21681576	chr2:21681576:T:G	8.8683e-37	-1.95771e-09	-1.51171	2.57142e-21	-1.95771e-09	-1.42881
21681922	chr2:21681922:T:C	7.07526e-38	-2.48766	-1.55252	1.76621e-22	-2.69283	-1.41419
21682623	chr2:21682623:GAATAGAA:G	9.47485e-37	-1.95771e-09	-1.44555	2.20152e-21	-1.95771e-09	-1.58412
21682917	chr2:21682917:C:T	3.72991e-36	-1.95771e-09	-0.0752262	8.57786e-21	-1.95771e-09	-0.224079
21683145	chr2:21683145:T:C	5.86504e-38	-2.60331	-1.62446	1.99943e-22	-2.26433	-1.71866
21683156	chr2:21683156:A:G	5.7175e-38	-2.6063	-1.64694	1.96199e-22	-2.271	-1.73089
21683534	chr2:21683534:G:A	5.98969e-38	-2.58457	-1.62218	2.06714e-22	-2.23497	-1.71471
21683546	chr2:21683546:G:A	6.94611e-37	-1.95771e-09	-1.75601	1.94727e-21	-1.95771e-09	-1.70683
21683630	chr2:21683630:T:C	1.04789e-37	-2.39242	-1.25499	1.39558e-22	-2.68768	-1.65486
21683678	chr2:21683678:T:C	4.20682e-36	0.0450966	-1.53232e-09	3.04158e-21	-1.26089	-1.53232e-09
21684237	chr2:21684237:A:G	4.83954e-38	-2.67163	-1.74833	1.45072e-22	-2.63161	-1.67219
21684364	chr2:21684364:C:T	8.29654e-37	-1.95771e-09	-1.57836	2.65283e-21	-1.95771e-09	-1.39764
21684582	chr2:21684582:G:A	5.84035e-38	-2.59735	-1.63464	1.99936e-22	-2.26123	-1.72179
21684722	chr2:21684722:G:A	5.85645e-38	-2.59236	-1.63687	2.01991e-22	-2.24949	-1.72331
21684770	chr2:21684770:A:G	1.5286e-36	-1.95771e-09	-0.967256	3.76033e-21	-1.95771e-09	-1.04876
21684935	chr2:21684935:G:A	1.95793e-36	-1.95771e-09	-0.719722	5.57114e-21	-1.95771e-09	-0.655664
21685052	chr2:21685052:C:A	5.81134e-38	-2.58941	-1.64756	2.02499e-22	-2.24162	-1.72866
21685498	chr2:21685498:A:G	9.40833e-37	-1.95771e-09	-1.4526	2.68549e-21	-1.95771e-09	-1.3854
21686003	chr2:21686003:T:C	5.44044e-38	-2.62627	-1.67665	1.85465e-22	-2.31303	-1.74513
21686033	chr2:21686033:A:G	5.55639e-38	-2.6318	-1.65003	1.85417e-22	-2.3258	-1.73261
21686149	chr2:21686149:T:TC	1.06845e-37	-2.40112	-1.22686	1.41566e-22	-2.68586	-1.64239
21686508	chr2:21686508:C:T	5.63476e-38	-2.5988	-1.66902	1.97167e-22	-2.25529	-1.74168
21686646	chr2:21686646:A:G	1.97331e-35	-1.95771e-09	1.59069	3.40326e-20	-1.95771e-09	1.15405
21686669	chr2:21686669:A:G	1.15575e-37	-2.54969	-0.999757	3.49509e-22	-2.29426	-1.13023
21686776	chr2:21686776:C:T	5.72898e-38	-2.60369	-1.64756	1.96722e-22	-2.27056	-1.72866
21686798	chr2:21686798:A:G	7.3927e-37	-1.95771e-09	-1.6937	1.88134e-21	-1.95771e-09	-1.74128
21686817	chr2:21686817:G:T	5.7434e-38	-2.59303	-1.6557	1.99813e-22	-2.25052	-1.73312
21686881	chr2:21686881:C:A	9.41289e-37	-1.95771e-09	-1.45212	2.68676e-21	-1.95771e-09	-1.38493
21686919	chr2:21686919:C:G	5.3677e-38	-2.63269	-1.68369	1.82142e-22	-2.32798	-1.74826
21686986	chr2:21686986:A:G	4.73488e-36	-1.95771e-09	0.163346	1.24039e-20	-1.95771e-09	0.144745
21686998	chr2:21686998:T:G	5.42272e-38	-2.62249	-1.68369	1.8614e-22	-2.30627	-1.74826
21687163	chr2:21687163:G:A	5.60363e-38	-2.5964	-1.67696	1.96044e-22	-2.25894	-1.74374
21687225	chr2:21687225:TC:T	7.04961e-37	-1.95771e-09	-1.74122	1.8663e-21	-1.95771e-09	-1.74931
21687372	chr2:21687372:C:T	5.57206e-38	-2.60143	-1.67759	1.94694e-22	-2.26572	-1.74387
21687376	chr2:21687376:G:A	5.6372e-38	-2.60334	-1.66406	1.95137e-22	-2.26993	-1.73739
21687414	chr2:21687414:G:A	5.79766e-38	-2.69732	-1.54201	1.80342e-22	-2.43695	-1.64922
21687431	chr2:21687431:T:C	5.70999e-38	-2.59119	-1.66337	2.00176e-22	-2.24479	-1.73703
21687523	chr2:21687523:C:A	5.64696e-38	-2.60161	-1.66406	1.95854e-22	-2.26626	-1.73739
21687728	chr2:21687728:G:A	5.62443e-38	-2.60561	-1.66406	1.94486e-22	-2.27327	-1.73739
21687993	chr2:21687993:A:G	5.59761e-38	-2.6104	-1.66405	1.92155e-22	-2.2853	-1.73742
21688018	chr2:21688018:C:A	7.67495e-37	-1.95771e-09	-1.65623	1.92165e-21	-1.95771e-09	-1.72008
21688109	chr2:21688109:T:C	1.0615e-37	-2.40124	-1.23327	1.4106e-22	-2.68586	-1.64597
21688171	chr2:21688171:G:A	5.6584e-38	-2.59958	-1.66406	1.96294e-22	-2.26402	-1.73739
21688231	chr2:21688231:G:A	5.69968e-38	-2.59231	-1.66406	1.99312e-22	-2.24876	-1.73739
21688242	chr2:21688242:T:C	5.45023e-38	-2.57295	-1.72818	2.01423e-22	-2.21436	-1.76125
21688245	chr2:21688245:G:C	4.85346e-38	-2.68109	-1.736	1.38462e-22	-2.59465	-1.75577
21688678	chr2:21688678:A:G	5.65061e-38	-2.59442	-1.6706	1.97766e-22	-2.25341	-1.74052
21688721	chr2:21688721:T:C	2.51721e-37	-1.30395	-1.46709	1.83674e-22	-2.36523	-1.70263
21688807	chr2:21688807:G:A	4.74104e-36	-1.95771e-09	0.164646	1.24258e-20	-1.95771e-09	0.146515
21688909	chr2:21688909:C:T	5.68816e-38	-2.59247	-1.66592	1.99075e-22	-2.24904	-1.73829
21689203	chr2:21689203:A:G	5.43293e-38	-2.6151	-1.6892	1.88852e-22	-2.28958	-1.75048
21689274	chr2:21689274:T:G	5.1786e-38	-2.63156	-1.72069	2.43964e-22	-2.21402	-1.56998
21689788	chr2:21689788:G:A	5.64842e-38	-2.60076	-1.66464	1.956e-22	-2.26727	-1.73768
21689963	chr2:21689963:A:G	7.55524e-38	-2.46766	-1.50688	1.88474e-22	-2.68935	-1.35271
21690087	chr2:21690087:A:G	1.74464e-37	-1.62986	-1.50779	2.73789e-22	-2.43289	-1.23577
21690892	chr2:21690892:G:A	3.61862e-36	-1.95771e-09	-0.105519	1.21835e-20	-1.95771e-09	0.126821
21691032	chr2:21691032:T:C	5.41266e-38	-2.62733	-1.68071	1.9088e-22	-2.28228	-1.74709
21691268	chr2:21691268:G:A	5.37003e-38	-2.62028	-1.69567	1.8584e-22	-2.30311	-1.75303
21691397	chr2:21691397:A:G	5.45721e-38	-2.61062	-1.68922	1.90653e-22	-2.27993	-1.75064
21691739	chr2:21691739:C:A	5.08632e-37	-0.38482	-1.68282	4.72283e-22	-1.37153	-1.75191
21692013	chr2:21692013:A:G	6.90864e-37	-1.95771e-09	-1.76142	1.89483e-21	-1.95771e-09	-1.73414
21692296	chr2:21692296:G:A	2.73911e-37	-2.68656	-1.53232e-09	8.15951e-22	-2.57667	-1.53232e-09
21692384	chr2:21692384:T:G	5.50507e-38	-2.6068	-1.68431	1.92239e-22	-2.27301	-1.74927
21692434	chr2:21692434:G:A	3.30978e-37	-2.68153	0.184219	6.85623e-22	-2.37131	-0.379382
21692536	chr2:21692536:C:T	8.56545e-37	-1.95771e-09	-1.54646	2.03577e-21	-1.95771e-09	-1.66239
21692635	chr2:21692635:A:G	1.19159e-37	-2.39653	-1.12238	1.47499e-22	-2.68555	-1.60165
21692836	chr2:21692836:C:T	6.35365e-37	-1.84517	-1.53232e-09	1.04571e-21	-2.32857	-1.53232e-09
21692902	chr2:21692902:A:G	9.32148e-38	-2.49781	-1.26665	1.44141e-22	-2.6547	-1.65553
21693533	chr2:21693533:T:A	2.74566e-37	-2.68417	-1.53232e-09	7.27081e-22	-2.69198	-1.53232e-09
21693745	chr2:21693745:C:T	6.18596e-38	-2.60969	-1.5648	1.72319e-22	-2.69595	-1.43572
21694511	chr2:21694511:T:G	1.87108e-36	-1.95771e-09	-0.765097	5.99471e-21	-1.95771e-09	-0.582387
21695047	chr2:21695047:G:A	1.28339e-36	-1.95771e-09	-1.14211	2.90839e-21	-1.95771e-09	-1.30567
21695309	chr2:21695309:G:A	5.26437e-38	-2.68589	-1.64993	2.04051e-22	-2.44483	-1.51782
21695333	chr2:21695333:T:G	7.09445e-37	-1.95771e-09	-1.73488	1.85485e-21	-1.95771e-09	-1.75546
21695401	chr2:21695401:A:G	8.74391e-38	-2.13204	-1.69638	1.45431e-22	-2.53976	-1.76156
21695404	chr2:21695404:A:G	8.79116e-38	-2.14127	-1.68176	1.44835e-22	-2.54476	-1.76066
21695898	chr2:21695898:C:A	6.96266e-37	-1.95771e-09	-1.75363	1.85037e-21	-1.95771e-09	-1.75788
21696037	chr2:21696037:A:G	1.34892e-36	-1.95771e-09	-1.09231	3.0535e-21	-1.95771e-09	-1.25698
21696466	chr2:21696466:C:A	4.83068e-38	-2.66071	-1.76109	1.71014e-22	-2.42424	-1.71504
21696486	chr2:21696486:A:C	6.94055e-37	-1.95771e-09	-1.75681	1.86031e-21	-1.95771e-09	-1.75252
21696762	chr2:21696762:GAATA:G	7.2707e-38	-2.29195	-1.72098	1.39751e-22	-2.58089	-1.76027
21697055	chr2:21697055:G:A	7.57195e-38	-2.27388	-1.69845	1.41931e-22	-2.57131	-1.75437
21697240	chr2:21697240:C:T	6.64437e-38	-2.37993	-1.72308	1.33849e-22	-2.62372	-1.76059
21697415	chr2:21697415:T:C	1.52301e-36	-0.970921	-1.53232e-09	1.20584e-21	-2.18609	-1.53232e-09
21697444	chr2:21697444:A:G	6.58851e-38	-2.35078	-1.76067	1.61763e-22	-2.46504	-1.72984
21697618	chr2:21697618:T:G	7.91961e-37	-1.95771e-09	-1.62485	2.36542e-21	-1.95771e-09	-1.51231
21697666	chr2:21697666:G:C	6.98415e-37	-1.95771e-09	-1.75055	1.85328e-21	-1.95771e-09	-1.75631
21697726	chr2:21697726:C:A	9.59159e-37	-1.95771e-09	-1.43331	2.37652e-21	-1.95771e-09	-1.50763
21698116	chr2:21698116:A:T	6.03127e-38	-2.47578	-1.72404	1.28794e-22	-2.66201	-1.7608
21698239	chr2:21698239:T:C	8.90945e-38	-2.09725	-1.71242	1.47913e-22	-2.52363	-1.76076
21698863	chr2:21698863:G:T	3.10531e-37	-2.56108	-1.53232e-09	8.52573e-22	-2.53276	-1.53232e-09
21699080	chr2:21699080:C:A	8.52991e-38	-2.1409	-1.71231	1.43786e-22	-2.55189	-1.76081
21699744	chr2:21699744:A:G	9.46757e-38	-1.99961	-1.7493	1.60456e-22	-2.4602	-1.7428
21700235	chr2:21700235:TAC:T	9.08607e-38	-2.16953	-1.62051	1.44726e-22	-2.558	-1.74817
21700857	chr2:21700857:TA:T	5.41712e-38	-2.69984	-1.60738	1.96791e-22	-2.52678	-1.47209
21700925	chr2:21700925:C:T	5.41368e-38	-2.70047	-1.60738	1.94182e-22	-2.54013	-1.47209
21700979	chr2:21700979:A:AACC	2.82368e-37	-2.65616	-1.53232e-09	7.23949e-22	-2.6963	-1.53232e-09
21701406	chr2:21701406:C:T	7.53478e-37	-1.95771e-09	-1.67467	1.9346e-21	-1.95771e-09	-1.71336
21701454	chr2:21701454:G:A	7.38524e-38	-2.23584	-1.76146	1.41751e-22	-2.66671	-1.66024
21701505	chr2:21701505:A:G	6.09556e-38	-2.7004	-1.48882	2.29715e-22	-2.53921	-1.30497
21701603	chr2:21701603:G:A	1.13296e-37	-2.02612	-1.54325	2.45304e-22	-2.4547	-1.32382
21701842	chr2:21701842:C:T	1.26008e-36	-1.95771e-09	-1.16044	2.88155e-21	-1.95771e-09	-1.31493
21702095	chr2:21702095:T:G	1.18236e-37	-2.26678	-1.2599	3.50411e-22	-2.623	-0.79891
21702195	chr2:21702195:T:C	7.81046e-38	-2.18237	-1.75894	1.4141e-22	-2.64318	-1.68618
21702622	chr2:21702622:T:A	1.12439e-37	-1.91157	-1.66538	1.55355e-22	-2.48325	-1.75205
21702932	chr2:21702932:C:CA	7.58018e-38	-2.6522	-1.31904	1.99579e-22	-2.69578	-1.28902
21703560	chr2:21703560:G:A	7.51277e-37	-1.95771e-09	-1.67759	2.00691e-21	-1.95771e-09	-1.67667
21703675	chr2:21703675:G:A	8.98451e-38	-2.16165	-1.63963	1.76331e-22	-2.39076	-1.71789
21703823	chr2:21703823:A:G	7.06633e-37	-1.95771e-09	-1.73885	2.01349e-21	-1.95771e-09	-1.6734
21703836	chr2:21703836:T:C	3.40974e-37	-2.46756	-1.53232e-09	7.60484e-22	-2.64706	-1.53232e-09
21703866	chr2:21703866:A:G	3.36855e-37	-2.47971	-1.53232e-09	7.56106e-22	-2.65284	-1.53232e-09
21704025	chr2:21704025:T:C	1.35918e-36	-1.95771e-09	-1.08473	3.15595e-21	-1.95771e-09	-1.22398
21704076	chr2:21704076:A:T	6.00799e-38	-2.60197	-1.60172	1.42021e-22	-2.69954	-1.6255
21704140	chr2:21704140:A:C	2.92897e-37	-2.61955	-1.53232e-09	9.39589e-22	-2.43558	-1.53232e-09
21704231	chr2:21704231:G:A	7.26703e-37	-1.95771e-09	-1.71085	1.91042e-21	-1.95771e-09	-1.72594
21704503	chr2:21704503:A:G	6.47264e-38	-2.49881	-1.63038	1.2819e-22	-2.70015	-1.72736
21704649	chr2:21704649:A:G	7.23414e-37	-1.95771e-09	-1.71538	1.8674e-21	-1.95771e-09	-1.74872
21704797	chr2:21704797:A:G	6.38555e-38	-2.6728	-1.46994	1.66684e-22	-2.64387	-1.52105
21704841	chr2:21704841:T:A	8.23397e-35	3.01924	-1.53232e-09	2.30459e-20	0.764225	-1.53232e-09
21704995	chr2:21704995:G:A	1.32862e-37	-1.72523	-1.68482	2.27218e-22	-2.30288	-1.55223
21705310	chr2:21705310:C:T	1.09917e-36	-1.95771e-09	-1.29705	2.30938e-21	-1.95771e-09	-1.53628
21706203	chr2:21706203:T:C	5.47619e-38	-2.63864	-1.65773	1.52946e-22	-2.69834	-1.55259
21706449	chr2:21706449:A:G	1.59144e-36	-1.95771e-09	-0.926969	4.40373e-21	-1.95771e-09	-0.890813
21706643	chr2:21706643:T:C	5.03374e-38	-2.6496	-1.73101	1.35802e-22	-2.69984	-1.66999
21706708	chr2:21706708:T:G	7.07281e-37	-1.95771e-09	-1.73794	1.85377e-21	-1.95771e-09	-1.75604
21706864	chr2:21706864:C:T	7.13263e-38	-2.66666	-1.36544	1.79707e-22	-2.6533	-1.4364
21707188	chr2:21707188:G:A	6.95285e-37	-1.95771e-09	-1.75504	1.88854e-21	-1.95771e-09	-1.73746
21708068	chr2:21708068:T:C	9.70485e-38	-2.5901	-1.13406	1.79927e-22	-2.69802	-1.39045
21708262	chr2:21708262:C:T	9.14887e-38	-2.58324	-1.19991	1.7088e-22	-2.69878	-1.44128
21708451	chr2:21708451:G:A	1.53271e-36	-1.95771e-09	-0.964572	3.5163e-21	-1.95771e-09	-1.11585
21708512	chr2:21708512:C:T	4.98301e-38	-2.64046	-1.75028	1.31439e-22	-2.69775	-1.70472
21708560	chr2:21708560:C:T	9.56192e-37	-1.95771e-09	-1.43641	2.39109e-21	-1.95771e-09	-1.50151
21708623	chr2:21708623:A:G	5.10125e-38	-2.61634	-1.75096	1.32178e-22	-2.69059	-1.70628
21708661	chr2:21708661:G:A	7.97736e-37	-1.95771e-09	-1.61759	2.07048e-21	-1.95771e-09	-1.64548
21708689	chr2:21708689:A:C	5.11991e-38	-2.61992	-1.74373	1.34046e-22	-2.69187	-1.69097
21708749	chr2:21708749:T:C	7.55676e-38	-2.64128	-1.33306	1.81763e-22	-2.6748	-1.40352
21708781	chr2:21708781:G:A	2.94046e-37	-2.61563	-1.53232e-09	7.24727e-22	-2.69522	-1.53232e-09
21708835	chr2:21708835:T:C	9.61784e-37	-1.95771e-09	-1.43058	2.40415e-21	-1.95771e-09	-1.49607
21708890	chr2:21708890:C:T	9.40096e-38	-2.54917	-1.2068	1.69565e-22	-2.70058	-1.44721
21709081	chr2:21709081:G:A	6.929e-37	-1.95771e-09	-1.75848	1.87462e-21	-1.95771e-09	-1.74486
21709115	chr2:21709115:C:T	4.97556e-38	-2.69932	-1.69292	1.48527e-22	-2.69621	-1.58404
21709650	chr2:21709650:T:C	6.85933e-38	-2.63654	-1.43463	1.64656e-22	-2.6815	-1.49566
21709917	chr2:21709917:T:A	7.87691e-38	-2.69773	-1.23512	2.29139e-22	-2.38387	-1.46283
21709986	chr2:21709986:C:T	6.91822e-38	-2.65697	-1.40565	1.7153e-22	-2.66794	-1.46832
21710238	chr2:21710238:A:T	5.00976e-38	-2.64219	-1.7432	1.33291e-22	-2.69791	-1.69057
21710338	chr2:21710338:T:C	6.64663e-38	-2.66481	-1.43786	1.67607e-22	-2.66084	-1.49856
21710418	chr2:21710418:A:G	1.39191e-36	-1.95771e-09	-1.06093	3.22704e-21	-1.95771e-09	-1.2017
21710437	chr2:21710437:C:T	6.65018e-38	-2.66427	-1.43786	1.67421e-22	-2.66195	-1.49856
21711459	chr2:21711459:C:T	7.1217e-38	-2.66051	-1.37313	1.77628e-22	-2.66005	-1.44128
21711542	chr2:21711542:T:C	8.88426e-38	-2.58405	-1.22845	1.66866e-22	-2.69879	-1.46503
21711569	chr2:21711569:G:C	6.61356e-38	-2.66869	-1.43897	1.68149e-22	-2.65654	-1.49962
21711792	chr2:21711792:A:C	5.03455e-38	-2.62623	-1.75423	1.30739e-22	-2.69377	-1.71405
21711914	chr2:21711914:G:A	6.71656e-38	-2.65434	-1.43786	1.65996e-22	-2.6705	-1.49856
21712054	chr2:21712054:A:C	5.5476e-38	-2.52444	-1.75897	1.31726e-22	-2.64535	-1.75494
21712227	chr2:21712227:A:G	6.4993e-38	-2.62961	-1.49548	1.55352e-22	-2.68538	-1.54995
21712235	chr2:21712235:T:C	7.16129e-38	-2.59755	-1.43054	1.47013e-22	-2.69345	-1.59705
21712274	chr2:21712274:A:G	6.91087e-37	-1.95771e-09	-1.7611	1.91541e-21	-1.95771e-09	-1.72333
21712327	chr2:21712327:G:A	6.62195e-38	-2.65464	-1.45175	1.64027e-22	-2.67027	-1.51072
21712357	chr2:21712357:C:A	5.03324e-38	-2.63047	-1.75025	1.31855e-22	-2.6953	-1.70401
21712415	chr2:21712415:T:A	3.93062e-37	-2.3254	-1.53232e-09	9.43801e-22	-2.4311	-1.53232e-09
21712615	chr2:21712615:C:T	4.99684e-38	-2.63442	-1.75355	1.30672e-22	-2.69633	-1.712
21713009	chr2:21713009:G:A	7.27372e-38	-2.64813	-1.36438	1.77463e-22	-2.67464	-1.42762
21713188	chr2:21713188:T:C	5.05979e-38	-2.61854	-1.75692	1.29987e-22	-2.69178	-1.7218
21713223	chr2:21713223:A:C	5.94872e-38	-2.58054	-1.63307	1.52285e-22	-2.60744	-1.64783
21713396	chr2:21713396:G:A	9.14649e-38	-2.55151	-1.2319	1.66609e-22	-2.7006	-1.46477
21713616	chr2:21713616:T:C	6.64423e-38	-2.61194	-1.4911	1.40771e-22	-2.69701	-1.63687
21713635	chr2:21713635:A:G	4.89277e-38	-2.64856	-1.76046	1.27391e-22	-2.69919	-1.73456
21713688	chr2:21713688:C:T	1.27504e-36	-1.95771e-09	-1.14863	2.98906e-21	-1.95771e-09	-1.27831
21713870	chr2:21713870:C:T	7.81591e-38	-2.59763	-1.34299	1.76765e-22	-2.69553	-1.41067
21713874	chr2:21713874:C:T	9.06553e-38	-2.54599	-1.24631	1.65018e-22	-2.70053	-1.47444
21714100	chr2:21714100:C:T	9.16899e-37	-1.47837	-1.53232e-09	1.0341e-21	-2.33973	-1.53232e-09
21714122	chr2:21714122:T:C	2.83113e-37	-2.65352	-1.53232e-09	9.45749e-22	-2.42904	-1.53232e-09
21714294	chr2:21714294:C:T	6.38477e-38	-2.6153	-1.52756	1.37229e-22	-2.69751	-1.66186
21714489	chr2:21714489:TATTTC:T	2.34172e-34	4.06445	-1.53232e-09	7.08784e-20	1.8877	-1.53232e-09
21714546	chr2:21714546:T:C	4.87556e-38	-2.65173	-1.76082	1.27125e-22	-2.69965	-1.73619
21714589	chr2:21714589:T:G	6.82368e-38	-2.45528	-1.6211	1.70696e-22	-2.50276	-1.63838
21714676	chr2:21714676:A:G	6.78607e-38	-2.62672	-1.45519	1.43885e-22	-2.69927	-1.61274
21714885	chr2:21714885:C:G	6.57422e-38	-2.63145	-1.48217	1.41242e-22	-2.69988	-1.63067
21714927	chr2:21714927:C:T	8.64518e-37	-1.95771e-09	-1.53719	2.15872e-21	-1.95771e-09	-1.60375
21714964	chr2:21714964:C:T	2.92775e-37	-2.61996	-1.53232e-09	7.25012e-22	-2.69483	-1.53232e-09
21715458	chr2:21715458:A:G	6.59061e-38	-2.60026	-1.51087	1.39462e-22	-2.69346	-1.64976
21716025	chr2:21716025:A:G	6.91026e-37	-1.95771e-09	-1.76119	1.84894e-21	-1.95771e-09	-1.75865
21716095	chr2:21716095:T:C	8.73405e-38	-2.38612	-1.44343	1.64569e-22	-2.57504	-1.60264
21716160	chr2:21716160:C:T	7.98417e-38	-2.57993	-1.33939	1.77067e-22	-2.69906	-1.40543
21717177	chr2:21717177:T:C	5.58734e-38	-2.54421	-1.73207	1.27546e-22	-2.67105	-1.76149
21717202	chr2:21717202:A:C	4.69347e-38	-2.68909	-1.76151	1.25383e-22	-2.69971	-1.74994
21717255	chr2:21717255:A:G	6.38839e-38	-2.51697	-1.62533	1.34732e-22	-2.65694	-1.7208
21717456	chr2:21717456:C:A	1.3365e-37	-2.60115	-0.802997	2.90383e-22	-2.69635	-0.913464
21717778	chr2:21717778:T:C	5.19043e-38	-2.59465	-1.75532	1.3461e-22	-2.68776	-1.69088
21717972	chr2:21717972:A:G	4.92882e-38	-2.64111	-1.76057	1.29951e-22	-2.69951	-1.71435
21718129	chr2:21718129:C:T	3.57259e-37	-2.4209	-1.53232e-09	7.46644e-22	-2.66543	-1.53232e-09
21719620	chr2:21719620:C:T	7.73149e-38	-2.33014	-1.62134	1.85525e-22	-2.43118	-1.62665
21719621	chr2:21719621:A:G	7.56639e-38	-2.33182	-1.64125	1.81892e-22	-2.43206	-1.64554
21719716	chr2:21719716:C:G	9.08023e-37	-1.4881	-1.53232e-09	6.38942e-21	-0.51862	-1.53232e-09
21719863	chr2:21719863:C:T	4.97778e-38	-2.6546	-1.7372	1.75233e-22	-2.36143	-1.75347
21720253	chr2:21720253:A:G	7.23705e-38	-2.25893	-1.75864	1.56979e-22	-2.48275	-1.74215
21720634	chr2:21720634:T:C	6.532e-38	-2.37852	-1.74154	1.7535e-22	-2.39904	-1.7152
21720700	chr2:21720700:T:C	6.94493e-38	-2.31729	-1.74148	1.8668e-22	-2.33653	-1.71509
21720786	chr2:21720786:A:G	5.12234e-38	-2.60204	-1.76113	1.29776e-22	-2.69136	-1.72385
21721504	chr2:21721504:A:G	8.63199e-37	-1.95771e-09	-1.53872	2.1561e-21	-1.95771e-09	-1.60497
21721624	chr2:21721624:C:T	8.64042e-37	-1.95771e-09	-1.53774	2.1579e-21	-1.95771e-09	-1.60413
21721682	chr2:21721682:A:G	8.86452e-36	-1.95771e-09	0.790446	2.86967e-20	-1.95771e-09	0.983516
21722061	chr2:21722061:C:T	2.99266e-37	-2.59803	-1.53232e-09	7.21318e-22	-2.69994	-1.53232e-09
21722358	chr2:21722358:G:A	5.20626e-38	-2.58537	-1.76155	1.29464e-22	-2.6704	-1.74721
21722363	chr2:21722363:A:G	5.40475e-38	-2.65442	-1.65508	1.58676e-22	-2.67768	-1.53648
21722626	chr2:21722626:C:T	3.21814e-37	-2.52539	-1.53232e-09	7.23112e-22	-2.69746	-1.53232e-09
21722699	chr2:21722699:A:G	5.29329e-38	-2.56992	-1.76042	1.29482e-22	-2.66253	-1.75494
21722818	chr2:21722818:C:T	6.13405e-38	-2.45182	-1.73111	1.29396e-22	-2.66136	-1.75679
21723011	chr2:21723011:A:G	3.14809e-37	-2.5474	-1.53232e-09	7.2242e-22	-2.69841	-1.53232e-09
21723567	chr2:21723567:T:C	7.46978e-38	-2.23628	-1.74963	1.57165e-22	-2.4695	-1.75422
21723609	chr2:21723609:A:C	4.58062e-36	-1.95771e-09	0.130225	1.95862e-20	-1.95771e-09	0.60156
21725062	chr2:21725062:C:A	9.98632e-37	-1.95771e-09	-1.39298	3.15536e-21	-1.95771e-09	-1.22416
21725269	chr2:21725269:G:A	3.08107e-37	-2.56892	-1.53232e-09	7.20843e-22	-2.7006	-1.53232e-09
21725283	chr2:21725283:G:A	9.87212e-37	-1.95771e-09	-1.40448	3.11205e-21	-1.95771e-09	-1.23798
21725487	chr2:21725487:T:C	3.07915e-37	-2.56954	-1.53232e-09	7.20846e-22	-2.70059	-1.53232e-09
21725903	chr2:21725903:A:G	3.14831e-37	-2.54733	-1.53232e-09	7.21377e-22	-2.69986	-1.53232e-09
21725919	chr2:21725919:G:A	7.6977e-37	-1.95771e-09	-1.65327	1.98382e-21	-1.95771e-09	-1.68824
21725941	chr2:21725941:T:C	6.19107e-38	-2.44631	-1.72737	1.2993e-22	-2.6587	-1.75532
21726042	chr2:21726042:G:A	6.17943e-38	-2.44648	-1.72907	1.29883e-22	-2.65836	-1.75602
21726263	chr2:21726263:G:A	6.38372e-38	-2.42437	-1.71866	1.27996e-22	-2.66748	-1.76154
21726334	chr2:21726334:C:T	3.17642e-37	-2.53844	-1.53232e-09	7.21889e-22	-2.69915	-1.53232e-09
21726500	chr2:21726500:G:A	8.89975e-37	-1.95771e-09	-1.50817	2.60074e-21	-1.95771e-09	-1.41747
21726630	chr2:21726630:C:CCTTT	6.2829e-38	-2.44229	-1.71666	1.27231e-22	-2.67354	-1.76148
21726673	chr2:21726673:C:A	6.26786e-38	-2.43977	-1.72157	1.27252e-22	-2.67332	-1.76153
21727485	chr2:21727485:A:G	6.44091e-38	-2.48625	-1.64786	1.32734e-22	-2.67632	-1.71635
21727682	chr2:21727682:T:C	3.20513e-37	-2.52944	-1.53232e-09	7.23729e-22	-2.6966	-1.53232e-09
21728126	chr2:21728126:A:G	3.26524e-37	-2.51086	-1.53232e-09	7.26081e-22	-2.69336	-1.53232e-09
21728212	chr2:21728212:G:T	3.274e-37	-2.50818	-1.53232e-09	7.26466e-22	-2.69283	-1.53232e-09
21729218	chr2:21729218:T:C	8.3832e-37	-1.95771e-09	-1.56797	2.14501e-21	-1.95771e-09	-1.61012
21729332	chr2:21729332:C:T	7.10101e-38	-2.42799	-1.60855	1.41249e-22	-2.65089	-1.6796
21729566	chr2:21729566:T:C	9.27732e-37	-1.95771e-09	-1.46662	2.30005e-21	-1.95771e-09	-1.54033
21729856	chr2:21729856:A:G	6.97519e-37	-1.95771e-09	-1.75184	1.85676e-21	-1.95771e-09	-1.75443
21729919	chr2:21729919:G:C	6.46694e-38	-2.43291	-1.69717	1.27789e-22	-2.67122	-1.75942
21729953	chr2:21729953:T:A	6.94968e-37	-1.95771e-09	-1.7555	1.86134e-21	-1.95771e-09	-1.75197
21729995	chr2:21729995:C:G	3.22609e-37	-2.52292	-1.53232e-09	7.23105e-22	-2.69747	-1.53232e-09
21730312	chr2:21730312:G:C	7.11993e-37	-1.95771e-09	-1.7313	1.84379e-21	-1.95771e-09	-1.76144
21730565	chr2:21730565:C:G	6.91548e-37	-1.95771e-09	-1.76043	1.87969e-21	-1.95771e-09	-1.74216
21730569	chr2:21730569:C:G	4.85139e-38	-2.68038	-1.73714	1.33169e-22	-2.70048	-1.68892
21730602	chr2:21730602:T:C	5.07636e-38	-2.61094	-1.76125	1.28365e-22	-2.68254	-1.74361
21730631	chr2:21730631:C:T	6.11016e-38	-2.47342	-1.71341	1.25918e-22	-2.68391	-1.76148
21730901	chr2:21730901:C:G	5.65496e-36	-1.95771e-09	0.340923	2.23081e-20	-1.95771e-09	0.731684
21731276	chr2:21731276:GTTA:G	2.7219e-37	-2.69286	-1.53232e-09	7.50913e-22	-2.65973	-1.53232e-09
21732243	chr2:21732243:C:G	2.74634e-37	-2.68393	-1.53232e-09	7.48772e-22	-2.66258	-1.53232e-09
21732280	chr2:21732280:ATTG:A	7.03954e-37	-1.95771e-09	-1.74265	1.87417e-21	-1.95771e-09	-1.7451
21732420	chr2:21732420:A:C	4.97349e-38	-2.6348	-1.75786	1.2866e-22	-2.69296	-1.73088
21732716	chr2:21732716:GA:G	2.72432e-37	-2.69198	-1.53232e-09	7.71604e-22	-2.63255	-1.53232e-09
21733460	chr2:21733460:T:A	6.36387e-38	-2.43796	-1.70818	1.31276e-22	-2.65794	-1.74577
21733607	chr2:21733607:C:T	6.42048e-38	-2.43157	-1.70572	1.31822e-22	-2.65515	-1.74442
21734224	chr2:21734224:A:C	3.30816e-37	-2.4978	-1.53232e-09	7.28049e-22	-2.69065	-1.53232e-09
21734497	chr2:21734497:A:C	5.69969e-36	-1.95771e-09	0.3488	2.24983e-20	-1.95771e-09	0.740173
21734935	chr2:21734935:G:A	1.18353e-35	-1.95771e-09	1.07947	4.05905e-20	-1.95771e-09	1.33027
21735044	chr2:21735044:A:G	6.34661e-38	-2.47492	-1.67394	1.31991e-22	-2.67227	-1.72601
21735066	chr2:21735066:C:T	5.22792e-38	-2.58179	-1.76098	1.30075e-22	-2.67041	-1.7425
21735182	chr2:21735182:C:T	6.01794e-38	-2.44594	-1.75609	1.28931e-22	-2.67787	-1.74387
21735282	chr2:21735282:C:T	1.07368e-36	-1.95771e-09	-1.32051	2.56725e-21	-1.95771e-09	-1.43043
21735404	chr2:21735404:A:G	3.18316e-37	-2.53632	-1.53232e-09	7.22282e-22	-2.6986	-1.53232e-09
21735478	chr2:21735478:G:A	6.14462e-38	-2.49483	-1.68637	1.30131e-22	-2.67896	-1.73352
21735672	chr2:21735672:G:C	3.14599e-37	-2.54807	-1.53232e-09	7.22077e-22	-2.69889	-1.53232e-09
21735873	chr2:21735873:A:G	5.86605e-38	-2.4969	-1.7307	1.27128e-22	-2.67937	-1.75645
21735899	chr2:21735899:A:G	1.12882e-36	-1.95771e-09	-1.27044	3.71129e-21	-1.95771e-09	-1.06188
21736240	chr2:21736240:T:C	3.06279e-37	-2.57487	-1.53232e-09	7.20861e-22	-2.70057	-1.53232e-09
21736715	chr2:21736715:G:T	8.45356e-37	-1.95771e-09	-1.55961	2.13071e-21	-1.95771e-09	-1.61681
21736877	chr2:21736877:A:G	1.80632e-36	-1.95771e-09	-0.800319	6.54914e-21	-1.95771e-09	-0.49393
21737722	chr2:21737722:C:T	5.54824e-38	-2.52197	-1.76133	1.25967e-22	-2.70035	-1.74465
21738094	chr2:21738094:G:A	6.89321e-38	-2.52194	-1.54431	1.42711e-22	-2.68597	-1.63423
21738340	chr2:21738340:G:A	1.62336e-36	-1.95771e-09	-0.907113	6.22134e-21	-1.95771e-09	-0.545279
21738636	chr2:21738636:G:T	6.79873e-38	-2.5096	-1.57045	1.40132e-22	-2.68258	-1.65585
21738953	chr2:21738953:C:T	8.80203e-37	-1.51921	-1.53232e-09	1.76777e-21	-1.80354	-1.53232e-09
21738973	chr2:21738973:T:C	7.35211e-37	-1.95771e-09	-1.69921	1.95022e-21	-1.95771e-09	-1.70532
21739432	chr2:21739432:T:C	4.94634e-38	-2.64545	-1.75268	1.245e-22	-2.69601	-1.76071
21739610	chr2:21739610:C:A	3.13832e-37	-2.55051	-1.53232e-09	7.21897e-22	-2.69914	-1.53232e-09
21739728	chr2:21739728:A:AAAT	3.19859e-37	-2.53148	-1.53232e-09	7.23629e-22	-2.69674	-1.53232e-09
21739774	chr2:21739774:C:G	5.85368e-38	-2.52066	-1.70905	1.27411e-22	-2.68586	-1.74774
21740029	chr2:21740029:T:C	1.09024e-36	-1.95771e-09	-1.30521	2.63765e-21	-1.95771e-09	-1.40338
21740601	chr2:21740601:T:C	7.59758e-37	-1.95771e-09	-1.66637	2.32201e-21	-1.95771e-09	-1.53083
21740674	chr2:21740674:A:G	6.2084e-38	-2.46112	-1.70976	1.26035e-22	-2.68292	-1.76154
21740688	chr2:21740688:A:G	8.38166e-37	-1.95771e-09	-1.56815	2.64354e-21	-1.95771e-09	-1.40115
21741205	chr2:21741205:A:G	3.23272e-37	-2.52087	-1.53232e-09	7.23782e-22	-2.69653	-1.53232e-09
21741435	chr2:21741435:T:G	5.0798e-38	-2.61682	-1.75469	1.25824e-22	-2.68609	-1.76004
21741506	chr2:21741506:A:T	5.07424e-38	-2.62381	-1.74879	1.25282e-22	-2.68895	-1.7615
21741923	chr2:21741923:T:A	6.77359e-38	-2.65611	-1.42764	1.99288e-22	-2.69822	-1.28805
21741931	chr2:21741931:G:C	2.70912e-37	-2.69757	-1.53232e-09	8.40875e-22	-2.54658	-1.53232e-09
21742510	chr2:21742510:A:G	5.84873e-38	-2.47652	-1.75404	1.27967e-22	-2.68617	-1.74308
21742524	chr2:21742524:ATGTT:A	3.26942e-37	-2.50958	-1.53232e-09	7.25056e-22	-2.69477	-1.53232e-09
21742725	chr2:21742725:T:C	1.09252e-36	-1.95771e-09	-1.30312	2.64262e-21	-1.95771e-09	-1.40149
21742763	chr2:21742763:T:C	4.92975e-38	-2.64024	-1.76125	1.25953e-22	-2.69436	-1.75075
21743088	chr2:21743088:A:G	1.03412e-36	-1.95771e-09	-1.35806	3.07199e-21	-1.95771e-09	-1.25094
21743277	chr2:21743277:T:C	3.72626e-37	-2.37879	-1.53232e-09	1.24732e-21	-2.15227	-1.53232e-09
21744000	chr2:21744000:A:G	3.25011e-37	-2.51551	-1.53232e-09	7.24366e-22	-2.69572	-1.53232e-09
21744883	chr2:21744883:C:T	4.65438e-38	-2.69897	-1.76	1.25505e-22	-2.70059	-1.74808
21745121	chr2:21745121:T:C	5.19699e-38	-2.58805	-1.76065	1.28314e-22	-2.67306	-1.75348
21745157	chr2:21745157:A:G	5.1458e-38	-2.59705	-1.76155	1.28478e-22	-2.67742	-1.74784
21746027	chr2:21746027:G:C	3.11505e-37	-2.55795	-1.53232e-09	7.21436e-22	-2.69978	-1.53232e-09
21746036	chr2:21746036:G:A	7.85872e-37	-1.95771e-09	-1.63257	2.43304e-21	-1.95771e-09	-1.48412
21746868	chr2:21746868:C:T	5.17136e-38	-2.59212	-1.76153	1.2819e-22	-2.68224	-1.74526
21747059	chr2:21747059:C:T	3.74817e-37	-2.37293	-1.53232e-09	1.53451e-21	-1.94505	-1.53232e-09
21747182	chr2:21747182:A:G	6.36174e-38	-2.51308	-1.6334	1.32271e-22	-2.68585	-1.71032
21748021	chr2:21748021:G:A	9.91067e-37	-1.95771e-09	-1.40058	3.18427e-21	-1.95771e-09	-1.21504
21748771	chr2:21748771:A:G	6.19435e-38	-2.47991	-1.69323	1.29979e-22	-2.67417	-1.73948
21749721	chr2:21749721:A:G	5.11593e-38	-2.60503	-1.75939	1.26951e-22	-2.68121	-1.75601
21750134	chr2:21750134:A:G	5.12145e-38	-2.60765	-1.75569	1.26353e-22	-2.68233	-1.75961
21751145	chr2:21751145:A:C	5.18554e-38	-2.5925	-1.7584	1.26796e-22	-2.68097	-1.75747
21751829	chr2:21751829:T:C	5.07579e-38	-2.61163	-1.76067	1.26972e-22	-2.68404	-1.75301
21752322	chr2:21752322:G:A	7.65956e-36	-1.95771e-09	0.644344	2.92535e-20	-1.95771e-09	1.00273
21752992	chr2:21752992:T:C	5.17499e-38	-2.60483	-1.74812	1.25668e-22	-2.68587	-1.76151
21753443	chr2:21753443:T:C	5.17032e-38	-2.60117	-1.75268	1.25918e-22	-2.68472	-1.76067
21754812	chr2:21754812:C:T	9.29207e-37	-1.95771e-09	-1.46503	2.25792e-21	-1.95771e-09	-1.55882
21754888	chr2:21754888:A:G	4.99658e-38	-2.62914	-1.75888	1.25286e-22	-2.6942	-1.75622
21755050	chr2:21755050:A:G	4.97802e-38	-2.63902	-1.75273	1.24403e-22	-2.69691	-1.76059
21755194	chr2:21755194:A:G	1.53542e-36	-0.962808	-1.53232e-09	2.18913e-21	-1.58976	-1.53232e-09
21755195	chr2:21755195:A:G	1.52459e-36	-0.969888	-1.53232e-09	2.17692e-21	-1.59535	-1.53232e-09
21755737	chr2:21755737:C:T	5.12543e-38	-2.6112	-1.75137	1.25461e-22	-2.6881	-1.76092
21756135	chr2:21756135:A:T	5.01964e-38	-2.62448	-1.75895	1.25512e-22	-2.69275	-1.75586
21756206	chr2:21756206:C:G	5.06687e-38	-2.61767	-1.75638	1.25415e-22	-2.69062	-1.75877
21756271	chr2:21756271:A:G	4.96637e-38	-2.6341	-1.75999	1.25427e-22	-2.6949	-1.7544
21756556	chr2:21756556:G:T	4.84846e-37	-2.11554	-1.53232e-09	1.24941e-21	-2.15059	-1.53232e-09
21756644	chr2:21756644:G:A	3.21923e-35	2.08012	-1.53232e-09	1.3502e-20	0.229572	-1.53232e-09
21756680	chr2:21756680:A:G	5.03745e-38	-2.62872	-1.75116	1.24704e-22	-2.69406	-1.76101
21756752	chr2:21756752:A:G	5.20655e-38	-2.62714	-1.71972	1.25535e-22	-2.69306	-1.75537
21757544	chr2:21757544:A:G	7.81911e-37	-1.3402	-0.297426	4.74969e-22	-2.51289	-0.604885
21758181	chr2:21758181:A:G	4.92519e-38	-2.66546	-1.73696	1.32977e-22	-2.69863	-1.69221
21761616	chr2:21761616:C:A	5.06349e-36	0.230446	-1.53232e-09	4.70936e-21	-0.823713	-1.53232e-09
21762156	chr2:21762156:C:T	1.5876e-36	-1.95771e-09	-0.929385	3.0502e-21	-1.95771e-09	-1.25806
21762488	chr2:21762488:G:A	2.63767e-36	-1.95771e-09	-0.421716	9.73418e-21	-1.95771e-09	-0.0976213
21762681	chr2:21762681:C:T	6.72239e-36	-1.95771e-09	0.513834	1.60752e-20	-1.95771e-09	0.404012
21763030	chr2:21763030:T:C	5.41341e-38	-2.5648	-1.7431	1.27997e-22	-2.66756	-1.76145
21763229	chr2:21763229:G:A	4.25567e-37	-2.24594	-1.53232e-09	2.9201e-21	-1.30165	-1.53232e-09
21763328	chr2:21763328:C:T	5.10042e-38	-2.641	-1.72646	1.24698e-22	-2.69693	-1.75819
21764012	chr2:21764012:A:G	8.61846e-37	-1.95771e-09	-1.54029	2.1573e-21	-1.95771e-09	-1.6044
21764815	chr2:21764815:T:C	5.42055e-38	-2.56553	-1.74106	1.28546e-22	-2.66338	-1.76135
21764962	chr2:21764962:G:A	6.11978e-38	-2.55918	-1.62607	1.78521e-22	-2.68022	-1.41609
21765068	chr2:21765068:C:A	5.23749e-38	-2.60554	-1.7354	1.25869e-22	-2.68536	-1.76042
21766298	chr2:21766298:G:A	5.02279e-38	-2.68759	-1.6952	1.25653e-22	-2.70013	-1.74737
21766527	chr2:21766527:T:C	5.24909e-38	-2.59656	-1.74216	1.26418e-22	-2.67996	-1.76146
21766724	chr2:21766724:G:A	2.34067e-36	-1.95771e-09	-0.541175	4.11376e-21	-1.95771e-09	-0.958928
21766953	chr2:21766953:G:T	3.04895e-36	-1.95771e-09	-0.276813	1.23314e-20	-1.95771e-09	0.138882
21767702	chr2:21767702:G:A	5.39337e-38	-2.6024	-1.70921	1.2706e-22	-2.68474	-1.75162
21768764	chr2:21768764:C:T	2.49973e-36	-1.95771e-09	-0.475428	9.66985e-21	-1.95771e-09	-0.104252
21770115	chr2:21770115:G:A	5.09617e-38	-2.6184	-1.74989	1.25294e-22	-2.68879	-1.76157
21770215	chr2:21770215:A:AG	5.19564e-38	-2.58766	-1.7613	1.28215e-22	-2.67468	-1.75263
21771155	chr2:21771155:T:C	5.30189e-38	-2.56716	-1.76156	1.29722e-22	-2.66631	-1.74931
21771872	chr2:21771872:C:T	4.71453e-37	-2.14355	-1.53232e-09	1.11232e-21	-2.26681	-1.53232e-09
21772467	chr2:21772467:T:C	8.34959e-37	-1.95771e-09	-1.57198	2.09605e-21	-1.95771e-09	-1.63321
21772892	chr2:21772892:A:G	3.18094e-37	-2.53702	-1.53232e-09	7.22143e-22	-2.6988	-1.53232e-09
21773247	chr2:21773247:A:G	5.17411e-38	-2.59187	-1.76124	1.28527e-22	-2.67898	-1.7459
21773282	chr2:21773282:A:G	5.19772e-38	-2.58757	-1.76099	1.28985e-22	-2.67694	-1.74438
21773986	chr2:21773986:A:G	9.38614e-37	-1.95771e-09	-1.45496	2.09005e-21	-1.95771e-09	-1.63608
21774416	chr2:21774416:G:A	5.02274e-38	-2.62847	-1.75434	1.29559e-22	-2.69198	-1.7249
21774670	chr2:21774670:A:G	5.14296e-38	-2.59815	-1.761	1.2837e-22	-2.68188	-1.74423
21774712	chr2:21774712:A:G	5.19264e-38	-2.58839	-1.76115	1.28792e-22	-2.67772	-1.7451
21775737	chr2:21775737:G:A	5.06082e-38	-2.62674	-1.74851	1.31331e-22	-2.69136	-1.71194
21775756	chr2:21775756:A:AAG	2.79831e-37	-2.66518	-1.53232e-09	7.32805e-22	-2.68414	-1.53232e-09
21775797	chr2:21775797:C:A	5.00882e-38	-2.62719	-1.75839	1.28309e-22	-2.69251	-1.73407
21775955	chr2:21775955:C:T	7.57817e-37	-1.95771e-09	-1.66892	1.92186e-21	-1.95771e-09	-1.71997
21776018	chr2:21776018:C:T	5.22013e-38	-2.64629	-1.69797	1.42844e-22	-2.69827	-1.62099
21777940	chr2:21777940:C:T	5.27223e-38	-2.59774	-1.73659	1.35643e-22	-2.67987	-1.69113
21778103	chr2:21778103:A:C	3.83828e-37	-2.34917	-1.53232e-09	1.43354e-21	-2.01312	-1.53232e-09
21778443	chr2:21778443:T:G	7.36227e-37	-1.95771e-09	-1.69783	1.90374e-21	-1.95771e-09	-1.72944
21778446	chr2:21778446:C:T	5.31178e-38	-2.59523	-1.73162	1.37077e-22	-2.67866	-1.68182
21778812	chr2:21778812:T:C	2.11187e-36	-1.95771e-09	-0.644036	6.58078e-21	-1.95771e-09	-0.489111
21778972	chr2:21778972:T:C	5.20761e-38	-2.60021	-1.74645	1.3314e-22	-2.68125	-1.70836
21778976	chr2:21778976:T:A	4.67074e-38	-2.69523	-1.76023	1.27694e-22	-2.6964	-1.73498
21779082	chr2:21779082:T:C	1.14548e-37	-2.56767	-0.990696	3.80255e-22	-2.67811	-0.662072
21779644	chr2:21779644:G:A	1.05467e-36	-1.95771e-09	-1.33838	2.51969e-21	-1.95771e-09	-1.44913
21780181	chr2:21780181:A:G	3.25406e-37	-2.51429	-1.53232e-09	7.25472e-22	-2.6942	-1.53232e-09
21780194	chr2:21780194:T:C	5.41052e-38	-2.56062	-1.74782	1.35555e-22	-2.65966	-1.71199
21781097	chr2:21781097:C:T	5.04861e-38	-2.63013	-1.74754	1.31326e-22	-2.69352	-1.70982
21781586	chr2:21781586:T:G	5.07835e-38	-2.61553	-1.75626	1.29562e-22	-2.68739	-1.72947
21781609	chr2:21781609:A:G	5.11204e-38	-2.60788	-1.7573	1.29472e-22	-2.68566	-1.73189
21782273	chr2:21782273:G:A	5.04531e-38	-2.61748	-1.76084	1.27506e-22	-2.68925	-1.7436
21782309	chr2:21782309:G:A	7.11811e-37	-1.95771e-09	-1.73155	1.89925e-21	-1.95771e-09	-1.7318
21782506	chr2:21782506:G:A	5.09707e-38	-2.62565	-1.74246	1.3282e-22	-2.69249	-1.69953
21783333	chr2:21783333:T:C	1.29626e-36	-1.95771e-09	-1.13213	3.71592e-21	-1.95771e-09	-1.06064
21784058	chr2:21784058:TC:T	4.05663e-37	-2.29384	-1.53232e-09	1.06773e-21	-2.30773	-1.53232e-09
21784261	chr2:21784261:T:C	2.79562e-37	-2.66614	-1.53232e-09	8.94581e-22	-2.48466	-1.53232e-09
21784736	chr2:21784736:G:A	1.89181e-37	-1.9429	-1.11376	1.87588e-22	-2.66782	-1.37895
21784810	chr2:21784810:G:A	7.80217e-37	-1.95771e-09	-1.63979	2.39017e-21	-1.95771e-09	-1.5019
21785427	chr2:21785427:A:G	1.46658e-37	-1.86742	-1.44384	1.50062e-22	-2.64496	-1.62501
21785476	chr2:21785476:G:C	5.17665e-35	2.4908	0.0643295	2.01175e-21	-0.695936	-0.978324
21785675	chr2:21785675:A:G	4.06275e-36	-1.95771e-09	0.0102493	1.19208e-20	-1.95771e-09	0.10502
21785678	chr2:21785678:G:A	9.69071e-37	-1.95771e-09	-1.42303	2.35696e-21	-1.95771e-09	-1.51589
21785711	chr2:21785711:G:A	1.45215e-37	-1.88896	-1.43219	1.4976e-22	-2.6541	-1.61788
21785743	chr2:21785743:C:T	1.4724e-37	-1.86431	-1.44299	1.5005e-22	-2.64491	-1.62514
21785749	chr2:21785749:G:A	1.44379e-37	-1.8904	-1.43652	1.49665e-22	-2.65155	-1.62108
21786038	chr2:21786038:G:A	8.41198e-37	-1.95771e-09	-1.56454	2.31315e-21	-1.95771e-09	-1.53465
21786043	chr2:21786043:C:T	5.80084e-36	-1.95771e-09	0.366392	1.71054e-20	-1.95771e-09	0.46613
21786128	chr2:21786128:T:C	1.40929e-37	-1.8906	-1.46051	1.47186e-22	-2.65294	-1.63638
21786171	chr2:21786171:T:A	1.61451e-37	-1.79855	-1.41662	1.55437e-22	-2.62796	-1.60681
21786190	chr2:21786190:CAAAG:C	5.34928e-36	-1.95771e-09	0.285351	1.56757e-20	-1.95771e-09	0.378848
21786574	chr2:21786574:A:C	1.65215e-37	-1.71333	-1.47879	1.52782e-22	-2.60525	-1.64675
21787264	chr2:21787264:C:T	5.35238e-36	-1.95771e-09	0.285932	1.56826e-20	-1.95771e-09	0.379285
21787385	chr2:21787385:C:T	1.41776e-36	-1.95771e-09	-1.04253	4.58932e-21	-1.95771e-09	-0.849533
21787386	chr2:21787386:A:G	1.6068e-37	-1.70673	-1.51322	1.50292e-22	-2.59978	-1.66866
21787433	chr2:21787433:G:A	5.0989e-36	-1.95771e-09	0.237413	1.50483e-20	-1.95771e-09	0.337999
21787725	chr2:21787725:A:G	2.72393e-36	-1.95771e-09	-0.389536	9.9225e-21	-1.95771e-09	-0.0784597
21787970	chr2:21787970:G:T	1.80663e-37	-1.6229	-1.47984	1.57529e-22	-2.57437	-1.64704
21787977	chr2:21787977:A:G	1.7024e-37	-1.67269	-1.48947	1.54032e-22	-2.59077	-1.65309
21788104	chr2:21788104:G:A	1.84177e-37	-1.61377	-1.4697	1.58973e-22	-2.57143	-1.64086
21788252	chr2:21788252:A:G	2.8829e-37	-1.65506	-0.980334	2.26106e-22	-2.5874	-1.27262
21788499	chr2:21788499:T:G	1.73428e-37	-1.64256	-1.50104	1.5456e-22	-2.5804	-1.66003
21788500	chr2:21788500:C:T	1.74882e-37	-1.63498	-1.50027	1.55058e-22	-2.57767	-1.65955
21788642	chr2:21788642:A:T	1.71907e-37	-1.6506	-1.50181	1.53879e-22	-2.58435	-1.66051
21788651	chr2:21788651:C:T	1.75919e-37	-1.63449	-1.49485	1.55424e-22	-2.57885	-1.65602
21788667	chr2:21788667:A:G	4.00863e-36	0.98703	-0.99019	6.19676e-22	-1.58058	-1.27125
21789044	chr2:21789044:A:G	1.73717e-37	-1.65167	-1.49027	1.5503e-22	-2.58399	-1.65341
21789081	chr2:21789081:G:A	1.55702e-37	-1.70177	-1.54964	1.47068e-22	-2.60083	-1.6893
21789135	chr2:21789135:A:G	1.81285e-37	-1.61608	-1.48321	1.5757e-22	-2.57207	-1.64908
21789962	chr2:21789962:C:G	3.14997e-37	-1.64334	-0.903466	2.39607e-22	-2.58799	-1.21402
21790348	chr2:21790348:C:T	4.61164e-37	-0.681861	-1.48375	4.50211e-22	-1.58251	-1.58879
21790369	chr2:21790369:C:T	3.2996e-37	-1.66396	-0.836431	2.50569e-22	-2.59703	-1.16026
21790432	chr2:21790432:T:G	3.18239e-37	-1.6416	-0.894965	2.42653e-22	-2.58314	-1.20625
21790482	chr2:21790482:G:A	1.96102e-37	-1.83101	-1.18972	2.08833e-22	-2.61572	-1.32376
21790756	chr2:21790756:G:A	3.58887e-37	-1.62634	-0.79002	2.64717e-22	-2.58054	-1.12182
21792269	chr2:21792269:A:G	4.78561e-37	-0.681685	-1.4469	4.77459e-22	-1.57409	-1.53845
21794083	chr2:21794083:G:A	4.81467e-37	-1.69278	-0.42975	2.96837e-22	-2.61898	-0.968855
21796407	chr2:21796407:G:A	1.03802e-37	-1.96318	-1.69369	1.83838e-22	-2.56981	-1.49716
21796824	chr2:21796824:A:C	4.60038e-37	-2.16806	-1.53232e-09	7.97819e-22	-2.59914	-1.53232e-09
21798458	chr2:21798458:T:C	4.60591e-37	-1.94629	-0.220568	3.79512e-22	-2.66061	-0.681524
21798700	chr2:21798700:A:G	7.34168e-37	-1.95771e-09	-1.70063	1.99788e-21	-1.95771e-09	-1.68118
21798804	chr2:21798804:A:T	3.12105e-37	-2.55603	-1.53232e-09	8.18102e-22	-2.57403	-1.53232e-09
21799778	chr2:21799778:T:C	7.0753e-37	-1.95771e-09	-1.73759	1.84716e-21	-1.95771e-09	-1.75962
21799903	chr2:21799903:AG:A	5.05617e-37	-2.07359	-1.53232e-09	7.35583e-22	-2.68036	-1.53232e-09
21801805	chr2:21801805:G:T	1.49923e-36	-1.95771e-09	-0.986659	4.83893e-21	-1.95771e-09	-0.79657
21801880	chr2:21801880:C:T	6.42095e-36	0.467955	-1.53232e-09	4.1529e-21	-0.949458	-1.53232e-09
21801893	chr2:21801893:T:C	1.11963e-36	-1.95771e-09	-1.27861	3.48414e-21	-1.95771e-09	-1.12504
21802212	chr2:21802212:C:T	7.49114e-37	-1.95771e-09	-1.68048	1.87695e-21	-1.95771e-09	-1.74362
21802401	chr2:21802401:G:T	7.15356e-37	-1.95771e-09	-1.72659	1.93432e-21	-1.95771e-09	-1.71351
21803262	chr2:21803262:A:G	7.57993e-37	-1.95771e-09	-1.66869	2.00825e-21	-1.95771e-09	-1.676
21803438	chr2:21803438:T:G	7.0645e-37	-1.95771e-09	-1.73911	1.90675e-21	-1.95771e-09	-1.72786
21806081	chr2:21806081:G:A	1.61169e-36	-1.95771e-09	-0.914324	5.23951e-21	-1.95771e-09	-0.717036
21806210	chr2:21806210:A:G	7.12954e-37	-1.95771e-09	-1.72995	1.87917e-21	-1.95771e-09	-1.74243
21807565	chr2:21807565:G:A	3.09818e-37	-2.56338	-1.53232e-09	8.08385e-22	-2.58598	-1.53232e-09
21807989	chr2:21807989:A:T	1.20833e-35	-1.95771e-09	1.10021	4.614e-20	-1.95771e-09	1.45842
21808374	chr2:21808374:G:A	4.04338e-37	-2.29712	-1.53232e-09	1.14966e-21	-2.2338	-1.53232e-09
21809629	chr2:21809629:A:G	9.53931e-37	-1.95771e-09	-1.43877	2.48243e-21	-1.95771e-09	-1.46403
21809690	chr2:21809690:A:G	3.3581e-36	-1.95771e-09	-0.180235	9.69889e-21	-1.95771e-09	-0.101253
21809774	chr2:21809774:A:G	7.24845e-37	-1.95771e-09	-1.71341	1.91234e-21	-1.95771e-09	-1.72493
21810397	chr2:21810397:G:A	1.385e-35	-1.95771e-09	1.23668	5.48552e-20	-1.95771e-09	1.63143
21810655	chr2:21810655:C:T	1.73848e-37	-2.02377	-1.11742	1.72277e-22	-2.68225	-1.44967
21810869	chr2:21810869:G:C	9.99354e-37	-1.95771e-09	-1.39226	3.33811e-21	-1.95771e-09	-1.16786
21811307	chr2:21811307:A:G	2.05019e-37	-1.94703	-1.02923	1.88404e-22	-2.65741	-1.38503
21811558	chr2:21811558:C:A	4.54386e-37	-2.18042	-1.53232e-09	1.30547e-21	-2.1067	-1.53232e-09
21811673	chr2:21811673:A:G	5.21453e-37	-1.96764	-0.0751053	3.6247e-22	-2.67168	-0.716399
21811899	chr2:21811899:T:C	1.34294e-36	-1.95771e-09	-1.09675	4.48155e-21	-1.95771e-09	-0.873295
21812900	chr2:21812900:G:GT	3.57071e-36	-1.95771e-09	-0.118845	6.02216e-21	-1.95771e-09	-0.577819
21812935	chr2:21812935:G:T	7.39034e-37	-1.95771e-09	-1.69402	1.93779e-21	-1.95771e-09	-1.71172
21813146	chr2:21813146:C:T	6.03839e-37	-1.93744	0.041378	3.96836e-22	-2.67324	-0.62426
21813285	chr2:21813285:G:T	3.08862e-36	-1.95771e-09	-0.263885	5.31272e-21	-1.95771e-09	-0.70316
21813477	chr2:21813477:A:G	3.68115e-37	-1.96794	-0.42303	4.18477e-22	-2.64097	-0.603424
21813641	chr2:21813641:T:C	1.24932e-37	-2.11931	-1.35228	1.56419e-22	-2.68658	-1.5419
21813655	chr2:21813655:C:T	3.29883e-36	-1.95771e-09	-0.198042	5.63161e-21	-1.95771e-09	-0.644869
21813875	chr2:21813875:A:C	6.80242e-37	-1.89207	0.115149	4.18474e-22	-2.65517	-0.589234
21813967	chr2:21813967:A:G	1.45173e-36	-1.95771e-09	-1.01886	4.62676e-21	-1.95771e-09	-0.841407
21814200	chr2:21814200:T:C	3.7322e-37	-2.3772	-1.53232e-09	9.34281e-22	-2.44124	-1.53232e-09
21814703	chr2:21814703:A:T	7.14485e-37	-1.88549	0.157683	4.32375e-22	-2.65329	-0.558433
21814705	chr2:21814705:A:T	6.92277e-37	-1.92323	0.163855	4.30694e-22	-2.6621	-0.553521
21814849	chr2:21814849:G:GT	5.63394e-37	-1.95118	-0.0142026	3.8017e-22	-2.66827	-0.672128
21816159	chr2:21816159:C:A	2.64551e-36	-1.95771e-09	-0.418745	7.57799e-21	-1.95771e-09	-0.348016
21817031	chr2:21817031:T:G	6.02756e-37	-1.89948	0.00163117	3.93693e-22	-2.65749	-0.647961
21817526	chr2:21817526:G:A	1.64973e-36	-1.95771e-09	-0.891	4.42662e-21	-1.95771e-09	-0.885627
21817691	chr2:21817691:C:G	3.11567e-37	-2.55775	-1.53232e-09	1.15945e-21	-2.22532	-1.53232e-09
21818039	chr2:21818039:G:C	7.20431e-37	-1.95771e-09	-1.71952	1.89977e-21	-1.95771e-09	-1.73153
21818199	chr2:21818199:C:A	1.68335e-36	-1.95771e-09	-0.870825	5.90024e-21	-1.95771e-09	-0.598271
21818278	chr2:21818278:A:T	1.59288e-37	-2.0738	-1.15485	1.78708e-22	-2.68551	-1.40976
21818361	chr2:21818361:G:A	7.01322e-37	-1.95771e-09	-1.7464	1.84392e-21	-1.95771e-09	-1.76137
21818664	chr2:21818664:C:T	7.15919e-37	-1.95771e-09	-1.7258	1.87301e-21	-1.95771e-09	-1.74572
21818985	chr2:21818985:T:C	2.00869e-36	-1.95771e-09	-0.694129	6.75716e-21	-1.95771e-09	-0.462661
21819348	chr2:21819348:G:T	8.70517e-37	-1.95771e-09	-1.53028	2.25212e-21	-1.95771e-09	-1.56139
21819363	chr2:21819363:G:A	2.21377e-36	-1.95771e-09	-0.596914	3.93279e-21	-1.95771e-09	-1.00392
21819516	chr2:21819516:T:A	2.82365e-37	-2.10312	-0.553042	2.35051e-22	-2.69689	-1.12433
21820438	chr2:21820438:G:A	6.04293e-37	-1.89531	-1.53232e-09	2.00989e-21	-1.67518	-1.53232e-09
21820825	chr2:21820825:T:C	1.31973e-36	-1.95771e-09	-1.11418	4.10377e-21	-1.95771e-09	-0.961358
21821489	chr2:21821489:C:T	7.45299e-37	-1.95771e-09	-1.68558	2.04017e-21	-1.95771e-09	-1.66023
21822770	chr2:21822770:T:G	1.12101e-36	-1.95739	0.680013	5.47862e-22	-2.59895	-0.376043
21822845	chr2:21822845:G:A	9.50792e-38	-2.66422	-1.08044	2.34838e-22	-2.5598	-1.26232
21823003	chr2:21823003:C:G	3.71625e-36	-1.95771e-09	-0.0788955	1.25049e-20	-1.95771e-09	0.152858
21823118	chr2:21823118:T:TC	1.24563e-37	-2.65848	-0.816073	2.87463e-22	-2.5687	-1.05122
21823181	chr2:21823181:A:T	7.03515e-37	-1.95771e-09	-1.74328	2.13288e-21	-1.95771e-09	-1.61579
21824493	chr2:21824493:T:G	1.55462e-36	-1.95771e-09	-0.950379	3.05768e-21	-1.95771e-09	-1.25561
21824574	chr2:21824574:C:T	7.39142e-37	-1.95771e-09	-1.69388	1.90087e-21	-1.95771e-09	-1.73095
21824600	chr2:21824600:C:T	9.81304e-37	-1.95771e-09	-1.41048	3.1477e-21	-1.95771e-09	-1.22659
21825125	chr2:21825125:T:C	2.21597e-36	-1.95771e-09	-0.595922	3.96244e-21	-1.95771e-09	-0.996404
21825242	chr2:21825242:A:G	9.60335e-38	-2.70052	-1.03415	2.82559e-22	-2.37267	-1.26446
21825566	chr2:21825566:C:T	1.07081e-37	-2.69002	-0.935768	6.1561e-22	-2.60673	-0.251675
21825661	chr2:21825661:G:A	7.30398e-37	-1.95771e-09	-1.70578	1.95671e-21	-1.95771e-09	-1.702
21825858	chr2:21825858:C:T	6.91e-37	-1.95771e-09	-1.76123	1.86107e-21	-1.95771e-09	-1.75211
21825969	chr2:21825969:A:G	1.23497e-36	-1.95771e-09	-1.18056	3.83611e-21	-1.95771e-09	-1.02881
21826028	chr2:21826028:T:C	1.05353e-37	-2.68905	-0.953001	2.84034e-22	-2.52836	-1.10357
21826321	chr2:21826321:T:C	6.9974e-37	-1.95771e-09	-1.74866	1.89358e-21	-1.95771e-09	-1.73479
21826363	chr2:21826363:G:T	6.99566e-37	-1.95771e-09	-1.74891	1.89344e-21	-1.95771e-09	-1.73487
21826389	chr2:21826389:A:G	1.83971e-36	-1.95771e-09	-0.782003	4.41712e-21	-1.95771e-09	-0.887776
21826412	chr2:21826412:C:A	1.71596e-37	-2.6744	-0.47982	3.98322e-22	-2.53031	-0.763447
21826485	chr2:21826485:G:C	1.25492e-37	-2.6487	-0.818419	2.92307e-22	-2.61882	-0.984396
21826744	chr2:21826744:T:C	7.23641e-37	-2.66828	0.953215	1.10132e-21	-2.50846	0.231705
21826745	chr2:21826745:G:A	7.99022e-37	-1.95771e-09	-1.61598	2.33465e-21	-1.95771e-09	-1.5254
21827364	chr2:21827364:A:G	3.02977e-36	-1.95771e-09	-0.283124	7.2588e-21	-1.95771e-09	-0.39105
21827521	chr2:21827521:C:T	1.53051e-37	-2.68164	-0.58695	3.85359e-22	-2.54976	-0.777079
21827593	chr2:21827593:A:C	1.86989e-37	-2.69777	-0.370551	4.75971e-22	-2.44886	-0.666807
21827712	chr2:21827712:A:G	2.01151e-37	-2.68831	-0.307001	4.77846e-22	-2.50459	-0.60714
21827841	chr2:21827841:C:T	1.87946e-37	-2.67745	-0.385758	4.30763e-22	-2.53876	-0.676705
21828106	chr2:21828106:C:T	2.08567e-37	-2.67529	-0.283819	4.74014e-22	-2.53335	-0.586437
21828122	chr2:21828122:A:G	2.94528e-37	-2.61399	-1.53232e-09	7.33674e-22	-2.68295	-1.53232e-09
21828528	chr2:21828528:TTTTTTC:T	1.54983e-37	-2.67229	-0.583757	5.17124e-22	-2.20063	-0.832103
21829278	chr2:21829278:T:C	7.33568e-38	-2.69415	-1.30988	2.07258e-22	-2.50514	-1.44192
21829326	chr2:21829326:G:A	6.96646e-37	-1.95771e-09	-1.75309	1.94626e-21	-1.95771e-09	-1.70735
21829332	chr2:21829332:A:G	2.02646e-37	-2.67496	-0.312947	4.59866e-22	-2.54107	-0.609018
21829520	chr2:21829520:G:A	5.60866e-38	-2.70045	-1.57202	2.5755e-22	-2.56368	-1.16613
21829569	chr2:21829569:G:A	8.64168e-37	-1.95771e-09	-1.5376	2.39154e-21	-1.95771e-09	-1.50133
21829802	chr2:21829802:A:G	7.66433e-38	-2.68782	-1.27238	2.07828e-22	-2.53314	-1.41117
21829991	chr2:21829991:A:G	2.21523e-36	-1.95771e-09	-0.596256	3.96394e-21	-1.95771e-09	-0.996025
21830725	chr2:21830725:G:C	7.29928e-37	-1.95771e-09	-1.70642	1.95511e-21	-1.95771e-09	-1.70282
21831824	chr2:21831824:T:C	7.51279e-38	-2.69955	-1.28063	2.23617e-22	-2.44941	-1.42167
21831852	chr2:21831852:G:A	7.82534e-38	-2.69801	-1.2414	2.27212e-22	-2.467	-1.38814
21832038	chr2:21832038:AG:A	6.9097e-37	-1.95771e-09	-1.76127	1.84806e-21	-1.95771e-09	-1.75913
21832406	chr2:21832406:T:C	2.71944e-37	-2.69377	-1.53232e-09	7.31817e-22	-2.68549	-1.53232e-09
21833074	chr2:21833074:A:G	2.1712e-36	-1.95771e-09	-0.616332	5.23519e-21	-1.95771e-09	-0.717862
21833614	chr2:21833614:G:A	1.9091e-37	-2.67894	-0.368618	4.48661e-22	-2.51127	-0.663481
21833797	chr2:21833797:A:G	1.33348e-37	-2.6897	-0.71671	3.44234e-22	-2.4734	-0.966297
21833824	chr2:21833824:A:G	1.01481e-36	-1.95771e-09	-1.37691	2.56802e-21	-1.95771e-09	-1.43013
21834389	chr2:21834389:G:A	1.9313e-37	-2.68092	-0.355081	4.55749e-22	-2.50749	-0.651589
21834513	chr2:21834513:T:C	2.13271e-36	-1.95771e-09	-0.634217	5.13773e-21	-1.95771e-09	-0.736654
21834666	chr2:21834666:G:C	1.09635e-36	-1.95771e-09	-1.29963	3.59221e-21	-1.95771e-09	-1.0945
21835069	chr2:21835069:C:T	7.51055e-37	-1.95771e-09	-1.67789	2.01909e-21	-1.95771e-09	-1.67062
21835380	chr2:21835380:T:C	7.40365e-38	-2.69594	-1.29887	2.11444e-22	-2.4899	-1.43716
21835685	chr2:21835685:C:T	3.33731e-36	-1.95771e-09	-0.186445	7.75733e-21	-1.95771e-09	-0.324625
21835739	chr2:21835739:T:TC	1.64276e-37	-2.69466	-0.503161	4.20125e-22	-2.45377	-0.786699
21835845	chr2:21835845:G:A	5.44693e-38	-2.69751	-1.60422	1.64545e-22	-2.48295	-1.69489
21836191	chr2:21836191:A:T	3.07956e-36	-1.95771e-09	-0.266825	7.39349e-21	-1.95771e-09	-0.372664
21836394	chr2:21836394:C:T	1.01455e-35	-1.95771e-09	0.925421	1.4881e-20	-1.95771e-09	0.326819
21836440	chr2:21836440:A:C	9.6826e-36	-1.95771e-09	0.87872	1.42163e-20	-1.95771e-09	0.281125
21836571	chr2:21836571:A:G	6.91323e-37	-1.95771e-09	-1.76076	1.84776e-21	-1.95771e-09	-1.75929
21836690	chr2:21836690:A:G	1.40155e-36	-1.95771e-09	-1.05403	4.40512e-21	-1.95771e-09	-0.890497
21837002	chr2:21837002:G:A	3.55086e-36	-1.95771e-09	-0.124421	8.48382e-21	-1.95771e-09	-0.235104
21837191	chr2:21837191:G:A	7.75457e-36	-1.95771e-09	0.656671	1.16942e-20	-1.95771e-09	0.0858261
21837215	chr2:21837215:C:T	1.14749e-36	-1.25403	-1.53232e-09	2.71533e-21	-1.37435	-1.53232e-09
21837247	chr2:21837247:T:A	3.06948e-36	-1.95771e-09	-0.270103	7.34476e-21	-1.95771e-09	-0.379277
21837459	chr2:21837459:C:T	3.06948e-36	-1.95771e-09	-0.270103	7.34476e-21	-1.95771e-09	-0.379277
21838097	chr2:21838097:T:C	3.14635e-36	-1.95771e-09	-0.245368	7.50674e-21	-1.95771e-09	-0.357464
21838391	chr2:21838391:T:TAAGGG	9.13437e-36	-1.95771e-09	0.820434	1.3421e-20	-1.95771e-09	0.223553
21838417	chr2:21838417:T:G	7.0372e-37	-1.95771e-09	-1.74298	1.8441e-21	-1.95771e-09	-1.76127
21838447	chr2:21838447:A:G	9.17683e-36	-1.95771e-09	0.825071	1.34663e-20	-1.95771e-09	0.226926
21838545	chr2:21838545:C:T	1.0246e-36	-1.95771e-09	-1.36731	2.52809e-21	-1.95771e-09	-1.4458
21838718	chr2:21838718:T:G	7.06843e-37	-1.95771e-09	-1.73856	1.86829e-21	-1.95771e-09	-1.74824
21838731	chr2:21838731:A:G	6.94094e-37	-1.95771e-09	-1.75676	1.85804e-21	-1.95771e-09	-1.75374
21838758	chr2:21838758:C:T	9.75492e-37	-1.95771e-09	-1.41642	2.85889e-21	-1.95771e-09	-1.32283
21838768	chr2:21838768:G:C	6.32203e-38	-2.61979	-1.53295	2.91882e-22	-2.27889	-1.32577
21839057	chr2:21839057:T:C	1.66587e-35	-1.95771e-09	1.42132	3.72052e-20	-1.95771e-09	1.24318
21839139	chr2:21839139:C:T	8.35619e-36	-1.95771e-09	0.731392	1.24151e-20	-1.95771e-09	0.145648
21839306	chr2:21839306:G:A	1.01531e-35	-1.95771e-09	0.926172	1.48184e-20	-1.95771e-09	0.322608
21839366	chr2:21839366:C:A	2.94556e-36	-1.95771e-09	-0.311312	7.03716e-21	-1.95771e-09	-0.422059
21839557	chr2:21839557:A:T	6.81193e-36	-1.95771e-09	0.527066	2.38717e-20	-1.95771e-09	0.799428
21839726	chr2:21839726:C:T	3.60331e-36	-1.95771e-09	-0.109757	8.61304e-21	-1.95771e-09	-0.219987
21840456	chr2:21840456:A:T	1.13038e-35	-1.95771e-09	1.03352	1.62648e-20	-1.95771e-09	0.415736
21840491	chr2:21840491:G:A	3.83201e-35	-1.95771e-09	2.25436	8.7138e-20	-1.95771e-09	2.09423
21840508	chr2:21840508:T:C	4.16015e-36	-1.95771e-09	0.0339416	9.87219e-21	-1.95771e-09	-0.0835426
21840718	chr2:21840718:A:G	1.44214e-37	-2.69984	-0.628228	4.06381e-22	-2.38174	-0.891989
21840780	chr2:21840780:C:A	3.43628e-37	-2.45981	-1.53232e-09	1.7548e-21	-1.81091	-1.53232e-09
21840911	chr2:21840911:A:G	6.117e-37	-1.88312	-1.53232e-09	1.37771e-21	-2.05284	-1.53232e-09
21840955	chr2:21840955:A:C	4.91796e-35	-1.95771e-09	2.50387	1.113e-19	-1.95771e-09	2.33896
21841335	chr2:21841335:G:T	1.91714e-36	-1.95771e-09	-0.740774	3.49232e-21	-1.95771e-09	-1.1227
21841348	chr2:21841348:C:G	1.03672e-35	-1.95771e-09	0.947039	1.51184e-20	-1.95771e-09	0.342645
21841502	chr2:21841502:C:CA	9.35921e-37	-1.95771e-09	-1.45783	2.73593e-21	-1.95771e-09	-1.36679
21841536	chr2:21841536:C:T	3.55139e-36	-1.95771e-09	-0.124271	8.49155e-21	-1.95771e-09	-0.234192
21841734	chr2:21841734:T:A	1.87176e-36	-1.95771e-09	-0.764733	3.42397e-21	-1.95771e-09	-1.14246
21841768	chr2:21841768:G:A	3.55139e-36	-1.95771e-09	-0.124271	8.49155e-21	-1.95771e-09	-0.234192
21841974	chr2:21841974:CCCAGAAA:C	1.86997e-36	-1.95771e-09	-0.765689	3.42212e-21	-1.95771e-09	-1.14301
21842121	chr2:21842121:G:A	1.05123e-36	-1.95771e-09	-1.34165	3.22035e-21	-1.95771e-09	-1.20377
21842385	chr2:21842385:C:T	7.15965e-37	-1.95771e-09	-1.72574	1.91945e-21	-1.95771e-09	-1.72123
21842647	chr2:21842647:A:G	5.34932e-36	-1.95771e-09	0.285359	1.89682e-20	-1.95771e-09	0.569499
21842941	chr2:21842941:T:G	5.09129e-36	-1.95771e-09	0.23592	1.2227e-20	-1.95771e-09	0.130382
21842996	chr2:21842996:A:T	4.137e-36	-1.95771e-09	0.0283612	9.87967e-21	-1.95771e-09	-0.0827848
21843239	chr2:21843239:A:G	1.36153e-36	-1.95771e-09	-1.083	2.76356e-21	-1.95771e-09	-1.35674
21843935	chr2:21843935:A:T	1.98126e-35	1.59471	-1.53232e-09	1.01577e-20	-0.0550335	-1.53232e-09
21844086	chr2:21844086:A:G	3.38486e-36	-1.95771e-09	-0.172297	5.69148e-21	-1.95771e-09	-0.634294
21844092	chr2:21844092:T:A	1.19083e-37	-2.69571	-0.823833	3.127e-22	-2.47399	-1.06178
21844118	chr2:21844118:G:C	1.11792e-37	-2.69579	-0.886932	2.9651e-22	-2.47258	-1.11636
21844245	chr2:21844245:T:C	1.98835e-36	-1.95771e-09	-0.704308	3.59565e-21	-1.95771e-09	-1.09354
21844259	chr2:21844259:G:C	1.12041e-36	-1.95771e-09	-1.27791	2.81439e-21	-1.95771e-09	-1.33852
21844341	chr2:21844341:T:C	3.48902e-37	-2.62597	0.181394	9.67823e-22	-1.92018	-0.485793
21844549	chr2:21844549:A:G	1.44287e-35	-1.95771e-09	1.27761	3.66754e-20	-1.95771e-09	1.22884
21844558	chr2:21844558:G:A	1.3744e-36	-1.95771e-09	-1.0736	3.39776e-21	-1.95771e-09	-1.15015
21844752	chr2:21844752:C:G	6.90802e-37	-1.95771e-09	-1.76151	1.84358e-21	-1.95771e-09	-1.76155
21844948	chr2:21844948:G:A	1.81457e-36	-1.95771e-09	-0.795761	3.34565e-21	-1.95771e-09	-1.1656
21845208	chr2:21845208:G:A	2.24641e-36	-1.95771e-09	-0.582277	5.39275e-21	-1.95771e-09	-0.688208
21845329	chr2:21845329:T:A	6.90767e-37	-1.95771e-09	-1.76156	1.84383e-21	-1.95771e-09	-1.76142
21845330	chr2:21845330:T:C	2.72555e-37	-2.69152	-1.53232e-09	7.3517e-22	-2.68092	-1.53232e-09
21845430	chr2:21845430:G:A	2.16588e-36	-1.95771e-09	-0.618786	5.22284e-21	-1.95771e-09	-0.720222
21846116	chr2:21846116:G:T	4.72091e-36	-1.95771e-09	0.16039	1.06658e-20	-1.95771e-09	-0.00622142
21846788	chr2:21846788:G:A	6.93955e-37	-1.95771e-09	-1.75696	1.85598e-21	-1.95771e-09	-1.75485
21846841	chr2:21846841:T:G	6.9388e-37	-1.95771e-09	-1.75707	1.85574e-21	-1.95771e-09	-1.75498
21847038	chr2:21847038:A:G	1.02948e-36	-1.95771e-09	-1.36256	2.59205e-21	-1.95771e-09	-1.42082
21847191	chr2:21847191:A:G	1.33224e-36	-1.95771e-09	-1.10475	2.74093e-21	-1.95771e-09	-1.36497
21847903	chr2:21847903:G:A	1.25416e-37	-2.68696	-0.780766	3.14313e-22	-2.50255	-1.02808
21847940	chr2:21847940:A:C	1.92891e-36	-1.95771e-09	-0.734653	3.51066e-21	-1.95771e-09	-1.11746
21848181	chr2:21848181:C:T	8.78245e-37	-1.95771e-09	-1.52144	2.53979e-21	-1.95771e-09	-1.44118
21848572	chr2:21848572:A:G	1.91511e-36	-1.95771e-09	-0.741837	3.49044e-21	-1.95771e-09	-1.12324
21848750	chr2:21848750:C:T	2.01866e-36	-1.95771e-09	-0.689178	4.89599e-21	-1.95771e-09	-0.784848
21848979	chr2:21848979:G:A	2.54202e-37	-2.16644	-0.594797	5.89849e-22	-1.94531	-0.955842
21849113	chr2:21849113:C:T	1.84704e-36	-1.95771e-09	-0.778028	3.39276e-21	-1.95771e-09	-1.15162
21849267	chr2:21849267:G:C	2.70725e-36	-1.95771e-09	-0.395675	4.7135e-21	-1.95771e-09	-0.822834
21849326	chr2:21849326:C:T	8.38768e-37	-1.95771e-09	-1.56743	1.96627e-21	-1.95771e-09	-1.69713
21849652	chr2:21849652:A:AG	3.02361e-36	-1.95771e-09	-0.28516	5.15755e-21	-1.95771e-09	-0.732803
21849947	chr2:21849947:G:A	1.02948e-36	-1.95771e-09	-1.36256	2.59205e-21	-1.95771e-09	-1.42082
21850028	chr2:21850028:A:G	1.03118e-36	-1.95771e-09	-1.36091	2.59613e-21	-1.95771e-09	-1.41924
21850389	chr2:21850389:C:T	2.85578e-36	-1.95771e-09	-0.342266	4.92919e-21	-1.95771e-09	-0.77809
21850581	chr2:21850581:A:G	1.05751e-36	-1.95771e-09	-1.33569	2.658e-21	-1.95771e-09	-1.39569
21850681	chr2:21850681:C:T	3.74735e-36	-1.95771e-09	-0.0705605	6.14899e-21	-1.95771e-09	-0.556977
21851098	chr2:21851098:C:A	3.12541e-36	-1.95771e-09	-0.252044	5.3051e-21	-1.95771e-09	-0.704596
21851648	chr2:21851648:T:C	1.32195e-36	-1.95771e-09	-1.1125	3.37262e-21	-1.95771e-09	-1.15757
21851848	chr2:21851848:C:T	2.31357e-36	-1.95771e-09	-0.552818	5.56671e-21	-1.95771e-09	-0.656461
21852399	chr2:21852399:A:G	1.06036e-36	-1.95771e-09	-1.333	2.69166e-21	-1.95771e-09	-1.38311
21852596	chr2:21852596:A:G	4.83438e-36	-1.95771e-09	0.184143	7.59323e-21	-1.95771e-09	-0.346008
21852797	chr2:21852797:C:CT	3.18224e-36	-1.95771e-09	-0.234024	5.21462e-21	-1.95771e-09	-0.721798
21852877	chr2:21852877:G:T	3.2698e-36	-1.95771e-09	-0.206881	5.33447e-21	-1.95771e-09	-0.699075
21852940	chr2:21852940:G:C	2.94675e-36	-1.95771e-09	-0.310909	4.91302e-21	-1.95771e-09	-0.781375
21853183	chr2:21853183:C:T	3.23503e-37	-2.52016	-1.53232e-09	9.6567e-22	-2.4082	-1.53232e-09
21853348	chr2:21853348:A:AT	7.03549e-37	-1.95771e-09	-1.74323	2.14466e-21	-1.95771e-09	-1.61028
21853458	chr2:21853458:T:C	4.26289e-36	-1.95771e-09	0.058336	6.66659e-21	-1.95771e-09	-0.476156
21853558	chr2:21853558:T:C	4.79211e-36	-1.95771e-09	0.175361	7.33366e-21	-1.95771e-09	-0.380789
21853811	chr2:21853811:T:C	7.6213e-37	-1.95771e-09	-1.66325	1.98047e-21	-1.95771e-09	-1.68993
21854000	chr2:21854000:C:T	7.99479e-37	-1.95771e-09	-1.61541	2.06869e-21	-1.95771e-09	-1.64635
21854776	chr2:21854776:C:T	2.7129e-37	-2.69618	-1.53232e-09	7.57508e-22	-2.65099	-1.53232e-09
21855349	chr2:21855349:A:G	8.13018e-37	-1.95771e-09	-1.59861	2.10496e-21	-1.95771e-09	-1.62897
21855749	chr2:21855749:G:A	8.99351e-37	-1.95771e-09	-1.49769	2.62108e-21	-1.95771e-09	-1.40968
21856301	chr2:21856301:G:A	7.34121e-37	-1.95771e-09	-1.70069	2.05018e-21	-1.95771e-09	-1.65533
21856351	chr2:21856351:A:G	2.70222e-37	-2.70012	-1.53232e-09	7.86116e-22	-2.61391	-1.53232e-09
21856499	chr2:21856499:A:G	2.0505e-35	-1.95771e-09	1.62906	5.27482e-20	-1.95771e-09	1.59226
21856598	chr2:21856598:T:C	3.03495e-36	-1.95771e-09	-0.281417	5.13506e-21	-1.95771e-09	-0.737172
21856898	chr2:21856898:C:T	4.71118e-38	-2.68795	-1.75889	1.99397e-22	-2.32981	-1.65591
21856899	chr2:21856899:G:A	6.91539e-37	-1.95771e-09	-1.76045	1.84424e-21	-1.95771e-09	-1.7612
21857883	chr2:21857883:A:G	9.20704e-37	-1.95771e-09	-1.47423	2.68801e-21	-1.95771e-09	-1.38446
21858194	chr2:21858194:G:A	4.98346e-38	-2.65938	-1.73128	1.44988e-22	-2.60601	-1.69836
21858264	chr2:21858264:G:T	9.25263e-36	-1.95771e-09	0.833298	1.35659e-20	-1.95771e-09	0.234295
21858420	chr2:21858420:C:T	9.43267e-37	-1.95771e-09	-1.45002	2.49418e-21	-1.95771e-09	-1.45931
21858726	chr2:21858726:G:A	6.00258e-36	-1.95771e-09	0.400579	9.62383e-21	-1.95771e-09	-0.109022
21858863	chr2:21858863:T:A	9.16324e-37	-1.95771e-09	-1.479	2.34173e-21	-1.95771e-09	-1.52237
21859203	chr2:21859203:T:C	2.79656e-36	-1.95771e-09	-0.36322	4.8131e-21	-1.95771e-09	-0.801924
21859586	chr2:21859586:T:G	9.22329e-37	-1.95771e-09	-1.47246	2.69366e-21	-1.95771e-09	-1.38236
21859692	chr2:21859692:T:C	5.69668e-36	-1.95771e-09	0.348273	1.50852e-20	-1.95771e-09	0.340451
21859743	chr2:21859743:G:A	1.65679e-36	-0.886728	-1.53232e-09	1.82504e-21	-1.77166	-1.53232e-09
21859838	chr2:21859838:G:A	6.90964e-37	-1.95771e-09	-1.76128	1.84357e-21	-1.95771e-09	-1.76156
21860447	chr2:21860447:G:A	7.8212e-37	-1.95771e-09	-1.63736	2.64341e-21	-1.95771e-09	-1.40119
21860494	chr2:21860494:A:T	5.28049e-38	-2.69962	-1.63314	1.93781e-22	-2.3004	-1.71389
21860545	chr2:21860545:A:G	6.58555e-36	-1.95771e-09	0.493268	1.04331e-20	-1.95771e-09	-0.0282824
21860698	chr2:21860698:T:C	2.70556e-37	-2.67707	-0.0218162	4.93938e-22	-2.42727	-0.651336
21861098	chr2:21861098:A:C	2.62507e-35	-1.95771e-09	1.87608	6.74397e-20	-1.95771e-09	1.83797
21861455	chr2:21861455:A:G	7.93214e-36	-1.95771e-09	0.679313	1.18377e-20	-1.95771e-09	0.0980241
21861507	chr2:21861507:C:T	2.78178e-36	-1.95771e-09	-0.368521	4.7915e-21	-1.95771e-09	-0.806421
21862302	chr2:21862302:A:G	6.93924e-37	-1.95771e-09	-1.757	1.84756e-21	-1.95771e-09	-1.7594
21864083	chr2:21864083:A:T	6.62995e-36	-1.95771e-09	0.499987	1.04802e-20	-1.95771e-09	-0.0237755
21864123	chr2:21864123:T:TTG	9.19007e-37	-1.95771e-09	-1.47607	2.68218e-21	-1.95771e-09	-1.38664
21864436	chr2:21864436:G:A	1.32946e-36	-1.95771e-09	-1.10683	3.40315e-21	-1.95771e-09	-1.14856
21864494	chr2:21864494:G:A	3.04479e-36	-1.95771e-09	-0.27818	5.16028e-21	-1.95771e-09	-0.732273
21864615	chr2:21864615:A:C	3.16177e-36	-1.95771e-09	-0.240479	5.34707e-21	-1.95771e-09	-0.696715
21865054	chr2:21865054:AC:A	6.96508e-37	-1.95771e-09	-1.75329	1.85425e-21	-1.95771e-09	-1.75578
21865326	chr2:21865326:T:A	6.92288e-37	-1.95771e-09	-1.75936	1.8448e-21	-1.95771e-09	-1.76089
21865569	chr2:21865569:A:T	9.64081e-36	-1.95771e-09	0.874395	1.40602e-20	-1.95771e-09	0.270083
21867157	chr2:21867157:C:G	6.96426e-37	-1.95771e-09	-1.7534	1.85406e-21	-1.95771e-09	-1.75589
21867568	chr2:21867568:A:G	6.96426e-37	-1.95771e-09	-1.7534	1.85406e-21	-1.95771e-09	-1.75589
21867900	chr2:21867900:C:A	9.10704e-36	-1.95771e-09	0.817438	1.3382e-20	-1.95771e-09	0.22065
21868001	chr2:21868001:G:A	9.21175e-37	-1.95771e-09	-1.47372	2.68943e-21	-1.95771e-09	-1.38394
21868124	chr2:21868124:A:G	1.00209e-35	-1.95771e-09	0.913061	1.45317e-20	-1.95771e-09	0.303068
21868287	chr2:21868287:C:T	6.55637e-36	-1.95771e-09	0.488827	1.039e-20	-1.95771e-09	-0.0324248
21868367	chr2:21868367:C:T	1.57828e-37	-2.7006	-0.537259	2.96797e-22	-2.50088	-1.08709
21868372	chr2:21868372:T:C	3.88693e-36	-1.95771e-09	-0.0339914	9.42665e-21	-1.95771e-09	-0.129724
21868818	chr2:21868818:A:G	2.71869e-37	-2.69404	-1.53232e-09	7.58719e-22	-2.64939	-1.53232e-09
21869063	chr2:21869063:T:G	1.85138e-36	-1.95771e-09	-0.775678	3.50872e-21	-1.95771e-09	-1.11801
21869264	chr2:21869264:A:G	4.69984e-38	-2.69751	-1.75174	2.05599e-22	-2.2543	-1.70079
21869342	chr2:21869342:GA:G	9.22859e-37	-1.95771e-09	-1.47189	2.69503e-21	-1.95771e-09	-1.38186
21870006	chr2:21870006:G:C	8.92141e-37	-1.95771e-09	-1.50574	2.58033e-21	-1.95771e-09	-1.42535
21870223	chr2:21870223:T:C	9.3233e-36	-1.95771e-09	0.840906	1.36574e-20	-1.95771e-09	0.241017
21870295	chr2:21870295:G:A	9.20029e-37	-1.95771e-09	-1.47496	2.68589e-21	-1.95771e-09	-1.38525
21870521	chr2:21870521:T:C	3.26389e-36	-1.95771e-09	-0.208691	5.50142e-21	-1.95771e-09	-0.668258
21870842	chr2:21870842:A:G	9.25019e-37	-1.95771e-09	-1.46955	2.70253e-21	-1.95771e-09	-1.37907
21871147	chr2:21871147:A:G	2.64468e-37	-2.66352	-0.0581225	4.62043e-22	-2.45881	-0.686554
21871202	chr2:21871202:G:T	3.23915e-36	-1.95771e-09	-0.2163	5.46318e-21	-1.95771e-09	-0.675233
21871276	chr2:21871276:C:T	9.92265e-37	-1.95771e-09	-1.39938	2.93758e-21	-1.95771e-09	-1.29568
21871320	chr2:21871320:AC:A	9.75482e-36	-1.95771e-09	0.886151	1.41944e-20	-1.95771e-09	0.279585
21872040	chr2:21872040:A:G	8.11345e-37	-1.95771e-09	-1.60067	2.32246e-21	-1.95771e-09	-1.53064
21872280	chr2:21872280:G:C	3.60415e-37	-2.41211	-1.53232e-09	1.12424e-21	-2.25616	-1.53232e-09
21872367	chr2:21872367:G:T	2.76436e-36	-1.95771e-09	-0.374803	4.76876e-21	-1.95771e-09	-0.811178
21872389	chr2:21872389:T:A	9.21923e-37	-1.95771e-09	-1.4729	2.69217e-21	-1.95771e-09	-1.38292
21873193	chr2:21873193:C:T	7.16114e-36	-1.95771e-09	0.577059	1.54626e-20	-1.95771e-09	0.365162
21873622	chr2:21873622:AAT:A	7.42819e-37	-1.68891	-1.53232e-09	1.27158e-21	-2.133	-1.53232e-09
21873654	chr2:21873654:A:G	2.52216e-37	-1.32314	-1.44594	5.70179e-22	-1.46431	-1.47076
21873660	chr2:21873660:C:T	6.90964e-37	-1.95771e-09	-1.76128	1.84357e-21	-1.95771e-09	-1.76156
21873670	chr2:21873670:G:A	2.87549e-36	-1.95771e-09	-0.335388	4.92845e-21	-1.95771e-09	-0.778239
21873799	chr2:21873799:A:C	1.73673e-36	-2.33656	1.49696	5.15369e-21	-2.40663	1.67308
21873976	chr2:21873976:G:C	9.21923e-37	-1.95771e-09	-1.4729	2.69217e-21	-1.95771e-09	-1.38292
21874008	chr2:21874008:T:C	2.81913e-37	-2.67922	0.0214556	1.04033e-21	-2.63262	0.298894
21874142	chr2:21874142:A:G	5.21005e-38	-2.70059	-1.6456	1.8626e-22	-2.33215	-1.72173
21874232	chr2:21874232:G:A	9.21923e-37	-1.95771e-09	-1.4729	2.69217e-21	-1.95771e-09	-1.38292
21874247	chr2:21874247:G:A	2.82572e-36	-1.95771e-09	-0.352848	4.8569e-21	-1.95771e-09	-0.792864
21874258	chr2:21874258:C:T	5.89721e-36	-1.95771e-09	0.382868	9.48273e-21	-1.95771e-09	-0.123792
21874259	chr2:21874259:G:A	1.51853e-36	-0.97387	-1.53232e-09	1.63942e-21	-1.87892	-1.53232e-09
21874661	chr2:21874661:G:T	6.90964e-37	-1.95771e-09	-1.76128	1.84357e-21	-1.95771e-09	-1.76156
21874731	chr2:21874731:G:A	9.21923e-37	-1.95771e-09	-1.4729	2.69217e-21	-1.95771e-09	-1.38292
21875018	chr2:21875018:A:G	7.73312e-37	-1.95771e-09	-1.64868	1.99989e-21	-1.95771e-09	-1.68017
21876050	chr2:21876050:C:T	1.71138e-37	-2.51938	-0.63752	7.8146e-22	-1.47905	-1.14081
21876280	chr2:21876280:G:A	7.56079e-37	-1.95771e-09	-1.67122	1.86297e-21	-1.95771e-09	-1.75109
21876293	chr2:21876293:G:A	9.3233e-36	-1.95771e-09	0.840906	1.36574e-20	-1.95771e-09	0.241017
21876677	chr2:21876677:T:C	6.63085e-36	-1.95771e-09	0.500123	1.05675e-20	-1.95771e-09	-0.0154769
21876801	chr2:21876801:C:T	7.8037e-37	-1.95771e-09	-1.6396	2.02769e-21	-1.95771e-09	-1.66637
21876845	chr2:21876845:A:G	9.21923e-37	-1.95771e-09	-1.4729	2.69217e-21	-1.95771e-09	-1.38292
21877354	chr2:21877354:C:T	1.96565e-36	-1.95771e-09	-0.715787	3.69517e-21	-1.95771e-09	-1.06624
21878578	chr2:21878578:C:A	5.05422e-38	-2.69999	-1.67657	1.87731e-22	-2.3073	-1.73871
21878945	chr2:21878945:G:A	8.45183e-37	-1.95771e-09	-1.55981	2.42675e-21	-1.95771e-09	-1.48671
21879383	chr2:21879383:A:G	9.21923e-37	-1.95771e-09	-1.4729	2.69217e-21	-1.95771e-09	-1.38292
21879426	chr2:21879426:T:C	9.23188e-37	-1.95771e-09	-1.47153	2.69624e-21	-1.95771e-09	-1.38141
21880104	chr2:21880104:T:G	3.13651e-37	-2.55108	-1.53232e-09	7.75622e-22	-2.62735	-1.53232e-09
21880145	chr2:21880145:G:A	2.29546e-36	-1.95771e-09	-0.560677	7.65191e-21	-1.95771e-09	-0.338309
21880821	chr2:21880821:G:T	4.69917e-38	-2.69523	-1.75416	2.04756e-22	-2.24198	-1.71722
21880833	chr2:21880833:A:G	9.21964e-37	-1.95771e-09	-1.47286	2.69246e-21	-1.95771e-09	-1.38281
21881013	chr2:21881013:C:T	9.21923e-37	-1.95771e-09	-1.4729	2.69217e-21	-1.95771e-09	-1.38292
21881089	chr2:21881089:A:T	7.06535e-36	-1.95771e-09	0.563592	1.11456e-20	-1.95771e-09	0.0377828
21881153	chr2:21881153:T:C	7.06535e-36	-1.95771e-09	0.563592	1.11456e-20	-1.95771e-09	0.0377828
21881204	chr2:21881204:T:G	6.90768e-37	-1.95771e-09	-1.76156	1.92191e-21	-1.95771e-09	-1.71995
21881301	chr2:21881301:C:T	3.25001e-36	-1.95771e-09	-0.212951	5.47801e-21	-1.95771e-09	-0.672523
21881580	chr2:21881580:C:CTT	1.12151e-36	-1.27693	-1.53232e-09	1.09348e-21	-2.2839	-1.53232e-09
21881584	chr2:21881584:TAAA:T	1.11953e-36	-1.2787	-1.53232e-09	1.0905e-21	-2.28662	-1.53232e-09
21881688	chr2:21881688:C:T	8.2531e-37	-1.95771e-09	-1.58361	2.13772e-21	-1.95771e-09	-1.61352
21881752	chr2:21881752:A:G	7.15936e-37	-1.95771e-09	-1.72577	1.86676e-21	-1.95771e-09	-1.74906
21881940	chr2:21881940:T:C	2.62972e-36	-1.95771e-09	-0.424735	4.57281e-21	-1.95771e-09	-0.853137
21882069	chr2:21882069:G:A	9.22363e-37	-1.95771e-09	-1.47243	2.6939e-21	-1.95771e-09	-1.38227
21882087	chr2:21882087:G:A	1.01612e-35	-1.95771e-09	0.92697	1.46999e-20	-1.95771e-09	0.314576
21882302	chr2:21882302:C:G	8.75066e-37	-1.95771e-09	-1.52507	2.53474e-21	-1.95771e-09	-1.44317
21882332	chr2:21882332:T:C	3.19814e-36	-1.95771e-09	-0.229042	5.393e-21	-1.95771e-09	-0.688163
21882505	chr2:21882505:T:A	9.21028e-37	-1.95771e-09	-1.47388	2.68893e-21	-1.95771e-09	-1.38412
21882809	chr2:21882809:T:C	1.51901e-36	-0.973554	-1.53232e-09	1.63055e-21	-1.88435	-1.53232e-09
21882849	chr2:21882849:A:T	9.26875e-37	-1.95771e-09	-1.46755	2.70931e-21	-1.95771e-09	-1.37657
21883462	chr2:21883462:G:GT	9.00262e-37	-1.95771e-09	-1.49668	2.61957e-21	-1.95771e-09	-1.41026
21884176	chr2:21884176:C:T	3.37907e-36	-1.95771e-09	-0.174009	5.66856e-21	-1.95771e-09	-0.638329
21884462	chr2:21884462:A:G	9.02411e-37	-1.95771e-09	-1.4943	2.63176e-21	-1.95771e-09	-1.40561
21884515	chr2:21884515:T:C	9.22597e-37	-1.95771e-09	-1.47217	2.6941e-21	-1.95771e-09	-1.3822
21884943	chr2:21884943:T:C	9.93064e-37	-1.95771e-09	-1.39857	2.94036e-21	-1.95771e-09	-1.29473
21885308	chr2:21885308:A:G	4.66362e-38	-2.70056	-1.75643	1.85055e-22	-2.33605	-1.72431
21886509	chr2:21886509:C:A	1.05741e-35	-1.95771e-09	0.966802	1.52064e-20	-1.95771e-09	0.348453
21887125	chr2:21887125:C:T	1.07398e-36	-1.32024	-1.53232e-09	1.69248e-21	-1.84707	-1.53232e-09
21887158	chr2:21887158:G:A	9.21923e-37	-1.95771e-09	-1.4729	2.69217e-21	-1.95771e-09	-1.38292
21887511	chr2:21887511:C:A	9.23431e-37	-1.95771e-09	-1.47127	2.69734e-21	-1.95771e-09	-1.381
21887687	chr2:21887687:C:T	9.22529e-37	-1.95771e-09	-1.47225	2.69435e-21	-1.95771e-09	-1.38211
21887783	chr2:21887783:G:A	9.22338e-37	-1.95771e-09	-1.47245	2.69364e-21	-1.95771e-09	-1.38237
21887789	chr2:21887789:T:C	9.20518e-37	-1.95771e-09	-1.47443	2.68742e-21	-1.95771e-09	-1.38468
21888215	chr2:21888215:TA:T	6.94177e-37	-1.95771e-09	-1.75664	1.84887e-21	-1.95771e-09	-1.75869
21888281	chr2:21888281:A:AG	3.27319e-36	-1.95771e-09	-0.205846	5.49496e-21	-1.95771e-09	-0.669432
21888432	chr2:21888432:A:G	3.14558e-36	-1.95771e-09	-0.245614	5.31436e-21	-1.95771e-09	-0.702852
21888642	chr2:21888642:A:G	7.63043e-37	-1.95771e-09	-1.66205	1.98138e-21	-1.95771e-09	-1.68947
21890184	chr2:21890184:C:A	4.67864e-38	-2.69789	-1.75588	1.92153e-22	-2.26337	-1.75936
21890617	chr2:21890617:A:G	1.9294e-37	-2.68063	-0.356361	4.12741e-22	-2.41709	-0.841113
21890627	chr2:21890627:G:A	7.92657e-37	-1.95771e-09	-1.62398	2.06676e-21	-1.95771e-09	-1.64728
21890751	chr2:21890751:G:A	6.36441e-37	-1.84347	-1.53232e-09	1.53423e-21	-1.94524	-1.53232e-09
21890821	chr2:21890821:A:G	6.72172e-36	-1.95771e-09	0.513733	1.06916e-20	-1.95771e-09	-0.00380183
21890903	chr2:21890903:T:C	2.52759e-37	-2.69214	-0.0747842	5.51903e-22	-2.36155	-0.606096
21891635	chr2:21891635:G:A	1.06291e-36	-1.95771e-09	-1.3306	2.41668e-21	-1.95771e-09	-1.49087
21891905	chr2:21891905:A:G	7.21328e-36	-1.95771e-09	0.584313	1.1418e-20	-1.95771e-09	0.061924
21892162	chr2:21892162:G:T	7.79698e-36	-1.95771e-09	0.662125	1.22455e-20	-1.95771e-09	0.131892
21893272	chr2:21893272:T:A	7.30605e-36	-1.95771e-09	0.597092	1.15994e-20	-1.95771e-09	0.0776909
21893410	chr2:21893410:A:AT	7.09381e-37	-1.8069	0.0719243	9.37898e-22	-2.09677	-0.340606
21893679	chr2:21893679:T:C	7.29915e-36	-1.95771e-09	0.596147	1.15394e-20	-1.95771e-09	0.072501
21894079	chr2:21894079:C:T	7.62703e-37	-1.6625	-1.53232e-09	1.10606e-21	-2.27246	-1.53232e-09
21894301	chr2:21894301:T:A	2.10025e-37	-1.23126	-1.72088	1.78859e-21	-0.0444165	-1.74742
21895383	chr2:21895383:A:G	6.93912e-37	-1.95771e-09	-1.75702	1.84895e-21	-1.95771e-09	-1.75864
21895528	chr2:21895528:C:T	6.05425e-36	-1.95771e-09	0.409151	9.75129e-21	-1.95771e-09	-0.0958644
21895529	chr2:21895529:A:G	5.76628e-36	-1.95771e-09	0.360416	9.26811e-21	-1.95771e-09	-0.146685
21896794	chr2:21896794:T:C	5.08125e-38	-2.69702	-1.67421	1.43401e-22	-2.55444	-1.76093
21896795	chr2:21896795:A:T	5.1095e-38	-2.6923	-1.67338	1.40202e-22	-2.57703	-1.76091
21897986	chr2:21897986:AAATTT:A	3.89857e-37	-0.584882	-1.7487	9.56191e-22	-0.699861	-1.7182
21898079	chr2:21898079:A:G	6.99947e-37	-1.95771e-09	-1.74836	2.04973e-21	-1.95771e-09	-1.65556
21898271	chr2:21898271:G:T	9.51979e-36	-1.95771e-09	0.861762	1.38178e-20	-1.95771e-09	0.252697
21898367	chr2:21898367:G:A	9.04716e-37	-1.95771e-09	-1.49174	2.52346e-21	-1.95771e-09	-1.44763
21898385	chr2:21898385:G:A	6.93414e-37	-1.95771e-09	-1.75774	1.84832e-21	-1.95771e-09	-1.75898
21898612	chr2:21898612:A:G	4.66766e-38	-2.69499	-1.76114	1.98323e-22	-2.23995	-1.75118
21898867	chr2:21898867:G:A	3.91827e-37	-0.597271	-1.73128	9.68361e-22	-0.716503	-1.68891
21899419	chr2:21899419:C:T	8.0299e-37	-1.95771e-09	-1.61102	2.74742e-21	-1.95771e-09	-1.3626
21900424	chr2:21900424:G:A	7.74005e-37	-1.95771e-09	-1.64779	2.00606e-21	-1.95771e-09	-1.67709
21900571	chr2:21900571:T:A	6.34908e-36	-1.23179	1.68849	2.11088e-20	-0.403227	1.07965
21900613	chr2:21900613:C:T	2.05149e-37	-2.69696	-0.278672	3.4686e-22	-2.55008	-0.882018
21900731	chr2:21900731:A:G	6.53686e-37	-1.81674	-1.53232e-09	4.44101e-21	-0.882381	-1.53232e-09
21902195	chr2:21902195:T:A	7.01028e-37	-1.95771e-09	-1.74682	1.8483e-21	-1.95771e-09	-1.759
21902301	chr2:21902301:G:A	1.15151e-35	-1.95771e-09	1.05205	1.64122e-20	-1.95771e-09	0.42476
21902463	chr2:21902463:T:C	6.88689e-36	-1.95771e-09	0.538009	1.04706e-20	-1.95771e-09	-0.024691
21902495	chr2:21902495:T:C	9.55624e-38	-1.98068	-1.75891	5.17037e-22	-1.27134	-1.76156
21902883	chr2:21902883:A:G	2.83609e-37	-2.65177	-1.53232e-09	8.0499e-22	-2.59019	-1.53232e-09
21903893	chr2:21903893:C:T	7.94983e-37	-1.95771e-09	-1.62104	1.90735e-21	-1.95771e-09	-1.72755
21905348	chr2:21905348:C:A	1.38715e-35	-1.95771e-09	1.23822	1.94125e-20	-1.95771e-09	0.592654
21905467	chr2:21905467:G:A	4.80349e-38	-2.70055	-1.72689	1.79352e-22	-2.33396	-1.75771
21906122	chr2:21906122:A:G	6.91085e-37	-1.95771e-09	-1.7611	1.8437e-21	-1.95771e-09	-1.76149
21906232	chr2:21906232:A:G	7.96074e-37	-1.95771e-09	-1.61967	1.90637e-21	-1.95771e-09	-1.72806
21907497	chr2:21907497:G:C	1.11376e-37	-2.66637	-0.920088	2.49623e-22	-2.47117	-1.2899
21907631	chr2:21907631:A:AT	1.02498e-36	-1.95771e-09	-1.36693	3.17696e-21	-1.95771e-09	-1.21734
21907951	chr2:21907951:A:C	2.71865e-37	-2.69406	-1.53232e-09	7.62874e-22	-2.64393	-1.53232e-09
21908318	chr2:21908318:C:T	7.52302e-37	-1.95771e-09	-1.67623	2.12705e-21	-1.95771e-09	-1.61853
21908692	chr2:21908692:C:T	4.71206e-38	-2.6964	-1.75025	1.94975e-22	-2.24696	-1.76119
21908717	chr2:21908717:T:G	6.51364e-36	-1.95771e-09	0.482288	2.31966e-20	-1.95771e-09	0.770743
21908993	chr2:21908993:G:A	5.08845e-38	-2.65717	-1.71264	2.36167e-22	-2.10272	-1.71376
21909179	chr2:21909179:C:T	1.03926e-36	-1.95771e-09	-1.3531	2.73169e-21	-1.95771e-09	-1.36834
21909809	chr2:21909809:G:A	7.61326e-37	-1.6643	-1.53232e-09	8.17668e-22	-2.57456	-1.53232e-09
21910010	chr2:21910010:G:A	4.74083e-38	-2.70049	-1.74008	1.81087e-22	-2.32098	-1.76106
21910335	chr2:21910335:A:G	8.22626e-37	-1.95771e-09	-1.58686	2.2641e-21	-1.95771e-09	-1.55609
21910508	chr2:21910508:T:C	3.63485e-37	-2.40363	-1.53232e-09	1.06175e-21	-2.31335	-1.53232e-09
21910887	chr2:21910887:T:A	8.18947e-37	-1.95771e-09	-1.59135	2.09517e-21	-1.95771e-09	-1.63363
21910958	chr2:21910958:C:G	1.06175e-35	-1.95771e-09	0.970898	1.48787e-20	-1.95771e-09	0.326663
21911199	chr2:21911199:T:C	8.04522e-37	-1.95771e-09	-1.60912	2.08393e-21	-1.95771e-09	-1.63901
21911282	chr2:21911282:A:G	3.42666e-37	-2.46261	-1.53232e-09	1.03461e-21	-2.33924	-1.53232e-09
21911305	chr2:21911305:C:T	2.68793e-36	-0.40284	-1.53232e-09	6.05122e-21	-0.573004	-1.53232e-09
21911327	chr2:21911327:G:A	4.69762e-38	-2.69484	-1.75489	1.97782e-22	-2.23404	-1.75981
21911714	chr2:21911714:G:A	9.24022e-37	-1.95771e-09	-1.47063	2.99909e-21	-1.95771e-09	-1.27496
21911969	chr2:21911969:C:A	6.93607e-37	-1.95771e-09	-1.75746	1.88047e-21	-1.95771e-09	-1.74174
21912326	chr2:21912326:G:T	2.16805e-36	-1.95771e-09	-0.617781	7.23043e-21	-1.95771e-09	-0.394965
21912708	chr2:21912708:T:G	2.78814e-37	-2.66882	-1.53232e-09	7.50758e-22	-2.65994	-1.53232e-09
21912904	chr2:21912904:A:T	9.40114e-37	-1.95771e-09	-1.45336	2.44994e-21	-1.95771e-09	-1.4772
21913537	chr2:21913537:G:A	1.87723e-36	-0.761814	-1.53232e-09	7.00363e-21	-0.426836	-1.53232e-09
21913702	chr2:21913702:C:T	3.58033e-36	-1.95771e-09	-0.116155	8.70927e-21	-1.95771e-09	-0.208876
21913752	chr2:21913752:G:A	2.91147e-37	-2.62554	-1.53232e-09	9.7033e-22	-2.40338	-1.53232e-09
21914252	chr2:21914252:G:A	9.43338e-37	-1.95771e-09	-1.44994	2.42102e-21	-1.95771e-09	-1.48907
21914558	chr2:21914558:G:A	7.91095e-37	-1.95771e-09	-1.62595	1.8973e-21	-1.95771e-09	-1.73283
21916177	chr2:21916177:G:A	8.48935e-37	-1.55538	-1.53232e-09	1.86989e-21	-1.74738	-1.53232e-09
21916706	chr2:21916706:G:T	9.59235e-36	-1.95771e-09	0.869355	1.46616e-20	-1.95771e-09	0.31197
21916809	chr2:21916809:T:C	1.54169e-35	-1.95771e-09	1.34386	2.1947e-20	-1.95771e-09	0.715368
21917057	chr2:21917057:G:A	9.26224e-36	-1.95771e-09	0.834336	1.42112e-20	-1.95771e-09	0.280769
21917520	chr2:21917520:G:A	1.74364e-35	-1.95771e-09	1.46695	2.45861e-20	-1.95771e-09	0.828918
21917603	chr2:21917603:C:CTG	1.74032e-35	-1.95771e-09	1.46504	2.44453e-20	-1.95771e-09	0.823174
21917763	chr2:21917763:A:C	1.81082e-35	-1.95771e-09	1.50475	2.55838e-20	-1.95771e-09	0.868697
21917826	chr2:21917826:G:A	1.5997e-35	-1.95771e-09	1.38079	2.26665e-20	-1.95771e-09	0.747626
21918015	chr2:21918015:G:A	1.55442e-35	-1.95771e-09	1.35208	2.20845e-20	-1.95771e-09	0.721611
21918127	chr2:21918127:C:T	1.63502e-35	-1.95771e-09	1.40263	2.31352e-20	-1.95771e-09	0.76809
21918255	chr2:21918255:A:G	1.12967e-35	-1.95771e-09	1.0329	1.67893e-20	-1.95771e-09	0.447476
21918595	chr2:21918595:G:A	1.63402e-35	-1.95771e-09	1.40202	2.32943e-20	-1.95771e-09	0.774944
21919371	chr2:21919371:A:AC	1.78055e-35	-1.95771e-09	1.4879	2.51838e-20	-1.95771e-09	0.852937
21919607	chr2:21919607:G:A	6.90797e-37	-1.95771e-09	-1.76152	1.84769e-21	-1.95771e-09	-1.75933
21920306	chr2:21920306:A:G	1.79507e-35	-1.95771e-09	1.49602	2.60531e-20	-1.95771e-09	0.886874
21920598	chr2:21920598:T:C	4.45147e-37	-2.69574	0.49478	9.43264e-22	-2.33465	-0.0970196
21920973	chr2:21920973:C:T	4.96025e-38	-2.70059	-1.69473	1.89929e-22	-2.2928	-1.74157
21921243	chr2:21921243:T:C	6.91163e-37	-1.95771e-09	-1.76099	1.86155e-21	-1.95771e-09	-1.75186
21921294	chr2:21921294:G:T	5.22669e-38	-2.69121	-1.65179	1.72796e-22	-2.41431	-1.7146
21921953	chr2:21921953:G:C	8.87929e-35	-1.95771e-09	3.0947	1.0639e-19	-1.95771e-09	2.29385
21922050	chr2:21922050:G:A	4.09939e-36	-1.95771e-09	0.0192279	1.43762e-20	-1.95771e-09	0.292313
21922474	chr2:21922474:A:G	1.00238e-35	-1.95771e-09	0.913357	1.55833e-20	-1.95771e-09	0.372938
21923262	chr2:21923262:G:C	9.3769e-37	-1.95771e-09	-1.45595	2.74488e-21	-1.95771e-09	-1.36353
21923473	chr2:21923473:C:T	6.91635e-37	-1.76031	-1.53232e-09	8.04097e-22	-2.5913	-1.53232e-09
21924537	chr2:21924537:C:T	1.31164e-36	-1.95771e-09	-1.12033	2.74366e-21	-1.95771e-09	-1.36397
21925239	chr2:21925239:T:C	6.04058e-38	-2.63523	-1.56305	1.48574e-22	-2.57667	-1.70327
21926154	chr2:21926154:G:A	1.87273e-36	-1.95771e-09	-0.764215	3.75065e-21	-1.95771e-09	-1.05133
21926527	chr2:21926527:A:G	1.86255e-36	-1.95771e-09	-0.769663	3.68839e-21	-1.95771e-09	-1.06807
21928283	chr2:21928283:G:GA	2.1744e-37	-2.65458	-0.262864	5.74508e-22	-2.14728	-0.780226
21928284	chr2:21928284:C:CT	2.20537e-37	-2.64804	-0.255262	5.90726e-22	-2.12559	-0.774073
21930808	chr2:21930808:C:A	5.2233e-38	-2.65249	-1.69117	1.28182e-22	-2.68362	-1.74395
21930914	chr2:21930914:G:A	7.5669e-37	-1.95771e-09	-1.67041	1.89279e-21	-1.95771e-09	-1.73521
21931706	chr2:21931706:C:T	7.1215e-37	-1.95771e-09	-1.73108	1.84737e-21	-1.95771e-09	-1.7595
21932701	chr2:21932701:G:A	6.91242e-37	-1.95771e-09	-1.76088	1.84799e-21	-1.95771e-09	-1.75916
21932702	chr2:21932702:A:G	5.86832e-36	-1.95771e-09	0.377958	9.8402e-21	-1.95771e-09	-0.0867883
21934242	chr2:21934242:A:G	4.19667e-36	-1.95771e-09	0.0426808	7.50831e-21	-1.95771e-09	-0.357254
21934630	chr2:21934630:G:T	2.64089e-36	-1.95771e-09	-0.420496	4.95746e-21	-1.95771e-09	-0.77237
21934634	chr2:21934634:C:T	1.20008e-36	-1.95771e-09	-1.20922	2.61158e-21	-1.95771e-09	-1.41331
21935613	chr2:21935613:AT:A	5.28245e-38	-2.68637	-1.64602	2.04296e-22	-2.46628	-1.49517
21935669	chr2:21935669:C:T	4.32941e-36	-1.95771e-09	0.0738201	1.53463e-20	-1.95771e-09	0.357613
21935755	chr2:21935755:T:G	1.18192e-36	-1.22447	-1.53232e-09	2.84482e-21	-1.32777	-1.53232e-09
21936208	chr2:21936208:T:A	2.49943e-36	-1.95771e-09	-0.475547	4.71502e-21	-1.95771e-09	-0.822511
21936504	chr2:21936504:A:G	7.04204e-37	-1.95771e-09	-1.7423	1.84925e-21	-1.95771e-09	-1.75848
21936915	chr2:21936915:A:T	1.10162e-37	-2.55351	-1.04391	2.40082e-22	-2.6811	-1.11894
21937243	chr2:21937243:T:G	6.63131e-36	-1.95771e-09	0.500192	1.09886e-20	-1.95771e-09	0.0235907
21937374	chr2:21937374:A:G	3.88252e-37	-2.33771	-1.53232e-09	1.47619e-21	-1.9838	-1.53232e-09
21937555	chr2:21937555:C:T	1.25035e-37	-2.54732	-0.923445	1.88531e-22	-2.69045	-1.3513
21937815	chr2:21937815:C:T	1.09525e-37	-2.41416	-1.18905	1.85702e-22	-2.68356	-1.37332
21937946	chr2:21937946:G:A	1.93096e-36	-1.95771e-09	-0.733595	3.72725e-21	-1.95771e-09	-1.05759
21938318	chr2:21938318:A:G	1.8306e-36	-0.786964	-1.53232e-09	1.76228e-21	-1.80666	-1.53232e-09
21938397	chr2:21938397:A:C	2.52977e-36	-1.95771e-09	-0.463482	4.65365e-21	-1.95771e-09	-0.835613
21938524	chr2:21938524:G:A	2.54363e-36	-1.95771e-09	-0.458017	4.67335e-21	-1.95771e-09	-0.831389
21938783	chr2:21938783:A:G	3.03183e-36	-1.95771e-09	-0.282443	5.57524e-21	-1.95771e-09	-0.654929
21939534	chr2:21939534:T:C	6.18542e-36	-1.95771e-09	0.430585	1.02706e-20	-1.95771e-09	-0.0439793
21940111	chr2:21940111:A:G	3.03604e-36	-1.95771e-09	-0.281056	5.58116e-21	-1.95771e-09	-0.653868
21940162	chr2:21940162:A:G	3.04036e-36	-1.95771e-09	-0.279634	5.58899e-21	-1.95771e-09	-0.652466
21940396	chr2:21940396:T:C	9.96045e-37	-1.95771e-09	-1.39557	2.20111e-21	-1.95771e-09	-1.5843
21940883	chr2:21940883:A:T	3.09906e-36	-1.95771e-09	-0.260511	5.70979e-21	-1.95771e-09	-0.631082
21941348	chr2:21941348:T:C	2.47153e-36	-2.60786	2.12109	2.88352e-21	-2.56415	1.2499
21941470	chr2:21941470:C:A	2.26825e-36	-1.95771e-09	-0.5726	4.27201e-21	-1.95771e-09	-0.921179
21941546	chr2:21941546:T:TAA	3.39176e-37	-2.47285	-1.53232e-09	8.41589e-22	-2.54573	-1.53232e-09
21941626	chr2:21941626:C:T	9.94611e-37	-1.95771e-09	-1.39701	2.21154e-21	-1.95771e-09	-1.57958
21941809	chr2:21941809:C:T	9.32573e-37	-1.95771e-09	-1.46142	2.39069e-21	-1.95771e-09	-1.50168
21942463	chr2:21942463:T:C	7.35868e-37	-1.95771e-09	-1.69832	1.98439e-21	-1.95771e-09	-1.68795
21943583	chr2:21943583:T:A	1.04375e-36	-1.95771e-09	-1.34879	2.67481e-21	-1.95771e-09	-1.38938
21943916	chr2:21943916:T:G	2.97794e-37	-2.60296	-1.53232e-09	7.20849e-22	-2.70059	-1.53232e-09
21944372	chr2:21944372:G:A	3.37299e-37	-2.4784	-1.53232e-09	1.79925e-21	-1.78589	-1.53232e-09
21944399	chr2:21944399:C:T	6.76142e-37	-2.30674	0.523779	4.45164e-22	-2.67794	-0.50464
21945197	chr2:21945197:A:G	3.09953e-36	-1.95771e-09	-0.260361	5.71257e-21	-1.95771e-09	-0.630595
21946978	chr2:21946978:C:T	2.72076e-37	-2.69328	-1.53232e-09	7.20915e-22	-2.7005	-1.53232e-09
21947194	chr2:21947194:T:C	1.46424e-37	-2.30008	-1.01278	2.09104e-22	-2.69335	-1.24484
21947932	chr2:21947932:C:A	1.16094e-37	-2.28842	-1.25655	1.72256e-22	-2.69607	-1.43597
21949084	chr2:21949084:C:T	2.70183e-37	-2.70027	-1.53232e-09	7.93523e-22	-2.60454	-1.53232e-09
21949474	chr2:21949474:G:A	3.6741e-37	-2.39289	-1.53232e-09	1.0908e-21	-2.28636	-1.53232e-09
21949649	chr2:21949649:C:T	6.88315e-37	-2.0655	0.300381	5.50649e-22	-2.69091	-0.279015
21950315	chr2:21950315:G:A	9.3454e-36	-1.95771e-09	0.843274	2.59701e-20	-1.95771e-09	0.883681
21950919	chr2:21950919:C:T	2.31462e-36	-1.95771e-09	-0.552363	4.33364e-21	-1.95771e-09	-0.906857
21951391	chr2:21951391:G:C	1.55246e-36	-1.95771e-09	-0.951768	3.18628e-21	-1.95771e-09	-1.21441
21951486	chr2:21951486:G:C	8.65296e-37	-1.95771e-09	-1.53629	2.23009e-21	-1.95771e-09	-1.57122
21952576	chr2:21952576:T:C	7.26144e-37	-1.95771e-09	-1.71162	2.03431e-21	-1.95771e-09	-1.66311
21953154	chr2:21953154:A:T	3.91438e-37	-0.881285	-1.44825	7.22008e-22	-1.29199	-1.40699
21954023	chr2:21954023:T:A	1.01351e-37	-2.6932	-0.987568	2.3701e-22	-2.59307	-1.21984
21954687	chr2:21954687:G:A	7.61257e-37	-1.95771e-09	-1.6644	1.98389e-21	-1.95771e-09	-1.6882
21955443	chr2:21955443:C:T	1.47268e-36	-1.95771e-09	-1.00452	2.97306e-21	-1.95771e-09	-1.28367
21955526	chr2:21955526:C:T	1.48037e-36	-1.95771e-09	-0.999321	2.98727e-21	-1.95771e-09	-1.2789
21955712	chr2:21955712:G:A	7.6151e-37	-1.95771e-09	-1.66406	1.98435e-21	-1.95771e-09	-1.68797
21956421	chr2:21956421:C:A	7.61741e-37	-1.95771e-09	-1.66376	1.98493e-21	-1.95771e-09	-1.68768
21956641	chr2:21956641:C:T	6.90774e-37	-1.95771e-09	-1.76155	1.85693e-21	-1.95771e-09	-1.75434
21956673	chr2:21956673:C:T	8.19085e-37	-1.95771e-09	-1.59118	2.35048e-21	-1.95771e-09	-1.51865
21957102	chr2:21957102:A:G	8.19936e-37	-1.95771e-09	-1.59014	2.35327e-21	-1.95771e-09	-1.51746
21957366	chr2:21957366:T:C	1.68135e-36	-1.95771e-09	-0.872016	3.36484e-21	-1.95771e-09	-1.15988
21957557	chr2:21957557:G:A	7.83559e-37	-1.95771e-09	-1.63552	2.17358e-21	-1.95771e-09	-1.59689
21957825	chr2:21957825:C:G	1.46191e-36	-1.95771e-09	-1.01186	2.98894e-21	-1.95771e-09	-1.27835
21958371	chr2:21958371:C:T	8.25074e-38	-2.42698	-1.45949	5.56762e-22	-1.33923	-1.61965
21958539	chr2:21958539:C:T	1.5015e-36	-1.95771e-09	-0.985146	3.01161e-21	-1.95771e-09	-1.27079
21958635	chr2:21958635:T:C	1.57881e-36	-1.95771e-09	-0.934938	3.20292e-21	-1.95771e-09	-1.2092
21958798	chr2:21958798:C:G	3.18327e-37	-1.35794	-1.17835	5.29721e-22	-1.77282	-1.23584
21959014	chr2:21959014:AATCT:A	7.90375e-37	-1.95771e-09	-1.62686	2.38084e-21	-1.95771e-09	-1.50581
21959266	chr2:21959266:T:TGA	9.68123e-37	-1.95771e-09	-1.42401	2.30803e-21	-1.95771e-09	-1.53687
21959269	chr2:21959269:ACTTTTC:A	9.71897e-37	-1.95771e-09	-1.42012	2.31513e-21	-1.95771e-09	-1.5338
21959275	chr2:21959275:C:CGGG	9.71897e-37	-1.95771e-09	-1.42012	2.31513e-21	-1.95771e-09	-1.5338
21959886	chr2:21959886:A:T	1.48624e-36	-1.95771e-09	-0.995361	3.05614e-21	-1.95771e-09	-1.25611
21960223	chr2:21960223:T:C	7.83294e-37	-1.95771e-09	-1.63586	2.06688e-21	-1.95771e-09	-1.64722
21960406	chr2:21960406:A:G	7.66865e-37	-1.95771e-09	-1.65705	2.04613e-21	-1.95771e-09	-1.65731
21960765	chr2:21960765:ACT:A	1.3777e-36	-1.95771e-09	-1.0712	2.81338e-21	-1.95771e-09	-1.33888
21960783	chr2:21960783:G:C	6.95617e-37	-1.95771e-09	-1.75457	1.87323e-21	-1.95771e-09	-1.7456
21960860	chr2:21960860:A:G	1.57645e-36	-1.95771e-09	-0.936435	3.1929e-21	-1.95771e-09	-1.21233
21961811	chr2:21961811:A:G	1.48984e-36	-1.95771e-09	-0.992942	3.04658e-21	-1.95771e-09	-1.25924
21962460	chr2:21962460:A:G	2.24889e-37	-2.65418	-0.229582	6.3035e-22	-2.24903	-0.585718
21962782	chr2:21962782:C:T	7.03453e-37	-1.95771e-09	-1.74336	1.85522e-21	-1.95771e-09	-1.75526
21963370	chr2:21963370:C:CAAAT	1.05355e-37	-2.381	-1.26103	2.57611e-22	-2.21811	-1.51146
21963850	chr2:21963850:C:A	1.83742e-37	-1.60209	-1.48374	3.44062e-22	-1.83376	-1.60643
21963983	chr2:21963983:T:G	1.61505e-36	-1.95771e-09	-0.912243	3.26751e-21	-1.95771e-09	-1.18923
21964135	chr2:21964135:A:G	2.21581e-37	-2.20656	-0.692023	8.66905e-22	-1.44599	-1.0701
21964152	chr2:21964152:A:G	1.62904e-36	-1.95771e-09	-0.90362	3.2871e-21	-1.95771e-09	-1.18326
21964313	chr2:21964313:A:G	1.5742e-36	-1.95771e-09	-0.93786	3.19749e-21	-1.95771e-09	-1.2109
21964775	chr2:21964775:T:C	2.86153e-37	-2.5241	-0.118737	6.70164e-22	-2.10952	-0.663976
21965078	chr2:21965078:C:CT	1.47159e-36	-1.95771e-09	-1.00527	3.03767e-21	-1.95771e-09	-1.26217
21965388	chr2:21965388:G:C	3.74061e-37	-2.37495	-1.53232e-09	8.29907e-22	-2.55971	-1.53232e-09
21965708	chr2:21965708:C:T	1.23379e-36	-1.18152	-1.53232e-09	1.34797e-21	-2.07467	-1.53232e-09
21965736	chr2:21965736:C:G	1.25228e-36	-1.95771e-09	-1.16665	2.91064e-21	-1.95771e-09	-1.30489
21965784	chr2:21965784:G:C	1.02396e-36	-1.95771e-09	-1.36794	2.27812e-21	-1.95771e-09	-1.54991
21965883	chr2:21965883:T:G	8.50284e-37	-1.95771e-09	-1.55379	2.1143e-21	-1.95771e-09	-1.62454
21965995	chr2:21965995:G:A	4.84221e-38	-2.69238	-1.72703	1.91541e-22	-2.30986	-1.71605
21966368	chr2:21966368:G:C	6.98039e-38	-2.29707	-1.75661	1.64788e-22	-2.45813	-1.71823
21966517	chr2:21966517:T:G	8.21895e-37	-1.95771e-09	-1.58775	1.9416e-21	-1.95771e-09	-1.70975
21966818	chr2:21966818:T:C	7.34292e-37	-1.95771e-09	-1.70046	1.86683e-21	-1.95771e-09	-1.74902
21966977	chr2:21966977:A:G	1.01086e-36	-1.95771e-09	-1.38081	2.18383e-21	-1.95771e-09	-1.59218
21967031	chr2:21967031:T:C	1.46875e-36	-1.95771e-09	-1.0072	2.76787e-21	-1.95771e-09	-1.35519
21967116	chr2:21967116:G:A	6.9794e-38	-2.31816	-1.73566	1.9251e-22	-2.26615	-1.75473
21967171	chr2:21967171:G:A	8.22042e-37	-1.95771e-09	-1.58757	2.13979e-21	-1.95771e-09	-1.61256
21967274	chr2:21967274:A:G	8.34875e-37	-1.95771e-09	-1.57208	2.30425e-21	-1.95771e-09	-1.53851
21967456	chr2:21967456:T:C	1.23189e-36	-1.95771e-09	-1.18306	2.42974e-21	-1.95771e-09	-1.48548
21968276	chr2:21968276:A:C	1.22923e-36	-1.95771e-09	-1.18522	2.48648e-21	-1.95771e-09	-1.4624
21968440	chr2:21968440:C:T	8.10092e-37	-1.95771e-09	-1.60222	2.16934e-21	-1.95771e-09	-1.59884
21969038	chr2:21969038:A:G	7.09255e-37	-1.95771e-09	-1.73515	1.84599e-21	-1.95771e-09	-1.76025
21969071	chr2:21969071:G:C	9.78918e-37	-1.95771e-09	-1.41292	3.05569e-21	-1.95771e-09	-1.25626
21969133	chr2:21969133:T:C	4.55677e-37	-2.17758	-1.53232e-09	8.65379e-22	-2.51785	-1.53232e-09
21969551	chr2:21969551:TATTA:T	1.28859e-36	-1.95771e-09	-1.13806	2.57807e-21	-1.95771e-09	-1.42622
21969678	chr2:21969678:A:G	7.17864e-37	-1.95771e-09	-1.72309	1.95101e-21	-1.95771e-09	-1.70492
21970234	chr2:21970234:A:C	4.89835e-38	-2.69746	-1.71042	1.36116e-22	-2.6305	-1.73701
21970804	chr2:21970804:C:CTGTT	6.98833e-37	-1.95771e-09	-1.74995	1.85706e-21	-1.95771e-09	-1.75427
21971242	chr2:21971242:T:C	4.96427e-38	-2.68924	-1.70528	1.27081e-22	-2.69173	-1.74447
21971330	chr2:21971330:C:T	1.03247e-37	-2.37146	-1.29079	2.26713e-22	-2.56536	-1.29197
21971426	chr2:21971426:T:C	3.123e-37	-2.5554	-1.53232e-09	7.70583e-22	-2.63387	-1.53232e-09
21971478	chr2:21971478:A:G	7.1324e-37	-1.95771e-09	-1.72955	1.84662e-21	-1.95771e-09	-1.75991
21972434	chr2:21972434:G:A	4.1974e-36	-1.95771e-09	0.0428549	9.92259e-21	-1.95771e-09	-0.0784506
21972779	chr2:21972779:T:C	6.99631e-37	-1.95771e-09	-1.74881	1.86167e-21	-1.95771e-09	-1.75179
21973815	chr2:21973815:C:G	1.41533e-36	-1.95771e-09	-1.04425	2.76489e-21	-1.95771e-09	-1.35626
21975061	chr2:21975061:G:C	2.73542e-37	-2.68791	-1.53232e-09	7.23543e-22	-2.69686	-1.53232e-09
21976827	chr2:21976827:A:G	1.74896e-36	-1.95771e-09	-0.832588	3.2391e-21	-1.95771e-09	-1.19797
21977248	chr2:21977248:A:T	3.59031e-37	-2.41596	-1.53232e-09	8.57343e-22	-2.52718	-1.53232e-09
21977322	chr2:21977322:T:C	7.03608e-37	-1.95771e-09	-1.74314	1.84985e-21	-1.95771e-09	-1.75816
21978490	chr2:21978490:G:A	5.53117e-38	-2.52862	-1.75776	1.53877e-22	-2.51223	-1.73264
21978887	chr2:21978887:A:G	1.10671e-36	-1.95771e-09	-1.29022	2.35569e-21	-1.95771e-09	-1.51643
21979382	chr2:21979382:T:C	7.24195e-37	-1.95771e-09	-1.71431	1.84539e-21	-1.95771e-09	-1.76057
21979656	chr2:21979656:C:T	1.05691e-36	-1.95771e-09	-1.33627	2.22035e-21	-1.95771e-09	-1.5756
21980055	chr2:21980055:G:A	7.14591e-37	-1.95771e-09	-1.72766	1.93894e-21	-1.95771e-09	-1.71112
21980193	chr2:21980193:A:T	9.13779e-37	-1.95771e-09	-1.48178	2.20858e-21	-1.95771e-09	-1.58092
21980740	chr2:21980740:C:T	8.85015e-37	-1.95771e-09	-1.51376	2.54569e-21	-1.95771e-09	-1.43886
21980747	chr2:21980747:T:C	3.84521e-37	-2.34737	-1.53232e-09	8.17271e-22	-2.57505	-1.53232e-09
21980827	chr2:21980827:G:A	5.12634e-37	-2.0598	-1.53232e-09	8.26599e-22	-2.5637	-1.53232e-09
21981004	chr2:21981004:G:A	7.15004e-37	-1.95771e-09	-1.72708	1.84377e-21	-1.95771e-09	-1.76145
21981601	chr2:21981601:T:C	6.934e-37	-1.95771e-09	-1.75776	1.95976e-21	-1.95771e-09	-1.70044
21981669	chr2:21981669:T:C	7.49109e-37	-1.95771e-09	-1.68048	1.8801e-21	-1.95771e-09	-1.74194
21982375	chr2:21982375:C:T	7.51116e-37	-1.95771e-09	-1.67781	2.22459e-21	-1.95771e-09	-1.57369
21982678	chr2:21982678:C:A	1.26471e-36	-1.95771e-09	-1.15676	3.30134e-21	-1.95771e-09	-1.17894
21982685	chr2:21982685:A:T	5.24247e-38	-2.62369	-1.7163	1.54561e-22	-2.50828	-1.73215
21983486	chr2:21983486:T:G	1.16041e-36	-1.95771e-09	-1.24284	2.44528e-21	-1.95771e-09	-1.4791
21983558	chr2:21983558:T:G	4.95089e-38	-2.66973	-1.72749	1.24956e-22	-2.69154	-1.76152
21983805	chr2:21983805:C:T	4.87733e-38	-2.6619	-1.75028	1.52506e-22	-2.57141	-1.6824
21984104	chr2:21984104:G:A	1.25701e-37	-2.34815	-1.11731	2.71333e-22	-2.55176	-1.12591
21984280	chr2:21984280:C:T	4.93972e-38	-2.64315	-1.75632	1.60711e-22	-2.53817	-1.66325
21984361	chr2:21984361:G:A	4.36681e-37	-2.22016	-1.53232e-09	1.26934e-21	-2.13476	-1.53232e-09
21984705	chr2:21984705:A:G	6.91716e-37	-1.95771e-09	-1.76019	1.94012e-21	-1.95771e-09	-1.71051
21984707	chr2:21984707:C:T	1.08575e-36	-1.95771e-09	-1.30934	2.26304e-21	-1.95771e-09	-1.55656
21984959	chr2:21984959:A:C	7.80307e-37	-1.95771e-09	-1.63968	1.94084e-21	-1.95771e-09	-1.71014
21985331	chr2:21985331:A:G	7.22734e-37	-1.95771e-09	-1.71632	1.84379e-21	-1.95771e-09	-1.76144
21985566	chr2:21985566:A:T	8.86619e-37	-1.95771e-09	-1.51195	2.55123e-21	-1.95771e-09	-1.43669
21985614	chr2:21985614:A:G	7.53034e-37	-1.95771e-09	-1.67526	1.8863e-21	-1.95771e-09	-1.73865
21985771	chr2:21985771:A:C	1.29869e-36	-1.95771e-09	-1.13025	2.6475e-21	-1.95771e-09	-1.39965
21985821	chr2:21985821:T:C	8.81913e-37	-1.51727	-1.53232e-09	1.26785e-21	-2.13594	-1.53232e-09
21985868	chr2:21985868:T:C	1.30259e-37	-2.47194	-0.957901	2.98335e-22	-2.38457	-1.19823
21985952	chr2:21985952:G:A	1.00747e-36	-1.95771e-09	-1.38416	2.96619e-21	-1.95771e-09	-1.28599
21986285	chr2:21986285:AGTTT:A	1.26555e-36	-1.95771e-09	-1.1561	2.54813e-21	-1.95771e-09	-1.4379
21986299	chr2:21986299:G:A	5.75991e-38	-2.48437	-1.76149	1.96056e-22	-2.35822	-1.6444
21986491	chr2:21986491:G:A	7.30353e-37	-1.95771e-09	-1.70584	1.84577e-21	-1.95771e-09	-1.76037
21986649	chr2:21986649:A:G	6.9643e-37	-1.95771e-09	-1.7534	1.86003e-21	-1.95771e-09	-1.75267
21986832	chr2:21986832:T:A	6.07924e-38	-2.62094	-1.57096	1.51204e-22	-2.50453	-1.75786
21986943	chr2:21986943:C:T	2.84643e-37	-2.64813	-1.53232e-09	8.01032e-22	-2.59512	-1.53232e-09
21986963	chr2:21986963:T:C	5.71954e-38	-2.6138	-1.63909	1.52074e-22	-2.49565	-1.761
21987049	chr2:21987049:T:C	7.44606e-37	-1.95771e-09	-1.68651	1.85406e-21	-1.95771e-09	-1.75589
21987423	chr2:21987423:A:G	1.39652e-36	-1.95771e-09	-1.05762	2.71885e-21	-1.95771e-09	-1.37305
21987665	chr2:21987665:G:A	6.50965e-38	-2.50864	-1.61485	1.83236e-22	-2.59292	-1.47732
21987725	chr2:21987725:T:A	4.46966e-37	-2.19688	-1.53232e-09	7.64376e-22	-2.64196	-1.53232e-09
21987766	chr2:21987766:T:A	9.15642e-37	-1.95771e-09	-1.47974	2.22014e-21	-1.95771e-09	-1.5757
21989257	chr2:21989257:T:C	1.11533e-36	-1.95771e-09	-1.28246	3.52537e-21	-1.95771e-09	-1.11328
21989437	chr2:21989437:G:A	5.6759e-38	-2.60896	-1.65159	1.55547e-22	-2.47559	-1.75849
21989456	chr2:21989456:T:C	5.44293e-38	-2.63191	-1.67055	1.50845e-22	-2.51054	-1.75422
21989597	chr2:21989597:T:C	5.69081e-38	-2.50357	-1.75436	1.40164e-22	-2.61412	-1.72408
21989613	chr2:21989613:A:G	2.19231e-36	-2.4831	1.87645	1.6217e-21	-2.43941	0.549617
21989636	chr2:21989636:T:C	1.15899e-36	-1.95771e-09	-1.24406	3.69966e-21	-1.95771e-09	-1.06502
21989722	chr2:21989722:T:C	5.52715e-38	-2.62331	-1.6638	1.52564e-22	-2.49754	-1.7559
21989991	chr2:21989991:T:A	1.17204e-36	-1.95771e-09	-1.23286	3.74343e-21	-1.95771e-09	-1.05326
21990225	chr2:21990225:A:T	1.36729e-36	-1.95771e-09	-1.07878	4.24636e-21	-1.95771e-09	-0.927203
21990941	chr2:21990941:CACTT:C	1.4454e-36	-1.95771e-09	-1.02322	2.75664e-21	-1.95771e-09	-1.35925
21991091	chr2:21991091:C:T	8.11794e-37	-1.95771e-09	-1.60012	2.12058e-21	-1.95771e-09	-1.62157
21991685	chr2:21991685:T:C	1.56993e-36	-1.95771e-09	-0.940581	2.95069e-21	-1.95771e-09	-1.29123
21991785	chr2:21991785:G:A	7.93879e-37	-1.95771e-09	-1.62244	2.11926e-21	-1.95771e-09	-1.6222
21992434	chr2:21992434:G:T	1.81357e-37	-2.47815	-0.620752	3.92294e-22	-2.6279	-0.681106
21992513	chr2:21992513:G:A	1.70281e-36	-1.95771e-09	-0.859328	3.92382e-21	-1.95771e-09	-1.0062
21993294	chr2:21993294:G:A	1.44201e-37	-2.36231	-0.965843	2.99676e-22	-2.56032	-1.018
21993328	chr2:21993328:G:A	2.90901e-37	-2.62638	-1.53232e-09	7.42368e-22	-2.67117	-1.53232e-09
21993482	chr2:21993482:A:G	1.28491e-37	-2.43561	-1.0079	2.75446e-22	-2.60579	-1.05684
21993840	chr2:21993840:A:C	5.52372e-38	-2.58978	-1.69795	1.54181e-22	-2.6393	-1.60359
21993906	chr2:21993906:C:A	7.33593e-37	-1.95771e-09	-1.70141	1.89803e-21	-1.95771e-09	-1.73245
21993973	chr2:21993973:T:G	7.98044e-37	-1.95771e-09	-1.6172	1.93576e-21	-1.95771e-09	-1.71276
21994037	chr2:21994037:C:G	1.35688e-36	-1.95771e-09	-1.08642	2.62978e-21	-1.95771e-09	-1.40636
21994046	chr2:21994046:A:C	5.47298e-38	-2.64789	-1.64907	1.44332e-22	-2.55007	-1.75883
21994936	chr2:21994936:C:T	3.50601e-37	-2.43972	-1.53232e-09	7.71335e-22	-2.6329	-1.53232e-09
21995226	chr2:21995226:T:A	7.44722e-37	-1.95771e-09	-1.68636	1.85578e-21	-1.95771e-09	-1.75496
21995277	chr2:21995277:G:A	9.93474e-37	-1.95771e-09	-1.39816	3.00566e-21	-1.95771e-09	-1.27277
21995645	chr2:21995645:G:T	1.57422e-37	-2.47789	-0.762545	3.40458e-22	-2.63046	-0.820265
21996066	chr2:21996066:T:A	3.03719e-37	-2.58326	-1.53232e-09	8.97276e-22	-2.48166	-1.53232e-09
21996515	chr2:21996515:T:C	2.77886e-36	-0.369569	-1.53232e-09	2.51997e-21	-1.44902	-1.53232e-09
21996589	chr2:21996589:G:A	1.50033e-37	-2.51068	-0.777829	3.81691e-22	-2.61802	-0.718386
21996602	chr2:21996602:T:C	7.13695e-38	-2.54625	-1.48524	2.16347e-22	-2.59836	-1.30577
21997069	chr2:21997069:G:A	3.70602e-37	-2.38424	-1.53232e-09	1.51098e-21	-1.9605	-1.53232e-09
21997184	chr2:21997184:A:G	7.24804e-38	-2.504	-1.51205	2.16269e-22	-2.56444	-1.34006
21997185	chr2:21997185:C:T	5.71493e-38	-2.56989	-1.68381	1.50976e-22	-2.50271	-1.76118
21997394	chr2:21997394:G:A	3.4034e-37	-2.46942	-1.53232e-09	8.89248e-22	-2.49064	-1.53232e-09
21997646	chr2:21997646:A:T	5.50729e-37	-1.98812	-1.53232e-09	3.63557e-21	-1.0825	-1.53232e-09
21998071	chr2:21998071:A:C	3.13244e-37	-2.55238	-1.53232e-09	7.31695e-22	-2.68566	-1.53232e-09
21998334	chr2:21998334:C:T	1.10382e-37	-2.46512	-1.1303	2.76572e-22	-2.58345	-1.0751
21998383	chr2:21998383:C:T	1.54657e-37	-2.38788	-0.870271	3.22173e-22	-2.57634	-0.929591
21998499	chr2:21998499:T:C	7.00917e-37	-1.95771e-09	-1.74698	1.85637e-21	-1.95771e-09	-1.75464
21999411	chr2:21999411:C:T	1.05138e-36	-1.95771e-09	-1.3415	3.00066e-21	-1.95771e-09	-1.27443
21999633	chr2:21999633:G:A	6.36146e-37	-1.84394	-1.53232e-09	2.01747e-21	-1.67142	-1.53232e-09
21999792	chr2:21999792:C:A	2.88073e-37	-2.63615	-1.53232e-09	1.50958e-21	-1.96143	-1.53232e-09
22000881	chr2:22000881:A:T	1.47512e-37	-2.43533	-0.870121	3.14501e-22	-2.60625	-0.923782
22001139	chr2:22001139:G:T	7.03466e-37	-1.95771e-09	-1.74335	1.8615e-21	-1.95771e-09	-1.75188
22001270	chr2:22001270:C:T	3.472e-37	-2.44947	-1.53232e-09	1.29038e-21	-2.11832	-1.53232e-09
22001474	chr2:22001474:G:A	7.56166e-37	-1.95771e-09	-1.67111	1.86359e-21	-1.95771e-09	-1.75076
22001799	chr2:22001799:G:A	7.22883e-37	-1.95771e-09	-1.71612	1.8743e-21	-1.95771e-09	-1.74503
22001878	chr2:22001878:G:A	7.0304e-37	-1.95771e-09	-1.74395	1.96166e-21	-1.95771e-09	-1.69947
22001883	chr2:22001883:T:C	5.31027e-36	-1.95771e-09	0.278033	1.39417e-20	-1.95771e-09	0.261617
22002252	chr2:22002252:A:C	2.86196e-37	-2.51308	-0.129604	7.44356e-22	-2.61796	-0.0505426
22002410	chr2:22002410:T:G	6.86607e-38	-2.51279	-1.5574	2.05578e-22	-2.56427	-1.39093
22003520	chr2:22003520:A:T	7.25466e-38	-2.54643	-1.46871	2.24525e-22	-2.59543	-1.27161
22003841	chr2:22003841:G:A	4.25731e-37	-2.24556	-1.53232e-09	8.85673e-22	-2.49467	-1.53232e-09
22004201	chr2:22004201:G:C	7.03232e-37	-1.95771e-09	-1.74368	1.85121e-21	-1.95771e-09	-1.75742
22004641	chr2:22004641:C:T	2.77941e-37	-2.51988	-0.152071	7.23946e-22	-2.62137	-0.0749298
22004857	chr2:22004857:C:T	6.94569e-37	-1.95771e-09	-1.75607	1.84506e-21	-1.95771e-09	-1.76076
22004894	chr2:22004894:A:T	6.82363e-38	-2.61835	-1.45804	2.06749e-22	-2.65621	-1.29331
22005244	chr2:22005244:G:A	7.14041e-37	-1.95771e-09	-1.72843	1.84907e-21	-1.95771e-09	-1.75858
22006409	chr2:22006409:G:A	7.83147e-37	-1.95771e-09	-1.63605	2.09569e-21	-1.95771e-09	-1.63338
22006426	chr2:22006426:C:T	5.61579e-38	-2.51165	-1.75955	1.51673e-22	-2.49776	-1.76153
22006501	chr2:22006501:T:C	6.99384e-37	-1.95771e-09	-1.74917	1.85751e-21	-1.95771e-09	-1.75403
22006757	chr2:22006757:C:T	3.65734e-37	-2.39746	-1.53232e-09	7.51856e-22	-2.65847	-1.53232e-09
22006994	chr2:22006994:G:A	4.95764e-38	-2.69597	-1.69988	1.33624e-22	-2.64414	-1.74184
22007179	chr2:22007179:G:A	2.84349e-37	-2.64917	-1.53232e-09	7.21101e-22	-2.70024	-1.53232e-09
22007398	chr2:22007398:G:A	6.439e-38	-2.59812	-1.53629	1.89909e-22	-2.6445	-1.38998
22008526	chr2:22008526:G:A	7.64745e-37	-1.95771e-09	-1.65982	1.87298e-21	-1.95771e-09	-1.74573
22009115	chr2:22009115:G:C	9.02292e-37	-1.49443	-1.53232e-09	1.98532e-21	-1.68748	-1.53232e-09
22009127	chr2:22009127:G:A	3.72874e-37	-2.37813	-1.53232e-09	7.63985e-22	-2.64247	-1.53232e-09
22009132	chr2:22009132:G:A	2.18043e-37	-2.28896	-0.625717	5.32061e-22	-2.45861	-0.545653
22009259	chr2:22009259:A:AGC	2.41876e-36	-1.95771e-09	-0.508357	7.79489e-21	-1.95771e-09	-0.319796
22009560	chr2:22009560:A:G	9.61294e-37	-1.95771e-09	-1.43109	2.07754e-21	-1.95771e-09	-1.64208
22009574	chr2:22009574:A:G	7.32836e-37	-1.95771e-09	-1.70244	1.84799e-21	-1.95771e-09	-1.75917
22010019	chr2:22010019:G:A	6.94227e-37	-1.95771e-09	-1.75657	1.84378e-21	-1.95771e-09	-1.76145
22010022	chr2:22010022:T:C	6.92623e-37	-1.95771e-09	-1.75888	1.8569e-21	-1.95771e-09	-1.75436
22010375	chr2:22010375:C:G	7.36112e-37	-1.95771e-09	-1.69798	1.84963e-21	-1.95771e-09	-1.75828
22010583	chr2:22010583:G:T	5.19154e-37	-2.04717	-1.53232e-09	1.49299e-21	-1.97248	-1.53232e-09
22010782	chr2:22010782:T:C	5.36064e-36	-1.95771e-09	0.287473	1.4178e-20	-1.95771e-09	0.278427
22010891	chr2:22010891:C:T	8.51535e-37	-1.95771e-09	-1.55233	2.50246e-21	-1.95771e-09	-1.45599
22011494	chr2:22011494:C:T	1.71512e-36	-1.95771e-09	-0.852126	3.87761e-21	-1.95771e-09	-1.01804
22011583	chr2:22011583:G:A	3.22946e-37	-2.52188	-1.53232e-09	7.5267e-22	-2.65739	-1.53232e-09
22011715	chr2:22011715:C:T	7.94501e-37	-1.95771e-09	-1.62165	2.21383e-21	-1.95771e-09	-1.57854
22011816	chr2:22011816:C:T	2.87101e-37	-2.63953	-1.53232e-09	7.65052e-22	-2.64108	-1.53232e-09
22012681	chr2:22012681:A:G	8.66139e-38	-2.18935	-1.64855	2.37041e-22	-2.25617	-1.55661
22012821	chr2:22012821:G:A	8.287e-38	-2.25269	-1.6294	2.29462e-22	-2.31458	-1.5307
22013234	chr2:22013234:G:A	4.22775e-37	-2.25253	-1.53232e-09	7.88742e-22	-2.61058	-1.53232e-09
22013862	chr2:22013862:G:A	1.13954e-36	-1.95771e-09	-1.26098	3.08199e-21	-1.95771e-09	-1.24769
22013990	chr2:22013990:G:C	8.56094e-38	-2.2334	-1.61617	2.36429e-22	-2.29976	-1.51561
22014162	chr2:22014162:T:G	8.57984e-38	-2.18944	-1.65793	2.33743e-22	-2.25745	-1.56935
22014567	chr2:22014567:C:T	7.59846e-37	-1.95771e-09	-1.66625	1.92113e-21	-1.95771e-09	-1.72035
22014976	chr2:22014976:T:G	7.39332e-38	-2.33095	-1.66525	1.86139e-22	-2.45444	-1.60009
22015528	chr2:22015528:G:A	1.06741e-37	-2.19652	-1.43244	2.98259e-22	-2.2594	-1.32366
22015636	chr2:22015636:G:A	1.3627e-36	-1.95771e-09	-1.08214	3.01496e-21	-1.95771e-09	-1.26968
22016031	chr2:22016031:A:T	1.17853e-36	-1.95771e-09	-1.22734	2.3058e-21	-1.95771e-09	-1.53784
22017013	chr2:22017013:A:G	1.54322e-36	-1.95771e-09	-0.957741	4.10991e-21	-1.95771e-09	-0.959864
22017640	chr2:22017640:G:A	1.56891e-36	-1.95771e-09	-0.941227	2.85634e-21	-1.95771e-09	-1.32372
22017672	chr2:22017672:G:A	6.23838e-38	-2.42814	-1.73792	2.24641e-22	-2.16133	-1.70519
22017688	chr2:22017688:G:A	5.27141e-37	-2.0319	-1.53232e-09	2.76202e-21	-1.3573	-1.53232e-09
22018295	chr2:22018295:C:T	1.28751e-37	-2.19426	-1.24723	3.63412e-22	-2.27491	-1.11058
22018793	chr2:22018793:G:A	3.52029e-37	-2.08441	-0.351238	7.84645e-22	-2.31237	-0.30342
22018972	chr2:22018972:T:C	1.63555e-36	-1.95771e-09	-0.899631	2.93846e-21	-1.95771e-09	-1.29538
22019033	chr2:22019033:A:G	7.07511e-37	-1.95771e-09	-1.73761	1.84649e-21	-1.95771e-09	-1.75998
22019946	chr2:22019946:A:G	7.72074e-37	-1.95771e-09	-1.65029	1.89201e-21	-1.95771e-09	-1.73562
22019991	chr2:22019991:C:T	6.94691e-37	-1.95771e-09	-1.7559	1.84626e-21	-1.95771e-09	-1.7601
22020016	chr2:22020016:C:T	1.37601e-37	-2.18223	-1.19278	3.77522e-22	-2.27772	-1.06966
22020354	chr2:22020354:G:A	3.56418e-37	-2.42326	-1.53232e-09	1.00587e-21	-2.36741	-1.53232e-09
22020750	chr2:22020750:A:AT	8.22289e-37	-1.95771e-09	-1.58727	1.97164e-21	-1.95771e-09	-1.6944
22021359	chr2:22021359:G:A	6.24242e-38	-2.46618	-1.69923	2.08805e-22	-2.19849	-1.74113
22021443	chr2:22021443:A:T	1.6974e-36	-1.95771e-09	-0.862511	3.03358e-21	-1.95771e-09	-1.26352
22021500	chr2:22021500:T:C	1.16651e-37	-2.19365	-1.34653	3.25685e-22	-2.26972	-1.22537
22021631	chr2:22021631:C:T	1.36601e-36	-1.95771e-09	-1.07972	2.5553e-21	-1.95771e-09	-1.4351
22021632	chr2:22021632:T:C	7.77558e-37	-1.95771e-09	-1.64321	1.92306e-21	-1.95771e-09	-1.71934
22021655	chr2:22021655:G:A	5.81505e-37	-1.93375	-1.53232e-09	1.14233e-21	-2.2402	-1.53232e-09
22021662	chr2:22021662:A:G	3.84612e-37	-2.34713	-1.53232e-09	1.51125e-21	-1.96032	-1.53232e-09
22021751	chr2:22021751:A:T	7.0251e-37	-1.95771e-09	-1.74471	1.98053e-21	-1.95771e-09	-1.6899
22022761	chr2:22022761:T:C	6.90778e-37	-1.95771e-09	-1.76155	1.87269e-21	-1.95771e-09	-1.74589
22022846	chr2:22022846:A:C	7.16113e-37	-1.95771e-09	-1.72553	1.92349e-21	-1.95771e-09	-1.71912
22023269	chr2:22023269:T:C	7.52186e-37	-1.95771e-09	-1.67638	1.89993e-21	-1.95771e-09	-1.73145
22023291	chr2:22023291:T:C	9.38339e-37	-1.95771e-09	-1.45525	2.43483e-21	-1.95771e-09	-1.48339
22023379	chr2:22023379:C:A	1.4435e-36	-1.95771e-09	-1.02454	3.36952e-21	-1.95771e-09	-1.15849
22023450	chr2:22023450:A:G	1.11534e-36	-1.95771e-09	-1.28245	2.58971e-21	-1.95771e-09	-1.42172
22023931	chr2:22023931:A:G	9.38822e-38	-2.49384	-1.26349	2.39365e-22	-2.20176	-1.60127
22024465	chr2:22024465:T:C	5.55592e-38	-2.62689	-1.65502	1.53988e-22	-2.65545	-1.58869
22024895	chr2:22024895:C:T	4.81657e-38	-2.68264	-1.74207	1.73634e-22	-2.44962	-1.67445
22025581	chr2:22025581:G:A	4.86331e-38	-2.68153	-1.73353	1.71575e-22	-2.4455	-1.6905
22025619	chr2:22025619:AC:A	1.00284e-36	-1.95771e-09	-1.38878	2.38835e-21	-1.95771e-09	-1.50266
22025871	chr2:22025871:G:T	4.89517e-37	-2.10595	-1.53232e-09	8.78233e-22	-2.50311	-1.53232e-09
22026335	chr2:22026335:T:C	4.23583e-36	-1.95771e-09	0.0519699	1.36648e-20	-1.95771e-09	0.241559
22026352	chr2:22026352:A:T	2.09823e-36	-1.95771e-09	-0.650516	3.59232e-21	-1.95771e-09	-1.09447
22026380	chr2:22026380:G:A	4.90041e-38	-2.67702	-1.73044	1.75338e-22	-2.41924	-1.69507
22026483	chr2:22026483:G:A	6.97423e-37	-1.95771e-09	-1.75197	2.10166e-21	-1.95771e-09	-1.63054
22026796	chr2:22026796:C:A	6.95925e-37	-1.95771e-09	-1.75412	2.08386e-21	-1.95771e-09	-1.63904
22027324	chr2:22027324:G:T	3.82194e-36	-1.95771e-09	-0.0508527	1.22974e-20	-1.95771e-09	0.136127
22027345	chr2:22027345:A:C	7.01356e-37	-1.95771e-09	-1.74635	1.84357e-21	-1.95771e-09	-1.76156
22027523	chr2:22027523:C:G	5.69751e-38	-2.63749	-1.61926	1.60114e-22	-2.65827	-1.54686
22027607	chr2:22027607:G:A	6.91604e-37	-1.95771e-09	-1.76035	1.86611e-21	-1.95771e-09	-1.74941
22027650	chr2:22027650:TG:T	2.74091e-37	-2.68591	-1.53232e-09	7.24355e-22	-2.69574	-1.53232e-09
22027913	chr2:22027913:T:C	3.85473e-36	-1.95771e-09	-0.0423085	1.23812e-20	-1.95771e-09	0.142917
22030596	chr2:22030596:C:T	5.91054e-38	-2.61736	-1.60269	1.66302e-22	-2.64086	-1.52635
22031108	chr2:22031108:G:A	3.67737e-36	-1.95771e-09	-0.0894136	1.1709e-20	-1.95771e-09	0.087097
22031466	chr2:22031466:G:T	8.20508e-37	-1.95771e-09	-1.58944	2.00586e-21	-1.95771e-09	-1.67719
22032146	chr2:22032146:A:C	7.01618e-37	-1.95771e-09	-1.74598	1.84356e-21	-1.95771e-09	-1.76156
22032422	chr2:22032422:G:C	3.64941e-36	-1.95771e-09	-0.0970442	1.05427e-20	-1.95771e-09	-0.0178306
22032661	chr2:22032661:C:T	1.20462e-36	-1.95771e-09	-1.20545	3.81664e-21	-1.95771e-09	-1.03389
22032705	chr2:22032705:CACTG:C	4.85122e-38	-2.66984	-1.74771	1.8643e-22	-2.3929	-1.66006
22033283	chr2:22033283:C:T	8.65617e-37	-1.95771e-09	-1.53592	2.08312e-21	-1.95771e-09	-1.6394
22033383	chr2:22033383:T:C	7.01305e-37	-1.95771e-09	-1.74642	1.84357e-21	-1.95771e-09	-1.76156
22033672	chr2:22033672:G:A	3.41478e-36	-1.95771e-09	-0.163497	9.84689e-21	-1.95771e-09	-0.0861086
22033719	chr2:22033719:GA:G	2.17117e-36	-1.95771e-09	-0.616342	3.68187e-21	-1.95771e-09	-1.06984
22033934	chr2:22033934:A:G	1.87472e-37	-1.3865	-1.67924	4.09296e-22	-1.55047	-1.71611
22034178	chr2:22034178:T:C	4.97147e-38	-2.66313	-1.72994	1.84937e-22	-2.36664	-1.69436
22034692	chr2:22034692:G:A	5.66876e-38	-2.62459	-1.63722	1.5914e-22	-2.64451	-1.56672
22034755	chr2:22034755:C:T	6.98005e-37	-1.95771e-09	-1.75114	1.84675e-21	-1.95771e-09	-1.75984
22034757	chr2:22034757:C:T	2.52323e-36	-1.95771e-09	-0.466069	4.16581e-21	-1.95771e-09	-0.946355
22035995	chr2:22035995:G:C	3.0599e-37	-2.57581	-1.53232e-09	9.87905e-22	-2.38543	-1.53232e-09
22036277	chr2:22036277:C:T	8.55568e-37	-1.95771e-09	-1.5476	1.99496e-21	-1.95771e-09	-1.68264
22036875	chr2:22036875:G:A	4.89418e-38	-2.69018	-1.71856	1.65067e-22	-2.45739	-1.71728
22037169	chr2:22037169:T:C	6.96129e-37	-1.95771e-09	-1.75383	1.85614e-21	-1.95771e-09	-1.75476
22037171	chr2:22037171:C:T	3.42483e-36	-1.95771e-09	-0.160558	9.88248e-21	-1.95771e-09	-0.0825013
22037467	chr2:22037467:A:G	5.97978e-38	-2.62428	-1.58412	1.69398e-22	-2.64469	-1.50408
22038219	chr2:22038219:C:A	5.16625e-37	-2.05205	-1.53232e-09	1.10405e-21	-2.27428	-1.53232e-09
22038334	chr2:22038334:T:TA	8.92023e-37	-1.95771e-09	-1.50587	2.05862e-21	-1.95771e-09	-1.65123
22038710	chr2:22038710:G:A	2.24303e-36	-1.95771e-09	-0.583782	3.78695e-21	-1.95771e-09	-1.0417
22038974	chr2:22038974:TTTG:T	6.11804e-36	-1.95771e-09	0.419631	1.3949e-20	-1.95771e-09	0.262143
22039060	chr2:22039060:G:C	4.81432e-38	-2.67756	-1.74762	1.82618e-22	-2.41162	-1.662
22039306	chr2:22039306:A:G	4.82278e-38	-2.67944	-1.74399	1.79726e-22	-2.41855	-1.67103
22039424	chr2:22039424:A:G	3.29144e-36	-1.95771e-09	-0.200285	9.49216e-21	-1.95771e-09	-0.122798
22039845	chr2:22039845:C:T	4.98543e-38	-2.65034	-1.73992	1.94856e-22	-2.33029	-1.67847
22039861	chr2:22039861:A:G	9.1103e-37	-1.95771e-09	-1.48479	2.16488e-21	-1.95771e-09	-1.6009
22040029	chr2:22040029:A:G	6.96316e-37	-1.95771e-09	-1.75356	1.85668e-21	-1.95771e-09	-1.75448
22040035	chr2:22040035:A:G	5.02086e-38	-2.68371	-1.69947	1.67173e-22	-2.42832	-1.73367
22040280	chr2:22040280:A:T	8.33429e-38	-2.56353	-1.31287	1.90603e-22	-2.64804	-1.38278
22041078	chr2:22041078:A:G	2.68087e-36	-1.95771e-09	-0.405468	7.72133e-21	-1.95771e-09	-0.329278
22041277	chr2:22041277:C:T	4.79893e-38	-2.68438	-1.74401	1.76348e-22	-2.43799	-1.67057
22041478	chr2:22041478:G:A	8.48196e-37	-1.95771e-09	-1.55625	2.05457e-21	-1.95771e-09	-1.6532
22041812	chr2:22041812:T:C	7.30705e-37	-1.95771e-09	-1.70536	1.95209e-21	-1.95771e-09	-1.70437
22041828	chr2:22041828:T:C	6.40777e-36	-1.95771e-09	0.465902	1.83331e-20	-1.95771e-09	0.535445
22042322	chr2:22042322:G:A	4.79841e-38	-2.69171	-1.73679	1.68381e-22	-2.46965	-1.68515
22042489	chr2:22042489:G:T	2.37353e-36	-1.95771e-09	-0.527232	3.95605e-21	-1.95771e-09	-0.998017
22042805	chr2:22042805:T:A	4.96264e-38	-2.68368	-1.71116	1.68323e-22	-2.43046	-1.72467
22042850	chr2:22042850:C:T	8.53863e-37	-1.95771e-09	-1.54959	2.06369e-21	-1.95771e-09	-1.64877
22043063	chr2:22043063:C:T	9.49463e-37	-1.95771e-09	-1.44347	2.86487e-21	-1.95771e-09	-1.32074
22043106	chr2:22043106:A:T	1.43878e-36	-1.95771e-09	-1.02781	2.60376e-21	-1.95771e-09	-1.41631
22043425	chr2:22043425:A:G	2.91702e-36	-1.95771e-09	-0.321049	8.4252e-21	-1.95771e-09	-0.242037
22043441	chr2:22043441:T:G	9.49817e-38	-2.14212	-1.60356	2.04201e-22	-2.42476	-1.53715
22043737	chr2:22043737:T:C	1.49588e-37	-2.68413	-0.607352	3.49096e-22	-2.38016	-1.04551
22044122	chr2:22044122:T:C	5.88511e-38	-2.6129	-1.61146	1.65584e-22	-2.63606	-1.53548
22044344	chr2:22044344:C:T	4.88747e-38	-2.69073	-1.71937	1.64291e-22	-2.46201	-1.71737
22044521	chr2:22044521:A:G	3.74761e-37	-2.37308	-1.53232e-09	1.05663e-21	-2.31818	-1.53232e-09
22045213	chr2:22045213:A:T	5.28463e-36	-1.95771e-09	0.273192	1.51289e-20	-1.95771e-09	0.343341
22045570	chr2:22045570:T:G	5.02798e-38	-2.67128	-1.71048	1.76142e-22	-2.38426	-1.72547
22045842	chr2:22045842:T:A	1.04826e-36	-1.95771e-09	-1.34448	2.45007e-21	-1.95771e-09	-1.47715
22046084	chr2:22046084:A:G	9.05382e-37	-1.95771e-09	-1.49101	2.08071e-21	-1.95771e-09	-1.64056
22046323	chr2:22046323:A:C	4.95562e-38	-2.67987	-1.71639	1.7182e-22	-2.41433	-1.72024
22046823	chr2:22046823:T:A	3.66934e-36	-1.95771e-09	-0.0915975	1.05932e-20	-1.95771e-09	-0.0130543
22047420	chr2:22047420:T:C	2.40231e-36	-1.95771e-09	-0.51518	4.003e-21	-1.95771e-09	-0.986219
22048472	chr2:22048472:A:C	3.59596e-36	-0.1118	-1.53232e-09	1.48904e-20	0.327451	-1.53232e-09
22048772	chr2:22048772:G:A	7.53033e-37	-1.95771e-09	-1.67526	2.06717e-21	-1.95771e-09	-1.64708
22049228	chr2:22049228:A:G	4.71019e-36	-1.95771e-09	0.158118	1.36996e-20	-1.95771e-09	0.244103
22049466	chr2:22049466:T:A	2.25628e-36	-1.95771e-09	-0.577894	3.81265e-21	-1.95771e-09	-1.03494
22049502	chr2:22049502:T:C	4.09688e-37	-2.28397	-1.53232e-09	1.27464e-21	-2.1306	-1.53232e-09
22049633	chr2:22049633:A:T	7.04088e-37	-1.95771e-09	-1.74246	1.84392e-21	-1.95771e-09	-1.76137
22050972	chr2:22050972:G:T	1.02651e-36	-1.95771e-09	-1.36545	2.94853e-21	-1.95771e-09	-1.29196
22051337	chr2:22051337:C:T	4.8244e-38	-2.68742	-1.73567	1.70363e-22	-2.44594	-1.69714
22051621	chr2:22051621:T:C	4.37837e-36	-1.95771e-09	0.0850654	1.27692e-20	-1.95771e-09	0.173774
22051665	chr2:22051665:C:T	4.73982e-38	-2.68389	-1.75689	1.83929e-22	-2.43762	-1.62885
22052030	chr2:22052030:A:G	3.60356e-36	-1.95771e-09	-0.109687	1.02107e-20	-1.95771e-09	-0.0498315
22052187	chr2:22052187:C:A	1.79786e-36	-1.95771e-09	-0.805011	3.05321e-21	-1.95771e-09	-1.25707
22052547	chr2:22052547:ACT:A	8.69514e-37	-1.95771e-09	-1.53143	2.01627e-21	-1.95771e-09	-1.67201
22053925	chr2:22053925:T:C	1.78973e-36	-1.95771e-09	-0.809546	3.1868e-21	-1.95771e-09	-1.21425
22054599	chr2:22054599:T:C	3.37258e-36	-1.95771e-09	-0.175933	9.76457e-21	-1.95771e-09	-0.0945035
22055565	chr2:22055565:A:C	7.10819e-37	-1.95771e-09	-1.73295	1.89275e-21	-1.95771e-09	-1.73523
22055749	chr2:22055749:A:G	4.79331e-38	-2.6767	-1.75286	1.85192e-22	-2.41213	-1.6475
22055814	chr2:22055814:T:C	4.7446e-38	-2.68148	-1.75829	1.8354e-22	-2.44888	-1.6197
22055852	chr2:22055852:A:T	9.07791e-37	-1.95771e-09	-1.48835	2.07465e-21	-1.95771e-09	-1.64347
22055975	chr2:22055975:C:T	7.84241e-37	-1.95771e-09	-1.63465	1.8775e-21	-1.95771e-09	-1.74332
22056250	chr2:22056250:C:T	2.73215e-37	-2.68911	-1.53232e-09	7.47136e-22	-2.66477	-1.53232e-09
22056343	chr2:22056343:G:A	9.58361e-37	-1.95771e-09	-1.43414	2.16454e-21	-1.95771e-09	-1.60106
22056928	chr2:22056928:G:A	4.71165e-38	-2.69204	-1.7547	1.72173e-22	-2.4935	-1.63902
22057216	chr2:22057216:G:A	9.2866e-37	-1.95771e-09	-1.46562	2.10716e-21	-1.95771e-09	-1.62792
22057843	chr2:22057843:T:C	8.58028e-37	-1.95771e-09	-1.54473	2.24145e-21	-1.95771e-09	-1.56614
22058030	chr2:22058030:C:T	9.21233e-37	-1.95771e-09	-1.47365	2.09666e-21	-1.95771e-09	-1.63292
22058675	chr2:22058675:G:A	4.30635e-37	-2.23411	-1.53232e-09	1.02734e-21	-2.34629	-1.53232e-09
22059175	chr2:22059175:A:C	7.18309e-37	-1.95771e-09	-1.72247	1.85387e-21	-1.95771e-09	-1.75599
22059340	chr2:22059340:T:A	3.15545e-36	-1.95771e-09	-0.242479	9.02446e-21	-1.95771e-09	-0.173326
22059494	chr2:22059494:T:G	3.5139e-36	-1.95771e-09	-0.134884	1.01603e-20	-1.95771e-09	-0.0547741
22060032	chr2:22060032:G:A	1.81507e-36	-1.95771e-09	-0.795489	3.21583e-21	-1.95771e-09	-1.20518
22060250	chr2:22060250:T:C	8.18527e-37	-1.95771e-09	-1.59186	2.00251e-21	-1.95771e-09	-1.67886
22060255	chr2:22060255:A:G	8.3033e-37	-1.95771e-09	-1.57754	1.96262e-21	-1.95771e-09	-1.69898
22060276	chr2:22060276:T:C	4.67843e-38	-2.69543	-1.75839	1.71184e-22	-2.52182	-1.61646
22060517	chr2:22060517:C:T	8.4377e-38	-2.69472	-1.16935	1.95076e-22	-2.5363	-1.47133
22060838	chr2:22060838:T:C	4.73057e-38	-2.68593	-1.7568	1.79815e-22	-2.46191	-1.62719
22060883	chr2:22060883:A:G	7.92094e-37	-1.95771e-09	-1.62469	1.88736e-21	-1.95771e-09	-1.73808
22060949	chr2:22060949:C:T	4.68567e-38	-2.69697	-1.7553	1.66556e-22	-2.53231	-1.63338
22061078	chr2:22061078:A:C	1.9998e-35	-1.95771e-09	1.60402	5.55459e-20	-1.95771e-09	1.64395
22061086	chr2:22061086:G:C	2.009e-35	-1.95771e-09	1.60861	5.57986e-20	-1.95771e-09	1.64848
22061114	chr2:22061114:T:C	1.20853e-37	-2.7006	-0.804187	3.04213e-22	-2.63249	-0.930805
22061733	chr2:22061733:A:G	8.69007e-37	-1.95771e-09	-1.53201	2.02778e-21	-1.95771e-09	-1.66632
22063468	chr2:22063468:C:T	4.72328e-38	-2.69244	-1.75184	1.72733e-22	-2.48056	-1.64871
22063532	chr2:22063532:AATT:A	6.77535e-38	-2.58899	-1.4945	1.93795e-22	-2.6044	-1.40982
22063895	chr2:22063895:C:T	8.43711e-37	-1.95771e-09	-1.56156	2.04433e-21	-1.95771e-09	-1.65819
22064078	chr2:22064078:C:T	7.73069e-37	-1.95771e-09	-1.649	1.8555e-21	-1.95771e-09	-1.75511
22064362	chr2:22064362:G:A	5.08786e-38	-2.69771	-1.67221	1.50144e-22	-2.52139	-1.74803
22064968	chr2:22064968:G:T	1.6995e-36	-1.95771e-09	-0.861274	5.39297e-21	-1.95771e-09	-0.688168
22065893	chr2:22065893:ATAAAC:A	2.59118e-36	-1.95771e-09	-0.439497	7.36361e-21	-1.95771e-09	-0.376715
22065982	chr2:22065982:A:G	3.69025e-37	-2.3885	-1.53232e-09	1.38585e-21	-2.04695	-1.53232e-09
22066188	chr2:22066188:T:C	1.70527e-36	-1.95771e-09	-0.857885	5.41243e-21	-1.95771e-09	-0.684566
22066338	chr2:22066338:ATTG:A	5.56444e-38	-2.63971	-1.64067	1.53718e-22	-2.6719	-1.574
22066400	chr2:22066400:T:C	7.17452e-37	-1.95771e-09	-1.72366	1.85247e-21	-1.95771e-09	-1.75674
22066857	chr2:22066857:A:G	4.70371e-38	-2.68965	-1.75878	1.79458e-22	-2.47602	-1.61506
22067099	chr2:22067099:T:C	8.03468e-37	-1.95771e-09	-1.61043	2.16313e-21	-1.95771e-09	-1.60171
22067159	chr2:22067159:A:T	6.9959e-37	-1.95771e-09	-1.74887	1.84545e-21	-1.95771e-09	-1.76054
22067341	chr2:22067341:A:G	7.98957e-37	-1.95771e-09	-1.61606	1.92536e-21	-1.95771e-09	-1.71815
22067361	chr2:22067361:G:C	1.70855e-36	-1.95771e-09	-0.855967	5.42094e-21	-1.95771e-09	-0.682995
22068265	chr2:22068265:A:G	4.8592e-38	-2.67442	-1.74148	1.81117e-22	-2.40686	-1.67502
22068388	chr2:22068388:A:C	4.92296e-38	-2.65366	-1.74921	1.96902e-22	-2.34231	-1.656
22068717	chr2:22068717:AAAAC:A	1.78107e-36	-1.95771e-09	-0.814397	5.6929e-21	-1.95771e-09	-0.634044
22068853	chr2:22068853:A:G	2.7489e-37	-2.68299	-1.53232e-09	7.28307e-22	-2.6903	-1.53232e-09
22069229	chr2:22069229:G:A	1.70527e-36	-1.95771e-09	-0.857885	5.41243e-21	-1.95771e-09	-0.684566
22069327	chr2:22069327:G:A	1.8158e-36	-1.95771e-09	-0.795082	3.03515e-21	-1.95771e-09	-1.263
22069367	chr2:22069367:A:G	7.46989e-37	-1.95771e-09	-1.68332	1.85038e-21	-1.95771e-09	-1.75787
22069818	chr2:22069818:G:A	1.69894e-36	-1.95771e-09	-0.861603	5.39076e-21	-1.95771e-09	-0.688578
22069904	chr2:22069904:C:T	4.98254e-38	-2.69835	-1.69249	1.51313e-22	-2.5255	-1.73617
22070460	chr2:22070460:C:T	6.90857e-37	-1.95771e-09	-1.76143	1.84438e-21	-1.95771e-09	-1.76112
22070659	chr2:22070659:C:T	4.67633e-38	-2.69632	-1.75795	1.72157e-22	-2.51348	-1.61914
22070748	chr2:22070748:T:C	6.91017e-37	-1.95771e-09	-1.7612	1.86572e-21	-1.95771e-09	-1.74962
22071598	chr2:22071598:A:G	1.70541e-36	-1.95771e-09	-0.857808	5.41342e-21	-1.95771e-09	-0.684383
22071983	chr2:22071983:ATGT:A	1.70198e-36	-1.95771e-09	-0.859818	5.40006e-21	-1.95771e-09	-0.686854
22072249	chr2:22072249:ATATT:A	5.03555e-38	-2.69964	-1.68062	1.48353e-22	-2.53778	-1.74365
22072307	chr2:22072307:A:G	2.10963e-36	-1.95771e-09	-0.645097	3.59704e-21	-1.95771e-09	-1.09315
22072682	chr2:22072682:CATA:C	1.70527e-36	-1.95771e-09	-0.857885	5.41243e-21	-1.95771e-09	-0.684566
22072772	chr2:22072772:A:G	1.70534e-36	-1.95771e-09	-0.857843	5.41284e-21	-1.95771e-09	-0.68449
22072907	chr2:22072907:G:A	5.12541e-38	-2.69984	-1.66273	1.47124e-22	-2.5389	-1.75084
22073214	chr2:22073214:T:C	7.51403e-37	-1.95771e-09	-1.67742	2.36755e-21	-1.95771e-09	-1.51141
22073447	chr2:22073447:C:T	4.76326e-38	-2.68807	-1.74778	1.72703e-22	-2.47053	-1.65892
22073551	chr2:22073551:T:C	5.18812e-38	-2.70037	-1.65004	1.45029e-22	-2.54983	-1.75425
22073693	chr2:22073693:C:T	2.72851e-37	-2.69044	-1.53232e-09	8.20054e-22	-2.57165	-1.53232e-09
22074131	chr2:22074131:A:G	3.42567e-36	-1.95771e-09	-0.160313	9.77462e-21	-1.95771e-09	-0.0934748
22074164	chr2:22074164:A:T	7.83384e-37	-1.95771e-09	-1.63574	1.87961e-21	-1.95771e-09	-1.7422
22075039	chr2:22075039:A:G	7.17268e-37	-1.95771e-09	-1.72392	1.89228e-21	-1.95771e-09	-1.73548
22075081	chr2:22075081:C:T	4.85581e-38	-2.69887	-1.71773	1.53818e-22	-2.53339	-1.71186
22075498	chr2:22075498:T:C	7.35726e-37	-1.95771e-09	-1.69851	2.01336e-21	-1.95771e-09	-1.67346
22076298	chr2:22076298:C:T	4.97617e-38	-2.6928	-1.69932	1.58591e-22	-2.48698	-1.72771
22076489	chr2:22076489:T:C	4.93015e-38	-2.69308	-1.70833	1.59332e-22	-2.48983	-1.72019
22077804	chr2:22077804:C:T	4.83353e-38	-2.69389	-1.72731	1.61199e-22	-2.49852	-1.69986
22077918	chr2:22077918:C:G	3.69497e-37	-2.38722	-1.53232e-09	1.1311e-21	-2.25008	-1.53232e-09
22078001	chr2:22078001:G:A	7.76387e-37	-1.95771e-09	-1.64471	2.03132e-21	-1.95771e-09	-1.66458
22078201	chr2:22078201:C:T	6.90818e-37	-1.95771e-09	-1.76149	1.86917e-21	-1.95771e-09	-1.74777
22078551	chr2:22078551:T:C	1.16352e-36	-1.95771e-09	-1.24016	2.99436e-21	-1.95771e-09	-1.27653
22079061	chr2:22079061:C:T	1.11254e-36	-1.95771e-09	-1.28497	2.60661e-21	-1.95771e-09	-1.41521
22079141	chr2:22079141:A:G	2.81633e-36	-1.73951	1.38333	1.77907e-21	-2.11124	0.314072
22080430	chr2:22080430:G:T	1.22504e-36	-1.95771e-09	-1.18864	4.32469e-21	-1.95771e-09	-0.908923
22080535	chr2:22080535:G:A	1.3224e-36	-1.95771e-09	-1.11217	3.53357e-21	-1.95771e-09	-1.11096
22080783	chr2:22080783:C:T	1.22504e-36	-1.95771e-09	-1.18864	4.32469e-21	-1.95771e-09	-0.908923
22081374	chr2:22081374:T:C	3.84498e-37	-2.34743	-1.53232e-09	7.96347e-22	-2.60098	-1.53232e-09
22081424	chr2:22081424:G:A	1.01831e-36	-1.95771e-09	-1.37347	2.62785e-21	-1.95771e-09	-1.4071
22081825	chr2:22081825:C:T	1.14156e-36	-1.95771e-09	-1.25921	3.95897e-21	-1.95771e-09	-0.99728
22081954	chr2:22081954:C:A	7.16912e-37	-1.95771e-09	-1.72441	1.93956e-21	-1.95771e-09	-1.7108
22081996	chr2:22081996:A:T	1.02668e-36	-1.95771e-09	-1.36528	2.4508e-21	-1.95771e-09	-1.47685
22082819	chr2:22082819:G:A	7.15377e-37	-1.95771e-09	-1.72656	1.85093e-21	-1.95771e-09	-1.75758
22082849	chr2:22082849:C:A	2.46002e-36	-1.95771e-09	-0.491442	3.62512e-21	-1.95771e-09	-1.08538
22083091	chr2:22083091:T:C	9.9811e-37	-1.95771e-09	-1.3935	3.27657e-21	-1.95771e-09	-1.18647
22083115	chr2:22083115:T:A	1.02021e-36	-1.95771e-09	-1.37161	3.36538e-21	-1.95771e-09	-1.15972
22083127	chr2:22083127:A:G	1.00913e-36	-1.95771e-09	-1.38252	3.3168e-21	-1.95771e-09	-1.17426
22083399	chr2:22083399:T:C	7.26141e-37	-1.95771e-09	-1.71162	1.9621e-21	-1.95771e-09	-1.69925
22083857	chr2:22083857:G:A	4.69868e-38	-2.69394	-1.75556	1.71124e-22	-2.50128	-1.63735
22084008	chr2:22084008:G:A	6.24984e-37	-1.86164	-1.53232e-09	8.54913e-22	-2.53002	-1.53232e-09
22084085	chr2:22084085:T:G	1.20325e-36	-1.95771e-09	-1.20658	4.09482e-21	-1.95771e-09	-0.963542
22085305	chr2:22085305:T:G	4.81274e-38	-2.69674	-1.72877	1.43072e-22	-2.62003	-1.69764
22085604	chr2:22085604:A:G	7.02232e-37	-1.95771e-09	-1.7451	1.84364e-21	-1.95771e-09	-1.76152
22086156	chr2:22086156:A:C	1.32652e-36	-1.10905	-1.53232e-09	3.55531e-21	-1.10482	-1.53232e-09
22086675	chr2:22086675:T:C	6.13707e-38	-2.69379	-1.48865	1.53801e-22	-2.49999	-1.74538
22087712	chr2:22087712:T:C	7.07601e-37	-1.95771e-09	-1.73749	1.84575e-21	-1.95771e-09	-1.76038
22087760	chr2:22087760:A:G	1.50868e-36	-1.95771e-09	-0.980374	5.2954e-21	-1.95771e-09	-0.706425
22088749	chr2:22088749:G:T	1.0033e-36	-1.95771e-09	-1.38832	2.59349e-21	-1.95771e-09	-1.42026
22089082	chr2:22089082:A:G	2.86144e-37	-2.64287	-1.53232e-09	7.52076e-22	-2.65818	-1.53232e-09
22089403	chr2:22089403:T:G	2.70117e-37	-2.70051	-1.53232e-09	7.39293e-22	-2.67532	-1.53232e-09
22089450	chr2:22089450:T:A	1.86572e-36	-1.95771e-09	-0.767962	6.99885e-21	-1.95771e-09	-0.427518
22090002	chr2:22090002:C:A	3.23854e-36	-1.95771e-09	-0.216487	9.28988e-21	-1.95771e-09	-0.144339
22090013	chr2:22090013:AAAT:A	1.86292e-36	-1.95771e-09	-0.769467	6.98611e-21	-1.95771e-09	-0.42934
22090021	chr2:22090021:T:C	7.00134e-37	-1.95771e-09	-1.74809	1.90841e-21	-1.95771e-09	-1.727
22090379	chr2:22090379:T:C	5.08743e-38	-2.69747	-1.67254	1.53815e-22	-2.50208	-1.74319
22091234	chr2:22091234:G:A	4.79669e-38	-2.69815	-1.73071	1.60594e-22	-2.50522	-1.69692
22091267	chr2:22091267:A:G	1.51734e-36	-1.95771e-09	-0.974652	5.32973e-21	-1.95771e-09	-0.699964
22091371	chr2:22091371:C:T	7.22847e-37	-1.95771e-09	-1.71617	2.07166e-21	-1.95771e-09	-1.64491
22091491	chr2:22091491:T:A	4.78937e-38	-2.70049	-1.72989	1.52725e-22	-2.55574	-1.69664
22091494	chr2:22091494:C:A	5.71713e-38	-2.69494	-1.55837	1.51273e-22	-2.5036	-1.75833
22091651	chr2:22091651:C:T	4.82887e-38	-2.70039	-1.72178	1.48373e-22	-2.57369	-1.7076
22091663	chr2:22091663:T:G	1.51747e-36	-1.95771e-09	-0.974568	5.33094e-21	-1.95771e-09	-0.699737
22091858	chr2:22091858:G:A	7.6022e-37	-1.95771e-09	-1.66576	2.24184e-21	-1.95771e-09	-1.56597
22092724	chr2:22092724:T:C	7.50433e-37	-1.95771e-09	-1.67872	2.19954e-21	-1.95771e-09	-1.58502
22092849	chr2:22092849:A:G	1.51475e-36	-1.95771e-09	-0.976358	5.3206e-21	-1.95771e-09	-0.701678
22092878	chr2:22092878:TATAAC:T	7.30207e-37	-1.95771e-09	-1.70604	2.1009e-21	-1.95771e-09	-1.6309
22092976	chr2:22092976:T:C	1.51251e-36	-1.95771e-09	-0.977838	5.3121e-21	-1.95771e-09	-0.703277
22093011	chr2:22093011:C:T	1.51483e-36	-1.95771e-09	-0.976308	5.32023e-21	-1.95771e-09	-0.701748
22094014	chr2:22094014:G:C	3.6464e-37	-2.40045	-1.53232e-09	2.89228e-21	-1.31122	-1.53232e-09
22094918	chr2:22094918:C:T	1.51568e-36	-1.95771e-09	-0.975746	5.32197e-21	-1.95771e-09	-0.701422
22094970	chr2:22094970:A:G	3.3052e-36	-1.95771e-09	-0.196114	9.29522e-21	-1.95771e-09	-0.143764
22095008	chr2:22095008:T:C	1.51734e-36	-1.95771e-09	-0.974652	5.32973e-21	-1.95771e-09	-0.699964
22095239	chr2:22095239:A:T	4.80041e-38	-2.69731	-1.73077	1.45649e-22	-2.60503	-1.69479
22095323	chr2:22095323:T:C	6.97871e-37	-1.95771e-09	-1.75133	1.86929e-21	-1.95771e-09	-1.74771
22095705	chr2:22095705:A:T	1.40231e-36	-1.95771e-09	-1.05349	4.86153e-21	-1.95771e-09	-0.791911
22096113	chr2:22096113:A:G	8.08176e-37	-1.95771e-09	-1.60459	2.44426e-21	-1.95771e-09	-1.47952
22096919	chr2:22096919:G:A	3.24926e-37	-2.51577	-1.53232e-09	9.45547e-22	-2.42926	-1.53232e-09
22096926	chr2:22096926:A:G	1.5359e-36	-1.95771e-09	-0.962492	5.40946e-21	-1.95771e-09	-0.685115
22097126	chr2:22097126:G:A	1.56082e-36	-1.95771e-09	-0.946397	5.50815e-21	-1.95771e-09	-0.667036
22097347	chr2:22097347:G:A	7.62357e-37	-1.95771e-09	-1.66295	2.25166e-21	-1.95771e-09	-1.5616
22097414	chr2:22097414:T:G	1.46405e-36	-1.95771e-09	-1.0104	5.11301e-21	-1.95771e-09	-0.741475
22097997	chr2:22097997:T:C	7.58396e-37	-1.95771e-09	-1.66816	1.95515e-21	-1.95771e-09	-1.7028
22098527	chr2:22098527:T:C	4.93915e-38	-2.6995	-1.70009	1.43525e-22	-2.58796	-1.72655
22099089	chr2:22099089:A:G	1.54745e-36	-1.95771e-09	-0.955002	5.4775e-21	-1.95771e-09	-0.672615
22099851	chr2:22099851:C:A	9.61971e-38	-2.67443	-1.05854	2.31345e-22	-2.68918	-1.14793
22099942	chr2:22099942:G:A	1.87483e-36	-1.95771e-09	-0.763092	7.03698e-21	-1.95771e-09	-0.422085
22100217	chr2:22100217:C:G	2.71601e-36	-1.95771e-09	-0.392448	1.04542e-20	-1.95771e-09	-0.026264
22100240	chr2:22100240:A:G	3.32557e-37	-2.49256	-1.53232e-09	1.23606e-21	-2.16134	-1.53232e-09
22100278	chr2:22100278:C:A	4.99573e-38	-2.69349	-1.69471	1.37604e-22	-2.62435	-1.73229
22100280	chr2:22100280:A:G	7.74025e-37	-1.95771e-09	-1.64776	2.05795e-21	-1.95771e-09	-1.65156
22100390	chr2:22100390:G:A	5.75911e-37	-1.94341	-1.53232e-09	8.12438e-22	-2.58098	-1.53232e-09
22100627	chr2:22100627:T:C	5.22248e-38	-2.62022	-1.72359	1.99966e-22	-2.27226	-1.71061
22100681	chr2:22100681:T:C	2.7364e-36	-1.95771e-09	-0.384969	1.05469e-20	-1.95771e-09	-0.0174309
22100936	chr2:22100936:A:G	5.20326e-38	-2.60099	-1.74651	2.16664e-22	-2.22972	-1.67295
22101062	chr2:22101062:A:C	7.54008e-37	-1.95771e-09	-1.67396	2.21688e-21	-1.95771e-09	-1.57716
22101350	chr2:22101350:G:A	2.70851e-36	-1.95771e-09	-0.395214	1.04214e-20	-1.95771e-09	-0.0294021
22101629	chr2:22101629:T:C	2.88602e-37	-2.63432	-1.53232e-09	1.002e-21	-2.37126	-1.53232e-09
22101763	chr2:22101763:A:G	6.83292e-38	-2.48756	-1.58747	2.55525e-22	-1.97749	-1.76021
22102071	chr2:22102071:C:T	2.52608e-36	-1.95771e-09	-0.464941	9.66202e-21	-1.95771e-09	-0.105061
22102197	chr2:22102197:A:C	6.96001e-37	-1.95771e-09	-1.75401	1.84472e-21	-1.95771e-09	-1.76094
22102244	chr2:22102244:A:G	4.95993e-36	-1.95771e-09	0.209781	1.4463e-20	-1.95771e-09	0.298332
22102532	chr2:22102532:T:C	6.22962e-38	-2.43503	-1.73243	1.64124e-22	-2.48056	-1.69983
22102756	chr2:22102756:T:C	4.86838e-38	-2.69441	-1.71961	1.59387e-22	-2.50172	-1.70797
22102842	chr2:22102842:G:C	1.37054e-36	-1.95771e-09	-1.07641	4.74811e-21	-1.95771e-09	-0.815519
22102923	chr2:22102923:A:C	5.19329e-38	-2.608	-1.74141	2.12696e-22	-2.24059	-1.68057
22103380	chr2:22103380:C:T	4.91527e-38	-2.6767	-1.72773	1.43528e-22	-2.6993	-1.61519
22103530	chr2:22103530:A:T	1.57668e-36	-0.936288	-1.53232e-09	1.91045e-21	-1.72593	-1.53232e-09
22103566	chr2:22103566:T:C	6.39098e-36	-1.95771e-09	0.463277	2.88109e-20	-1.95771e-09	0.987491
22103742	chr2:22103742:A:G	1.01762e-36	-1.95771e-09	-1.37414	2.35609e-21	-1.95771e-09	-1.51626
22104104	chr2:22104104:C:T	2.70493e-37	-2.69912	-1.53232e-09	7.20962e-22	-2.70043	-1.53232e-09
22104527	chr2:22104527:T:A	9.76175e-37	-1.95771e-09	-1.41572	2.06848e-21	-1.95771e-09	-1.64645
22104961	chr2:22104961:G:A	5.48246e-37	-1.99264	-1.53232e-09	1.17107e-21	-2.21534	-1.53232e-09
22105019	chr2:22105019:A:G	9.09064e-37	-1.95771e-09	-1.48695	2.44558e-21	-1.95771e-09	-1.47898
22106600	chr2:22106600:T:C	7.29024e-38	-2.68353	-1.32671	2.01005e-22	-2.32385	-1.65384
22106637	chr2:22106637:A:G	7.70135e-37	-1.95771e-09	-1.6528	1.9171e-21	-1.95771e-09	-1.72245
22107134	chr2:22107134:C:T	6.16831e-38	-2.61538	-1.56198	1.69798e-22	-2.64046	-1.50595
22107931	chr2:22107931:A:G	1.51848e-36	-1.95771e-09	-0.973901	4.59171e-21	-1.95771e-09	-0.849012
22108946	chr2:22108946:G:A	1.87772e-37	-2.55956	-0.50458	9.70257e-22	-2.37054	-0.0329157
22108967	chr2:22108967:TCTTA:T	4.34541e-37	-2.22507	-1.53232e-09	1.21481e-21	-2.17868	-1.53232e-09
22109289	chr2:22109289:C:T	1.18863e-36	-1.95771e-09	-1.21881	3.46512e-21	-1.95771e-09	-1.13052
22109439	chr2:22109439:A:C	4.49675e-37	-2.19084	-1.53232e-09	1.14875e-21	-2.23459	-1.53232e-09
22110232	chr2:22110232:T:C	4.3291e-36	-1.95771e-09	0.0737481	1.18541e-20	-1.95771e-09	0.0994118
22110393	chr2:22110393:T:C	1.91507e-36	-1.95771e-09	-0.741855	3.42622e-21	-1.95771e-09	-1.14181
22110620	chr2:22110620:G:A	4.56385e-37	-2.17603	-1.53232e-09	1.15994e-21	-2.22489	-1.53232e-09
22110844	chr2:22110844:T:C	7.22605e-37	-1.95771e-09	-1.7165	1.85127e-21	-1.95771e-09	-1.75739
22111343	chr2:22111343:T:A	2.57722e-37	-1.16849	-1.57899	3.16112e-22	-1.91552	-1.60941
22112341	chr2:22112341:A:G	6.97926e-37	-1.95771e-09	-1.75125	1.8438e-21	-1.95771e-09	-1.76144
22112349	chr2:22112349:A:G	2.76071e-37	-2.67871	-1.53232e-09	7.35931e-22	-2.67988	-1.53232e-09
22112641	chr2:22112641:A:G	1.70563e-37	-2.69952	-0.460742	7.39418e-22	-2.67868	0.00352804
22112659	chr2:22112659:T:C	7.31331e-37	-1.95771e-09	-1.7045	1.98439e-21	-1.95771e-09	-1.68795
22113012	chr2:22113012:C:T	1.08769e-36	-1.95771e-09	-1.30755	2.22371e-21	-1.95771e-09	-1.57409
22113068	chr2:22113068:A:G	9.51201e-38	-2.61536	-1.12886	3.07831e-22	-2.69776	-0.853706
22113278	chr2:22113278:G:A	8.90056e-38	-2.58571	-1.22496	2.74183e-22	-2.70054	-0.966683
22113486	chr2:22113486:A:C	1.00835e-36	-1.95771e-09	-1.3833	2.66889e-21	-1.95771e-09	-1.3916
22113669	chr2:22113669:G:T	7.39323e-37	-1.95771e-09	-1.69363	1.85531e-21	-1.95771e-09	-1.75521
22113762	chr2:22113762:A:G	4.25722e-36	-1.95771e-09	0.0570058	1.1985e-20	-1.95771e-09	0.110389
22113885	chr2:22113885:A:G	8.82222e-38	-2.60273	-1.21677	2.76703e-22	-2.6994	-0.958678
22114092	chr2:22114092:G:A	8.6796e-38	-2.61381	-1.222	2.75895e-22	-2.69769	-0.963309
22115592	chr2:22115592:G:A	9.36734e-38	-2.66965	-1.0899	3.27839e-22	-2.70059	-0.787908
22115768	chr2:22115768:A:G	1.98147e-36	-1.95771e-09	-0.707773	3.5142e-21	-1.95771e-09	-1.11645
22115835	chr2:22115835:C:T	7.62995e-37	-1.95771e-09	-1.66211	2.11315e-21	-1.95771e-09	-1.62509
22115917	chr2:22115917:G:A	1.53053e-37	-2.69303	-0.575548	6.39115e-22	-2.69009	-0.130848
22116132	chr2:22116132:T:C	1.00959e-37	-2.68129	-1.00336	3.65345e-22	-2.69909	-0.68109
22116158	chr2:22116158:A:C	2.05349e-36	-1.95771e-09	-0.67207	3.62306e-21	-1.95771e-09	-1.08595
22116640	chr2:22116640:G:C	8.8056e-37	-1.95771e-09	-1.51881	2.7607e-21	-1.95771e-09	-1.35778
22117052	chr2:22117052:A:T	5.89453e-36	-1.95771e-09	0.382414	1.92904e-20	-1.95771e-09	0.586343
22117076	chr2:22117076:G:A	1.82341e-36	-1.95771e-09	-0.7909	3.33021e-21	-1.95771e-09	-1.17023
22117151	chr2:22117151:A:G	7.01097e-37	-1.95771e-09	-1.74672	1.84553e-21	-1.95771e-09	-1.7605
22117360	chr2:22117360:C:T	4.65733e-37	-2.15575	-1.53232e-09	1.17952e-21	-2.20815	-1.53232e-09
22117505	chr2:22117505:G:T	2.4236e-36	-1.95771e-09	-0.506356	4.15554e-21	-1.95771e-09	-0.948821
22117922	chr2:22117922:TG:T	4.86188e-38	-2.68922	-1.72613	1.42073e-22	-2.69936	-1.62531
22118154	chr2:22118154:T:C	3.91946e-36	-1.95771e-09	-0.0256563	1.06769e-20	-1.95771e-09	-0.00517853
22118695	chr2:22118695:A:C	5.27373e-38	-2.69548	-1.63857	1.31183e-22	-2.69725	-1.70718
22118723	chr2:22118723:T:C	9.24867e-38	-2.67644	-1.09586	3.27152e-22	-2.70032	-0.790273
22119018	chr2:22119018:C:T	9.46558e-38	-2.65916	-1.08996	3.29931e-22	-2.70008	-0.782057
22119273	chr2:22119273:T:C	6.9891e-37	-1.95771e-09	-1.74984	1.85508e-21	-1.95771e-09	-1.75534
22119667	chr2:22119667:A:G	3.37061e-36	-1.95771e-09	-0.176517	9.17952e-21	-1.95771e-09	-0.156289
22120220	chr2:22120220:G:A	5.27323e-38	-2.69875	-1.63538	2.16025e-22	-2.62947	-1.27615
22120301	chr2:22120301:G:A	2.30767e-36	-1.95771e-09	-0.555371	4.01953e-21	-1.95771e-09	-0.982099
22120455	chr2:22120455:A:G	8.49232e-37	-1.95771e-09	-1.55503	2.35467e-21	-1.95771e-09	-1.51686
22120518	chr2:22120518:C:T	1.9518e-36	-1.95771e-09	-0.722861	3.71498e-21	-1.95771e-09	-1.06089
22120671	chr2:22120671:C:T	2.70709e-37	-2.61617	-0.0821515	9.93714e-22	-2.66996	0.290386
22121488	chr2:22121488:A:T	3.73318e-36	-1.95771e-09	-0.0743499	1.01666e-20	-1.95771e-09	-0.0541543
22122135	chr2:22122135:A:C	3.93012e-37	-2.32553	-1.53232e-09	1.01105e-21	-2.36227	-1.53232e-09
22122346	chr2:22122346:G:T	6.07009e-38	-2.65431	-1.5391	1.68451e-22	-2.66551	-1.48886
22122870	chr2:22122870:T:A	4.7408e-38	-2.7006	-1.73998	1.70697e-22	-2.60178	-1.53935
22123463	chr2:22123463:G:A	4.26161e-37	-2.24455	-1.53232e-09	1.08968e-21	-2.28738	-1.53232e-09
22123550	chr2:22123550:C:T	1.71423e-36	-1.95771e-09	-0.852648	5.4228e-21	-1.95771e-09	-0.682652
22123908	chr2:22123908:T:A	1.7545e-36	-1.95771e-09	-0.829429	3.22169e-21	-1.95771e-09	-1.20336
22124721	chr2:22124721:A:C	7.50084e-37	-1.95771e-09	-1.67918	1.91105e-21	-1.95771e-09	-1.72561
22124952	chr2:22124952:G:C	7.39111e-38	-2.27643	-1.72008	1.7524e-22	-2.43165	-1.68321
22125667	chr2:22125667:G:T	1.47442e-37	-2.68567	-0.620263	6.04161e-22	-2.69637	-0.180808
22126110	chr2:22126110:T:A	1.99224e-36	-1.95771e-09	-0.702353	6.32282e-21	-1.95771e-09	-0.529099
22126330	chr2:22126330:G:A	6.93484e-37	-1.95771e-09	-1.75764	1.90152e-21	-1.95771e-09	-1.73061
22126605	chr2:22126605:G:A	4.48358e-37	-2.19377	-1.53232e-09	1.14747e-21	-2.2357	-1.53232e-09
22127298	chr2:22127298:C:A	1.28232e-36	-1.14294	-1.53232e-09	3.18761e-21	-1.21399	-1.53232e-09
22127565	chr2:22127565:A:G	3.95842e-36	-1.95771e-09	-0.0157645	1.07537e-20	-1.95771e-09	0.00198265
22127942	chr2:22127942:G:A	2.06115e-36	-1.95771e-09	-0.668348	3.63952e-21	-1.95771e-09	-1.08141
22128087	chr2:22128087:C:T	8.47111e-37	-1.95771e-09	-1.55753	1.97136e-21	-1.95771e-09	-1.69454
22128914	chr2:22128914:C:T	3.67703e-36	-1.95771e-09	-0.0895048	9.99336e-21	-1.95771e-09	-0.0713435
22129295	chr2:22129295:T:C	2.07042e-36	-1.95771e-09	-0.663857	3.64844e-21	-1.95771e-09	-1.07896
22129414	chr2:22129414:C:T	3.44261e-37	-2.45796	-1.53232e-09	1.201e-21	-2.19011	-1.53232e-09
22130001	chr2:22130001:T:C	7.1345e-37	-1.95771e-09	-1.72925	2.00801e-21	-1.95771e-09	-1.67612
22130101	chr2:22130101:CACACACACAA:C	6.94113e-37	-1.95771e-09	-1.75673	1.9027e-21	-1.95771e-09	-1.72999
22130321	chr2:22130321:T:A	2.55431e-36	-1.95771e-09	-0.453828	4.31098e-21	-1.95771e-09	-0.912098
22130572	chr2:22130572:A:G	3.05927e-37	-2.57602	-1.53232e-09	7.83817e-22	-2.61684	-1.53232e-09
22130658	chr2:22130658:A:C	9.79895e-37	-1.95771e-09	-1.41192	2.1758e-21	-1.95771e-09	-1.59587
22131412	chr2:22131412:T:C	5.77734e-38	-2.49975	-1.74309	1.47067e-22	-2.5599	-1.73023
22131485	chr2:22131485:A:G	7.34063e-37	-1.70077	-1.53232e-09	1.48616e-21	-1.97707	-1.53232e-09
22131585	chr2:22131585:G:T	5.664e-38	-2.63911	-1.62354	1.55727e-22	-2.63624	-1.59668
22132147	chr2:22132147:A:G	6.26418e-38	-2.60549	-1.55644	1.72319e-22	-2.60765	-1.52402
22132153	chr2:22132153:C:T	7.74947e-38	-2.69855	-1.2506	3.99434e-22	-2.6321	-0.658875
22132597	chr2:22132597:G:A	7.46516e-37	-1.95771e-09	-1.68395	1.88173e-21	-1.95771e-09	-1.74107
22132640	chr2:22132640:A:G	8.18916e-37	-1.95771e-09	-1.59138	1.89805e-21	-1.95771e-09	-1.73244
22132736	chr2:22132736:G:A	1.07754e-36	-1.95771e-09	-1.31693	3.38233e-21	-1.95771e-09	-1.1547
22133421	chr2:22133421:G:A	8.21223e-37	-1.95771e-09	-1.58857	1.89734e-21	-1.95771e-09	-1.73281
22133450	chr2:22133450:G:A	1.95172e-36	-1.95771e-09	-0.722899	4.65488e-21	-1.95771e-09	-0.835348
22133538	chr2:22133538:C:A	1.53044e-36	-1.95771e-09	-0.966057	2.79184e-21	-1.95771e-09	-1.34656
22133699	chr2:22133699:A:G	4.79118e-38	-2.66969	-1.76032	1.51478e-22	-2.63114	-1.62944
22134147	chr2:22134147:C:A	1.87641e-36	-1.95771e-09	-0.762249	4.47989e-21	-1.95771e-09	-0.873667
22134162	chr2:22134162:G:A	7.02924e-37	-1.95771e-09	-1.74412	1.95962e-21	-1.95771e-09	-1.70052
22134390	chr2:22134390:C:T	1.78277e-36	-1.95771e-09	-0.813442	4.27566e-21	-1.95771e-09	-0.920327
22134449	chr2:22134449:C:T	1.43426e-36	-1.95771e-09	-1.03096	3.44581e-21	-1.95771e-09	-1.13611
22134458	chr2:22134458:C:T	1.7908e-36	-1.95771e-09	-0.80895	4.29346e-21	-1.95771e-09	-0.91617
22135192	chr2:22135192:A:T	5.46711e-38	-2.66088	-1.63715	2.4108e-22	-2.48895	-1.30695
22135391	chr2:22135391:A:G	3.51226e-36	-1.95771e-09	-0.13535	9.56818e-21	-1.95771e-09	-0.114821
22135470	chr2:22135470:T:G	4.95913e-38	-2.65016	-1.74539	1.61571e-22	-2.64831	-1.54776
22135597	chr2:22135597:A:T	4.66073e-37	-2.15502	-1.53232e-09	1.17854e-21	-2.20899	-1.53232e-09
22135633	chr2:22135633:TAG:T	1.70026e-36	-1.95771e-09	-0.860827	4.07213e-21	-1.95771e-09	-0.969098
22136208	chr2:22136208:A:G	4.39679e-37	-2.21332	-1.53232e-09	1.11996e-21	-2.25997	-1.53232e-09
22136909	chr2:22136909:G:A	4.5774e-37	-2.17307	-1.53232e-09	1.16536e-21	-2.22023	-1.53232e-09
22136923	chr2:22136923:G:A	6.34201e-38	-2.62491	-1.52467	3.01043e-22	-2.31966	-1.25411
22137620	chr2:22137620:C:T	8.8907e-37	-1.95771e-09	-1.50919	2.04612e-21	-1.95771e-09	-1.65732
22137825	chr2:22137825:T:C	5.21662e-37	-2.04235	-1.53232e-09	1.38204e-21	-2.0497	-1.53232e-09
22138217	chr2:22138217:A:G	1.4643e-36	-1.95771e-09	-1.01023	4.38735e-21	-1.95771e-09	-0.894539
22138364	chr2:22138364:A:G	5.2817e-38	-2.65642	-1.67611	1.94989e-22	-2.64478	-1.36329
22138391	chr2:22138391:G:A	7.48916e-37	-1.95771e-09	-1.68074	1.88581e-21	-1.95771e-09	-1.7389
22139195	chr2:22139195:A:C	6.91408e-37	-1.95771e-09	-1.76064	1.86187e-21	-1.95771e-09	-1.75168
22139779	chr2:22139779:T:C	4.79998e-37	-2.12558	-1.53232e-09	1.21644e-21	-2.17734	-1.53232e-09
22139972	chr2:22139972:GCTAAT:G	8.33574e-37	-1.95771e-09	-1.57364	1.90744e-21	-1.95771e-09	-1.7275
22140258	chr2:22140258:G:A	7.24329e-37	-1.95771e-09	-1.71412	1.86298e-21	-1.95771e-09	-1.75109
22140346	chr2:22140346:C:T	9.25299e-37	-1.95771e-09	-1.46925	2.38017e-21	-1.95771e-09	-1.50609
22140636	chr2:22140636:A:G	5.18811e-38	-2.66312	-1.68729	1.91558e-22	-2.63348	-1.39235
22140781	chr2:22140781:C:A	4.7823e-36	-1.95771e-09	0.173312	1.78739e-20	-1.95771e-09	0.510075
22141411	chr2:22141411:C:T	6.21113e-36	-1.95771e-09	0.434732	2.00498e-20	-1.95771e-09	0.624957
22141597	chr2:22141597:G:A	9.88434e-37	-1.40324	-1.53232e-09	1.36788e-21	-2.06	-1.53232e-09
22141875	chr2:22141875:A:G	1.54632e-36	-1.95771e-09	-0.955734	2.94135e-21	-1.95771e-09	-1.2944
22142158	chr2:22142158:GTT:G	1.40076e-36	-1.95771e-09	-1.0546	3.51129e-21	-1.95771e-09	-1.11728
22142917	chr2:22142917:T:C	8.99264e-38	-2.57988	-1.22049	3.2822e-22	-2.69656	-0.79077
22143252	chr2:22143252:G:A	1.6518e-37	-2.49224	-0.700091	2.21291e-22	-2.60855	-1.27299
22143777	chr2:22143777:T:C	7.64346e-37	-1.95771e-09	-1.66035	1.87751e-21	-1.95771e-09	-1.74332
22144320	chr2:22144320:T:G	5.02539e-38	-2.63588	-1.7464	1.25469e-22	-2.68763	-1.76132
22145351	chr2:22145351:C:A	2.9035e-37	-2.62828	-1.53232e-09	7.6753e-22	-2.63784	-1.53232e-09
22145480	chr2:22145480:T:C	5.04465e-38	-2.62868	-1.74977	1.25925e-22	-2.68458	-1.76075
22145483	chr2:22145483:T:C	1.43457e-36	-1.95771e-09	-1.03074	2.81186e-21	-1.95771e-09	-1.33942
22146129	chr2:22146129:C:T	7.26917e-37	-1.95771e-09	-1.71055	1.87119e-21	-1.95771e-09	-1.74669
22146563	chr2:22146563:T:C	1.02136e-36	-1.95771e-09	-1.37048	3.09724e-21	-1.95771e-09	-1.24275
22146575	chr2:22146575:T:G	2.70094e-37	-2.7006	-1.53232e-09	7.34021e-22	-2.68248	-1.53232e-09
22146751	chr2:22146751:G:T	3.20882e-36	-1.95771e-09	-0.225706	8.11755e-21	-1.95771e-09	-0.279236
22147006	chr2:22147006:T:C	1.10041e-36	-1.95771e-09	-1.29593	2.37965e-21	-1.95771e-09	-1.50631
22147055	chr2:22147055:T:C	1.51502e-36	-1.95771e-09	-0.976182	2.93193e-21	-1.95771e-09	-1.2976
22147438	chr2:22147438:A:G	2.87478e-37	-2.63822	-1.53232e-09	7.66941e-22	-2.63861	-1.53232e-09
22148239	chr2:22148239:A:G	7.2273e-37	-1.95771e-09	-1.71633	2.06771e-21	-1.95771e-09	-1.64682
22148241	chr2:22148241:C:T	1.09936e-36	-1.95771e-09	-1.29688	2.71121e-21	-1.95771e-09	-1.37587
22148384	chr2:22148384:T:C	1.63047e-36	-1.95771e-09	-0.90274	4.89854e-21	-1.95771e-09	-0.784327
22148409	chr2:22148409:G:A	1.01907e-36	-1.95771e-09	-1.37272	2.9365e-21	-1.95771e-09	-1.29605
22148735	chr2:22148735:A:C	6.84061e-38	-2.70059	-1.37331	1.5983e-22	-2.7003	-1.50661
22148975	chr2:22148975:T:C	7.78868e-37	-1.95771e-09	-1.64152	1.89174e-21	-1.95771e-09	-1.73577
22149221	chr2:22149221:T:C	9.29971e-37	-1.95771e-09	-1.46421	2.77336e-21	-1.95771e-09	-1.3532
22149227	chr2:22149227:T:C	2.48737e-36	-1.95771e-09	-0.480385	6.35123e-21	-1.95771e-09	-0.524615
22149507	chr2:22149507:A:C	3.27523e-37	-2.50781	-1.53232e-09	8.64725e-22	-2.51861	-1.53232e-09
22150012	chr2:22150012:C:T	1.23469e-35	-1.95771e-09	1.12179	3.09386e-20	-1.95771e-09	1.05874
22150098	chr2:22150098:C:T	1.51721e-36	-1.95771e-09	-0.974738	2.94058e-21	-1.95771e-09	-1.29466
22150127	chr2:22150127:T:A	2.77036e-37	-2.67522	-1.53232e-09	7.21018e-22	-2.70036	-1.53232e-09
22150154	chr2:22150154:T:G	5.10052e-38	-2.62554	-1.7419	1.25799e-22	-2.68479	-1.76155
22150563	chr2:22150563:T:C	7.24227e-37	-1.95771e-09	-1.71426	1.86765e-21	-1.95771e-09	-1.74858
22150579	chr2:22150579:C:T	2.49324e-36	-1.95771e-09	-0.478027	6.36477e-21	-1.95771e-09	-0.522487
22150772	chr2:22150772:C:T	8.03376e-38	-2.68102	-1.23211	1.845e-22	-2.66103	-1.40234
22150794	chr2:22150794:C:T	1.22993e-36	-1.95771e-09	-1.18466	3.65549e-21	-1.95771e-09	-1.07704
22150854	chr2:22150854:A:T	9.19547e-38	-2.69977	-1.0783	3.8836e-22	-2.66033	-0.658755
22150994	chr2:22150994:T:A	2.74587e-37	-2.6841	-1.53232e-09	7.46857e-22	-2.66515	-1.53232e-09
22151283	chr2:22151283:C:T	2.76632e-37	-2.67668	-1.53232e-09	7.56742e-22	-2.652	-1.53232e-09
22151605	chr2:22151605:G:T	2.03914e-35	-1.95771e-09	1.6235	6.01202e-20	-1.95771e-09	1.72308
22151728	chr2:22151728:G:C	9.24934e-37	-1.95771e-09	-1.46964	2.71166e-21	-1.95771e-09	-1.3757
22152103	chr2:22152103:G:C	2.49324e-36	-1.95771e-09	-0.478027	6.36477e-21	-1.95771e-09	-0.522487
22152787	chr2:22152787:C:T	7.72009e-38	-2.61232	-1.34064	2.64548e-22	-2.69164	-1.01136
22153659	chr2:22153659:T:C	5.08019e-38	-2.62014	-1.75129	1.34402e-22	-2.6804	-1.69979
22154098	chr2:22154098:T:C	2.70186e-37	-2.70026	-1.53232e-09	8.50035e-22	-2.53574	-1.53232e-09
22154143	chr2:22154143:C:T	7.8094e-38	-2.53668	-1.40477	2.52001e-22	-2.70057	-1.05102
22154605	chr2:22154605:A:T	7.42914e-37	-1.95771e-09	-1.68879	1.89483e-21	-1.95771e-09	-1.73413
22154953	chr2:22154953:A:T	1.66655e-35	-1.95771e-09	1.42173	5.88631e-20	-1.95771e-09	1.70195
22155082	chr2:22155082:T:C	8.9973e-37	-1.95771e-09	-1.49727	2.66328e-21	-1.95771e-09	-1.39371
22155154	chr2:22155154:C:T	2.48746e-36	-1.95771e-09	-0.48035	6.34942e-21	-1.95771e-09	-0.5249
22155233	chr2:22155233:A:C	8.01494e-37	-1.95771e-09	-1.61289	1.91846e-21	-1.95771e-09	-1.72174
22155330	chr2:22155330:T:C	3.47076e-37	-2.44982	-1.53232e-09	7.91763e-22	-2.60676	-1.53232e-09
22155719	chr2:22155719:T:C	9.40366e-37	-1.95771e-09	-1.4531	2.32726e-21	-1.95771e-09	-1.52857
22155853	chr2:22155853:A:G	1.22839e-36	-1.95771e-09	-1.18591	3.65147e-21	-1.95771e-09	-1.07813
22155912	chr2:22155912:T:C	7.73599e-37	-1.95771e-09	-1.64831	1.94558e-21	-1.95771e-09	-1.70771
22155968	chr2:22155968:T:C	7.84626e-37	-1.95771e-09	-1.63416	1.90044e-21	-1.95771e-09	-1.73118
22156118	chr2:22156118:T:G	2.97251e-37	-2.60479	-1.53232e-09	9.47743e-22	-2.42694	-1.53232e-09
22156249	chr2:22156249:T:C	8.55689e-37	-1.95771e-09	-1.54746	1.99112e-21	-1.95771e-09	-1.68457
22156401	chr2:22156401:C:A	1.42106e-36	-1.95771e-09	-1.04021	2.80182e-21	-1.95771e-09	-1.34299
22156461	chr2:22156461:G:A	7.46205e-37	-1.95771e-09	-1.68437	1.90061e-21	-1.95771e-09	-1.73109
22156479	chr2:22156479:A:C	1.30524e-36	-1.95771e-09	-1.12523	3.03487e-21	-1.95771e-09	-1.2631
22156584	chr2:22156584:G:A	1.39677e-36	-1.95771e-09	-1.05745	2.76504e-21	-1.95771e-09	-1.35621
22156656	chr2:22156656:G:T	2.73482e-37	-2.68813	-1.53232e-09	7.42509e-22	-2.67098	-1.53232e-09
22156863	chr2:22156863:G:A	1.74856e-35	-1.95771e-09	1.46977	5.15392e-20	-1.95771e-09	1.56908
22156870	chr2:22156870:A:G	7.58171e-37	-1.95771e-09	-1.66846	2.05534e-21	-1.95771e-09	-1.65282
22156958	chr2:22156958:G:C	7.15312e-37	-1.95771e-09	-1.72665	2.03185e-21	-1.95771e-09	-1.66432
22157065	chr2:22157065:G:T	7.22923e-37	-1.95771e-09	-1.71606	1.8661e-21	-1.95771e-09	-1.74941
22157136	chr2:22157136:T:A	3.46733e-37	-2.45081	-1.53232e-09	7.88969e-22	-2.61029	-1.53232e-09
22157310	chr2:22157310:C:T	2.70232e-37	-2.70009	-1.53232e-09	7.25865e-22	-2.69366	-1.53232e-09
22157393	chr2:22157393:C:T	2.84006e-36	-1.95771e-09	-0.347786	6.47502e-21	-1.95771e-09	-0.505312
22157564	chr2:22157564:A:G	1.49733e-36	-1.95771e-09	-0.987924	2.90795e-21	-1.95771e-09	-1.30581
22157673	chr2:22157673:C:T	8.26404e-37	-1.95771e-09	-1.58228	2.46467e-21	-1.95771e-09	-1.47121
22157821	chr2:22157821:G:A	8.83105e-37	-1.51592	-1.53232e-09	4.50442e-21	-0.868205	-1.53232e-09
22157884	chr2:22157884:A:G	1.01332e-36	-1.95771e-09	-1.37838	3.07327e-21	-1.95771e-09	-1.25052
22157886	chr2:22157886:A:G	7.77353e-36	-1.95771e-09	0.659114	2.27898e-20	-1.95771e-09	0.753047
22158271	chr2:22158271:C:G	7.31706e-37	-1.95771e-09	-1.70399	1.97554e-21	-1.95771e-09	-1.69242
22158631	chr2:22158631:A:C	4.9966e-36	-1.95771e-09	0.217148	1.28495e-20	-1.95771e-09	0.180042
22159932	chr2:22159932:G:A	8.15459e-37	-1.95771e-09	-1.59561	1.93843e-21	-1.95771e-09	-1.71139
22159984	chr2:22159984:C:T	8.12089e-37	-1.95771e-09	-1.59976	2.10577e-21	-1.95771e-09	-1.62858
22160431	chr2:22160431:G:A	2.70383e-37	-2.69953	-1.53232e-09	7.41771e-22	-2.67198	-1.53232e-09
22160959	chr2:22160959:T:C	1.05698e-36	-1.95771e-09	-1.33619	3.13846e-21	-1.95771e-09	-1.22953
22160968	chr2:22160968:T:A	7.90283e-37	-1.95771e-09	-1.62697	2.05155e-21	-1.95771e-09	-1.65467
22161120	chr2:22161120:T:C	7.34088e-37	-1.95771e-09	-1.70074	1.85064e-21	-1.95771e-09	-1.75773
22161135	chr2:22161135:C:T	2.76682e-37	-2.6765	-1.53232e-09	7.55433e-22	-2.65373	-1.53232e-09
22161218	chr2:22161218:G:A	9.20322e-37	-1.95771e-09	-1.47464	2.64606e-21	-1.95771e-09	-1.40019
22162006	chr2:22162006:C:T	1.12272e-36	-1.95771e-09	-1.27586	3.59431e-21	-1.95771e-09	-1.09391
22162061	chr2:22162061:G:A	3.42294e-36	-1.95771e-09	-0.161111	8.1852e-21	-1.95771e-09	-0.270937
22162143	chr2:22162143:C:A	9.49835e-37	-1.95771e-09	-1.44308	2.75023e-21	-1.95771e-09	-1.36158
22162217	chr2:22162217:A:C	2.70099e-37	-2.70058	-1.53232e-09	7.23252e-22	-2.69726	-1.53232e-09
22162588	chr2:22162588:G:C	4.14139e-36	-1.95771e-09	0.0294215	1.04986e-20	-1.95771e-09	-0.0220183
22162623	chr2:22162623:C:T	5.38895e-38	-2.69002	-1.62241	1.51872e-22	-2.69523	-1.56274
22162742	chr2:22162742:G:T	1.3128e-36	-1.95771e-09	-1.11944	3.92266e-21	-1.95771e-09	-1.0065
22163668	chr2:22163668:C:A	6.91535e-37	-1.95771e-09	-1.76045	1.84918e-21	-1.95771e-09	-1.75852
22163736	chr2:22163736:A:G	3.66703e-35	-1.95771e-09	2.21036	1.25831e-19	-1.95771e-09	2.46167
22164271	chr2:22164271:G:A	1.31126e-35	-1.95771e-09	1.18196	3.84658e-20	-1.95771e-09	1.2765
22164378	chr2:22164378:T:G	1.07664e-36	-1.95771e-09	-1.31777	3.29106e-21	-1.95771e-09	-1.18205
22164453	chr2:22164453:C:T	6.83582e-38	-2.69994	-1.37467	1.60203e-22	-2.69863	-1.50595
22164742	chr2:22164742:A:G	7.47689e-37	-1.95771e-09	-1.68238	1.90298e-21	-1.95771e-09	-1.72984
22165299	chr2:22165299:C:T	7.12534e-37	-1.95771e-09	-1.73054	1.85365e-21	-1.95771e-09	-1.75611
22165341	chr2:22165341:A:G	1.05291e-36	-1.95771e-09	-1.34005	2.59769e-21	-1.95771e-09	-1.41864
22165370	chr2:22165370:C:T	3.81713e-37	-1.56231	-0.792384	8.97538e-22	-1.85957	-0.621795
22165589	chr2:22165589:G:T	3.46893e-37	-2.45035	-1.53232e-09	8.23657e-22	-2.56727	-1.53232e-09
22165623	chr2:22165623:C:T	3.26404e-36	-1.95771e-09	-0.208645	9.91544e-21	-1.95771e-09	-0.0791713
22165974	chr2:22165974:A:T	7.72368e-37	-1.95771e-09	-1.64991	2.10349e-21	-1.95771e-09	-1.62967
22166241	chr2:22166241:G:A	7.72146e-37	-1.95771e-09	-1.65019	2.10286e-21	-1.95771e-09	-1.62996
22166385	chr2:22166385:A:G	7.25398e-38	-2.70036	-1.31487	3.0762e-22	-2.57067	-0.981483
22166757	chr2:22166757:T:C	7.01768e-37	-1.95771e-09	-1.74576	1.85919e-21	-1.95771e-09	-1.75313
22167587	chr2:22167587:T:G	5.62836e-38	-2.69979	-1.56917	2.25407e-22	-2.53113	-1.33199
22167985	chr2:22167985:C:T	6.9077e-37	-1.95771e-09	-1.76156	1.84641e-21	-1.95771e-09	-1.76002
22168313	chr2:22168313:A:T	4.4704e-37	-2.19672	-1.53232e-09	1.114e-21	-2.26531	-1.53232e-09
22168648	chr2:22168648:G:A	6.9165e-37	-1.95771e-09	-1.76029	1.84365e-21	-1.95771e-09	-1.76151
22168837	chr2:22168837:A:G	7.72368e-37	-1.95771e-09	-1.64991	2.10349e-21	-1.95771e-09	-1.62967
22169151	chr2:22169151:C:T	4.24989e-36	-1.95771e-09	0.0552832	1.31157e-20	-1.95771e-09	0.200544
22169464	chr2:22169464:C:T	8.60006e-37	-1.95771e-09	-1.54243	1.99265e-21	-1.95771e-09	-1.6838
22169760	chr2:22169760:G:A	7.27199e-37	-1.95771e-09	-1.71017	2.0924e-21	-1.95771e-09	-1.63495
22169953	chr2:22169953:T:C	4.65774e-38	-2.69817	-1.76008	1.2635e-22	-2.69241	-1.74955
22170036	chr2:22170036:A:AC	4.56194e-36	-1.95771e-09	0.126138	1.35403e-20	-1.95771e-09	0.232405
22170581	chr2:22170581:AG:A	8.38832e-37	-1.95771e-09	-1.56736	2.30056e-21	-1.95771e-09	-1.54011
22170901	chr2:22170901:C:T	8.55267e-37	-1.95771e-09	-1.54795	1.9975e-21	-1.95771e-09	-1.68137
22170917	chr2:22170917:A:C	5.42055e-36	-1.95771e-09	0.298586	1.77565e-20	-1.95771e-09	0.503487
22171195	chr2:22171195:A:G	4.99591e-38	-2.69441	-1.69376	1.70005e-22	-2.61432	-1.53087
22171216	chr2:22171216:G:A	1.22764e-36	-1.95771e-09	-1.18652	3.63821e-21	-1.95771e-09	-1.08177
22171523	chr2:22171523:A:G	2.99925e-37	-2.59583	-1.53232e-09	8.93682e-22	-2.48567	-1.53232e-09
22171679	chr2:22171679:A:G	7.13804e-37	-1.95771e-09	-1.72876	1.88307e-21	-1.95771e-09	-1.74036
22171883	chr2:22171883:T:C	7.02563e-37	-1.95771e-09	-1.74463	1.85584e-21	-1.95771e-09	-1.75493
22172072	chr2:22172072:C:T	5.93365e-36	-1.95771e-09	0.389029	1.67606e-20	-1.95771e-09	0.445767
22172273	chr2:22172273:T:A	1.07248e-36	-1.95771e-09	-1.32163	2.70175e-21	-1.95771e-09	-1.37936
22172593	chr2:22172593:C:A	7.84452e-37	-1.95771e-09	-1.63438	2.0341e-21	-1.95771e-09	-1.66321
22172721	chr2:22172721:G:A	7.24748e-37	-1.95771e-09	-1.71354	1.86624e-21	-1.95771e-09	-1.74934
22172844	chr2:22172844:C:T	7.15936e-37	-1.95771e-09	-1.72577	1.88861e-21	-1.95771e-09	-1.73742
22172863	chr2:22172863:C:T	5.20411e-38	-2.68666	-1.66068	1.65424e-22	-2.68952	-1.48299
22173631	chr2:22173631:C:T	7.88179e-37	-1.95771e-09	-1.62964	2.13923e-21	-1.95771e-09	-1.61282
22174263	chr2:22174263:A:C	5.08348e-38	-2.70027	-1.67051	1.84392e-22	-2.57619	-1.48777
22174552	chr2:22174552:T:C	1.24481e-36	-1.95771e-09	-1.17262	2.52934e-21	-1.95771e-09	-1.44531
22174584	chr2:22174584:G:A	7.32267e-37	-1.95771e-09	-1.70322	1.95919e-21	-1.95771e-09	-1.70073
22174629	chr2:22174629:G:C	7.47203e-37	-1.95771e-09	-1.68303	2.18213e-21	-1.95771e-09	-1.59297
22175004	chr2:22175004:T:C	8.91947e-37	-1.95771e-09	-1.50596	2.04387e-21	-1.95771e-09	-1.65842
22175253	chr2:22175253:C:T	1.26597e-36	-1.95771e-09	-1.15577	3.19506e-21	-1.95771e-09	-1.21166
22175502	chr2:22175502:A:C	7.2e-37	-1.95771e-09	-1.72011	1.85834e-21	-1.95771e-09	-1.75358
22175590	chr2:22175590:T:C	6.16995e-37	-1.87451	-1.53232e-09	2.00706e-21	-1.67659	-1.53232e-09
22175772	chr2:22175772:A:T	7.05831e-37	-1.95771e-09	-1.73999	1.86795e-21	-1.95771e-09	-1.74842
22176248	chr2:22176248:C:A	3.88291e-37	-2.33761	-1.53232e-09	9.19099e-22	-2.45763	-1.53232e-09
22176831	chr2:22176831:A:G	5.57923e-38	-2.65957	-1.61816	1.78254e-22	-2.67205	-1.42576
22177040	chr2:22177040:G:A	4.97201e-38	-2.67456	-1.7184	1.56454e-22	-2.61919	-1.60906
22177142	chr2:22177142:A:G	7.89048e-37	-1.95771e-09	-1.62854	2.14169e-21	-1.95771e-09	-1.61167
22177462	chr2:22177462:G:A	5.11957e-38	-2.66568	-1.69803	1.36547e-22	-2.69913	-1.66522
22177751	chr2:22177751:G:A	7.49561e-37	-1.95771e-09	-1.67988	1.86146e-21	-1.95771e-09	-1.7519
22178449	chr2:22178449:C:G	2.7977e-37	-2.6654	-1.53232e-09	8.07137e-22	-2.58753	-1.53232e-09
22178528	chr2:22178528:G:A	5.9452e-38	-2.55877	-1.65543	1.6331e-22	-2.70047	-1.4849
22178906	chr2:22178906:C:T	7.39689e-37	-1.95771e-09	-1.69314	2.09055e-21	-1.95771e-09	-1.63584
22179365	chr2:22179365:C:T	5.27196e-38	-2.68124	-1.65314	1.76873e-22	-2.60524	-1.50034
22179389	chr2:22179389:A:G	8.89535e-37	-1.95771e-09	-1.50867	2.04528e-21	-1.95771e-09	-1.65773
22179412	chr2:22179412:T:C	7.71917e-37	-1.95771e-09	-1.65049	2.09239e-21	-1.95771e-09	-1.63496
22179479	chr2:22179479:C:T	2.7205e-37	-2.69338	-1.53232e-09	7.37322e-22	-2.67799	-1.53232e-09
22180283	chr2:22180283:C:T	7.75404e-37	-1.95771e-09	-1.64598	2.10528e-21	-1.95771e-09	-1.62882
22180437	chr2:22180437:T:G	6.91247e-37	-1.95771e-09	-1.76087	1.85392e-21	-1.95771e-09	-1.75596
22180585	chr2:22180585:C:G	7.73469e-38	-2.69997	-1.2511	1.7709e-22	-2.69897	-1.40539
22180586	chr2:22180586:A:G	6.15215e-38	-2.6989	-1.48108	2.37798e-22	-2.66158	-1.14802
22181468	chr2:22181468:C:T	1.16317e-36	-1.95771e-09	-1.24046	3.42034e-21	-1.95771e-09	-1.14353
22181854	chr2:22181854:TG:T	6.7254e-37	-1.7883	-1.53232e-09	2.01466e-21	-1.67282	-1.53232e-09
22182330	chr2:22182330:G:C	2.01148e-37	-1.25162	-1.7437	4.12611e-22	-1.50972	-1.7488
22183078	chr2:22183078:A:G	1.63106e-36	-1.95771e-09	-0.902378	3.23095e-21	-1.95771e-09	-1.20049
22184105	chr2:22184105:A:G	7.43669e-36	-1.95771e-09	0.614815	2.47049e-20	-1.95771e-09	0.833738
22184193	chr2:22184193:T:C	7.44442e-37	-1.95771e-09	-1.68673	2.01e-21	-1.95771e-09	-1.67513
22184253	chr2:22184253:A:T	5.92926e-38	-2.69989	-1.51699	2.21723e-22	-2.62724	-1.25235
22184383	chr2:22184383:C:T	8.97202e-38	-2.16934	-1.63333	2.14902e-22	-2.49308	-1.41776
22184492	chr2:22184492:C:T	1.04201e-35	-1.95771e-09	0.952125	2.91373e-20	-1.95771e-09	0.998755
22185716	chr2:22185716:C:T	5.23158e-38	-2.66928	-1.67279	1.61241e-22	-2.69621	-1.50191
22186363	chr2:22186363:T:A	7.86775e-37	-1.95771e-09	-1.63142	2.06736e-21	-1.95771e-09	-1.64699
22186432	chr2:22186432:A:T	7.75745e-38	-2.69359	-1.25454	2.28633e-22	-2.6989	-1.15001
22186440	chr2:22186440:C:T	1.21213e-37	-1.7596	-1.74222	2.58056e-22	-1.97239	-1.75545
22186486	chr2:22186486:G:A	7.66286e-37	-1.95771e-09	-1.65781	2.01801e-21	-1.95771e-09	-1.67115
22186530	chr2:22186530:C:T	6.99666e-37	-1.95771e-09	-1.74876	1.84356e-21	-1.95771e-09	-1.76156
22186538	chr2:22186538:G:A	8.16073e-37	-1.59486	-1.53232e-09	1.85473e-21	-1.75553	-1.53232e-09
22186824	chr2:22186824:G:A	6.90776e-37	-1.95771e-09	-1.76155	1.86611e-21	-1.95771e-09	-1.74941
22187374	chr2:22187374:G:A	2.72347e-37	-2.69229	-1.53232e-09	7.3352e-22	-2.68317	-1.53232e-09
22187478	chr2:22187478:C:T	1.22117e-36	-1.95771e-09	-1.1918	2.50799e-21	-1.95771e-09	-1.45378
22187514	chr2:22187514:C:T	8.65783e-38	-2.69799	-1.14032	1.44416e-22	-2.6959	-1.61242
22187984	chr2:22187984:A:G	1.05933e-36	-1.95771e-09	-1.33397	3.16617e-21	-1.95771e-09	-1.22074
22188115	chr2:22188115:G:A	2.90387e-36	-1.95771e-09	-0.325566	5.82046e-21	-1.95771e-09	-0.611884
22188118	chr2:22188118:T:C	6.93716e-38	-2.63094	-1.42894	1.372e-22	-2.69922	-1.66036
22188409	chr2:22188409:G:A	2.80152e-36	-1.95771e-09	-0.361449	5.29714e-21	-1.95771e-09	-0.706098
22189343	chr2:22189343:G:A	7.35097e-37	-1.95771e-09	-1.69936	1.90016e-21	-1.95771e-09	-1.73132
22189348	chr2:22189348:C:A	6.95313e-37	-1.95771e-09	-1.755	1.84419e-21	-1.95771e-09	-1.76123
22189696	chr2:22189696:GAAC:G	1.45221e-36	-1.95771e-09	-1.01852	3.20318e-21	-1.95771e-09	-1.20912
22189712	chr2:22189712:C:A	1.30753e-36	-1.95771e-09	-1.12347	2.61877e-21	-1.95771e-09	-1.41056
22190469	chr2:22190469:A:T	5.36515e-37	-2.01427	-1.53232e-09	1.07948e-21	-2.29678	-1.53232e-09
22190481	chr2:22190481:T:C	3.30348e-37	-2.49922	-1.53232e-09	8.27458e-22	-2.56266	-1.53232e-09
22191222	chr2:22191222:G:C	2.0458e-36	-1.95771e-09	-0.675822	4.92705e-21	-1.95771e-09	-0.778524
22192643	chr2:22192643:C:G	7.5944e-37	-1.95771e-09	-1.66678	2.18742e-21	-1.95771e-09	-1.59054
22193261	chr2:22193261:A:G	3.65808e-36	-1.95771e-09	-0.0946733	8.79099e-21	-1.95771e-09	-0.199537
22193295	chr2:22193295:C:T	8.89221e-37	-1.95771e-09	-1.50902	2.35298e-21	-1.95771e-09	-1.51758
22193565	chr2:22193565:C:T	7.29898e-37	-1.95771e-09	-1.70646	1.87837e-21	-1.95771e-09	-1.74286
22193778	chr2:22193778:A:G	1.81307e-36	-1.95771e-09	-0.796588	3.82844e-21	-1.95771e-09	-1.03081
22193976	chr2:22193976:A:G	1.15563e-36	-1.95771e-09	-1.24696	2.93896e-21	-1.95771e-09	-1.29521
22194017	chr2:22194017:C:T	2.97696e-36	-1.95771e-09	-0.300708	5.65484e-21	-1.95771e-09	-0.640753
22194376	chr2:22194376:C:T	3.77778e-36	-1.95771e-09	-0.0624727	1.09401e-20	-1.95771e-09	0.0191717
22194526	chr2:22194526:C:G	5.00396e-38	-2.6915	-1.69505	1.36765e-22	-2.60262	-1.76013
22194665	chr2:22194665:G:A	1.59615e-37	-2.70056	-0.526042	3.35549e-22	-2.67871	-0.786541
22195079	chr2:22195079:T:C	2.52832e-36	-0.464055	-1.53232e-09	1.41973e-20	0.279787	-1.53232e-09
22195347	chr2:22195347:C:T	8.72672e-37	-1.95771e-09	-1.52781	2.17574e-21	-1.95771e-09	-1.5959
22195614	chr2:22195614:C:T	4.1044e-36	-1.95771e-09	0.0204499	1.17555e-20	-1.95771e-09	0.0910607
22196596	chr2:22196596:C:A	8.21474e-37	-1.95771e-09	-1.58827	2.44403e-21	-1.95771e-09	-1.47961
22196914	chr2:22196914:G:A	8.20759e-37	-1.95771e-09	-1.58914	2.44275e-21	-1.95771e-09	-1.48014
22197507	chr2:22197507:T:C	1.34888e-36	-1.95771e-09	-1.09233	2.66626e-21	-1.95771e-09	-1.39259
22197609	chr2:22197609:CTT:C	1.30679e-36	-1.95771e-09	-1.12403	2.60509e-21	-1.95771e-09	-1.4158
22198293	chr2:22198293:C:T	9.55272e-37	-1.95771e-09	-1.43737	2.42701e-21	-1.95771e-09	-1.4866
22198471	chr2:22198471:A:C	1.31969e-36	-0.646667	-0.467548	1.40735e-21	-1.3616	-0.669955
22198860	chr2:22198860:T:C	1.53978e-36	-0.959968	-1.53232e-09	3.31051e-21	-1.17616	-1.53232e-09
22199672	chr2:22199672:A:G	1.1785e-36	-1.95771e-09	-1.22736	2.42013e-21	-1.95771e-09	-1.48944
22199829	chr2:22199829:G:C	1.68679e-37	-1.42514	-1.74623	2.92357e-22	-1.85162	-1.75142
22199844	chr2:22199844:A:T	2.06588e-37	-2.09006	-0.878577	2.33452e-22	-2.52737	-1.30068
22200717	chr2:22200717:T:G	8.55921e-37	-1.95771e-09	-1.54719	2.49915e-21	-1.95771e-09	-1.45731
22200817	chr2:22200817:CT:C	2.47562e-35	-1.95771e-09	1.81747	5.43699e-20	-1.95771e-09	1.62255
22201458	chr2:22201458:A:G	1.30545e-36	-1.95771e-09	-1.12506	2.60268e-21	-1.95771e-09	-1.41672
22202033	chr2:22202033:T:C	9.73604e-37	-1.95771e-09	-1.41836	2.34184e-21	-1.95771e-09	-1.52233
22202283	chr2:22202283:A:G	8.95744e-38	-2.04488	-1.75941	1.64515e-22	-2.42965	-1.74837
22202374	chr2:22202374:G:C	3.74851e-37	-2.37284	-1.53232e-09	8.91891e-22	-2.48768	-1.53232e-09
22202415	chr2:22202415:C:T	8.57987e-38	-2.50279	-1.34457	1.9936e-22	-2.61414	-1.37176
22202427	chr2:22202427:C:T	6.88488e-38	-2.4304	-1.63705	1.40826e-22	-2.62971	-1.70379
22202954	chr2:22202954:G:A	1.17064e-37	-2.47995	-1.05669	2.68252e-22	-2.37757	-1.31152
22203148	chr2:22203148:A:T	8.40142e-36	-1.95771e-09	0.73679	3.01199e-20	-1.95771e-09	1.03192
22203620	chr2:22203620:G:A	5.75878e-38	-2.50052	-1.74553	1.34669e-22	-2.62033	-1.75787
22204042	chr2:22204042:T:C	3.16533e-36	-1.95771e-09	-0.239352	7.76254e-21	-1.95771e-09	-0.323955
22204473	chr2:22204473:G:C	2.16517e-36	-1.95771e-09	-0.619112	4.55823e-21	-1.95771e-09	-0.85633
22205078	chr2:22205078:AAAAC:A	1.28342e-37	-2.6834	-0.761267	2.57207e-22	-2.64381	-1.08733
22205188	chr2:22205188:GA:G	3.96829e-37	-2.31586	-1.53232e-09	9.98282e-22	-2.37498	-1.53232e-09
22205643	chr2:22205643:T:A	3.55316e-36	-1.95771e-09	-0.123772	7.36205e-21	-1.95771e-09	-0.376925
22205682	chr2:22205682:G:A	3.01352e-37	-2.59109	-1.53232e-09	8.50998e-22	-2.53461	-1.53232e-09
22205808	chr2:22205808:C:T	5.60631e-38	-2.52475	-1.74814	2.08468e-22	-2.18935	-1.75188
22206415	chr2:22206415:C:T	8.94826e-37	-1.95771e-09	-1.50274	2.29289e-21	-1.95771e-09	-1.54345
22206445	chr2:22206445:T:C	7.42226e-37	-1.95771e-09	-1.68971	1.90292e-21	-1.95771e-09	-1.72988
22206711	chr2:22206711:A:G	8.112e-37	-1.95771e-09	-1.60085	2.06279e-21	-1.95771e-09	-1.6492
22206801	chr2:22206801:T:C	8.659e-37	-1.95771e-09	-1.5356	2.57738e-21	-1.95771e-09	-1.42649
22206825	chr2:22206825:C:T	8.7202e-37	-1.95771e-09	-1.52855	2.173e-21	-1.95771e-09	-1.59715
22206860	chr2:22206860:C:T	6.95358e-37	-1.95771e-09	-1.75494	1.8738e-21	-1.95771e-09	-1.7453
22207155	chr2:22207155:A:T	1.00265e-36	-1.95771e-09	-1.38896	2.45855e-21	-1.95771e-09	-1.47369
22207562	chr2:22207562:C:T	2.991e-37	-2.59859	-1.53232e-09	8.59443e-22	-2.52474	-1.53232e-09
22207727	chr2:22207727:T:C	2.07918e-36	-1.95771e-09	-0.659635	4.78738e-21	-1.95771e-09	-0.807281
22207923	chr2:22207923:T:C	1.20028e-37	-1.80497	-1.70667	2.13823e-22	-2.27565	-1.64022
22208074	chr2:22208074:T:A	1.56802e-37	-1.66814	-1.57624	2.80997e-22	-2.21069	-1.43198
22208238	chr2:22208238:C:T	6.33885e-38	-2.39548	-1.7546	1.90105e-22	-2.366	-1.66745
22208250	chr2:22208250:C:G	1.60122e-37	-1.67879	-1.54464	2.88832e-22	-2.2228	-1.39238
22208419	chr2:22208419:G:T	1.36883e-37	-1.79904	-1.5812	2.55238e-22	-2.29987	-1.43895
22208453	chr2:22208453:A:G	5.45987e-38	-2.5779	-1.72146	1.66077e-22	-2.40789	-1.76068
22209861	chr2:22209861:T:C	6.90914e-37	-1.95771e-09	-1.76135	1.84805e-21	-1.95771e-09	-1.75913
22210001	chr2:22210001:G:A	5.73113e-38	-2.59501	-1.65585	1.80255e-22	-2.35163	-1.73502
22210604	chr2:22210604:T:C	1.3174e-36	-1.95771e-09	-1.11595	3.20101e-21	-1.95771e-09	-1.2098
22210757	chr2:22210757:T:A	7.65035e-37	-1.95771e-09	-1.65944	2.11374e-21	-1.95771e-09	-1.6248
22210891	chr2:22210891:A:T	8.20824e-38	-2.22579	-1.66585	2.85262e-22	-2.15188	-1.47573
22210997	chr2:22210997:G:A	7.05852e-37	-1.95771e-09	-1.73996	1.84937e-21	-1.95771e-09	-1.75842
22211524	chr2:22211524:C:A	7.5129e-37	-1.95771e-09	-1.67757	1.94534e-21	-1.95771e-09	-1.70783
22211865	chr2:22211865:G:A	3.64197e-37	-2.40167	-1.53232e-09	8.22143e-22	-2.5691	-1.53232e-09
22211970	chr2:22211970:A:G	7.13494e-37	-1.95771e-09	-1.72919	2.03111e-21	-1.95771e-09	-1.66468
22212190	chr2:22212190:T:A	6.95749e-37	-1.95771e-09	-1.75438	1.86911e-21	-1.95771e-09	-1.7478
22212248	chr2:22212248:C:T	6.04809e-38	-2.68802	-1.50901	1.9168e-22	-2.63801	-1.38718
22212475	chr2:22212475:G:C	1.02854e-36	-1.95771e-09	-1.36347	2.47339e-21	-1.95771e-09	-1.46768
22212484	chr2:22212484:A:G	1.98002e-37	-1.49109	-1.52	5.24432e-22	-1.51562	-1.50309
22212647	chr2:22212647:T:C	1.98521e-37	-1.39284	-1.61563	3.27582e-22	-2.01485	-1.47443
22212736	chr2:22212736:T:C	1.44527e-36	-0.37205	-0.651261	4.71124e-21	-0.220227	-0.603085
22212838	chr2:22212838:G:T	7.01117e-37	-1.95771e-09	-1.74669	2.00601e-21	-1.95771e-09	-1.67712
22213171	chr2:22213171:G:A	1.90824e-37	-1.50087	-1.54714	3.28483e-22	-2.07684	-1.4097
22213575	chr2:22213575:C:T	2.86227e-37	-2.64258	-1.53232e-09	7.57584e-22	-2.65089	-1.53232e-09
22213829	chr2:22213829:T:TGATA	7.40473e-38	-2.25713	-1.73753	1.95203e-22	-2.27835	-1.72863
22213848	chr2:22213848:C:T	4.18087e-37	-2.26368	-1.53232e-09	9.91316e-22	-2.38199	-1.53232e-09
22214004	chr2:22214004:C:G	8.83941e-37	-1.95771e-09	-1.51498	3.09875e-21	-1.95771e-09	-1.24227
22214259	chr2:22214259:C:T	6.97599e-37	-1.95771e-09	-1.75172	1.91091e-21	-1.95771e-09	-1.72569
22214770	chr2:22214770:C:T	9.36622e-37	0.1774	-1.63449	2.83822e-21	0.264852	-1.59494
22214800	chr2:22214800:C:T	6.95538e-37	-1.95771e-09	-1.75468	1.84655e-21	-1.95771e-09	-1.75994
22215334	chr2:22215334:A:G	6.85489e-37	-1.76923	-1.53232e-09	2.49667e-21	-1.45831	-1.53232e-09
22215428	chr2:22215428:T:C	1.3444e-37	-2.22052	-1.17773	5.26646e-22	-2.17506	-0.839429
22215530	chr2:22215530:A:G	1.03166e-37	-1.92343	-1.7396	3.4622e-22	-1.81437	-1.61958
22215755	chr2:22215755:A:G	7.30299e-37	-1.95771e-09	-1.70591	2.10832e-21	-1.95771e-09	-1.62737
22215802	chr2:22215802:A:G	7.71251e-37	-1.95771e-09	-1.65135	2.13137e-21	-1.95771e-09	-1.6165
22216536	chr2:22216536:T:C	5.18108e-38	-2.67924	-1.67253	1.64616e-22	-2.61802	-1.55939
22216642	chr2:22216642:A:C	2.05355e-37	-1.41321	-1.56141	3.66494e-22	-1.97341	-1.40363
22216871	chr2:22216871:C:T	5.9263e-37	-1.02155	-0.893244	4.38093e-22	-1.69353	-1.50506
22217190	chr2:22217190:C:G	7.88211e-37	-1.95771e-09	-1.6296	2.18949e-21	-1.95771e-09	-1.5896
22217916	chr2:22217916:T:C	6.53852e-38	-2.38941	-1.72966	1.70346e-22	-2.42307	-1.72012
22218160	chr2:22218160:C:A	8.94147e-37	0.110621	-1.61412	2.72843e-21	0.201008	-1.57055
22219227	chr2:22219227:T:A	1.55729e-37	-1.62983	-1.62142	2.69511e-22	-2.07736	-1.60705
22219520	chr2:22219520:G:A	2.19787e-37	-1.3023	-1.60441	3.58591e-22	-1.93274	-1.46609
22219573	chr2:22219573:C:A	1.94111e-36	-1.95771e-09	-0.728351	4.60295e-21	-1.95771e-09	-0.846566
22220038	chr2:22220038:ATAAT:A	5.1583e-38	-2.69255	-1.66362	1.62813e-22	-2.49097	-1.69745
22220111	chr2:22220111:T:C	9.65155e-37	-1.95771e-09	-1.42708	2.34896e-21	-1.95771e-09	-1.51929
22220471	chr2:22220471:T:C	6.70518e-38	-2.34243	-1.75147	1.76144e-22	-2.36414	-1.74557
22220761	chr2:22220761:G:A	7.59215e-37	-1.95771e-09	-1.66708	2.09156e-21	-1.95771e-09	-1.63535
22220816	chr2:22220816:A:G	7.11018e-37	-1.95771e-09	-1.73267	2.01238e-21	-1.95771e-09	-1.67395
22220968	chr2:22220968:G:A	1.54012e-37	-1.7343	-1.52803	2.88666e-22	-2.24913	-1.36662
22221016	chr2:22221016:G:A	9.38851e-37	-1.95771e-09	-1.45471	2.59369e-21	-1.95771e-09	-1.42018
22221036	chr2:22221036:G:A	1.36919e-36	-1.95771e-09	-1.07739	3.31238e-21	-1.95771e-09	-1.1756
22221157	chr2:22221157:A:T	2.12013e-36	-1.95771e-09	-0.640133	5.74375e-21	-1.95771e-09	-0.625152
22221349	chr2:22221349:G:A	2.00018e-37	-1.44927	-1.55169	3.464e-22	-2.03287	-1.40055
22222278	chr2:22222278:G:A	7.66558e-38	-2.68562	-1.27442	2.60188e-22	-2.6442	-1.07541
22222314	chr2:22222314:G:T	1.62531e-36	-1.95771e-09	-0.905915	4.78209e-21	-1.95771e-09	-0.808386
22222473	chr2:22222473:T:C	8.03479e-38	-2.69152	-1.22148	2.80565e-22	-2.63137	-1.01284
22223008	chr2:22223008:G:A	1.81073e-37	-1.45225	-1.64822	3.05964e-22	-2.02665	-1.5309
22223138	chr2:22223138:C:T	1.53677e-36	-1.95771e-09	-0.96193	3.0882e-21	-1.95771e-09	-1.24568
22223451	chr2:22223451:A:T	6.0175e-38	-2.56706	-1.63505	1.72037e-22	-2.56133	-1.57198
22224277	chr2:22224277:T:A	1.36463e-36	-1.95771e-09	-1.08073	2.79968e-21	-1.95771e-09	-1.34376
22224294	chr2:22224294:G:T	5.85605e-37	-1.92672	-1.53232e-09	1.0271e-21	-2.34652	-1.53232e-09
22224478	chr2:22224478:G:A	3.18508e-36	-1.95771e-09	-0.233134	7.38025e-21	-1.95771e-09	-0.374457
22225261	chr2:22225261:G:A	1.67982e-37	-1.63612	-1.53939	3.00915e-22	-2.18273	-1.39146
22225540	chr2:22225540:G:A	3.95075e-37	-1.82749	-0.492795	1.48498e-21	-1.20422	-0.773647
22225720	chr2:22225720:C:A	5.04119e-38	-2.62114	-1.758	1.44402e-22	-2.54978	-1.75864
22226248	chr2:22226248:A:G	7.11136e-37	-1.95771e-09	-1.7325	2.0128e-21	-1.95771e-09	-1.67374
22226489	chr2:22226489:A:C	7.11899e-37	-1.95771e-09	-1.73143	2.01608e-21	-1.95771e-09	-1.67211
22226490	chr2:22226490:T:C	1.07052e-36	-1.95771e-09	-1.32346	2.55873e-21	-1.95771e-09	-1.43375
22226634	chr2:22226634:T:G	7.50329e-37	-1.95771e-09	-1.67885	2.06465e-21	-1.95771e-09	-1.64831
22226672	chr2:22226672:T:C	1.08111e-36	-1.95771e-09	-1.31363	2.58494e-21	-1.95771e-09	-1.42356
22226782	chr2:22226782:G:C	1.69693e-36	-1.95771e-09	-0.862792	4.04059e-21	-1.95771e-09	-0.976872
22226985	chr2:22226985:TC:T	2.72021e-37	-2.69349	-1.53232e-09	7.24508e-22	-2.69553	-1.53232e-09
22226986	chr2:22226986:C:T	1.6279e-37	-1.95899	-1.24792	3.24385e-22	-1.84493	-1.65416
22227160	chr2:22227160:A:C	2.40657e-36	0.00840523	-0.521814	7.96439e-21	0.16745	-0.465734
22227246	chr2:22227246:G:C	3.2983e-36	-1.95771e-09	-0.198203	7.64826e-21	-1.95771e-09	-0.338786
22227377	chr2:22227377:G:A	1.58313e-37	-1.80067	-1.43412	2.97593e-22	-2.23111	-1.35418
22227731	chr2:22227731:C:T	5.59839e-38	-2.61995	-1.65435	1.65725e-22	-2.5738	-1.59689
22227858	chr2:22227858:C:T	1.98782e-37	-1.43226	-1.57489	3.33924e-22	-2.04313	-1.42698
22227935	chr2:22227935:T:A	6.29149e-38	-2.67654	-1.48104	1.4768e-22	-2.67202	-1.61395
22228122	chr2:22228122:A:G	7.18767e-37	-1.95771e-09	-1.72183	2.04761e-21	-1.95771e-09	-1.65659
22228829	chr2:22228829:C:CA	1.49844e-37	-2.65823	-0.631539	3.08893e-22	-2.58537	-0.962656
22228894	chr2:22228894:G:T	7.18542e-37	-1.95771e-09	-1.72214	1.88623e-21	-1.95771e-09	-1.73869
22228906	chr2:22228906:T:A	7.11085e-37	-1.95771e-09	-1.73257	2.01182e-21	-1.95771e-09	-1.67423
22228955	chr2:22228955:A:C	8.3754e-37	-1.95771e-09	-1.5689	2.09748e-21	-1.95771e-09	-1.63253
22229057	chr2:22229057:G:T	7.17504e-37	-1.95771e-09	-1.72359	1.84419e-21	-1.95771e-09	-1.76122
22229075	chr2:22229075:G:A	7.62221e-37	-1.95771e-09	-1.66313	2.10149e-21	-1.95771e-09	-1.63062
22229387	chr2:22229387:TG:T	9.5084e-38	-2.10861	-1.63599	2.43339e-22	-2.02953	-1.75703
22229499	chr2:22229499:A:C	9.03346e-38	-2.14211	-1.65374	2.34371e-22	-2.0642	-1.75991
22229651	chr2:22229651:T:C	9.8182e-37	0.111052	-1.52101	3.00269e-21	0.190877	-1.46463
22229699	chr2:22229699:A:G	6.72877e-38	-2.69959	-1.3908	2.36332e-22	-2.59533	-1.22045
22229818	chr2:22229818:T:C	7.10147e-37	-1.95771e-09	-1.73389	2.00721e-21	-1.95771e-09	-1.67652
22229823	chr2:22229823:A:T	3.15985e-37	-2.54367	-1.53232e-09	8.2945e-22	-2.56026	-1.53232e-09
22230406	chr2:22230406:A:G	1.87818e-36	-1.95771e-09	-0.76131	4.4416e-21	-1.95771e-09	-0.882249
22230576	chr2:22230576:G:C	1.02396e-36	-1.95771e-09	-1.36793	2.46183e-21	-1.95771e-09	-1.47236
22230854	chr2:22230854:A:C	2.8908e-37	-2.63266	-1.53232e-09	7.24969e-22	-2.69489	-1.53232e-09
22231097	chr2:22231097:T:G	7.08917e-37	-1.95771e-09	-1.73563	2.00117e-21	-1.95771e-09	-1.67953
22231276	chr2:22231276:A:G	7.10838e-37	-1.95771e-09	-1.73292	2.01058e-21	-1.95771e-09	-1.67484
22231561	chr2:22231561:T:C	2.26341e-36	-0.139365	-0.435374	7.48341e-21	0.0189713	-0.379547
22231573	chr2:22231573:T:C	9.64672e-37	-1.95771e-09	-1.42758	3.52681e-21	-1.95771e-09	-1.11287
22231810	chr2:22231810:T:C	5.25098e-38	-2.68406	-1.65431	1.41009e-22	-2.69822	-1.63398
22231961	chr2:22231961:G:A	8.89684e-37	-1.95771e-09	-1.5085	2.24933e-21	-1.95771e-09	-1.56263
22232022	chr2:22232022:T:C	6.79778e-38	-2.67793	-1.40226	2.19511e-22	-2.65986	-1.22976
22232465	chr2:22232465:C:T	7.09196e-37	-1.95771e-09	-1.73523	1.84396e-21	-1.95771e-09	-1.76135
22232649	chr2:22232649:G:A	1.39523e-37	-1.77038	-1.59076	2.61771e-22	-2.25407	-1.45948
22232733	chr2:22232733:A:G	5.22723e-38	-2.67792	-1.66498	1.39948e-22	-2.69548	-1.64426
22233100	chr2:22233100:T:G	1.42974e-36	-1.95771e-09	-1.03412	4.15879e-21	-1.95771e-09	-0.948039
22233873	chr2:22233873:T:C	8.37749e-37	-1.95771e-09	-1.56865	2.09793e-21	-1.95771e-09	-1.63231
22234145	chr2:22234145:C:A	3.03034e-37	-2.58552	-1.53232e-09	8.58056e-22	-2.52635	-1.53232e-09
22234520	chr2:22234520:A:G	7.10768e-37	-1.95771e-09	-1.73302	2.00996e-21	-1.95771e-09	-1.67515
22234714	chr2:22234714:G:A	5.09705e-38	-2.68192	-1.6862	1.90223e-22	-2.53612	-1.49671
22234731	chr2:22234731:G:A	4.94332e-38	-2.67523	-1.72351	1.61905e-22	-2.58061	-1.6134
22234952	chr2:22234952:T:C	7.12888e-37	-1.95771e-09	-1.73004	2.02028e-21	-1.95771e-09	-1.67003
22235165	chr2:22235165:C:T	7.14885e-37	-1.95771e-09	-1.72724	2.02987e-21	-1.95771e-09	-1.66529
22235214	chr2:22235214:G:A	6.91614e-37	-1.95771e-09	-1.76034	1.91923e-21	-1.95771e-09	-1.72134
22235258	chr2:22235258:CA:C	7.05331e-37	-1.95771e-09	-1.7407	2.01818e-21	-1.95771e-09	-1.67107
22235561	chr2:22235561:C:T	2.72161e-37	-2.69297	-1.53232e-09	7.20995e-22	-2.70039	-1.53232e-09
22235838	chr2:22235838:G:A	1.02566e-36	-1.95771e-09	-1.36627	2.46665e-21	-1.95771e-09	-1.4704
22235996	chr2:22235996:C:T	2.08542e-36	-1.95771e-09	-0.656641	5.0842e-21	-1.95771e-09	-0.747127
22236160	chr2:22236160:G:A	6.9351e-37	-1.95771e-09	-1.7576	1.94209e-21	-1.95771e-09	-1.7095
22236215	chr2:22236215:C:T	8.55836e-38	-2.08849	-1.76138	2.66097e-22	-2.00563	-1.69153
22236289	chr2:22236289:G:A	6.6215e-38	-2.51973	-1.58673	2.18565e-22	-2.69072	-1.20321
22236439	chr2:22236439:C:T	8.47282e-37	-1.95771e-09	-1.55733	2.11577e-21	-1.95771e-09	-1.62384
22236577	chr2:22236577:G:A	6.94656e-37	-1.95771e-09	-1.75595	1.95305e-21	-1.95771e-09	-1.70387
22236579	chr2:22236579:T:G	9.79009e-37	-1.95771e-09	-1.41283	3.6045e-21	-1.95771e-09	-1.09108
22236761	chr2:22236761:C:T	7.11369e-37	-1.95771e-09	-1.73217	2.01219e-21	-1.95771e-09	-1.67404
22236773	chr2:22236773:A:G	7.13091e-38	-2.28842	-1.74392	1.59802e-22	-2.44607	-1.76102
22236922	chr2:22236922:T:C	6.95399e-37	-1.95771e-09	-1.75488	1.92211e-21	-1.95771e-09	-1.71984
22237224	chr2:22237224:C:A	7.30874e-38	-2.69133	-1.31638	2.48409e-22	-2.63421	-1.13173
22237659	chr2:22237659:G:A	1.11271e-36	-1.95771e-09	-1.28481	3.0835e-21	-1.95771e-09	-1.2472
22237836	chr2:22237836:A:G	7.12549e-37	-1.95771e-09	-1.73052	2.01768e-21	-1.95771e-09	-1.67132
22238044	chr2:22238044:T:G	8.11256e-37	-1.60078	-1.53232e-09	9.34791e-22	-2.4407	-1.53232e-09
22238116	chr2:22238116:T:A	7.04687e-37	-1.95771e-09	-1.74161	1.9779e-21	-1.95771e-09	-1.69123
22238860	chr2:22238860:G:A	7.00033e-37	-1.95771e-09	-1.74824	1.94896e-21	-1.95771e-09	-1.70597
22238897	chr2:22238897:A:T	9.7452e-37	0.103589	-1.52101	2.97797e-21	0.182612	-1.46463
22238948	chr2:22238948:C:T	2.70134e-37	-2.70045	-1.53232e-09	7.58569e-22	-2.64959	-1.53232e-09
22239158	chr2:22239158:A:C	6.99898e-37	-1.95771e-09	-1.74843	1.99317e-21	-1.95771e-09	-1.68354
22239257	chr2:22239257:C:T	1.05141e-36	-1.95771e-09	-1.34148	3.95931e-21	-1.95771e-09	-0.997194
22239278	chr2:22239278:T:C	1.01419e-36	-1.95771e-09	-1.37752	2.44411e-21	-1.95771e-09	-1.47958
22239381	chr2:22239381:C:T	2.74243e-37	-2.68535	-1.53232e-09	7.29534e-22	-2.68861	-1.53232e-09
22239449	chr2:22239449:G:A	7.1551e-37	-1.95771e-09	-1.72637	2.0304e-21	-1.95771e-09	-1.66503
22239453	chr2:22239453:C:T	8.49448e-38	-2.09995	-1.75741	2.51818e-22	-2.03779	-1.71452
22239955	chr2:22239955:C:T	7.30713e-37	-1.95771e-09	-1.70535	2.099e-21	-1.95771e-09	-1.6318
22240220	chr2:22240220:T:G	7.27418e-37	-1.95771e-09	-1.70986	2.08419e-21	-1.95771e-09	-1.63888
22240259	chr2:22240259:C:T	7.25808e-37	-1.95771e-09	-1.71208	2.07945e-21	-1.95771e-09	-1.64116
22240463	chr2:22240463:C:T	7.33841e-37	-1.95771e-09	-1.70107	2.13142e-21	-1.95771e-09	-1.61647
22240495	chr2:22240495:C:T	5.12496e-38	-2.67084	-1.69182	1.69909e-22	-2.59005	-1.55571
22240542	chr2:22240542:C:T	8.01179e-38	-2.15436	-1.76151	2.43321e-22	-2.09711	-1.68953
22240544	chr2:22240544:G:A	7.11199e-37	-1.95771e-09	-1.73241	2.00987e-21	-1.95771e-09	-1.6752
22240552	chr2:22240552:A:G	7.07631e-37	-1.95771e-09	-1.73744	1.99032e-21	-1.95771e-09	-1.68497
22241270	chr2:22241270:T:C	1.04457e-36	-1.95771e-09	-1.348	2.5039e-21	-1.95771e-09	-1.45542
22241349	chr2:22241349:T:C	7.84141e-37	-1.95771e-09	-1.63478	2.06493e-21	-1.95771e-09	-1.64817
22241414	chr2:22241414:C:A	7.16045e-37	-1.95771e-09	-1.72562	2.03319e-21	-1.95771e-09	-1.66366
22241666	chr2:22241666:G:A	1.78882e-37	-1.4926	-1.62004	3.00227e-22	-2.07635	-1.50012
22241681	chr2:22241681:T:C	7.21454e-37	-1.95771e-09	-1.7181	2.05973e-21	-1.95771e-09	-1.65069
22241912	chr2:22241912:T:G	5.24991e-38	-2.67317	-1.6654	1.40258e-22	-2.69284	-1.6447
22241953	chr2:22241953:A:G	7.06247e-37	-1.95771e-09	-1.7394	1.87556e-21	-1.95771e-09	-1.74435
22242601	chr2:22242601:C:T	8.67102e-37	-0.0343985	-1.49981	2.62839e-21	0.0344645	-1.44136
22242615	chr2:22242615:A:G	7.56818e-37	-1.95771e-09	-1.67024	2.08541e-21	-1.95771e-09	-1.6383
22242701	chr2:22242701:T:G	4.22662e-37	-2.25279	-1.53232e-09	1.14855e-21	-2.23476	-1.53232e-09
22242795	chr2:22242795:C:A	6.98918e-37	-1.95771e-09	-1.74983	1.88217e-21	-1.95771e-09	-1.74084
22242890	chr2:22242890:T:C	9.07509e-38	-2.67849	-1.11276	3.43711e-22	-2.61832	-0.822899
22243036	chr2:22243036:G:T	1.2529e-36	-1.95771e-09	-1.16615	2.9276e-21	-1.95771e-09	-1.29908
22243089	chr2:22243089:C:A	6.93216e-37	-1.95771e-09	-1.75802	1.86433e-21	-1.95771e-09	-1.75037
22243299	chr2:22243299:C:A	1.74829e-37	-1.48676	-1.6488	2.98505e-22	-2.05112	-1.53111
22243345	chr2:22243345:A:G	1.03701e-36	-1.95771e-09	-1.35527	3.87021e-21	-1.95771e-09	-1.01995
22243847	chr2:22243847:A:G	7.19842e-37	-1.95771e-09	-1.72033	2.05139e-21	-1.95771e-09	-1.65475
22244041	chr2:22244041:G:A	6.92428e-37	-1.95771e-09	-1.75916	1.86856e-21	-1.95771e-09	-1.7481
22244144	chr2:22244144:G:A	7.37533e-37	-1.95771e-09	-1.69606	2.12776e-21	-1.95771e-09	-1.61819
22244172	chr2:22244172:C:T	7.46745e-37	-1.95771e-09	-1.68364	2.10264e-21	-1.95771e-09	-1.63007
22244192	chr2:22244192:A:C	1.00207e-36	-1.95771e-09	-1.38954	2.86018e-21	-1.95771e-09	-1.32238
22244223	chr2:22244223:A:G	6.92217e-37	-1.95771e-09	-1.75947	1.87004e-21	-1.95771e-09	-1.7473
22244231	chr2:22244231:T:TATATCATC	7.11787e-37	-1.95771e-09	-1.73159	1.90424e-21	-1.95771e-09	-1.72918
22244492	chr2:22244492:T:A	5.21087e-38	-2.68087	-1.66517	1.39738e-22	-2.69681	-1.64445
22244895	chr2:22244895:G:A	7.185e-37	-1.95771e-09	-1.7222	2.0452e-21	-1.95771e-09	-1.65777
22244941	chr2:22244941:C:T	7.19536e-37	-1.95771e-09	-1.72076	2.04996e-21	-1.95771e-09	-1.65544
22245018	chr2:22245018:T:C	1.22564e-36	-1.95771e-09	-1.18814	2.86961e-21	-1.95771e-09	-1.31909
22245071	chr2:22245071:G:A	1.22393e-36	-1.95771e-09	-1.18954	2.86583e-21	-1.95771e-09	-1.32041
22245097	chr2:22245097:C:T	4.9515e-38	-2.65674	-1.74035	1.51368e-22	-2.61278	-1.64853
22245700	chr2:22245700:C:T	7.91665e-37	-1.95771e-09	-1.62523	2.18314e-21	-1.95771e-09	-1.5925
22245900	chr2:22245900:C:T	1.13175e-36	-1.95771e-09	-1.26785	2.80945e-21	-1.95771e-09	-1.34028
22245984	chr2:22245984:C:T	7.38168e-37	-1.95771e-09	-1.69519	2.13046e-21	-1.95771e-09	-1.61693
22246434	chr2:22246434:G:A	7.23824e-37	-1.95771e-09	-1.71482	2.13216e-21	-1.95771e-09	-1.61613
22246513	chr2:22246513:C:G	7.02121e-37	-1.95771e-09	-1.74526	1.96456e-21	-1.95771e-09	-1.69799
22246742	chr2:22246742:A:T	7.96636e-37	-1.61897	-1.53232e-09	2.74051e-21	-1.36512	-1.53232e-09
22246883	chr2:22246883:A:G	1.05088e-36	-1.95771e-09	-1.34198	2.57452e-21	-1.95771e-09	-1.4276
22246905	chr2:22246905:C:A	7.03713e-37	-1.95771e-09	-1.743	1.96566e-21	-1.95771e-09	-1.69744
22246951	chr2:22246951:A:G	7.5842e-37	-1.95771e-09	-1.66813	2.18657e-21	-1.95771e-09	-1.59093
22247078	chr2:22247078:C:T	7.2542e-37	-1.95771e-09	-1.71262	2.12707e-21	-1.95771e-09	-1.61852
22247260	chr2:22247260:G:C	8.00088e-38	-2.6916	-1.22563	2.79064e-22	-2.62392	-1.02566
22247498	chr2:22247498:T:C	1.79882e-36	0.237779	-1.04226	6.03778e-21	0.370945	-0.946173
22247855	chr2:22247855:C:T	8.04e-37	-1.95771e-09	-1.60977	2.18537e-21	-1.95771e-09	-1.59148
22247858	chr2:22247858:CT:C	6.93194e-37	-1.95771e-09	-1.75806	1.85732e-21	-1.95771e-09	-1.75413
22248310	chr2:22248310:C:A	7.71766e-37	-1.95771e-09	-1.65068	2.09176e-21	-1.95771e-09	-1.63526
22248456	chr2:22248456:G:A	4.8618e-38	-2.68423	-1.73115	1.29643e-22	-2.69759	-1.71865
22248698	chr2:22248698:G:A	1.40664e-36	-1.95771e-09	-1.05041	3.58939e-21	-1.95771e-09	-1.09528
22248772	chr2:22248772:A:G	7.82394e-37	-1.95771e-09	-1.63701	2.27636e-21	-1.95771e-09	-1.55068
22248864	chr2:22248864:G:A	2.98065e-37	-2.60205	-1.53232e-09	9.16598e-22	-2.46035	-1.53232e-09
22248880	chr2:22248880:A:G	7.10633e-37	-1.95771e-09	-1.73321	2.0007e-21	-1.95771e-09	-1.67977
22249247	chr2:22249247:C:T	7.89192e-37	-1.95771e-09	-1.62836	2.30088e-21	-1.95771e-09	-1.53997
22249383	chr2:22249383:C:A	1.24013e-36	-1.95771e-09	-1.17639	3.62031e-21	-1.95771e-09	-1.08671
22249463	chr2:22249463:G:A	7.06768e-37	-1.95771e-09	-1.73866	1.97982e-21	-1.95771e-09	-1.69026
22249585	chr2:22249585:T:A	4.80497e-38	-2.68042	-1.74671	1.27479e-22	-2.69621	-1.73686
22249682	chr2:22249682:C:A	7.07958e-37	-1.95771e-09	-1.73698	1.86987e-21	-1.95771e-09	-1.7474
22249720	chr2:22249720:T:C	4.81663e-38	-2.678	-1.74671	1.27766e-22	-2.69396	-1.73686
22249835	chr2:22249835:TC:T	4.07738e-37	-2.28874	-1.53232e-09	1.12032e-21	-2.25965	-1.53232e-09
22250202	chr2:22250202:GCAA:G	7.75977e-37	-1.95771e-09	-1.64524	2.24762e-21	-1.95771e-09	-1.56339
22250768	chr2:22250768:G:C	7.7041e-37	-1.95771e-09	-1.65244	2.09081e-21	-1.95771e-09	-1.63571
22250823	chr2:22250823:A:G	8.38344e-37	-1.95771e-09	-1.56794	2.52626e-21	-1.95771e-09	-1.44652
22250882	chr2:22250882:T:C	7.5003e-37	-1.95771e-09	-1.67925	1.96883e-21	-1.95771e-09	-1.69583
22251419	chr2:22251419:G:A	6.99309e-37	-1.95771e-09	-1.74927	1.87416e-21	-1.95771e-09	-1.7451
22251525	chr2:22251525:A:T	7.18147e-37	-1.95771e-09	-1.72269	1.85558e-21	-1.95771e-09	-1.75507
22251955	chr2:22251955:T:C	1.00218e-36	0.371908	-1.76134	9.98657e-22	-0.614096	-1.76051
22252911	chr2:22252911:A:G	1.68343e-36	-0.870774	-1.53232e-09	3.00648e-21	-1.27249	-1.53232e-09
22253365	chr2:22253365:C:T	6.91016e-37	-1.95771e-09	-1.7612	1.84565e-21	-1.95771e-09	-1.76043
22253448	chr2:22253448:T:C	7.20906e-37	-1.95771e-09	-1.71886	1.86963e-21	-1.95771e-09	-1.74752
22253456	chr2:22253456:TAATA:T	6.94405e-37	-1.95771e-09	-1.75631	1.85882e-21	-1.95771e-09	-1.75332
22253592	chr2:22253592:G:A	7.46045e-37	-1.95771e-09	-1.68458	1.97035e-21	-1.95771e-09	-1.69505
22253988	chr2:22253988:G:A	1.12941e-37	-2.64722	-0.925276	2.39038e-22	-2.60228	-1.20212
22254054	chr2:22254054:C:A	7.37715e-37	-1.95771e-09	-1.69581	1.99076e-21	-1.95771e-09	-1.68475
22254107	chr2:22254107:GA:G	7.01618e-37	-1.95771e-09	-1.74598	1.95591e-21	-1.95771e-09	-1.70241
22254351	chr2:22254351:C:G	7.03935e-37	-1.95771e-09	-1.74268	1.88876e-21	-1.95771e-09	-1.73734
22254751	chr2:22254751:A:C	2.72504e-37	-2.69171	-1.53232e-09	8.2864e-22	-2.56123	-1.53232e-09
22254915	chr2:22254915:C:T	7.01165e-37	-1.95771e-09	-1.74662	1.87992e-21	-1.95771e-09	-1.74203
22254946	chr2:22254946:G:A	1.96181e-37	-1.92189	-1.09844	3.07411e-22	-2.10285	-1.44999
22254971	chr2:22254971:T:C	7.01478e-37	-1.95771e-09	-1.74618	1.88089e-21	-1.95771e-09	-1.74152
22255001	chr2:22255001:A:G	1.39275e-35	-2.67889	3.92114	2.93053e-20	-2.47755	3.48206
22255081	chr2:22255081:AAGAATAAGTATC:A	2.19835e-36	-1.95771e-09	-0.603903	5.00192e-21	-1.95771e-09	-0.763442
22255600	chr2:22255600:C:T	7.37174e-37	-1.95771e-09	-1.69654	1.87943e-21	-1.95771e-09	-1.74229
22255960	chr2:22255960:T:G	7.55708e-37	-1.17469	-0.497022	8.29919e-22	-1.26437	-1.29533
22256014	chr2:22256014:C:A	7.27212e-37	-1.95771e-09	-1.71015	1.95325e-21	-1.95771e-09	-1.70377
22256139	chr2:22256139:C:T	8.19761e-37	-1.95771e-09	-1.59035	2.05116e-21	-1.95771e-09	-1.65486
22256203	chr2:22256203:T:C	1.34989e-37	-1.81014	-1.58403	3.28147e-22	-1.93367	-1.55389
22256396	chr2:22256396:A:G	7.74334e-37	-1.1172	-0.530159	8.58888e-22	-1.2135	-1.31188
22256397	chr2:22256397:C:G	6.90927e-37	-1.95771e-09	-1.76133	1.84603e-21	-1.95771e-09	-1.76023
22256400	chr2:22256400:T:C	7.05397e-37	-1.95771e-09	-1.7406	1.84846e-21	-1.95771e-09	-1.75891
22256505	chr2:22256505:T:C	6.98721e-37	-1.95771e-09	-1.75011	1.86956e-21	-1.95771e-09	-1.74756
22256866	chr2:22256866:T:C	6.98572e-37	-1.95771e-09	-1.75033	1.8694e-21	-1.95771e-09	-1.74765
22257637	chr2:22257637:T:G	7.05149e-37	-1.95771e-09	-1.74096	1.89246e-21	-1.95771e-09	-1.73538
22257678	chr2:22257678:T:G	7.10538e-37	-1.95771e-09	-1.73334	1.92446e-21	-1.95771e-09	-1.71862
22257704	chr2:22257704:T:C	1.79056e-35	1.4935	-1.53232e-09	5.14293e-20	1.56694	-1.53232e-09
22257754	chr2:22257754:C:A	2.56296e-36	-1.95771e-09	-0.450447	5.71533e-21	-1.95771e-09	-0.630112
22257868	chr2:22257868:C:A	8.68202e-37	-1.95771e-09	-1.53294	2.32145e-21	-1.95771e-09	-1.53107
22258020	chr2:22258020:T:C	7.02869e-37	-1.95771e-09	-1.7442	1.88489e-21	-1.95771e-09	-1.7394
22258293	chr2:22258293:A:AT	4.18846e-37	-0.991494	-1.27037	7.17913e-22	-1.06621	-1.63846
22258371	chr2:22258371:A:T	7.04182e-37	-1.95771e-09	-1.74233	1.88953e-21	-1.95771e-09	-1.73693
22258611	chr2:22258611:C:G	7.17743e-37	-1.95771e-09	-1.72325	1.84686e-21	-1.95771e-09	-1.75978
22258798	chr2:22258798:G:A	3.39568e-35	-2.68553	4.81901	6.5604e-20	-2.49551	4.30589
22258854	chr2:22258854:A:ATGT	7.02009e-37	-1.95771e-09	-1.74542	1.87952e-21	-1.95771e-09	-1.74225
22259778	chr2:22259778:A:G	8.51508e-37	0.208842	-1.7612	8.72868e-22	-0.74849	-1.76075
22259877	chr2:22259877:A:G	1.00724e-36	0.377111	-1.76151	1.00414e-21	-0.609193	-1.75994
22260024	chr2:22260024:T:A	9.02797e-37	-1.95771e-09	-1.49387	2.23759e-21	-1.95771e-09	-1.56786
22260127	chr2:22260127:T:C	3.30765e-37	-1.72531	-0.772647	8.49492e-22	-1.84402	-0.692356
22260313	chr2:22260313:A:G	1.0536e-36	0.421965	-1.76136	1.0409e-21	-0.572743	-1.76044
22260622	chr2:22260622:T:C	1.31692e-37	-2.21224	-1.20666	2.46419e-22	-2.37422	-1.39977
22260755	chr2:22260755:G:C	6.90767e-37	-1.95771e-09	-1.76156	1.90617e-21	-1.95771e-09	-1.72817
22260929	chr2:22260929:T:C	7.00316e-37	-1.95771e-09	-1.74783	1.87639e-21	-1.95771e-09	-1.74391
22261097	chr2:22261097:T:A	7.04178e-37	-1.95771e-09	-1.74234	1.88952e-21	-1.95771e-09	-1.73694
22261667	chr2:22261667:AAT:A	3.86898e-37	-2.3412	-1.53232e-09	8.35173e-22	-2.55338	-1.53232e-09
22261867	chr2:22261867:G:A	7.11785e-37	-1.95771e-09	-1.73159	1.91116e-21	-1.95771e-09	-1.72555
22262142	chr2:22262142:C:A	7.04674e-37	-1.95771e-09	-1.74163	1.89094e-21	-1.95771e-09	-1.73619
22262276	chr2:22262276:T:C	1.4046e-37	-1.72406	-1.63039	3.38537e-22	-1.85472	-1.60166
22262433	chr2:22262433:T:C	8.3471e-37	-1.95771e-09	-1.57228	2.19141e-21	-1.95771e-09	-1.58872
22262540	chr2:22262540:C:G	9.53612e-37	-1.95771e-09	-1.43911	2.62097e-21	-1.95771e-09	-1.40972
22262849	chr2:22262849:T:C	3.35816e-37	-2.4828	-1.53232e-09	8.82416e-22	-2.49836	-1.53232e-09
22263137	chr2:22263137:A:C	1.60421e-36	0.842494	-1.76147	1.41505e-21	-0.268541	-1.75756
22263486	chr2:22263486:ATC:A	2.8793e-37	-2.63665	-1.53232e-09	7.33381e-22	-2.68335	-1.53232e-09
22263746	chr2:22263746:G:A	1.46762e-37	-1.64587	-1.66468	3.47272e-22	-1.78703	-1.64388
22263754	chr2:22263754:C:T	2.70665e-37	-2.69848	-1.53232e-09	7.20854e-22	-2.70058	-1.53232e-09
22264089	chr2:22264089:C:T	4.82929e-38	-2.67955	-1.74253	1.2864e-22	-2.68764	-1.73637
22264722	chr2:22264722:A:T	7.24961e-37	-1.95771e-09	-1.71325	2.01982e-21	-1.95771e-09	-1.67026
22265067	chr2:22265067:C:T	8.94159e-37	-1.95771e-09	-1.50348	2.94382e-21	-1.95771e-09	-1.29356
22265315	chr2:22265315:C:T	1.7361e-35	1.46261	-1.53232e-09	4.93972e-20	1.52663	-1.53232e-09
22266258	chr2:22266258:G:A	6.91514e-37	-1.95771e-09	-1.76048	1.92984e-21	-1.95771e-09	-1.71583
22266344	chr2:22266344:G:C	7.85168e-37	-1.95771e-09	-1.63347	2.23739e-21	-1.95771e-09	-1.56795
22266819	chr2:22266819:T:C	7.12754e-37	-1.95771e-09	-1.73023	1.91548e-21	-1.95771e-09	-1.7233
22266882	chr2:22266882:G:C	8.02109e-37	-1.95771e-09	-1.61212	2.08262e-21	-1.95771e-09	-1.63964
22266893	chr2:22266893:T:C	8.96451e-37	-1.95771e-09	-1.50092	2.95398e-21	-1.95771e-09	-1.29011
22266942	chr2:22266942:C:A	6.95029e-37	-1.95771e-09	-1.75541	1.84461e-21	-1.95771e-09	-1.76099
22267983	chr2:22267983:T:G	2.84834e-37	-2.64746	-1.53232e-09	8.59074e-22	-2.52516	-1.53232e-09
22268203	chr2:22268203:C:T	4.22195e-37	-2.2539	-1.53232e-09	1.16571e-21	-2.21993	-1.53232e-09
22268273	chr2:22268273:A:G	1.69221e-36	-1.95771e-09	-0.865575	4.09175e-21	-1.95771e-09	-0.964291
22268296	chr2:22268296:T:C	1.56925e-37	-1.68267	-1.56093	3.63347e-22	-1.83677	-1.54889
22268468	chr2:22268468:T:C	6.9336e-37	-1.95771e-09	-1.75782	1.88087e-21	-1.95771e-09	-1.74153
22268480	chr2:22268480:C:T	1.07704e-36	0.441542	-1.75894	1.05163e-21	-0.561364	-1.76156
22268562	chr2:22268562:G:A	7.02024e-37	-1.04917	-0.696224	8.25644e-22	-1.15888	-1.40598
22268650	chr2:22268650:G:A	1.43242e-37	-1.7558	-1.57903	3.29146e-22	-1.9109	-1.57361
22268920	chr2:22268920:C:A	1.16688e-36	0.523714	-1.76099	1.11659e-21	-0.50202	-1.76097
22269520	chr2:22269520:T:C	1.4616e-36	-1.95771e-09	-1.01208	3.70437e-21	-1.95771e-09	-1.06375
22269527	chr2:22269527:G:A	2.1641e-37	-1.85353	-1.06867	3.70121e-22	-2.06687	-1.30032
22269649	chr2:22269649:C:T	4.00192e-37	-2.30742	-1.53232e-09	7.69396e-22	-2.63541	-1.53232e-09
22269697	chr2:22269697:G:A	2.20755e-36	1.16133	-1.76106	3.32504e-21	0.589749	-1.76153
22270003	chr2:22270003:G:A	5.1122e-37	-0.630476	-1.43209	6.3266e-22	-1.22076	-1.61033
22270427	chr2:22270427:G:A	3.81216e-36	-1.95771e-09	-0.0534156	8.35866e-21	-1.95771e-09	-0.249967
22270451	chr2:22270451:A:G	4.68496e-35	-2.69201	5.14734	7.54349e-20	-2.53917	4.48917
22270501	chr2:22270501:A:G	9.66922e-37	0.335874	-1.76112	9.60821e-22	-0.652157	-1.76107
22270704	chr2:22270704:C:T	5.1097e-38	-2.62645	-1.73919	1.27317e-22	-2.70053	-1.73381
22270748	chr2:22270748:A:C	4.64915e-37	-0.864186	-1.29333	8.09211e-22	-0.939027	-1.64593
22271170	chr2:22271170:A:T	9.78356e-37	0.345265	-1.75876	1.57778e-21	-0.156974	-1.76027
22271210	chr2:22271210:C:T	2.74749e-37	-2.68351	-1.53232e-09	7.2574e-22	-2.69383	-1.53232e-09
22271440	chr2:22271440:T:C	4.48907e-37	-0.503833	-1.68872	5.11734e-22	-1.33516	-1.70805
22271454	chr2:22271454:T:C	4.39024e-37	-0.529613	-1.6852	5.0283e-22	-1.35555	-1.70522
22271569	chr2:22271569:T:C	2.59926e-35	-2.68839	4.5546	4.18833e-20	-2.58421	3.94584
22272432	chr2:22272432:C:T	2.32001e-37	-1.81236	-1.04026	6.17795e-22	-1.85062	-1.00425
22272564	chr2:22272564:G:A	2.70107e-37	-2.70055	-1.53232e-09	7.21532e-22	-2.69964	-1.53232e-09
22273037	chr2:22273037:T:C	7.00997e-37	-1.95771e-09	-1.74686	1.8773e-21	-1.95771e-09	-1.74343
22273313	chr2:22273313:T:G	1.87531e-35	-2.70043	4.24018	3.00501e-20	-2.65602	3.68562
22273624	chr2:22273624:C:T	7.03739e-37	-1.95771e-09	-1.74296	1.84532e-21	-1.95771e-09	-1.76061
22273691	chr2:22273691:C:G	4.73635e-37	-1.00575	-1.13318	8.02463e-22	-1.33376	-1.25957
22274121	chr2:22274121:T:C	7.62834e-37	0.0987573	-1.76108	7.97449e-22	-0.838361	-1.76124
22274319	chr2:22274319:C:T	7.40485e-37	-1.95771e-09	-1.69206	2.03962e-21	-1.95771e-09	-1.6605
22274862	chr2:22274862:C:T	6.99799e-37	-1.95771e-09	-1.74857	1.84773e-21	-1.95771e-09	-1.75931
22275212	chr2:22275212:T:A	2.76557e-37	-2.67695	-1.53232e-09	7.531e-22	-2.65682	-1.53232e-09
22275607	chr2:22275607:C:T	4.71853e-37	-1.19712	-0.945578	8.35935e-22	-1.09972	-1.45275
22275646	chr2:22275646:T:A	3.13321e-36	-1.95771e-09	-0.249551	7.10231e-21	-1.95771e-09	-0.412844
22275718	chr2:22275718:G:A	2.05041e-35	-2.69113	4.32014	2.95671e-20	-2.68593	3.69933
22276130	chr2:22276130:C:T	6.91e-37	-1.95771e-09	-1.76123	1.86021e-21	-1.95771e-09	-1.75257
22276847	chr2:22276847:C:G	7.32021e-37	-1.95771e-09	-1.70356	1.87194e-21	-1.95771e-09	-1.74629
22276972	chr2:22276972:A:T	6.48478e-38	-2.64922	-1.47811	1.4948e-22	-2.6718	-1.60206
22277173	chr2:22277173:A:C	7.73016e-37	-1.95771e-09	-1.64907	1.96328e-21	-1.95771e-09	-1.69865
22277379	chr2:22277379:T:G	7.01254e-37	-1.95771e-09	-1.7465	1.87811e-21	-1.95771e-09	-1.743
22277410	chr2:22277410:T:TC	8.19584e-37	0.170089	-1.76066	8.23111e-22	-0.806422	-1.76151
22277731	chr2:22277731:C:T	6.05148e-37	-1.89389	-1.53232e-09	9.60951e-22	-2.4131	-1.53232e-09
22277805	chr2:22277805:T:C	3.62493e-37	-2.40636	-1.53232e-09	1.03701e-21	-2.33692	-1.53232e-09
22277825	chr2:22277825:T:C	7.27907e-37	-1.95771e-09	-1.70919	2.00053e-21	-1.95771e-09	-1.67985
22277862	chr2:22277862:T:C	7.01124e-37	-1.95771e-09	-1.74668	1.87771e-21	-1.95771e-09	-1.74321
22277926	chr2:22277926:G:T	3.94357e-37	-1.13828	-1.18383	6.88261e-22	-1.44059	-1.30626
22278016	chr2:22278016:A:G	9.49271e-37	-1.95771e-09	-1.44367	2.65069e-21	-1.95771e-09	-1.39844
22278080	chr2:22278080:G:A	1.76213e-37	-2.65567	-0.472004	3.48705e-22	-2.67835	-0.748447
22278194	chr2:22278194:C:A	3.48922e-37	-2.44452	-1.53232e-09	7.20908e-22	-2.70051	-1.53232e-09
22278341	chr2:22278341:T:C	6.91344e-37	-1.95771e-09	-1.76073	1.84369e-21	-1.95771e-09	-1.76149
22278404	chr2:22278404:A:G	2.61881e-35	-2.69741	4.5711	3.73473e-20	-2.67224	3.91924
22278405	chr2:22278405:G:T	3.0286e-35	-2.69838	4.71746	4.321e-20	-2.6686	4.06141
22278504	chr2:22278504:G:A	3.90269e-37	-0.628634	-1.70389	4.53821e-22	-1.46712	-1.69619
22278547	chr2:22278547:C:T	7.63955e-37	-1.95771e-09	-1.66086	1.91718e-21	-1.95771e-09	-1.72241
22278901	chr2:22278901:T:A	9.45062e-37	-1.95771e-09	-1.44812	2.54528e-21	-1.95771e-09	-1.43902
22279027	chr2:22279027:A:T	7.37492e-37	-1.95771e-09	-1.69611	1.88882e-21	-1.95771e-09	-1.73731
22279033	chr2:22279033:G:T	3.00554e-36	-1.95771e-09	-0.291152	6.82934e-21	-1.95771e-09	-0.452036
22279212	chr2:22279212:G:A	6.49569e-38	-2.61311	-1.51253	1.49644e-22	-2.64371	-1.62905
22279886	chr2:22279886:T:G	2.67961e-35	-2.67029	4.56693	3.87094e-20	-2.69813	3.98095
22280065	chr2:22280065:G:T	1.43813e-35	-2.69061	3.96492	2.58935e-20	-2.57026	3.45099
22280264	chr2:22280264:A:G	3.96647e-36	-0.0137328	-1.53232e-09	4.11621e-21	-0.958331	-1.53232e-09
22281017	chr2:22281017:A:G	3.19468e-36	-1.95771e-09	-0.230123	7.33607e-21	-1.95771e-09	-0.38046
22281041	chr2:22281041:ACCAAAG:A	4.262e-36	-1.95771e-09	0.0581288	9.51516e-21	-1.95771e-09	-0.120378
22281197	chr2:22281197:C:T	7.34875e-37	-1.95771e-09	-1.69967	1.94369e-21	-1.95771e-09	-1.70867
22281239	chr2:22281239:A:C	8.67331e-37	-1.95771e-09	-1.53394	2.32348e-21	-1.95771e-09	-1.5302
22281354	chr2:22281354:AGAG:A	7.9343e-37	-1.95771e-09	-1.623	2.06628e-21	-1.95771e-09	-1.64751
```
