## Supplementary material for "Characterization of shared and ancestry-specific signals driving complex traits using multi-ancestry fine-mapping": susiex_nc2.cs80.snp (part 2 of 2)

```
22282499	chr2:22282499:T:C	1.81355e-37	-1.41328	-1.68562	3.14323e-22	-1.83171	-1.69889
22282522	chr2:22282522:G:T	3.95226e-36	-1.95771e-09	-0.0173227	8.84429e-21	-1.95771e-09	-0.193492
22282654	chr2:22282654:A:AT	8.90378e-37	-1.95771e-09	-1.50772	2.39058e-21	-1.95771e-09	-1.50173
22283327	chr2:22283327:A:T	9.98978e-37	-1.95771e-09	-1.39263	3.42597e-21	-1.95771e-09	-1.14188
22283472	chr2:22283472:T:C	4.99314e-37	-1.78403	-0.302106	8.3321e-22	-2.45297	-0.102766
22283577	chr2:22283577:AC:A	6.96855e-37	-1.95771e-09	-1.75279	1.92868e-21	-1.95771e-09	-1.71643
22283633	chr2:22283633:T:C	5.53441e-37	-0.240509	-1.7427	1.15077e-21	-0.484068	-1.74876
22283807	chr2:22283807:C:T	9.21476e-37	-1.95771e-09	-1.47339	3.05665e-21	-1.95771e-09	-1.25594
22283932	chr2:22283932:C:T	9.69441e-37	-1.95771e-09	-1.42265	2.62492e-21	-1.95771e-09	-1.40821
22284016	chr2:22284016:C:G	8.09592e-37	-1.95771e-09	-1.60284	2.37201e-21	-1.95771e-09	-1.50953
22284223	chr2:22284223:G:A	1.78122e-36	-1.95771e-09	-0.814309	4.5986e-21	-1.95771e-09	-0.847512
22284431	chr2:22284431:G:A	2.71241e-37	-2.69636	-1.53232e-09	7.34347e-22	-2.68204	-1.53232e-09
22284518	chr2:22284518:G:A	2.44623e-37	-1.28057	-1.51908	3.10964e-22	-2.19762	-1.34372
22284732	chr2:22284732:A:G	3.6314e-37	-0.697324	-1.70725	3.95492e-22	-1.64739	-1.65349
22285139	chr2:22285139:T:A	3.38896e-37	-2.47367	-1.53232e-09	7.77257e-22	-2.62525	-1.53232e-09
22285167	chr2:22285167:GCCT:G	2.48674e-37	-1.26191	-1.52132	3.09516e-22	-2.19899	-1.34702
22285541	chr2:22285541:A:T	9.49511e-37	-1.95771e-09	-1.44342	2.5697e-21	-1.95771e-09	-1.42948
22285571	chr2:22285571:A:G	3.54885e-37	-0.723374	-1.7042	3.83628e-22	-1.68234	-1.64901
22285584	chr2:22285584:A:G	5.67807e-35	-1.95771e-09	2.64759	1.61572e-19	-1.95771e-09	2.71168
22285681	chr2:22285681:T:C	2.28078e-37	-1.33187	-1.53781	2.88141e-22	-2.24925	-1.36832
22285760	chr2:22285760:C:T	8.03658e-37	-1.95771e-09	-1.61019	2.35294e-21	-1.95771e-09	-1.5176
22285858	chr2:22285858:T:A	8.2064e-37	-1.95771e-09	-1.58928	2.4158e-21	-1.95771e-09	-1.49123
22285866	chr2:22285866:A:C	4.54775e-37	-0.450346	-1.72922	9.54575e-22	-0.681814	-1.73794
22286042	chr2:22286042:A:C	3.79442e-37	-1.70782	-0.652839	6.73364e-22	-2.47435	-0.294381
22286245	chr2:22286245:T:C	1.36033e-35	-2.68788	3.90658	2.43002e-20	-2.55833	3.37555
22286262	chr2:22286262:T:C	2.80249e-37	-2.66369	-1.53232e-09	8.49095e-22	-2.53685	-1.53232e-09
22286336	chr2:22286336:A:T	7.27636e-37	-1.95771e-09	-1.70956	1.99692e-21	-1.95771e-09	-1.68166
22286466	chr2:22286466:G:A	7.97848e-37	-1.95771e-09	-1.61745	2.32159e-21	-1.95771e-09	-1.53101
22286603	chr2:22286603:A:C	6.91684e-37	-1.95771e-09	-1.76024	1.84872e-21	-1.95771e-09	-1.75877
22286657	chr2:22286657:C:T	1.40332e-36	-1.95771e-09	-1.05277	3.81608e-21	-1.95771e-09	-1.03404
22286916	chr2:22286916:T:C	7.72006e-37	-1.95771e-09	-1.65037	2.22638e-21	-1.95771e-09	-1.57289
22287181	chr2:22287181:T:A	3.55098e-37	-0.776172	-1.6508	5.92806e-22	-1.24017	-1.65598
22287351	chr2:22287351:G:A	8.66023e-37	-1.95771e-09	-1.53545	2.25897e-21	-1.95771e-09	-1.55835
22287368	chr2:22287368:A:C	7.86512e-37	-1.95771e-09	-1.63176	2.2825e-21	-1.95771e-09	-1.54799
22287706	chr2:22287706:C:T	6.08174e-38	-2.64307	-1.54842	1.49036e-22	-2.60928	-1.66755
22287925	chr2:22287925:A:G	5.89607e-37	-0.160428	-1.75948	1.82274e-21	-0.0193246	-1.7536
22288310	chr2:22288310:A:G	7.12022e-37	-1.95771e-09	-1.73126	1.84356e-21	-1.95771e-09	-1.76156
22288493	chr2:22288493:A:G	7.66821e-37	-1.95771e-09	-1.65711	2.21001e-21	-1.95771e-09	-1.58027
22288515	chr2:22288515:G:A	2.93998e-37	-1.0662	-1.5496	3.41905e-22	-2.06316	-1.38333
22288551	chr2:22288551:T:C	4.15096e-37	-0.590093	-1.68076	4.5358e-22	-1.54757	-1.61628
22288628	chr2:22288628:G:A	4.34694e-37	-0.597792	-1.62693	7.2535e-22	-1.06242	-1.63195
22289408	chr2:22289408:A:C	3.11137e-37	-2.55913	-1.53232e-09	7.38357e-22	-2.67659	-1.53232e-09
22289420	chr2:22289420:G:T	7.12644e-37	-1.95771e-09	-1.73038	1.90867e-21	-1.95771e-09	-1.72686
22289423	chr2:22289423:C:A	6.93046e-37	-1.95771e-09	-1.75827	1.85045e-21	-1.95771e-09	-1.75784
22289945	chr2:22289945:T:C	5.08463e-37	-0.334815	-1.73316	1.05661e-21	-0.577398	-1.7408
22289968	chr2:22289968:T:C	7.03266e-37	-1.95771e-09	-1.74363	1.89151e-21	-1.95771e-09	-1.73589
22290262	chr2:22290262:T:C	5.02951e-37	-0.345603	-1.73327	1.04136e-21	-0.591716	-1.74102
22290441	chr2:22290441:G:A	7.92215e-37	-1.95771e-09	-1.62453	2.30569e-21	-1.95771e-09	-1.53789
22290561	chr2:22290561:A:G	8.52248e-37	-1.95771e-09	-1.55149	2.13965e-21	-1.95771e-09	-1.61262
22290772	chr2:22290772:T:C	2.94626e-37	-2.61366	-1.53232e-09	7.55268e-22	-2.65395	-1.53232e-09
22290855	chr2:22290855:G:A	4.85855e-37	-0.39081	-1.72265	1.01048e-21	-0.630959	-1.73188
22291103	chr2:22291103:G:A	1.60897e-36	-1.95771e-09	-0.916018	3.74513e-21	-1.95771e-09	-1.05281
22291117	chr2:22291117:G:A	8.08976e-37	-1.95771e-09	-1.6036	2.37504e-21	-1.95771e-09	-1.50825
22291487	chr2:22291487:A:G	1.89463e-37	-1.32415	-1.73102	2.89902e-22	-1.91468	-1.6968
22291598	chr2:22291598:A:C	5.02844e-37	-0.351363	-1.72772	1.04043e-21	-0.597475	-1.73615
22291680	chr2:22291680:G:A	8.07271e-37	-1.95771e-09	-1.60571	2.36764e-21	-1.95771e-09	-1.51137
22292479	chr2:22292479:T:C	4.38915e-37	-1.42002	-0.795036	7.25028e-22	-1.34199	-1.35282
22292590	chr2:22292590:C:CAAA	1.89141e-37	-1.31821	-1.73867	2.87894e-22	-1.90992	-1.70851
22292624	chr2:22292624:C:T	6.27035e-38	-2.63318	-1.52777	1.4482e-22	-2.66015	-1.64538
22292696	chr2:22292696:A:G	4.36913e-37	-1.45791	-0.761724	7.11607e-22	-1.38163	-1.33187
22293081	chr2:22293081:G:A	7.05671e-37	-1.95771e-09	-1.74022	1.97468e-21	-1.95771e-09	-1.69286
22293091	chr2:22293091:G:A	4.21482e-37	-2.25559	-1.53232e-09	9.12113e-22	-2.46526	-1.53232e-09
22293517	chr2:22293517:T:C	7.58498e-37	-1.95771e-09	-1.66803	1.94491e-21	-1.95771e-09	-1.70805
22293871	chr2:22293871:T:C	8.18849e-35	-1.95771e-09	3.0137	2.33654e-19	-1.95771e-09	3.08058
22293991	chr2:22293991:T:C	8.30743e-35	-1.95771e-09	3.02813	2.37071e-19	-1.95771e-09	3.0951
22294012	chr2:22294012:G:C	2.72239e-37	-2.69269	-1.53232e-09	7.34308e-22	-2.68209	-1.53232e-09
22294054	chr2:22294054:C:T	4.05745e-36	-1.95771e-09	0.00894533	9.13177e-21	-1.95771e-09	-0.161505
22294325	chr2:22294325:G:A	4.92921e-36	0.832288	-0.628719	5.98857e-21	-0.352514	-0.230897
22294373	chr2:22294373:T:C	2.63752e-37	-1.01111	-1.71325	3.36718e-22	-1.82749	-1.63429
22295067	chr2:22295067:T:A	8.41927e-37	-1.95771e-09	-1.56367	2.20053e-21	-1.95771e-09	-1.58457
22295788	chr2:22295788:T:A	2.07033e-36	-0.989484	0.325579	3.67554e-21	-1.5976	0.526034
22296132	chr2:22296132:C:T	4.522e-36	-1.95771e-09	0.117345	1.01738e-20	-1.95771e-09	-0.0534458
22296360	chr2:22296360:A:G	7.47031e-37	-1.95771e-09	-1.68326	2.16674e-21	-1.95771e-09	-1.60004
22296361	chr2:22296361:C:CA	4.61037e-37	-0.412741	-1.75315	4.36761e-22	-1.48946	-1.71217
22296388	chr2:22296388:C:A	2.7785e-37	-0.987547	-1.68474	2.91562e-22	-2.0611	-1.54467
22296427	chr2:22296427:A:G	1.00741e-36	0.0843672	-1.46859	9.07012e-22	-0.898965	-1.5719
22296533	chr2:22296533:C:T	4.73282e-36	-1.95771e-09	0.162911	1.57557e-20	-1.95771e-09	0.383936
22296534	chr2:22296534:G:A	2.12865e-36	-0.932264	0.296141	3.74646e-21	-1.54886	0.496408
22297384	chr2:22297384:A:G	8.17507e-37	-0.141533	-1.45157	1.04318e-21	-0.877357	-1.45364
22297395	chr2:22297395:G:A	6.50797e-38	-2.61932	-1.50444	1.49182e-22	-2.6577	-1.61815
22297964	chr2:22297964:G:A	7.07668e-37	-1.95771e-09	-1.73739	1.9204e-21	-1.95771e-09	-1.72073
22298104	chr2:22298104:T:A	3.61553e-37	-2.40896	-1.53232e-09	9.63656e-22	-2.41029	-1.53232e-09
22298117	chr2:22298117:T:G	5.84954e-35	-1.95771e-09	2.67734	1.65654e-19	-1.95771e-09	2.73664
22298443	chr2:22298443:T:A	2.97165e-37	-2.60508	-1.53232e-09	9.23908e-22	-2.45241	-1.53232e-09
22298765	chr2:22298765:C:T	3.82981e-37	-0.630125	-1.72125	3.94331e-22	-1.65054	-1.65329
22299175	chr2:22299175:T:C	7.59065e-37	-1.95771e-09	-1.66728	1.94606e-21	-1.95771e-09	-1.70746
22299556	chr2:22299556:C:T	4.83198e-36	-1.95771e-09	0.183645	1.09325e-20	-1.95771e-09	0.018477
22299961	chr2:22299961:C:T	2.20225e-36	-0.995131	0.393002	3.86553e-21	-1.61394	0.592779
22299969	chr2:22299969:T:C	3.57353e-37	-0.681269	-1.73937	3.64775e-22	-1.69765	-1.68409
22300266	chr2:22300266:A:AAT	7.70263e-37	-1.95771e-09	-1.65263	2.00782e-21	-1.95771e-09	-1.67622
22300295	chr2:22300295:AATTT:A	7.70395e-37	-1.95771e-09	-1.65246	2.23311e-21	-1.95771e-09	-1.56987
22300378	chr2:22300378:C:A	6.98129e-37	-1.95771e-09	-1.75096	1.84357e-21	-1.95771e-09	-1.76156
22300535	chr2:22300535:T:A	6.06346e-35	-1.95771e-09	2.71325	1.71333e-19	-1.95771e-09	2.77035
22300801	chr2:22300801:T:A	2.79472e-37	-2.66646	-1.53232e-09	7.34306e-22	-2.68209	-1.53232e-09
22300833	chr2:22300833:T:C	7.86753e-37	-1.95771e-09	-1.63145	2.06665e-21	-1.95771e-09	-1.64734
22301203	chr2:22301203:G:A	9.94755e-37	0.0995278	-1.4964	1.26546e-21	-0.643595	-1.49423
22301298	chr2:22301298:A:G	4.0682e-37	-0.554572	-1.73642	4.07522e-22	-1.5925	-1.67843
22301361	chr2:22301361:G:T	9.28992e-37	0.0263636	-1.49163	1.17769e-21	-0.719529	-1.49018
22301392	chr2:22301392:T:C	8.15752e-37	-1.95771e-09	-1.59526	2.13956e-21	-1.95771e-09	-1.61267
22301395	chr2:22301395:C:T	4.43548e-37	-0.467322	-1.73724	4.33378e-22	-1.52956	-1.67985
22301408	chr2:22301408:T:C	4.31987e-36	-1.95771e-09	0.0716142	9.72388e-21	-1.95771e-09	-0.09868
22301433	chr2:22301433:C:T	2.58142e-35	-2.66252	4.52183	3.42394e-20	-2.69854	3.85865
22301639	chr2:22301639:A:G	1.0255e-36	0.100872	-1.4673	1.30358e-21	-0.64247	-1.46568
22301705	chr2:22301705:C:T	9.98147e-37	-1.95771e-09	-1.39347	2.738e-21	-1.95771e-09	-1.36604
22301717	chr2:22301717:T:G	9.2219e-37	-1.95771e-09	-1.47261	3.06509e-21	-1.95771e-09	-1.25319
22301893	chr2:22301893:A:C	2.62427e-37	-1.09179	-1.6376	2.95197e-22	-2.12319	-1.47019
22301992	chr2:22301992:G:A	5.37443e-38	-2.6668	-1.64833	1.27444e-22	-2.68133	-1.752
22302003	chr2:22302003:G:A	8.79843e-37	-1.95771e-09	-1.51962	2.41757e-21	-1.95771e-09	-1.4905
22302095	chr2:22302095:T:C	4.09446e-37	-0.548133	-1.73643	4.094e-22	-1.58796	-1.67837
22302114	chr2:22302114:T:C	7.03529e-37	-1.95771e-09	-1.74326	1.84649e-21	-1.95771e-09	-1.75998
22302181	chr2:22302181:G:A	2.64797e-37	-1.09211	-1.62829	2.99485e-22	-2.12337	-1.45559
22302360	chr2:22302360:T:G	9.99584e-37	-1.95771e-09	-1.39203	2.74219e-21	-1.95771e-09	-1.36451
22302688	chr2:22302688:C:T	1.47656e-36	0.490499	-1.49239	1.83145e-21	-0.277208	-1.49095
22302797	chr2:22302797:C:A	4.65644e-37	-0.422796	-1.73315	4.53092e-22	-1.4925	-1.67242
22302813	chr2:22302813:T:C	7.24942e-37	-1.95771e-09	-1.71327	1.86826e-21	-1.95771e-09	-1.74826
22303048	chr2:22303048:G:C	6.91003e-37	-1.95771e-09	-1.76122	1.87863e-21	-1.95771e-09	-1.74272
22303120	chr2:22303120:A:C	7.2553e-37	-1.95771e-09	-1.71246	1.86928e-21	-1.95771e-09	-1.74771
22303145	chr2:22303145:G:A	4.00376e-37	-0.570219	-1.73674	3.96288e-22	-1.61999	-1.67888
22303181	chr2:22303181:A:G	3.97448e-37	-0.571242	-1.74306	3.91414e-22	-1.62046	-1.6908
22303254	chr2:22303254:T:G	2.54367e-37	-1.07939	-1.68119	2.73853e-22	-2.12704	-1.54139
22303499	chr2:22303499:T:G	7.84309e-37	-1.95771e-09	-1.63456	1.98684e-21	-1.95771e-09	-1.68672
22303730	chr2:22303730:T:C	3.91201e-37	-0.589271	-1.74087	3.88127e-22	-1.6335	-1.68619
22303767	chr2:22303767:A:C	7.58458e-37	-1.95771e-09	-1.66808	1.94746e-21	-1.95771e-09	-1.70674
22304008	chr2:22304008:G:T	5.32892e-37	-1.40078	-0.620265	8.24367e-22	-1.33455	-1.23186
22304041	chr2:22304041:A:G	7.2516e-37	-1.95771e-09	-1.71297	1.86884e-21	-1.95771e-09	-1.74795
22304122	chr2:22304122:T:C	4.40952e-37	-0.474147	-1.73628	4.31992e-22	-1.53524	-1.67737
22304543	chr2:22304543:C:T	5.73458e-36	-1.95771e-09	0.354904	1.27929e-20	-1.95771e-09	0.175628
22304662	chr2:22304662:G:A	4.02901e-37	-0.561057	-1.73962	3.96493e-22	-1.6148	-1.68356
22304708	chr2:22304708:G:A	1.56524e-36	-1.95771e-09	-0.943572	4.19986e-21	-1.95771e-09	-0.938214
22304748	chr2:22304748:C:A	5.81524e-35	-1.95771e-09	2.67146	1.64412e-19	-1.95771e-09	2.72911
22304853	chr2:22304853:G:A	1.34422e-36	-1.95771e-09	-1.0958	3.37506e-21	-1.95771e-09	-1.15685
22305170	chr2:22305170:A:G	3.88209e-36	-1.95771e-09	-0.0352356	8.82312e-21	-1.95771e-09	-0.195889
22305211	chr2:22305211:A:G	4.91807e-36	-1.95771e-09	0.201305	1.10206e-20	-1.95771e-09	0.0265036
22305650	chr2:22305650:G:T	3.41038e-37	-2.46737	-1.53232e-09	8.35353e-22	-2.55316	-1.53232e-09
22306008	chr2:22306008:C:G	5.42594e-37	-1.49706	-0.505941	9.61599e-22	-1.3744	-1.03802
22306011	chr2:22306011:G:A	7.1649e-37	-1.95771e-09	-1.725	1.85811e-21	-1.95771e-09	-1.75371
22306110	chr2:22306110:GA:G	3.84926e-37	-0.618896	-1.72742	3.89167e-22	-1.65501	-1.662
22306394	chr2:22306394:C:T	6.53561e-37	-1.52059	-0.296345	1.8508e-21	-1.29481	-0.46284
22306395	chr2:22306395:G:A	8.91596e-37	-1.95771e-09	-1.50635	2.32781e-21	-1.95771e-09	-1.52834
22306587	chr2:22306587:G:GA	4.91818e-36	-1.95771e-09	0.201327	1.09905e-20	-1.95771e-09	0.0237695
22306809	chr2:22306809:C:T	6.98288e-37	-1.95771e-09	-1.75073	1.84356e-21	-1.95771e-09	-1.76156
22306849	chr2:22306849:G:A	3.97065e-37	-0.568307	-1.74696	3.91443e-22	-1.61308	-1.6981
22306869	chr2:22306869:T:C	5.37038e-37	-0.389947	-1.62335	1.11064e-21	-0.62554	-1.64279
22307292	chr2:22307292:G:A	2.70606e-37	-0.943336	-1.75537	2.77155e-22	-1.95894	-1.6975
22307324	chr2:22307324:T:C	2.94624e-37	-0.89785	-1.71582	3.23803e-22	-1.85816	-1.64272
22307426	chr2:22307426:A:G	3.97516e-37	-0.594065	-1.72007	7.67991e-22	-0.960428	-1.67681
22307637	chr2:22307637:GAC:G	7.37861e-37	-1.95771e-09	-1.69561	2.10149e-21	-1.95771e-09	-1.63062
22307865	chr2:22307865:C:T	4.24326e-36	1.78385	-1.73013	5.10833e-21	0.943837	-1.68623
22307953	chr2:22307953:G:A	6.90779e-37	-1.95771e-09	-1.76155	1.84369e-21	-1.95771e-09	-1.7615
22308024	chr2:22308024:T:C	3.57899e-37	-0.691916	-1.7272	3.68954e-22	-1.70944	-1.66091
22308226	chr2:22308226:G:A	7.57125e-37	-1.95771e-09	-1.66984	2.12712e-21	-1.95771e-09	-1.6185
22308518	chr2:22308518:G:A	6.96007e-37	-1.95771e-09	-1.75401	1.92283e-21	-1.95771e-09	-1.71947
22309064	chr2:22309064:T:C	8.78263e-37	-0.101092	-1.42033	1.10936e-21	-0.847502	-1.42198
22309500	chr2:22309500:A:G	1.43248e-36	-1.48704	0.454835	1.34612e-21	-1.42457	-0.651467
22309782	chr2:22309782:A:T	5.31454e-38	-2.67384	-1.65249	1.33356e-22	-2.69026	-1.69774
22310490	chr2:22310490:T:A	7.18531e-37	-1.95771e-09	-1.72216	1.85896e-21	-1.95771e-09	-1.75325
22310657	chr2:22310657:G:A	1.26278e-36	-1.95771e-09	-1.1583	3.22597e-21	-1.95771e-09	-1.20203
22310685	chr2:22310685:A:G	4.47854e-37	-0.45227	-1.74263	4.29829e-22	-1.52961	-1.68803
22311080	chr2:22311080:C:T	7.32081e-37	-1.95771e-09	-1.70347	2.07842e-21	-1.95771e-09	-1.64165
22311135	chr2:22311135:G:A	5.07581e-37	-0.344388	-1.72532	4.7338e-22	-1.46377	-1.65735
22311198	chr2:22311198:T:G	9.05325e-37	-1.95771e-09	-1.49107	2.99983e-21	-1.95771e-09	-1.27471
22311832	chr2:22311832:A:G	5.52421e-37	-0.39864	-1.58641	1.13967e-21	-0.633961	-1.60856
22311887	chr2:22311887:T:A	3.49129e-37	-2.44392	-1.53232e-09	7.76423e-22	-2.62632	-1.53232e-09
22312016	chr2:22312016:TA:T	4.80444e-36	-1.95771e-09	0.177931	1.07468e-20	-1.95771e-09	0.00134309
22312199	chr2:22312199:AT:A	3.96924e-37	-0.562881	-1.75274	3.86257e-22	-1.61466	-1.70986
22312312	chr2:22312312:A:T	6.93083e-37	-1.95771e-09	-1.75822	1.9017e-21	-1.95771e-09	-1.73052
22312386	chr2:22312386:A:G	2.10398e-36	-0.940764	0.292986	3.74115e-21	-1.55294	0.499064
22312493	chr2:22312493:T:C	4.26072e-35	-1.95771e-09	2.36041	1.20137e-19	-1.95771e-09	2.41537
22312668	chr2:22312668:A:G	5.709e-35	-1.95771e-09	2.65302	1.63224e-19	-1.95771e-09	2.72186
22312669	chr2:22312669:T:C	7.96526e-37	-1.95771e-09	-1.61911	2.16548e-21	-1.95771e-09	-1.60062
22312670	chr2:22312670:A:G	2.81746e-37	-2.65836	-1.53232e-09	7.20853e-22	-2.70058	-1.53232e-09
22312880	chr2:22312880:G:T	6.90826e-37	-1.95771e-09	-1.76148	1.84407e-21	-1.95771e-09	-1.76129
22313011	chr2:22313011:T:A	4.34706e-35	-1.95771e-09	2.38048	1.22456e-19	-1.95771e-09	2.43449
22313027	chr2:22313027:A:G	5.85747e-36	-1.95771e-09	0.376108	1.2846e-20	-1.95771e-09	0.179765
22313028	chr2:22313028:T:C	4.26585e-35	-1.95771e-09	2.36162	1.20014e-19	-1.95771e-09	2.41435
22313259	chr2:22313259:C:T	2.89499e-37	-0.985534	-1.64568	3.09679e-22	-2.06368	-1.4818
22313270	chr2:22313270:G:A	3.00475e-37	-2.594	-1.53232e-09	8.36275e-22	-2.55206	-1.53232e-09
22314131	chr2:22314131:T:C	2.76075e-37	-1.00407	-1.67462	2.88592e-22	-2.08665	-1.52936
22315218	chr2:22315218:A:G	3.25372e-37	-2.5144	-1.53232e-09	7.24351e-22	-2.69574	-1.53232e-09
22315610	chr2:22315610:G:T	5.58573e-38	-2.65942	-1.61715	1.3419e-22	-2.6802	-1.70157
22315832	chr2:22315832:T:TATATACAC	1.39488e-36	-1.0588	-1.53232e-09	3.55739e-21	-1.10424	-1.53232e-09
22315952	chr2:22315952:C:T	5.66129e-36	1.32106	-0.979015	5.447e-21	-0.00421754	-0.673982
22316074	chr2:22316074:G:T	7.08407e-37	-1.95771e-09	-1.73635	1.85123e-21	-1.95771e-09	-1.75742
22316200	chr2:22316200:T:A	9.76693e-37	-1.95771e-09	-1.41519	2.73494e-21	-1.95771e-09	-1.36716
22316380	chr2:22316380:G:C	6.9258e-37	-1.95771e-09	-1.75894	1.89683e-21	-1.95771e-09	-1.73308
22316635	chr2:22316635:G:C	8.25623e-37	-1.95771e-09	-1.58323	2.02506e-21	-1.95771e-09	-1.66767
22317344	chr2:22317344:G:A	6.76355e-37	-0.194112	-1.58854	1.39289e-21	-0.433222	-1.60866
22317627	chr2:22317627:T:G	7.14397e-37	-1.95771e-09	-1.72793	1.84363e-21	-1.95771e-09	-1.76153
```
