## Supplementary material for "Characterization of shared and ancestry-specific signals driving complex traits using multi-ancestry fine-mapping": susiex_nc2.cs80.summary

```
# chr2:19671405-22317631
CS_ID	CS_LENGTH	CS_PURITY	MAX_PIP_SNP	BP	REF_ALLELE	ALT_ALLELE	REF_FRQ	BETA	SE	-LOG10P	MAX_PIP	POST-HOC_PROB_POP1	POST-HOC_PROB_POP2
1	3	0.986379	chr2:21072103:G:A	21072103	A,A	G,G	1,1	-inf,-inf	inf,inf	48.3997,7.4337	0.442757	1	0.999439
2	2	0.993075	chr2:21044589:G:A	21044589	A,A	G,G	1,1	-inf,-inf	inf,inf	36.9074,4.78566	0.79028	1	0.820299
```
