## Supplementary material for "Characterization of shared and ancestry-specific signals driving complex traits using multi-ancestry fine-mapping": susiex_nc3.cs80.cs

```
CS_ID	SNP	BP	REF_ALLELE	ALT_ALLELE	REF_FRQ	BETA	SE	-LOG10P	CS_PIP	OVRL_PIP
1	chr2:21072103:G:A	21072103	A,A	G,G	1,1	-inf,-inf	inf,inf	48.3997,7.4337	0.431263	0.431263
1	chr2:21068657:G:A	21068657	A,A	G,G	1,1	-inf,-inf	inf,inf	48.4493,7.1995	0.309624	0.309624
1	chr2:21065354:G:A	21065354	A,A	G,G	1,1	-inf,-inf	inf,inf	48.2254,7.37052	0.169605	0.169605
2	chr2:21044589:G:A	21044589	A,A	G,G	1,1	-inf,-inf	inf,inf	36.9074,4.78566	0.770181	0.770181
2	chr2:21041028:G:A	21041028	A,A	G,G	1,1	-inf,-inf	inf,inf	36.32,4.63321	0.229692	0.229692
3	chr2:20967152:C:T	20967152	T,NA	C,NA	1,NA	inf,NA	inf,NA	10.7894,NA	0.858065	0.858065
```
