## Supplementary material for "Characterization of shared and ancestry-specific signals driving complex traits using multi-ancestry fine-mapping": susiex_nc3.cs80.snp (part 1 of 2)

```
BP	SNP	PIP(CS1)	LogBF(CS1,Pop1)	LogBF(CS1,Pop2)	PIP(CS2)	LogBF(CS2,Pop1)	LogBF(CS2,Pop2)	PIP(CS3)	LogBF(CS3,Pop1)	LogBF(CS3,Pop2)
19671848	chr2:19671848:C:T	1.15945e-40	-1.95771e-09	-1.74911	6.26441e-18	-1.95771e-09	-1.71976	4.39098e-10	-1.95771e-09	-1.71231
19672715	chr2:19672715:G:A	3.55394e-41	-2.11996	-0.81162	3.75319e-18	-1.85146	-0.380576	3.44857e-10	-1.83157	-0.122326
19672726	chr2:19672726:T:C	3.56644e-41	-2.07102	-0.857047	3.74497e-18	-1.7895	-0.444731	3.45724e-10	-1.7689	-0.182494
19672894	chr2:19672894:T:C	1.15831e-40	-1.95771e-09	-1.75009	6.04943e-18	-1.95771e-09	-1.75468	4.19375e-10	-1.95771e-09	-1.75826
19673058	chr2:19673058:C:A	1.18115e-41	-2.36487	-1.66829	8.07704e-19	-2.08868	-1.67952	5.30269e-11	-2.17972	-1.64651
19673154	chr2:19673154:G:T	1.22207e-41	-2.61355	-1.38554	7.58834e-19	-2.68958	-1.14103	8.40543e-11	-2.59367	-0.771893
19673189	chr2:19673189:A:G	6.24422e-41	-1.98593	-0.382057	8.9126e-18	-1.51208	0.144904	8.15733e-10	-1.5585	0.465559
19674370	chr2:19674370:A:G	6.12641e-41	-2.38703	-1.53232e-09	3.13744e-18	-2.41124	-1.53232e-09	2.35176e-10	-2.3367	-1.53232e-09
19674909	chr2:19674909:T:C	1.2287e-40	-1.95771e-09	-1.6911	6.81774e-18	-1.95771e-09	-1.63512	5.13862e-10	-1.95771e-09	-1.55507
19675038	chr2:19675038:G:A	2.08892e-40	-1.95771e-09	-1.16041	1.03131e-17	-1.95771e-09	-1.22122	6.56808e-10	-1.95771e-09	-1.30964
19675125	chr2:19675125:C:T	2.6802e-41	-2.40754	-0.806215	1.30461e-18	-2.61835	-0.670385	1.2344e-10	-2.50088	-0.480394
19675151	chr2:19675151:A:G	3.08107e-41	-2.5198	-0.554566	2.14215e-18	-2.3406	-0.452234	1.48568e-10	-2.46839	-0.32759
19675510	chr2:19675510:G:A	3.73489e-41	-2.08718	-0.794746	4.73372e-18	-1.5839	-0.416028	3.64996e-10	-1.72043	-0.176718
19675514	chr2:19675514:C:CT	1.68803e-40	-1.95771e-09	-1.37349	1.00076e-17	-1.95771e-09	-1.2513	7.02059e-10	-1.95771e-09	-1.24301
19675906	chr2:19675906:A:G	1.23235e-40	-1.95771e-09	-1.68813	6.24005e-18	-1.95771e-09	-1.72365	4.25431e-10	-1.95771e-09	-1.74393
19675959	chr2:19675959:G:A	1.15936e-40	-1.95771e-09	-1.74919	6.41775e-18	-1.95771e-09	-1.69558	4.6729e-10	-1.95771e-09	-1.65008
19676284	chr2:19676284:T:A	5.29022e-40	-1.95771e-09	-0.231196	3.6447e-17	-1.95771e-09	0.0412154	2.93196e-09	-1.95771e-09	0.186397
19676306	chr2:19676306:C:T	1.42844e-40	-1.95771e-09	-1.54048	7.57881e-18	-1.95771e-09	-1.52929	5.43131e-10	-1.95771e-09	-1.49968
19676351	chr2:19676351:C:T	1.5096e-40	-1.95771e-09	-1.48521	7.17781e-18	-1.95771e-09	-1.58365	4.81485e-10	-1.95771e-09	-1.62016
19676365	chr2:19676365:A:G	1.37486e-41	-2.69108	-1.19021	8.95612e-19	-2.63554	-1.02935	6.89084e-11	-2.69988	-0.864374
19676458	chr2:19676458:T:G	1.78566e-40	-1.99725	0.679977	8.29698e-18	-1.82109	0.382339	4.34408e-10	-2.03146	0.308409
19676496	chr2:19676496:G:A	4.39752e-41	-1.5877	-1.1309	2.78716e-18	-1.30505	-1.22456	1.32524e-10	-1.59657	-1.3137
19676502	chr2:19676502:A:G	1.90741e-40	-1.99827	0.746958	8.86314e-18	-1.82009	0.447351	4.61689e-10	-2.03179	0.369656
19676516	chr2:19676516:C:T	1.45506e-40	-1.52201	-1.53232e-09	9.04829e-18	-1.35207	-1.53232e-09	5.14205e-10	-1.55441	-1.53232e-09
19676730	chr2:19676730:T:A	1.58987e-40	-1.95771e-09	-1.4334	9.35955e-18	-1.95771e-09	-1.31825	6.58352e-10	-1.95771e-09	-1.30729
19677549	chr2:19677549:C:T	6.00188e-41	-2.40757	-1.53232e-09	3.81318e-18	-2.21618	-1.53232e-09	2.33397e-10	-2.34429	-1.53232e-09
19677693	chr2:19677693:G:T	2.78457e-41	-1.5345	-1.64105	6.89575e-18	-0.0729349	-1.5508	1.64307e-10	-1.2431	-1.45219
19677776	chr2:19677776:G:A	1.14681e-40	-1.95771e-09	-1.76007	6.017e-18	-1.95771e-09	-1.76005	4.18844e-10	-1.95771e-09	-1.75953
19677863	chr2:19677863:A:G	1.84063e-41	-2.52158	-1.06795	2.23141e-18	-1.67569	-1.07631	8.77071e-11	-2.27511	-1.04791
19677975	chr2:19677975:C:T	9.23221e-42	-2.5485	-1.73103	4.13626e-19	-2.67764	-1.7598	3.54225e-11	-2.52384	-1.70584
19677977	chr2:19677977:C:T	4.50786e-41	-2.69382	-1.53232e-09	2.46612e-18	-2.652	-1.53232e-09	1.64576e-10	-2.69366	-1.53232e-09
19678132	chr2:19678132:A:G	1.36188e-40	-1.95771e-09	-1.58819	6.88791e-18	-1.95771e-09	-1.62487	4.60261e-10	-1.95771e-09	-1.66524
19678293	chr2:19678293:C:T	4.49832e-41	-2.69594	-1.53232e-09	2.39953e-18	-2.67937	-1.53232e-09	1.63584e-10	-2.69971	-1.53232e-09
19678296	chr2:19678296:T:C	2.29399e-40	-1.95771e-09	-1.06676	1.08898e-17	-1.95771e-09	-1.16682	7.16651e-10	-1.95771e-09	-1.22244
19678354	chr2:19678354:G:A	3.17306e-41	-2.25307	-0.791874	4.14414e-18	-1.46727	-0.665673	1.98563e-10	-2.09485	-0.411072
19678370	chr2:19678370:G:A	1.8076e-40	-1.95771e-09	-1.30505	9.23952e-18	-1.95771e-09	-1.33115	5.95957e-10	-1.95771e-09	-1.40686
19678375	chr2:19678375:A:G	1.56743e-41	-2.29763	-1.45258	1.85467e-18	-1.51381	-1.42313	7.93537e-11	-2.12323	-1.29989
19678407	chr2:19678407:C:T	8.11069e-41	-2.10646	-1.53232e-09	4.52792e-18	-2.04438	-1.53232e-09	2.64507e-10	-2.21916	-1.53232e-09
19678433	chr2:19678433:C:A	3.14941e-41	-2.26133	-0.791092	4.08319e-18	-1.48292	-0.664841	1.96605e-10	-2.10568	-0.410149
19678462	chr2:19678462:G:A	1.65394e-41	-2.63911	-1.05737	1.41909e-18	-2.36265	-0.841977	1.08823e-10	-2.57731	-0.530002
19678471	chr2:19678471:G:A	1.23697e-41	-2.67628	-1.31069	8.75545e-19	-2.39609	-1.29146	5.62518e-11	-2.58002	-1.18717
19678528	chr2:19678528:C:T	1.16231e-40	-2.05587	0.309217	5.60058e-18	-1.87424	0.0424685	2.94936e-10	-2.08418	-0.0260898
19678684	chr2:19678684:T:C	1.65238e-41	-2.63836	-1.05907	1.41851e-18	-2.36112	-0.843912	1.08602e-10	-2.5771	-0.532242
19678941	chr2:19678941:C:T	4.15368e-41	-2.15023	-0.62542	2.56016e-18	-1.92407	-0.690507	1.66364e-10	-2.08339	-0.599459
19679035	chr2:19679035:T:C	1.15769e-41	-2.58454	-1.46867	1.30568e-18	-1.92295	-1.36497	5.69263e-11	-2.48228	-1.27299
19679302	chr2:19679302:G:A	1.71316e-41	-2.61886	-1.04244	1.50841e-18	-2.31652	-0.827069	1.14592e-10	-2.54674	-0.508911
19679452	chr2:19679452:G:T	1.72863e-39	-1.95771e-09	0.952861	7.36187e-17	-1.95771e-09	0.744257	4.40159e-09	-1.95771e-09	0.592692
19679605	chr2:19679605:T:G	1.03643e-41	-2.5918	-1.57206	1.13228e-18	-1.94482	-1.4856	4.90716e-11	-2.49438	-1.40937
19679691	chr2:19679691:T:C	1.10131e-41	-2.61354	-1.4896	1.1714e-18	-2.01274	-1.3837	5.31118e-11	-2.52993	-1.2947
19679869	chr2:19679869:G:T	1.57543e-41	-2.63814	-1.10697	1.34642e-18	-2.35731	-0.899877	1.02789e-10	-2.57161	-0.592742
19680175	chr2:19680175:C:T	2.63453e-40	-1.95771e-09	-0.928352	1.60655e-17	-1.95771e-09	-0.777969	1.11057e-09	-1.95771e-09	-0.784396
19680641	chr2:19680641:G:A	2.81523e-40	-1.95771e-09	-0.862013	1.37897e-17	-1.95771e-09	-0.930717	8.52198e-10	-1.95771e-09	-1.04921
19680929	chr2:19680929:C:A	6.37477e-41	-2.34729	-1.53232e-09	3.06356e-18	-2.43506	-1.53232e-09	2.37601e-10	-2.32644	-1.53232e-09
19680983	chr2:19680983:C:T	1.44416e-40	-1.95771e-09	-1.52953	8.34857e-18	-1.95771e-09	-1.43255	5.86527e-10	-1.95771e-09	-1.42281
19681061	chr2:19681061:C:T	2.94055e-40	-1.95771e-09	-0.818459	1.45124e-17	-1.95771e-09	-0.879636	9.22183e-10	-1.95771e-09	-0.970286
19681320	chr2:19681320:T:C	1.00365e-41	-2.46855	-1.72745	7.63685e-19	-2.16059	-1.66365	4.5422e-11	-2.42022	-1.56081
19681366	chr2:19681366:G:A	1.27877e-40	-1.57434	-0.076824	2.18329e-17	-0.953089	0.481865	1.75272e-09	-1.14509	0.816988
19681422	chr2:19681422:C:T	4.53158e-41	-2.68857	-1.53232e-09	2.39551e-18	-2.68105	-1.53232e-09	1.67305e-10	-2.67721	-1.53232e-09
19681600	chr2:19681600:TCACC:T	3.56559e-41	-1.19833	-1.72998	2.79105e-18	-0.787693	-1.74053	1.41878e-10	-1.08974	-1.75233
19681712	chr2:19681712:A:G	2.06321e-41	-2.00993	-1.46544	8.98104e-19	-1.9985	-1.66361	4.40908e-11	-2.27962	-1.73116
19681901	chr2:19681901:G:T	2.79273e-41	-1.65608	-1.51654	1.73773e-18	-1.4006	-1.60146	8.58236e-11	-1.69301	-1.65173
19682354	chr2:19682354:G:A	2.16665e-41	-2.06175	-1.36471	8.91559e-19	-2.06088	-1.60855	4.31348e-11	-2.33543	-1.69727
19682589	chr2:19682589:C:T	1.2321e-40	-1.95771e-09	-1.68834	6.22028e-18	-1.95771e-09	-1.72683	4.29238e-10	-1.95771e-09	-1.73502
19682878	chr2:19682878:T:C	9.74673e-42	-2.59669	-1.62861	4.57853e-19	-2.60954	-1.72631	3.55662e-11	-2.4743	-1.75133
19683363	chr2:19683363:A:G	2.57525e-40	-1.95771e-09	-0.951109	1.08239e-17	-1.95771e-09	-1.17289	6.40046e-10	-1.95771e-09	-1.33549
19683529	chr2:19683529:G:A	1.0598e-41	-2.69133	-1.45023	6.86879e-19	-2.53568	-1.39456	4.48624e-11	-2.6794	-1.31402
19683607	chr2:19683607:A:G	3.65622e-41	-2.69605	-0.20716	1.76101e-18	-2.59959	-0.389164	1.09137e-10	-2.69305	-0.41138
19683646	chr2:19683646:A:G	9.03853e-42	-2.57979	-1.72094	6.40535e-19	-2.37509	-1.625	3.77564e-11	-2.62639	-1.53948
19683734	chr2:19683734:A:G	1.0104e-41	-2.68336	-1.50593	6.63982e-19	-2.50571	-1.45843	4.22762e-11	-2.66701	-1.3858
19684126	chr2:19684126:T:G	1.45253e-40	-1.95771e-09	-1.52375	8.66066e-18	-1.95771e-09	-1.39585	6.03759e-10	-1.95771e-09	-1.39385
19684215	chr2:19684215:C:T	5.02903e-40	-1.95771e-09	-0.281828	2.40798e-17	-1.95771e-09	-0.373271	1.6121e-09	-1.95771e-09	-0.411737
19684294	chr2:19684294:T:C	3.43214e-40	-2.11437	1.4505	1.72019e-17	-2.09159	1.38197	8.79902e-10	-2.19753	1.18032
19684559	chr2:19684559:A:G	8.76102e-42	-2.59804	-1.73388	6.30989e-19	-2.32425	-1.69086	3.84419e-11	-2.51609	-1.63179
19684992	chr2:19684992:T:C	2.09515e-40	-1.95771e-09	-1.15743	1.06457e-17	-1.95771e-09	-1.18949	6.7734e-10	-1.95771e-09	-1.27886
19685053	chr2:19685053:C:T	2.25666e-40	-1.95771e-09	-1.08317	1.00114e-17	-1.95771e-09	-1.25092	6.36972e-10	-1.95771e-09	-1.3403
19685054	chr2:19685054:G:A	1.16287e-40	-1.95771e-09	-1.74617	6.05108e-18	-1.95771e-09	-1.75441	4.19131e-10	-1.95771e-09	-1.75885
19685145	chr2:19685145:G:C	3.12465e-41	-1.3559	-1.70442	2.49704e-18	-0.919134	-1.7204	1.28726e-10	-1.19964	-1.7397
19685194	chr2:19685194:T:C	7.2638e-41	-2.21674	-1.53232e-09	4.00718e-18	-2.16655	-1.53232e-09	2.45169e-10	-2.29508	-1.53232e-09
19685221	chr2:19685221:G:A	2.25795e-40	-1.0826	-1.53232e-09	1.3859e-17	-0.925706	-1.53232e-09	7.76478e-10	-1.14226	-1.53232e-09
19685375	chr2:19685375:T:C	5.83369e-41	-2.43599	-1.53232e-09	3.15853e-18	-2.40454	-1.53232e-09	2.00841e-10	-2.49452	-1.53232e-09
19685636	chr2:19685636:C:T	1.18855e-40	-1.95771e-09	-1.72432	6.20753e-18	-1.95771e-09	-1.72888	4.27289e-10	-1.95771e-09	-1.73957
19685836	chr2:19685836:C:T	3.16601e-41	-1.36176	-1.68541	2.53129e-18	-0.921666	-1.70425	1.30033e-10	-1.20187	-1.72738
19685958	chr2:19685958:G:T	1.04206e-40	-1.92459	0.0687315	1.723e-17	-1.36232	0.654329	1.42322e-09	-1.51319	0.97684
19685978	chr2:19685978:A:G	1.15691e-40	-1.95771e-09	-1.7513	6.2017e-18	-1.95771e-09	-1.72982	4.42251e-10	-1.95771e-09	-1.70515
19686146	chr2:19686146:A:G	2.22588e-41	-2.07035	-1.32914	2.82003e-18	-1.26124	-1.25665	1.18642e-10	-1.88682	-1.1341
19686553	chr2:19686553:C:G	2.05089e-40	-1.95771e-09	-1.17878	9.9324e-18	-1.95771e-09	-1.25884	6.60283e-10	-1.95771e-09	-1.30436
19686719	chr2:19686719:G:A	1.24696e-40	-1.95771e-09	-1.67635	6.27948e-18	-1.95771e-09	-1.71736	4.22524e-10	-1.95771e-09	-1.75078
19686724	chr2:19686724:G:A	1.14809e-40	-1.95771e-09	-1.75895	6.02937e-18	-1.95771e-09	-1.758	4.23424e-10	-1.95771e-09	-1.74866
19686740	chr2:19686740:G:A	1.2246e-40	-1.95771e-09	-1.69444	6.31083e-18	-1.95771e-09	-1.71238	4.32743e-10	-1.95771e-09	-1.72689
19686785	chr2:19686785:T:A	1.41371e-40	-1.95771e-09	-1.55084	8.17029e-18	-1.95771e-09	-1.45414	5.73562e-10	-1.95771e-09	-1.44516
19686786	chr2:19686786:T:G	1.41069e-40	-1.95771e-09	-1.55298	8.14826e-18	-1.95771e-09	-1.45684	5.71993e-10	-1.95771e-09	-1.4479
19686913	chr2:19686913:C:T	1.14788e-40	-1.95771e-09	-1.75914	6.02537e-18	-1.95771e-09	-1.75866	4.24082e-10	-1.95771e-09	-1.7471
19687071	chr2:19687071:A:T	3.06167e-40	-1.95771e-09	-0.778097	1.53693e-17	-1.95771e-09	-0.822273	9.3463e-10	-1.95771e-09	-0.956879
19687283	chr2:19687283:T:C	2.00459e-40	-1.95771e-09	-1.20162	9.72244e-18	-1.95771e-09	-1.28021	6.45796e-10	-1.95771e-09	-1.32655
19687408	chr2:19687408:A:G	4.01328e-41	-1.15417	-1.65586	3.27898e-18	-0.692869	-1.67424	1.63394e-10	-0.997566	-1.7033
19687625	chr2:19687625:C:A	1.15864e-40	-1.95771e-09	-1.74981	6.02834e-18	-1.95771e-09	-1.75817	4.18658e-10	-1.95771e-09	-1.75998
19687804	chr2:19687804:A:G	1.54553e-40	-1.95771e-09	-1.46169	9.02388e-18	-1.95771e-09	-1.35477	6.68305e-10	-1.95771e-09	-1.29228
19688214	chr2:19688214:G:A	1.20651e-40	-1.95771e-09	-1.70933	6.66149e-18	-1.95771e-09	-1.6583	4.69866e-10	-1.95771e-09	-1.64458
19688427	chr2:19688427:A:G	1.49221e-40	-1.95771e-09	-1.4968	8.97783e-18	-1.95771e-09	-1.35988	6.24283e-10	-1.95771e-09	-1.36043
19688482	chr2:19688482:T:C	9.2139e-41	-2.41555	0.436619	4.18199e-18	-2.31792	0.194066	2.44899e-10	-2.42425	0.128069
19688524	chr2:19688524:A:G	1.85533e-40	-1.95771e-09	-1.279	9.10685e-18	-1.95771e-09	-1.34562	6.03756e-10	-1.95771e-09	-1.39386
19688563	chr2:19688563:T:C	1.34088e-41	-2.64604	-1.26027	9.40823e-19	-2.31856	-1.29709	5.81368e-11	-2.48202	-1.25221
19688571	chr2:19688571:C:A	2.33944e-41	-2.04487	-1.30486	9.31025e-19	-2.05808	-1.56803	4.42372e-11	-2.33657	-1.67089
19688856	chr2:19688856:T:C	9.86608e-42	-2.58261	-1.63052	7.41112e-19	-2.3129	-1.54134	4.73023e-11	-2.51941	-1.42106
19688986	chr2:19688986:A:G	5.45082e-41	-2.50388	-1.53232e-09	2.93077e-18	-2.47938	-1.53232e-09	1.91696e-10	-2.54112	-1.53232e-09
19689259	chr2:19689259:G:A	1.85722e-40	-1.95771e-09	-1.27798	9.18608e-18	-1.95771e-09	-1.33695	5.98528e-10	-1.95771e-09	-1.40256
19689445	chr2:19689445:C:T	2.61683e-41	-1.49841	-1.73927	2.40324e-18	-0.956896	-1.72093	1.21559e-10	-1.28358	-1.71305
19689466	chr2:19689466:C:T	1.29507e-41	-2.58144	-1.35963	1.04597e-18	-2.25461	-1.25508	6.66352e-11	-2.43337	-1.16442
19689772	chr2:19689772:T:G	1.46284e-40	-1.95771e-09	-1.51667	8.90304e-18	-1.95771e-09	-1.36825	7.00124e-10	-1.95771e-09	-1.24577
19689937	chr2:19689937:C:A	1.35971e-40	-1.95771e-09	-1.58979	7.52381e-18	-1.95771e-09	-1.53657	5.45821e-10	-1.95771e-09	-1.49474
19690684	chr2:19690684:A:G	1.18808e-40	-1.95771e-09	-1.72472	6.24374e-18	-1.95771e-09	-1.72306	4.43151e-10	-1.95771e-09	-1.70312
19691156	chr2:19691156:A:T	1.40977e-40	-1.95771e-09	-1.55363	7.4222e-18	-1.95771e-09	-1.55017	4.97652e-10	-1.95771e-09	-1.58713
19691297	chr2:19691297:G:T	8.2807e-42	-2.68621	-1.70209	4.97186e-19	-2.50707	-1.74636	3.09288e-11	-2.60657	-1.75878
19691447	chr2:19691447:T:C	9.79643e-42	-2.52668	-1.69353	6.26907e-19	-2.3654	-1.6562	3.78019e-11	-2.52336	-1.64131
19691516	chr2:19691516:C:T	1.30383e-40	-2.6574	1.02565	1.86407e-17	-2.36215	1.73285	1.76983e-09	-2.491	2.17261
19691620	chr2:19691620:G:A	1.05705e-41	-2.48371	-1.66045	4.83835e-19	-2.56954	-1.71111	3.56546e-11	-2.46881	-1.75434
19691946	chr2:19691946:T:G	1.35104e-40	-1.95771e-09	-1.59618	7.95588e-18	-1.95771e-09	-1.48073	6.21831e-10	-1.95771e-09	-1.36436
19691980	chr2:19691980:A:C	9.15543e-42	-2.5753	-1.71258	5.72136e-19	-2.43207	-1.68096	3.51526e-11	-2.57045	-1.66688
19692231	chr2:19692231:C:T	1.16666e-40	-1.95771e-09	-1.74291	6.07509e-18	-1.95771e-09	-1.75045	4.20298e-10	-1.95771e-09	-1.75607
19692653	chr2:19692653:A:G	9.11092e-42	-2.57154	-1.72121	5.68454e-19	-2.42831	-1.69117	3.48325e-11	-2.56897	-1.6775
19692726	chr2:19692726:T:G	7.72777e-41	-2.15482	-1.53232e-09	3.9281e-18	-2.18649	-1.53232e-09	3.31851e-10	-1.99234	-1.53232e-09
19693054	chr2:19693054:C:T	1.16666e-40	-1.95771e-09	-1.74291	6.07509e-18	-1.95771e-09	-1.75045	4.20298e-10	-1.95771e-09	-1.75607
19693249	chr2:19693249:G:A	2.15108e-40	-1.95771e-09	-1.13108	1.13183e-17	-1.95771e-09	-1.12822	8.75964e-10	-1.95771e-09	-1.0217
19693468	chr2:19693468:C:T	1.18768e-41	-2.50112	-1.52652	1.00417e-18	-2.16885	-1.38163	6.29113e-11	-2.36352	-1.29178
19693532	chr2:19693532:C:T	8.42977e-41	-2.69138	0.623512	1.04986e-17	-2.47733	1.27394	1.00004e-09	-2.5811	1.69186
19693678	chr2:19693678:A:G	1.42648e-40	-1.95771e-09	-1.54185	7.55585e-18	-1.95771e-09	-1.53232	5.07295e-10	-1.95771e-09	-1.56794
19693930	chr2:19693930:C:T	8.4952e-41	-2.06014	-1.53232e-09	3.31774e-18	-2.35536	-1.53232e-09	2.4774e-10	-2.28465	-1.53232e-09
19694067	chr2:19694067:A:T	1.00676e-41	-2.69055	-1.50236	6.30201e-19	-2.56965	-1.44671	4.58338e-11	-2.63793	-1.33408
19694140	chr2:19694140:C:T	1.14892e-40	-1.95771e-09	-1.75823	6.15234e-18	-1.95771e-09	-1.73781	4.30406e-10	-1.95771e-09	-1.7323
19694201	chr2:19694201:C:T	1.16655e-40	-1.95771e-09	-1.74301	6.07301e-18	-1.95771e-09	-1.75079	4.20308e-10	-1.95771e-09	-1.75604
19694237	chr2:19694237:G:A	1.49871e-41	-2.21427	-1.58077	8.38905e-19	-2.08414	-1.64616	5.09738e-11	-2.20893	-1.65679
19694435	chr2:19694435:T:C	1.6868e-40	-1.95771e-09	-1.37422	9.81767e-18	-1.95771e-09	-1.27046	7.04906e-10	-1.95771e-09	-1.23897
19695189	chr2:19695189:G:A	1.16666e-40	-1.95771e-09	-1.74291	6.07509e-18	-1.95771e-09	-1.75045	4.20298e-10	-1.95771e-09	-1.75607
19695347	chr2:19695347:A:T	2.60925e-41	-1.85744	-1.38314	1.48109e-18	-1.85147	-1.31039	8.89799e-11	-2.05934	-1.24927
19695521	chr2:19695521:G:A	1.14682e-40	-1.95771e-09	-1.76006	6.08736e-18	-1.95771e-09	-1.74843	4.25058e-10	-1.95771e-09	-1.7448
19695716	chr2:19695716:C:T	7.72982e-42	-2.69708	-1.76006	4.35153e-19	-2.63337	-1.75333	2.94958e-11	-2.67461	-1.73818
19695980	chr2:19695980:C:T	9.76715e-40	-1.95771e-09	0.381969	4.59719e-17	-1.95771e-09	0.273387	2.71847e-09	-1.95771e-09	0.110796
19696100	chr2:19696100:C:T	1.89878e-40	-1.95771e-09	-1.25584	9.96545e-18	-1.95771e-09	-1.25552	7.62005e-10	-1.95771e-09	-1.16108
19696197	chr2:19696197:T:C	1.68999e-40	-1.95771e-09	-1.37233	9.83771e-18	-1.95771e-09	-1.26842	7.06378e-10	-1.95771e-09	-1.23688
19696719	chr2:19696719:T:G	8.91897e-41	-2.63541	0.623953	1.25468e-17	-2.29965	1.27448	1.14939e-09	-2.44243	1.69239
19696811	chr2:19696811:T:C	8.81697e-41	-2.64923	0.626265	1.21614e-17	-2.33332	1.27695	1.12106e-09	-2.47002	1.69502
19697103	chr2:19697103:C:A	1.51679e-41	-2.18751	-1.59553	8.55757e-19	-2.05254	-1.65787	5.19599e-11	-2.17863	-1.66792
19697405	chr2:19697405:C:T	9.51518e-42	-2.52316	-1.72618	7.17977e-19	-2.20736	-1.6786	4.39791e-11	-2.39254	-1.62077
19697498	chr2:19697498:T:C	1.15455e-40	-1.95771e-09	-1.75334	6.23532e-18	-1.95771e-09	-1.72441	4.36961e-10	-1.95771e-09	-1.71719
19697616	chr2:19697616:G:T	7.70773e-42	-2.70029	-1.75971	4.6416e-19	-2.56319	-1.75898	3.06073e-11	-2.62045	-1.75534
19697647	chr2:19697647:T:A	1.4495e-41	-2.29003	-1.5384	9.94261e-19	-2.00415	-1.55625	5.27636e-11	-2.28227	-1.54894
19697757	chr2:19697757:C:T	2.1126e-40	-1.95771e-09	-1.14914	1.10829e-17	-1.95771e-09	-1.14924	8.52186e-10	-1.95771e-09	-1.04922
19697962	chr2:19697962:ATATACACT:A	1.14706e-40	-1.95771e-09	-1.75985	6.07283e-18	-1.95771e-09	-1.75082	4.24427e-10	-1.95771e-09	-1.74629
19698218	chr2:19698218:A:G	8.49459e-42	-2.67212	-1.69068	6.3246e-19	-2.28778	-1.725	3.61087e-11	-2.46759	-1.74291
19698336	chr2:19698336:C:G	4.21473e-40	-1.95771e-09	-0.45847	3.44022e-17	-1.95771e-09	-0.0165214	2.8635e-09	-1.95771e-09	0.162769
19698337	chr2:19698337:TTA:T	2.97943e-40	-1.95771e-09	-0.805324	1.63384e-17	-1.95771e-09	-0.761122	1.20667e-09	-1.95771e-09	-0.701408
19698399	chr2:19698399:C:T	1.52077e-41	-2.18489	-1.59553	8.59187e-19	-2.04854	-1.65787	5.21856e-11	-2.1743	-1.66792
19698524	chr2:19698524:A:G	1.51402e-40	-1.95771e-09	-1.48228	9.14985e-18	-1.95771e-09	-1.34091	7.3378e-10	-1.95771e-09	-1.19882
19698839	chr2:19698839:C:G	1.62719e-40	-1.95771e-09	-1.4102	7.99143e-18	-1.95771e-09	-1.47627	5.42339e-10	-1.95771e-09	-1.50114
19698898	chr2:19698898:A:C	8.83838e-42	-2.56318	-1.75994	4.1724e-19	-2.6688	-1.75994	2.88199e-11	-2.67635	-1.75962
19699125	chr2:19699125:G:A	1.898e-40	-1.95771e-09	-1.25626	9.95903e-18	-1.95771e-09	-1.25616	7.61502e-10	-1.95771e-09	-1.16174
19699203	chr2:19699203:A:C	1.52173e-40	-1.47721	-1.53232e-09	8.71984e-18	-1.38904	-1.53232e-09	4.92847e-10	-1.59683	-1.53232e-09
19699261	chr2:19699261:G:A	1.52025e-41	-2.17382	-1.60694	8.58691e-19	-2.04051	-1.66648	5.20277e-11	-2.16927	-1.67598
19699648	chr2:19699648:G:A	8.26422e-42	-2.63243	-1.75786	4.0877e-19	-2.69364	-1.75561	2.8358e-11	-2.69618	-1.75594
19699936	chr2:19699936:A:G	1.68247e-40	-1.95771e-09	-1.37679	9.78963e-18	-1.95771e-09	-1.27332	7.02856e-10	-1.95771e-09	-1.24188
19700018	chr2:19700018:G:T	1.17462e-40	-1.95771e-09	-1.73611	6.17822e-18	-1.95771e-09	-1.73361	4.3681e-10	-1.95771e-09	-1.71753
19700065	chr2:19700065:C:A	8.10819e-42	-2.64983	-1.75952	4.05594e-19	-2.69859	-1.75846	2.81797e-11	-2.69989	-1.75854
19700600	chr2:19700600:T:A	1.55676e-41	-2.26245	-1.49458	1.06397e-18	-1.9763	-1.51634	5.62546e-11	-2.25875	-1.50839
19701061	chr2:19701061:C:G	1.19155e-40	-1.95771e-09	-1.7218	6.18829e-18	-1.95771e-09	-1.73198	4.2994e-10	-1.95771e-09	-1.73338
19701095	chr2:19701095:T:C	9.79224e-42	-2.63575	-1.58488	5.4279e-19	-2.6746	-1.49108	4.03761e-11	-2.67575	-1.42304
19701158	chr2:19701158:G:A	6.33304e-41	-2.35386	-1.53232e-09	7.96651e-18	-1.4794	-1.53232e-09	3.6037e-10	-1.9099	-1.53232e-09
19701242	chr2:19701242:G:A	1.17957e-40	-1.95771e-09	-1.73191	6.48269e-18	-1.95771e-09	-1.68551	4.54775e-10	-1.95771e-09	-1.67723
19701312	chr2:19701312:C:T	9.50824e-42	-2.69143	-1.55864	5.78545e-19	-2.64694	-1.45494	4.31778e-11	-2.65827	-1.37343
19701784	chr2:19701784:C:A	2.0291e-40	-1.95771e-09	-1.18946	9.48974e-18	-1.95771e-09	-1.30443	6.40175e-10	-1.95771e-09	-1.33529
19701921	chr2:19701921:G:A	1.25626e-40	-2.65586	0.986938	1.30971e-17	-2.67347	1.69122	1.3292e-09	-2.69763	2.09293
19702056	chr2:19702056:G:A	7.06206e-40	-1.95771e-09	0.0576811	5.44048e-17	-1.95771e-09	0.441809	4.64094e-09	-1.95771e-09	0.645643
19702401	chr2:19702401:C:T	2.23492e-40	-1.95771e-09	-1.09285	1.0343e-17	-1.95771e-09	-1.21834	6.9531e-10	-1.95771e-09	-1.25267
19702674	chr2:19702674:T:C	1.18011e-40	-1.95771e-09	-1.73145	6.16181e-18	-1.95771e-09	-1.73627	4.22847e-10	-1.95771e-09	-1.75002
19702726	chr2:19702726:T:C	1.84322e-40	-1.95771e-09	-1.28554	9.65887e-18	-1.95771e-09	-1.28677	7.36142e-10	-1.95771e-09	-1.19561
19702897	chr2:19702897:G:A	9.56696e-42	-2.54766	-1.69625	5.91859e-19	-2.41911	-1.66002	3.55594e-11	-2.58658	-1.63924
19703026	chr2:19703026:G:A	9.38676e-42	-2.57248	-1.69045	9.10047e-19	-1.93048	-1.71842	4.39956e-11	-2.29003	-1.72291
19703897	chr2:19703897:A:C	9.17046e-42	-2.60707	-1.67916	8.26398e-19	-2.0346	-1.71073	4.12655e-11	-2.36147	-1.71553
19703910	chr2:19703910:C:T	2.23587e-40	-1.95771e-09	-1.09243	1.13644e-17	-1.95771e-09	-1.12416	7.26858e-10	-1.95771e-09	-1.2083
19704040	chr2:19704040:G:A	1.15682e-40	-1.95771e-09	-1.75138	6.26289e-18	-1.95771e-09	-1.72	4.38809e-10	-1.95771e-09	-1.71296
19704211	chr2:19704211:A:G	9.45288e-42	-2.54528	-1.71062	5.83032e-19	-2.4162	-1.67795	3.49206e-11	-2.58453	-1.65942
19704251	chr2:19704251:C:G	2.58499e-40	-1.95771e-09	-0.947336	1.2305e-17	-1.95771e-09	-1.04464	7.91421e-10	-1.95771e-09	-1.1232
19704281	chr2:19704281:T:C	1.19922e-40	-1.95771e-09	-1.71538	6.21482e-18	-1.95771e-09	-1.72771	4.27387e-10	-1.95771e-09	-1.73934
19704537	chr2:19704537:C:T	1.79032e-40	-1.95771e-09	-1.31466	9.71527e-18	-1.95771e-09	-1.28094	6.39931e-10	-1.95771e-09	-1.33567
19704553	chr2:19704553:C:T	4.81165e-41	-2.6286	-1.53232e-09	2.76513e-18	-2.53756	-1.53232e-09	1.79907e-10	-2.60459	-1.53232e-09
19704655	chr2:19704655:T:G	1.19182e-40	-1.95771e-09	-1.72157	6.21774e-18	-1.95771e-09	-1.72724	4.25446e-10	-1.95771e-09	-1.74389
19704781	chr2:19704781:T:C	1.19261e-40	-1.95771e-09	-1.72091	6.7024e-18	-1.95771e-09	-1.65218	5.03885e-10	-1.95771e-09	-1.57468
19705188	chr2:19705188:C:G	1.48712e-40	-1.95771e-09	-1.50021	8.58091e-18	-1.95771e-09	-1.4051	6.16316e-10	-1.95771e-09	-1.37327
19705408	chr2:19705408:C:T	1.17431e-40	-1.95771e-09	-1.73637	6.06863e-18	-1.95771e-09	-1.75151	4.20419e-10	-1.95771e-09	-1.75578
19705475	chr2:19705475:T:C	8.1362e-42	-2.64705	-1.75886	4.93037e-19	-2.50198	-1.75984	3.07236e-11	-2.61704	-1.75496
19705690	chr2:19705690:C:G	6.77379e-41	-2.6846	0.398023	6.45633e-18	-2.674	0.984419	6.1973e-10	-2.69333	1.32558
19705835	chr2:19705835:G:C	1.14797e-40	-1.95771e-09	-1.75906	6.13462e-18	-1.95771e-09	-1.74069	4.28932e-10	-1.95771e-09	-1.73573
19706215	chr2:19706215:T:C	1.3238e-40	-1.95771e-09	-1.61655	6.96283e-18	-1.95771e-09	-1.61406	5.04064e-10	-1.95771e-09	-1.57433
19706235	chr2:19706235:T:A	9.92741e-42	-2.47467	-1.73226	6.89298e-19	-2.16714	-1.75958	3.81812e-11	-2.39676	-1.75793
19706315	chr2:19706315:C:G	1.15493e-40	-1.95771e-09	-1.75301	6.06708e-18	-1.95771e-09	-1.75177	4.27939e-10	-1.95771e-09	-1.73805
19706784	chr2:19706784:A:G	9.4925e-42	-2.50137	-1.75036	6.62835e-19	-2.20804	-1.75783	3.74951e-11	-2.42639	-1.74643
19706875	chr2:19706875:A:C	1.28909e-41	-2.23779	-1.70791	7.31221e-19	-2.12804	-1.73964	4.47543e-11	-2.2512	-1.74464
19707274	chr2:19707274:G:A	2.32229e-41	-1.60946	-1.74763	1.82138e-18	-1.20512	-1.74993	7.32129e-11	-1.75801	-1.74565
19707289	chr2:19707289:T:C	1.0947e-41	-2.37548	-1.73368	7.80623e-19	-2.04559	-1.75672	4.13172e-11	-2.31574	-1.76001
19707787	chr2:19707787:G:T	1.26372e-41	-2.28929	-1.67629	8.49003e-19	-2.00914	-1.7092	4.33918e-11	-2.31769	-1.70907
19707944	chr2:19707944:C:G	1.08249e-41	-2.56857	-1.5518	7.64326e-19	-2.37373	-1.44967	4.54658e-11	-2.58243	-1.39764
19708053	chr2:19708053:C:T	2.39821e-41	-1.99838	-1.32654	1.36936e-18	-2.00591	-1.23438	8.40148e-11	-2.19764	-1.16839
19708170	chr2:19708170:G:A	1.28279e-41	-2.26495	-1.68565	7.21382e-19	-2.15636	-1.72487	4.42476e-11	-2.27527	-1.73196
19708303	chr2:19708303:A:G	7.75958e-42	-2.69549	-1.75781	4.54406e-19	-2.59456	-1.74885	2.95949e-11	-2.68473	-1.7247
19708658	chr2:19708658:A:G	9.0449e-42	-2.61478	-1.68525	5.31959e-19	-2.48933	-1.69651	3.1344e-11	-2.65282	-1.69919
19708778	chr2:19708778:C:T	9.08822e-42	-2.59759	-1.69765	5.40044e-19	-2.46334	-1.70741	3.13965e-11	-2.64019	-1.71014
19708861	chr2:19708861:G:A	9.06512e-42	-2.60431	-1.69348	5.36716e-19	-2.47298	-1.70395	3.13536e-11	-2.64499	-1.70671
19708871	chr2:19708871:C:A	9.18024e-42	-2.59169	-1.69348	5.46897e-19	-2.45419	-1.70395	3.16474e-11	-2.63566	-1.70671
19709234	chr2:19709234:A:G	8.95078e-42	-2.60754	-1.70294	5.2948e-19	-2.47795	-1.71255	3.10162e-11	-2.64721	-1.71531
19709301	chr2:19709301:C:T	8.00245e-42	-2.67573	-1.74675	4.72876e-19	-2.54351	-1.76005	2.92975e-11	-2.66489	-1.75464
19709383	chr2:19709383:A:T	4.48969e-41	-2.69786	-1.53232e-09	2.36414e-18	-2.69423	-1.53232e-09	1.64349e-10	-2.69504	-1.53232e-09
19709416	chr2:19709416:A:G	2.02815e-40	-1.95771e-09	-1.18993	1.06569e-17	-1.95771e-09	-1.18843	7.89435e-10	-1.95771e-09	-1.12571
19709493	chr2:19709493:C:A	9.38697e-42	-2.66592	-1.59698	5.23333e-19	-2.70053	-1.50165	3.93633e-11	-2.7006	-1.42359
19709811	chr2:19709811:T:A	8.82029e-42	-2.61019	-1.71498	5.21669e-19	-2.48211	-1.72325	3.0647e-11	-2.64877	-1.72572
19709862	chr2:19709862:A:G	8.79588e-42	-2.59456	-1.73338	5.25616e-19	-2.45799	-1.73984	3.05151e-11	-2.63713	-1.74168
19709975	chr2:19709975:A:G	8.87394e-42	-2.61656	-1.70255	5.22545e-19	-2.4917	-1.71198	3.08519e-11	-2.65342	-1.71441
19710321	chr2:19710321:C:T	1.48994e-40	-1.95771e-09	-1.49832	7.39055e-18	-1.95771e-09	-1.55444	5.02433e-10	-1.95771e-09	-1.57757
19710668	chr2:19710668:G:A	1.15234e-40	-1.95771e-09	-1.75526	6.20679e-18	-1.95771e-09	-1.729	4.34214e-10	-1.95771e-09	-1.72349
19710778	chr2:19710778:A:C	8.95345e-42	-2.58504	-1.72515	5.36383e-19	-2.4452	-1.73234	3.09148e-11	-2.63092	-1.73487
19710849	chr2:19710849:G:T	1.06449e-41	-2.6785	-1.45865	7.55319e-19	-2.55516	-1.2801	5.08416e-11	-2.67176	-1.19655
19710991	chr2:19710991:TAAAG:T	8.71928e-42	-2.62137	-1.71532	5.11784e-19	-2.50042	-1.72407	3.03272e-11	-2.65826	-1.72673
19711121	chr2:19711121:G:A	9.87279e-42	-2.58433	-1.62812	5.88239e-19	-2.44133	-1.64394	3.37365e-11	-2.62838	-1.65007
19711404	chr2:19711404:G:A	9.05017e-42	-2.58944	-1.71	5.40477e-19	-2.45083	-1.71912	3.12241e-11	-2.63394	-1.7219
19711426	chr2:19711426:G:C	2.03908e-40	-1.95771e-09	-1.18456	1.06713e-17	-1.95771e-09	-1.18708	7.90842e-10	-1.95771e-09	-1.12393
19711526	chr2:19711526:C:T	7.79023e-42	-2.70012	-1.74924	4.1171e-19	-2.68218	-1.7599	2.86674e-11	-2.69188	-1.74939
19712409	chr2:19712409:G:T	6.2971e-40	-0.056966	-1.53232e-09	4.28879e-17	0.203947	-1.53232e-09	2.63604e-09	0.0800021	-1.53232e-09
19712526	chr2:19712526:TCA:T	8.28947e-42	-2.64896	-1.73828	4.30619e-19	-2.68358	-1.71359	3.04226e-11	-2.69901	-1.68283
19712585	chr2:19712585:G:A	8.65508e-42	-2.62497	-1.71911	5.04648e-19	-2.51133	-1.72721	3.01135e-11	-2.66265	-1.7294
19712672	chr2:19712672:C:A	1.34797e-41	-2.20459	-1.69645	7.53246e-19	-2.10585	-1.73216	4.65297e-11	-2.21834	-1.7386
19713081	chr2:19713081:G:A	8.742e-42	-2.62035	-1.71373	5.10959e-19	-2.50377	-1.72234	3.03545e-11	-2.65924	-1.72484
19713168	chr2:19713168:C:T	8.89022e-42	-2.60358	-1.71369	5.2435e-19	-2.47808	-1.72216	3.07296e-11	-2.64711	-1.7247
19713283	chr2:19713283:G:A	9.27398e-42	-2.6525	-1.62251	6.03639e-19	-2.52366	-1.53577	3.82096e-11	-2.66206	-1.49189
19713417	chr2:19713417:C:A	1.31014e-40	-1.95771e-09	-1.62692	6.79275e-18	-1.95771e-09	-1.63879	4.90968e-10	-1.95771e-09	-1.60065
19714028	chr2:19714028:G:A	1.70461e-40	-1.95771e-09	-1.36372	9.20182e-18	-1.95771e-09	-1.33524	6.7111e-10	-1.95771e-09	-1.2881
19714071	chr2:19714071:C:T	1.81785e-40	-1.95771e-09	-1.2994	9.80657e-18	-1.95771e-09	-1.27159	7.14187e-10	-1.95771e-09	-1.22589
19714197	chr2:19714197:G:A	1.93054e-40	-1.95771e-09	-1.23926	9.62058e-18	-1.95771e-09	-1.29074	6.34737e-10	-1.95771e-09	-1.34382
19714507	chr2:19714507:A:G	8.5854e-42	-2.67648	-1.67569	5.6428e-19	-2.53498	-1.59187	3.78223e-11	-2.65603	-1.5081
19714914	chr2:19714914:T:C	1.25373e-40	-1.67093	-1.53232e-09	6.89353e-18	-1.62406	-1.53232e-09	3.96538e-10	-1.81426	-1.53232e-09
19715064	chr2:19715064:C:T	9.07815e-42	-2.69168	-1.60468	5.95465e-19	-2.57968	-1.49337	4.15928e-11	-2.67862	-1.39048
19715195	chr2:19715195:C:G	1.22343e-40	-1.95771e-09	-1.6954	6.97867e-18	-1.95771e-09	-1.61178	5.33026e-10	-1.95771e-09	-1.51846
19715384	chr2:19715384:C:T	3.72579e-41	-2.62178	-0.262578	3.04224e-18	-2.70097	0.258925	2.87037e-10	-2.70018	0.562761
19715504	chr2:19715504:C:T	1.74589e-41	-2.54892	-1.09345	1.00884e-18	-2.62996	-0.91588	8.21827e-11	-2.59272	-0.79536
19715677	chr2:19715677:T:C	9.41095e-42	-2.55711	-1.70325	4.79311e-19	-2.64681	-1.64324	3.63723e-11	-2.60759	-1.59563
19715752	chr2:19715752:G:T	1.32966e-40	-1.95771e-09	-1.61213	6.54175e-18	-1.95771e-09	-1.67644	4.50417e-10	-1.95771e-09	-1.68686
19715839	chr2:19715839:C:A	7.86369e-42	-2.67995	-1.76002	4.03976e-19	-2.70098	-1.76007	2.92805e-11	-2.66009	-1.76002
19716049	chr2:19716049:A:G	1.14828e-40	-1.95771e-09	-1.75879	6.0176e-18	-1.95771e-09	-1.75995	4.19397e-10	-1.95771e-09	-1.75821
19716192	chr2:19716192:G:A	1.52365e-40	-1.95771e-09	-1.47595	8.01647e-18	-1.95771e-09	-1.47314	5.25676e-10	-1.95771e-09	-1.53234
19716444	chr2:19716444:G:A	4.595e-40	-1.95771e-09	-0.372087	3.18497e-17	-1.95771e-09	-0.0936136	2.68462e-09	-1.95771e-09	0.098264
19716659	chr2:19716659:C:T	1.90226e-40	-1.95771e-09	-1.25401	8.94641e-18	-1.95771e-09	-1.36339	5.9811e-10	-1.95771e-09	-1.40326
19717060	chr2:19717060:T:TCTGCTATCA	1.394e-41	-2.31207	-1.55539	7.51899e-19	-2.3426	-1.49719	4.92591e-11	-2.40735	-1.49259
19717085	chr2:19717085:G:A	1.39885e-41	-2.11775	-1.74624	7.29791e-19	-2.14229	-1.72735	4.5191e-11	-2.26535	-1.72078
19717236	chr2:19717236:T:C	8.45609e-42	-2.69041	-1.67693	4.97758e-19	-2.66403	-1.58825	3.64175e-11	-2.68427	-1.51771
19717453	chr2:19717453:A:C	1.1855e-41	-2.30324	-1.72624	6.10489e-19	-2.38158	-1.66656	6.31228e-11	-2.07112	-1.58083
19718098	chr2:19718098:A:C	2.3274e-41	-1.61528	-1.73961	9.29057e-19	-1.92776	-1.70047	7.04517e-11	-1.87048	-1.67163
19718103	chr2:19718103:C:A	2.24834e-41	-1.64513	-1.74432	8.97362e-19	-1.95401	-1.70892	6.79023e-11	-1.89688	-1.68208
19718115	chr2:19718115:C:T	1.44452e-40	-1.95771e-09	-1.52928	7.19539e-18	-1.95771e-09	-1.5812	4.95558e-10	-1.95771e-09	-1.59135
19718254	chr2:19718254:A:G	2.34462e-41	-1.60458	-1.74294	9.35472e-19	-1.91522	-1.70612	7.09478e-11	-1.85631	-1.67878
19718255	chr2:19718255:T:G	2.33525e-41	-1.60968	-1.74184	9.32597e-19	-1.92024	-1.70418	7.07226e-11	-1.86187	-1.6764
19718467	chr2:19718467:G:A	5.69401e-41	-2.46023	-1.53232e-09	2.95668e-18	-2.47058	-1.53232e-09	1.96626e-10	-2.51573	-1.53232e-09
19718481	chr2:19718481:G:A	9.42333e-42	-2.49952	-1.75952	4.51351e-19	-2.59646	-1.75369	3.36586e-11	-2.53281	-1.74795
19718575	chr2:19718575:C:T	1.13564e-41	-2.50868	-1.56377	5.24901e-19	-2.69995	-1.49924	4.08152e-11	-2.62491	-1.46306
19718578	chr2:19718578:G:A	8.49431e-42	-2.66668	-1.69615	5.04315e-19	-2.62382	-1.61538	3.59563e-11	-2.65941	-1.55531
19718624	chr2:19718624:C:T	2.38044e-41	-1.59003	-1.74233	9.499e-19	-1.9015	-1.70454	7.2058e-11	-1.84219	-1.67737
19718626	chr2:19718626:G:C	2.33386e-41	-1.60921	-1.74291	9.32699e-19	-1.91875	-1.70557	7.0733e-11	-1.85949	-1.67863
19718839	chr2:19718839:C:T	8.51869e-42	-2.65251	-1.70746	5.06689e-19	-2.60367	-1.63083	3.58374e-11	-2.64465	-1.57339
19718846	chr2:19718846:G:A	1.1151e-41	-2.37004	-1.72066	5.88514e-19	-2.39338	-1.69142	3.84608e-11	-2.47266	-1.67474
19718885	chr2:19718885:A:G	5.9805e-41	-2.41114	-1.53232e-09	3.07509e-18	-2.43131	-1.53232e-09	1.94337e-10	-2.52744	-1.53232e-09
19718945	chr2:19718945:G:A	6.10944e-41	-2.38981	-1.53232e-09	3.13592e-18	-2.41172	-1.53232e-09	1.97156e-10	-2.51304	-1.53232e-09
19719000	chr2:19719000:G:A	8.92069e-42	-2.64489	-1.66896	5.41297e-19	-2.59356	-1.57487	3.86173e-11	-2.63627	-1.50706
19719528	chr2:19719528:C:T	8.85792e-42	-2.65097	-1.66995	5.375e-19	-2.60104	-1.57443	3.83819e-11	-2.64243	-1.50701
19719626	chr2:19719626:C:A	4.74443e-41	-2.64267	-1.53232e-09	2.59145e-18	-2.60242	-1.53232e-09	1.70835e-10	-2.65633	-1.53232e-09
19719666	chr2:19719666:C:T	1.25759e-41	-2.22955	-1.74089	6.37424e-19	-2.31348	-1.69148	6.7365e-11	-1.97062	-1.61629
19719682	chr2:19719682:G:A	6.19087e-41	-2.37656	-1.53232e-09	3.17808e-18	-2.39837	-1.53232e-09	1.99414e-10	-2.50165	-1.53232e-09
19719835	chr2:19719835:TGAG:T	9.95413e-42	-2.61044	-1.5938	5.20783e-19	-2.67065	-1.53641	3.69415e-11	-2.68331	-1.50438
19720001	chr2:19720001:G:A	4.67387e-40	-1.95771e-09	-0.355068	1.96105e-17	-1.95771e-09	-0.57858	1.30043e-09	-1.95771e-09	-0.626581
19720345	chr2:19720345:G:T	4.47595e-41	-2.70092	-1.53232e-09	2.35102e-18	-2.69979	-1.53232e-09	1.63502e-10	-2.7002	-1.53232e-09
19720529	chr2:19720529:A:G	1.35352e-40	-1.95771e-09	-1.59435	7.1349e-18	-1.95771e-09	-1.58965	5.13755e-10	-1.95771e-09	-1.55528
19720627	chr2:19720627:G:A	9.21365e-42	-2.52151	-1.76003	4.43206e-19	-2.61304	-1.75532	3.28418e-11	-2.55492	-1.7504
19720655	chr2:19720655:G:A	1.29613e-40	-1.95771e-09	-1.63768	6.62998e-18	-1.95771e-09	-1.66304	4.5447e-10	-1.95771e-09	-1.6779
19720727	chr2:19720727:A:T	1.15022e-40	-1.95771e-09	-1.7571	6.03659e-18	-1.95771e-09	-1.7568	4.2366e-10	-1.95771e-09	-1.7481
19721146	chr2:19721146:C:T	1.26731e-41	-2.23592	-1.72682	6.49976e-19	-2.31848	-1.66699	6.91581e-11	-1.97757	-1.58307
19721224	chr2:19721224:G:A	9.28979e-42	-2.51831	-1.755	4.49522e-19	-2.61171	-1.7425	3.34555e-11	-2.553	-1.73381
19721869	chr2:19721869:T:C	9.00823e-42	-2.5976	-1.70649	4.8252e-19	-2.67153	-1.61185	3.54751e-11	-2.70024	-1.52796
19722008	chr2:19722008:T:C	9.90321e-42	-2.62293	-1.58644	5.30319e-19	-2.6613	-1.52762	3.71032e-11	-2.6887	-1.49462
19722141	chr2:19722141:C:T	1.16538e-40	-1.95771e-09	-1.74401	6.01899e-18	-1.95771e-09	-1.75972	4.19159e-10	-1.95771e-09	-1.75878
19722732	chr2:19722732:C:G	1.22589e-41	-2.54212	-1.45385	6.79119e-19	-2.56505	-1.37655	4.63401e-11	-2.5983	-1.36273
19722738	chr2:19722738:A:G	1.54962e-40	-1.95771e-09	-1.45905	9.42222e-18	-1.95771e-09	-1.31157	7.16862e-10	-1.95771e-09	-1.22215
19722968	chr2:19722968:T:C	6.69252e-41	-2.29865	-1.53232e-09	3.42499e-18	-2.32354	-1.53232e-09	2.12091e-10	-2.44001	-1.53232e-09
19723186	chr2:19723186:G:A	9.28599e-42	-2.52255	-1.75117	4.49728e-19	-2.61742	-1.73633	3.34954e-11	-2.55921	-1.72641
19723248	chr2:19723248:C:A	1.31803e-41	-2.29802	-1.62548	6.55754e-19	-2.31414	-1.66247	3.96503e-11	-2.42646	-1.69047
19723665	chr2:19723665:G:A	1.05515e-41	-2.54163	-1.60432	6.50183e-19	-2.486	-1.49914	4.62463e-11	-2.51255	-1.4505
19723890	chr2:19723890:C:T	9.5627e-42	-2.68002	-1.56434	5.39601e-19	-2.6911	-1.48047	4.05883e-11	-2.69744	-1.39611
19723975	chr2:19723975:C:T	1.18279e-40	-1.95771e-09	-1.72918	6.09781e-18	-1.95771e-09	-1.74671	4.20589e-10	-1.95771e-09	-1.75537
19723983	chr2:19723983:A:G	1.52146e-40	-1.95771e-09	-1.47739	9.09799e-18	-1.95771e-09	-1.34659	6.94719e-10	-1.95771e-09	-1.25352
19723989	chr2:19723989:C:T	9.53517e-42	-2.689	-1.55824	5.36703e-19	-2.69651	-1.48045	4.05692e-11	-2.69249	-1.40153
19724238	chr2:19724238:C:T	1.2253e-40	-1.95771e-09	-1.69387	6.7329e-18	-1.95771e-09	-1.64764	4.84022e-10	-1.95771e-09	-1.6149
19724462	chr2:19724462:T:G	1.06219e-41	-2.56254	-1.57677	6.57938e-19	-2.50977	-1.46351	4.71105e-11	-2.53382	-1.41071
19724547	chr2:19724547:A:G	1.02569e-41	-2.57398	-1.6003	6.29086e-19	-2.5248	-1.49333	4.49736e-11	-2.54769	-1.44326
19725396	chr2:19725396:A:AC	1.19772e-40	-1.95771e-09	-1.71664	6.22159e-18	-1.95771e-09	-1.72662	4.2819e-10	-1.95771e-09	-1.73746
19725874	chr2:19725874:A:T	1.10116e-41	-2.53679	-1.56649	6.86947e-19	-2.48921	-1.44093	4.98274e-11	-2.51881	-1.36965
19725886	chr2:19725886:A:G	1.08944e-41	-2.54097	-1.573	6.78268e-19	-2.49354	-1.44931	4.91732e-11	-2.52275	-1.37893
19726044	chr2:19726044:A:G	1.0973e-41	-2.52782	-1.57897	6.82857e-19	-2.47835	-1.45776	4.94272e-11	-2.50829	-1.38824
19726142	chr2:19726142:G:A	1.12409e-41	-2.53005	-1.55262	7.05597e-19	-2.4788	-1.42456	5.10208e-11	-2.51173	-1.35307
19726183	chr2:19726183:A:T	1.16798e-41	-2.56629	-1.47808	7.32692e-19	-2.52603	-1.33965	5.38546e-11	-2.55254	-1.25821
19726200	chr2:19726200:G:A	1.11411e-41	-2.52435	-1.56724	6.96078e-19	-2.47433	-1.44261	5.04269e-11	-2.5048	-1.3717
19726348	chr2:19726348:G:A	1.24734e-40	-1.95771e-09	-1.67605	6.33109e-18	-1.95771e-09	-1.70917	4.38545e-10	-1.95771e-09	-1.71357
19726522	chr2:19726522:TCTC:T	1.06854e-41	-2.55512	-1.57822	6.62796e-19	-2.50988	-1.45605	4.82002e-11	-2.53517	-1.3865
19726607	chr2:19726607:G:A	1.07559e-41	-2.56096	-1.56581	6.67735e-19	-2.51801	-1.44049	4.86153e-11	-2.54408	-1.36901
19726623	chr2:19726623:A:G	1.07379e-41	-2.56139	-1.56706	6.67861e-19	-2.51713	-1.44118	4.86611e-11	-2.54211	-1.37004
19726699	chr2:19726699:G:A	1.23911e-41	-2.61609	-1.36916	7.57684e-19	-2.69504	-1.13709	6.47284e-11	-2.63603	-0.990798
19726751	chr2:19726751:T:C	9.10333e-42	-2.59102	-1.70257	5.37065e-19	-2.55162	-1.62466	3.8089e-11	-2.57451	-1.58259
19727034	chr2:19727034:T:G	1.15422e-40	-1.95771e-09	-1.75363	6.07572e-18	-1.95771e-09	-1.75034	4.19892e-10	-1.95771e-09	-1.75703
19727255	chr2:19727255:A:G	3.3087e-40	-1.95771e-09	-0.700502	1.55437e-17	-1.95771e-09	-0.81099	9.83823e-10	-1.95771e-09	-0.905584
19727258	chr2:19727258:T:C	8.43207e-42	-2.70096	-1.66922	4.55325e-19	-2.70085	-1.64053	3.23949e-11	-2.69664	-1.62239
19727631	chr2:19727631:T:A	1.27762e-40	-1.95771e-09	-1.65206	6.72376e-18	-1.95771e-09	-1.64899	4.8243e-10	-1.95771e-09	-1.61819
19727661	chr2:19727661:T:G	1.17484e-40	-1.95771e-09	-1.73592	6.40592e-18	-1.95771e-09	-1.69742	4.4356e-10	-1.95771e-09	-1.7022
19727858	chr2:19727858:G:C	1.46364e-40	-1.95771e-09	-1.51613	7.89468e-18	-1.95771e-09	-1.48845	5.63754e-10	-1.95771e-09	-1.46241
19727980	chr2:19727980:G:T	6.81804e-41	-2.28007	-1.53232e-09	3.47644e-18	-2.30863	-1.53232e-09	2.14729e-10	-2.42765	-1.53232e-09
19728145	chr2:19728145:G:A	4.74584e-41	-2.64237	-1.53232e-09	2.59363e-18	-2.60158	-1.53232e-09	1.73214e-10	-2.6425	-1.53232e-09
19728204	chr2:19728204:A:C	1.17174e-40	-1.95771e-09	-1.73856	6.35971e-18	-1.95771e-09	-1.70466	4.5123e-10	-1.95771e-09	-1.68505
19728220	chr2:19728220:T:C	1.18004e-40	-1.95771e-09	-1.7315	6.46629e-18	-1.95771e-09	-1.68804	4.62033e-10	-1.95771e-09	-1.66139
19728742	chr2:19728742:C:T	1.15578e-40	-1.95771e-09	-1.75228	6.3014e-18	-1.95771e-09	-1.71387	4.42254e-10	-1.95771e-09	-1.70515
19729079	chr2:19729079:G:A	1.18491e-40	-1.95771e-09	-1.72739	6.13316e-18	-1.95771e-09	-1.74093	4.24481e-10	-1.95771e-09	-1.74616
19729297	chr2:19729297:G:A	2.18425e-41	-1.80291	-1.61546	9.54232e-19	-1.93521	-1.66628	6.96012e-11	-1.83651	-1.71774
19729411	chr2:19729411:C:T	1.15697e-40	-1.95771e-09	-1.75125	6.23492e-18	-1.95771e-09	-1.72448	4.43144e-10	-1.95771e-09	-1.70313
19729699	chr2:19729699:A:C	1.17427e-40	-1.95771e-09	-1.73641	6.51697e-18	-1.95771e-09	-1.68023	4.72034e-10	-1.95771e-09	-1.63998
19730406	chr2:19730406:T:C	1.11886e-41	-2.37308	-1.71425	6.77218e-19	-2.34316	-1.60125	4.91802e-11	-2.40447	-1.49707
19730423	chr2:19730423:T:C	1.15056e-40	-1.95771e-09	-1.75681	6.01856e-18	-1.95771e-09	-1.75979	4.20735e-10	-1.95771e-09	-1.75503
19730562	chr2:19730562:G:A	9.527e-42	-2.52975	-1.71835	5.78333e-19	-2.36866	-1.73359	4.46998e-11	-2.25229	-1.74477
19730828	chr2:19730828:G:A	1.05253e-41	-2.43584	-1.7126	6.21605e-19	-2.33173	-1.69836	4.30595e-11	-2.35652	-1.67793
19731022	chr2:19731022:G:T	1.39892e-40	-1.95771e-09	-1.56136	8.35863e-18	-1.95771e-09	-1.43135	5.99157e-10	-1.95771e-09	-1.40151
19731244	chr2:19731244:G:A	1.12403e-41	-2.37455	-1.70817	6.83657e-19	-2.34464	-1.5903	4.98404e-11	-2.40525	-1.48295
19731328	chr2:19731328:G:A	1.09916e-41	-2.44346	-1.66164	5.21295e-19	-2.4968	-1.70928	3.9911e-11	-2.39081	-1.71956
19731359	chr2:19731359:T:C	7.87622e-42	-2.68251	-1.75587	4.35484e-19	-2.6534	-1.73254	3.05774e-11	-2.69799	-1.67878
19731382	chr2:19731382:G:A	4.53994e-41	-2.68673	-1.53232e-09	2.46305e-18	-2.65324	-1.53232e-09	1.68491e-10	-2.67015	-1.53232e-09
19731474	chr2:19731474:G:A	1.08434e-41	-2.43743	-1.68124	5.16955e-19	-2.49115	-1.72329	3.96949e-11	-2.38433	-1.73148
19731900	chr2:19731900:T:C	1.375e-40	-1.95771e-09	-1.5786	7.43983e-18	-1.95771e-09	-1.54779	5.18484e-10	-1.95771e-09	-1.54612
19732108	chr2:19732108:C:T	1.61284e-41	-1.98915	-1.73249	7.2213e-19	-2.15489	-1.7253	5.33581e-11	-2.08922	-1.73078
19732131	chr2:19732131:C:T	6.59921e-41	-2.31269	-1.53232e-09	3.36595e-18	-2.34093	-1.53232e-09	2.07516e-10	-2.46182	-1.53232e-09
19733619	chr2:19733619:A:T	1.31085e-41	-2.35119	-1.57777	5.94776e-19	-2.38747	-1.68674	3.65805e-11	-2.46024	-1.73727
19733691	chr2:19733691:T:A	3.22136e-41	-2.41063	-0.61921	9.98807e-19	-2.49144	-1.0644	5.08852e-11	-2.53427	-1.33319
19733831	chr2:19733831:A:G	3.3842e-41	-2.07226	-0.908263	2.60986e-18	-1.80701	-0.788331	1.51545e-10	-1.99467	-0.781477
19733919	chr2:19733919:G:A	1.36905e-41	-2.34116	-1.54436	5.98109e-19	-2.38761	-1.68102	3.62533e-11	-2.47058	-1.73591
19734027	chr2:19734027:G:A	1.19096e-40	-1.95771e-09	-1.72229	6.101e-18	-1.95771e-09	-1.74619	4.19663e-10	-1.95771e-09	-1.75758
19734105	chr2:19734105:A:G	1.51067e-40	-1.95771e-09	-1.4845	9.09744e-18	-1.95771e-09	-1.34665	7.35209e-10	-1.95771e-09	-1.19687
19734140	chr2:19734140:T:C	3.67254e-41	-1.90923	-0.989527	2.11126e-18	-1.77333	-1.03403	1.05869e-10	-2.00773	-1.12709
19734181	chr2:19734181:G:A	1.04071e-41	-2.64084	-1.51889	6.4481e-19	-2.56886	-1.42458	4.54617e-11	-2.61856	-1.3616
19734433	chr2:19734433:G:A	1.65795e-41	-2.03208	-1.66198	7.64526e-19	-2.13524	-1.6879	3.61595e-11	-2.49679	-1.7123
19734459	chr2:19734459:T:A	1.33825e-41	-2.36098	-1.5473	5.87809e-19	-2.40323	-1.68276	3.57189e-11	-2.48443	-1.73693
19734519	chr2:19734519:C:T	2.5341e-41	-2.69503	-0.574769	9.76461e-19	-2.6615	-0.916967	5.28432e-11	-2.68569	-1.14401
19734556	chr2:19734556:C:A	2.39123e-40	-1.95771e-09	-1.02525	1.26121e-17	-1.95771e-09	-1.01998	8.04727e-10	-1.95771e-09	-1.10653
19734579	chr2:19734579:T:G	1.03837e-41	-2.51356	-1.64843	5.17325e-19	-2.49162	-1.72211	3.16735e-11	-2.58977	-1.75177
19734900	chr2:19734900:G:A	1.38976e-41	-2.3432	-1.52731	6.04936e-19	-2.38807	-1.6692	3.65284e-11	-2.46986	-1.72908
19735202	chr2:19735202:C:A	1.25578e-40	-1.95771e-09	-1.6693	6.33447e-18	-1.95771e-09	-1.70864	4.3355e-10	-1.95771e-09	-1.72502
19735454	chr2:19735454:A:C	1.18234e-40	-1.95771e-09	-1.72956	6.09932e-18	-1.95771e-09	-1.74647	4.20721e-10	-1.95771e-09	-1.75506
19735540	chr2:19735540:G:A	3.70635e-41	-2.07293	-0.816659	2.39291e-18	-1.88725	-0.794881	1.25772e-10	-2.0903	-0.872258
19735561	chr2:19735561:A:G	6.00083e-41	-2.40774	-1.53232e-09	3.10257e-18	-2.42241	-1.53232e-09	1.94019e-10	-2.52907	-1.53232e-09
19735759	chr2:19735759:A:G	2.78864e-41	-1.63423	-1.53985	1.29784e-18	-1.64435	-1.64959	6.03067e-11	-1.97249	-1.7251
19735937	chr2:19735937:C:T	4.62523e-41	-2.66811	-1.53232e-09	3.27422e-18	-2.36856	-1.53232e-09	2.23188e-10	-2.38902	-1.53232e-09
19735961	chr2:19735961:GCT:G	1.04226e-41	-2.69067	-1.46758	7.98747e-19	-2.58391	-1.19545	6.74532e-11	-2.59179	-0.993809
19736244	chr2:19736244:G:A	1.19087e-40	-1.95771e-09	-1.72237	6.28931e-18	-1.95771e-09	-1.71579	4.4514e-10	-1.95771e-09	-1.69864
19736355	chr2:19736355:C:T	1.38218e-41	-2.31618	-1.5598	5.91249e-19	-2.38157	-1.6986	3.57789e-11	-2.46904	-1.75063
19737103	chr2:19737103:G:A	6.10545e-41	-2.39046	-1.53232e-09	3.15636e-18	-2.40522	-1.53232e-09	1.96996e-10	-2.51384	-1.53232e-09
19737106	chr2:19737106:G:A	1.14697e-40	-1.95771e-09	-1.75993	6.03887e-18	-1.95771e-09	-1.75643	4.21796e-10	-1.95771e-09	-1.75251
19737569	chr2:19737569:C:T	1.18734e-40	-1.95771e-09	-1.72534	6.16169e-18	-1.95771e-09	-1.73629	4.26475e-10	-1.95771e-09	-1.74148
19737911	chr2:19737911:T:G	1.04892e-41	-2.51585	-1.63603	5.29246e-19	-2.4886	-1.70235	3.22308e-11	-2.58433	-1.73978
19737985	chr2:19737985:C:T	3.15357e-41	-2.43251	-0.618593	9.8089e-19	-2.50983	-1.0641	5.00681e-11	-2.55009	-1.33356
19738318	chr2:19738318:C:T	1.195e-40	-1.95771e-09	-1.71891	6.31669e-18	-1.95771e-09	-1.71145	4.471e-10	-1.95771e-09	-1.69425
19738390	chr2:19738390:T:C	1.43988e-41	-2.35715	-1.47793	6.10644e-19	-2.40478	-1.64311	5.45215e-11	-2.08109	-1.71735
19738644	chr2:19738644:A:C	1.1647e-40	-1.95771e-09	-1.74459	6.14497e-18	-1.95771e-09	-1.73901	4.32558e-10	-1.95771e-09	-1.72731
19738672	chr2:19738672:A:G	1.15497e-40	-1.95771e-09	-1.75298	6.04364e-18	-1.95771e-09	-1.75564	4.24265e-10	-1.95771e-09	-1.74667
19739303	chr2:19739303:G:A	1.15083e-40	-1.95771e-09	-1.75657	6.05036e-18	-1.95771e-09	-1.75453	4.23615e-10	-1.95771e-09	-1.7482
19739738	chr2:19739738:C:A	9.60164e-42	-2.63033	-1.60997	7.42194e-19	-2.44993	-1.40286	5.92958e-11	-2.4691	-1.2454
19739782	chr2:19739782:G:A	1.64106e-40	-1.95771e-09	-1.40171	9.95714e-18	-1.95771e-09	-1.25635	8.18142e-10	-1.95771e-09	-1.08999
19739856	chr2:19739856:T:C	1.2559e-40	-1.95771e-09	-1.66921	6.21018e-18	-1.95771e-09	-1.72845	4.28679e-10	-1.95771e-09	-1.73632
19739865	chr2:19739865:T:C	3.60611e-41	-2.33505	-0.581964	1.08054e-18	-2.43438	-1.0428	5.51556e-11	-2.4717	-1.31517
19740022	chr2:19740022:C:T	1.1016e-41	-2.6791	-1.42378	8.0315e-19	-2.58358	-1.19028	6.20749e-11	-2.60742	-1.06127
19740325	chr2:19740325:T:C	7.3389e-41	-1.91078	-0.295672	5.06056e-18	-1.68678	-0.246383	2.60336e-10	-1.90007	-0.334987
19740666	chr2:19740666:G:A	1.96682e-40	-1.95771e-09	-1.22064	9.18104e-18	-1.95771e-09	-1.3375	5.77252e-10	-1.95771e-09	-1.43875
19740840	chr2:19740840:T:C	1.33543e-40	-1.95771e-09	-1.6078	6.72025e-18	-1.95771e-09	-1.64952	4.60057e-10	-1.95771e-09	-1.66568
19740858	chr2:19740858:GATAA:G	1.33744e-40	-1.95771e-09	-1.6063	6.7289e-18	-1.95771e-09	-1.64823	4.60581e-10	-1.95771e-09	-1.66454
19740997	chr2:19740997:C:T	1.3073e-41	-2.33456	-1.59711	5.83592e-19	-2.3978	-1.6954	3.79649e-11	-2.42516	-1.73521
19741429	chr2:19741429:A:C	3.56957e-41	-2.36324	-0.563952	1.07498e-18	-2.45635	-1.02599	5.47763e-11	-2.49273	-1.30104
19741463	chr2:19741463:T:C	1.29796e-41	-2.2387	-1.70015	6.86893e-19	-2.22385	-1.70637	3.61719e-11	-2.5081	-1.70065
19741518	chr2:19741518:C:T	1.14965e-40	-1.95771e-09	-1.7576	6.137e-18	-1.95771e-09	-1.74031	4.34239e-10	-1.95771e-09	-1.72344
19741575	chr2:19741575:CAA:C	4.64619e-41	-2.66359	-1.53232e-09	2.48006e-18	-2.64636	-1.53232e-09	1.65137e-10	-2.69025	-1.53232e-09
19741637	chr2:19741637:C:A	3.66076e-41	-2.27685	-0.625117	1.10841e-18	-2.37791	-1.07381	5.66753e-11	-2.41955	-1.34014
19741815	chr2:19741815:AT:A	3.56764e-41	-2.34317	-0.58457	1.08278e-18	-2.43274	-1.04237	5.52229e-11	-2.47048	-1.31517
19741899	chr2:19741899:G:A	4.94752e-41	-2.60075	-1.53232e-09	2.52752e-18	-2.62741	-1.53232e-09	1.84428e-10	-2.57977	-1.53232e-09
19741995	chr2:19741995:A:G	2.15592e-40	-1.95771e-09	-1.12884	1.37432e-17	-1.95771e-09	-0.934095	1.07583e-09	-1.95771e-09	-0.816185
19741997	chr2:19741997:A:G	3.35296e-41	-2.37759	-0.61221	1.02623e-18	-2.46635	-1.0624	5.26591e-11	-2.50266	-1.33053
19742712	chr2:19742712:G:A	1.26063e-41	-2.692	-1.27602	6.69972e-19	-2.64783	-1.30733	4.10624e-11	-2.70028	-1.38165
19743053	chr2:19743053:A:G	9.51536e-42	-2.64827	-1.60105	4.43796e-19	-2.64034	-1.72669	3.152e-11	-2.58826	-1.75814
19743365	chr2:19743365:G:A	1.87799e-41	-2.55291	-1.01653	9.94848e-19	-2.50316	-1.05665	6.18784e-11	-2.55046	-1.12139
19743703	chr2:19743703:G:A	1.1539e-40	-1.95771e-09	-1.75391	6.17355e-18	-1.95771e-09	-1.73437	4.34944e-10	-1.95771e-09	-1.72181
19743729	chr2:19743729:C:A	9.63892e-42	-2.60981	-1.62661	5.20123e-19	-2.56778	-1.64056	3.31173e-11	-2.639	-1.65797
19743877	chr2:19743877:G:A	1.45864e-40	-1.95771e-09	-1.51955	8.35125e-18	-1.95771e-09	-1.43223	6.28206e-10	-1.95771e-09	-1.35416
19744162	chr2:19744162:A:C	1.47776e-41	-2.43497	-1.37414	4.93294e-19	-2.63738	-1.62391	3.13814e-11	-2.62999	-1.72083
19745266	chr2:19745266:C:G	1.72066e-40	-1.95771e-09	-1.35435	8.40792e-18	-1.95771e-09	-1.42547	5.79831e-10	-1.95771e-09	-1.43429
19745267	chr2:19745267:C:T	1.84608e-40	-1.95771e-09	-1.28399	9.81477e-18	-1.95771e-09	-1.27075	6.35902e-10	-1.95771e-09	-1.34199
19745657	chr2:19745657:T:C	1.45228e-41	-2.14515	-1.68136	4.78458e-19	-2.56181	-1.73002	3.97178e-11	-2.36966	-1.74557
19745712	chr2:19745712:G:A	1.46455e-40	-1.95771e-09	-1.51551	7.79096e-18	-1.95771e-09	-1.50168	5.81676e-10	-1.95771e-09	-1.43112
19746043	chr2:19746043:A:AGAG	1.11871e-41	-2.48657	-1.6009	5.38383e-19	-2.66982	-1.504	5.05931e-11	-2.53858	-1.33464
19746103	chr2:19746103:T:C	1.58344e-40	-1.95771e-09	-1.43746	1.04662e-17	-1.95771e-09	-1.2065	8.64232e-10	-1.95771e-09	-1.03519
19746355	chr2:19746355:C:T	9.99184e-42	-2.65646	-1.544	4.69215e-19	-2.59948	-1.71186	2.83248e-11	-2.69735	-1.75594
19746390	chr2:19746390:T:C	1.93509e-40	-1.95771e-09	-1.2369	1.25937e-17	-1.95771e-09	-1.02144	9.11727e-10	-1.95771e-09	-0.981689
19746430	chr2:19746430:C:G	2.66179e-40	-1.95771e-09	-0.918057	1.40609e-17	-1.95771e-09	-0.911248	9.12621e-10	-1.95771e-09	-0.980709
19746443	chr2:19746443:C:G	1.44037e-40	-1.95771e-09	-1.53215	7.27234e-18	-1.95771e-09	-1.57056	4.89924e-10	-1.95771e-09	-1.60278
19746498	chr2:19746498:A:T	4.70866e-41	-2.65024	-1.53232e-09	2.62429e-18	-2.58983	-1.53232e-09	1.64304e-10	-2.69531	-1.53232e-09
19746506	chr2:19746506:ACAGT:A	7.7898e-42	-2.68934	-1.76007	5.03304e-19	-2.52885	-1.71236	4.18566e-11	-2.42821	-1.63457
19746576	chr2:19746576:C:T	2.96684e-40	-0.809557	-1.53232e-09	2.21905e-17	-0.454976	-1.53232e-09	1.29894e-09	-0.627723	-1.53232e-09
19746718	chr2:19746718:G:A	1.15698e-40	-1.95771e-09	-1.75124	6.02047e-18	-1.95771e-09	-1.75948	4.18618e-10	-1.95771e-09	-1.76007
19746999	chr2:19746999:T:C	6.14793e-41	-2.38353	-1.53232e-09	3.66438e-18	-2.25598	-1.53232e-09	2.12554e-10	-2.43783	-1.53232e-09
19747070	chr2:19747070:A:G	2.26734e-41	-2.32656	-1.05447	1.31044e-18	-2.19352	-1.09076	8.48084e-11	-2.35047	-1.00617
19747102	chr2:19747102:G:A	9.13162e-42	-2.64328	-1.64721	6.89311e-19	-2.20053	-1.72617	5.2193e-11	-2.08489	-1.75719
19747616	chr2:19747616:G:A	1.7394e-40	-1.95771e-09	-1.34352	1.11212e-17	-1.95771e-09	-1.14579	8.04813e-10	-1.95771e-09	-1.10642
19747746	chr2:19747746:C:T	3.49718e-41	-1.25771	-1.68998	1.73794e-18	-1.31503	-1.68691	9.76169e-11	-1.51909	-1.69689
19748156	chr2:19748156:C:T	1.43007e-39	-1.95771e-09	0.763254	6.70717e-17	-1.95771e-09	0.65112	4.07687e-09	-1.95771e-09	0.516054
19748269	chr2:19748269:C:CA	2.32123e-41	-2.42203	-0.935512	1.31279e-18	-2.2846	-0.997889	8.5026e-11	-2.40664	-0.947429
19748277	chr2:19748277:C:T	1.15075e-40	-1.95771e-09	-1.75664	6.01735e-18	-1.95771e-09	-1.76	4.19718e-10	-1.95771e-09	-1.75745
19748519	chr2:19748519:C:T	1.80153e-40	-1.95771e-09	-1.30842	8.83234e-18	-1.95771e-09	-1.37622	6.00518e-10	-1.95771e-09	-1.39924
19748833	chr2:19748833:G:A	2.25183e-40	-1.95771e-09	-1.08531	1.06617e-17	-1.95771e-09	-1.18799	6.86197e-10	-1.95771e-09	-1.26586
19748853	chr2:19748853:G:A	1.40943e-41	-2.67647	-1.17999	5.92477e-19	-2.6284	-1.44969	3.3487e-11	-2.70095	-1.58492
19748910	chr2:19748910:A:G	4.91145e-41	-2.60807	-1.53232e-09	2.60727e-18	-2.59634	-1.53232e-09	1.70168e-10	-2.66025	-1.53232e-09
19748975	chr2:19748975:C:T	1.14829e-40	-1.95771e-09	-1.75879	6.02221e-18	-1.95771e-09	-1.75919	4.20808e-10	-1.95771e-09	-1.75485
19749154	chr2:19749154:G:C	2.28041e-41	-1.68468	-1.69061	8.96222e-19	-1.95757	-1.70664	7.02382e-11	-1.83065	-1.71449
19749170	chr2:19749170:G:A	1.51954e-41	-2.49971	-1.28153	8.70331e-19	-2.30122	-1.3923	5.24384e-11	-2.38956	-1.44783
19749191	chr2:19749191:G:A	2.7921e-41	-1.46998	-1.70287	1.41771e-18	-1.4965	-1.7091	8.22281e-11	-1.67881	-1.70872
19749238	chr2:19749238:G:A	1.39425e-41	-2.66566	-1.20162	5.88579e-19	-2.61299	-1.4717	3.29949e-11	-2.6994	-1.60128
19749296	chr2:19749296:G:A	1.7712e-41	-2.44915	-1.17883	1.06318e-18	-2.21245	-1.28092	6.14436e-11	-2.35741	-1.32151
19749321	chr2:19749321:A:G	1.15113e-40	-1.95771e-09	-1.75631	6.01689e-18	-1.95771e-09	-1.76007	4.19567e-10	-1.95771e-09	-1.75781
19749331	chr2:19749331:T:C	1.68204e-41	-2.31219	-1.36745	1.05588e-18	-2.0386	-1.46167	5.95616e-11	-2.21099	-1.49903
19749460	chr2:19749460:T:C	1.42464e-41	-2.41359	-1.43213	5.12807e-19	-2.68226	-1.54024	3.79697e-11	-2.57945	-1.58079
19749993	chr2:19749993:T:C	1.30936e-40	-1.95771e-09	-1.62752	6.4658e-18	-1.95771e-09	-1.68812	4.3812e-10	-1.95771e-09	-1.71454
19750432	chr2:19750432:G:A	1.50307e-41	-2.41758	-1.37455	5.37606e-19	-2.6835	-1.49177	3.95303e-11	-2.58294	-1.53702
19750474	chr2:19750474:T:C	5.61318e-41	-2.47452	-1.53232e-09	3.55254e-18	-2.28698	-1.53232e-09	2.14542e-10	-2.42852	-1.53232e-09
19750645	chr2:19750645:G:A	6.69586e-41	-2.29815	-1.53232e-09	3.7791e-18	-2.22516	-1.53232e-09	2.43777e-10	-2.30078	-1.53232e-09
19750655	chr2:19750655:G:A	1.43509e-41	-2.61403	-1.22438	6.21261e-19	-2.54383	-1.48682	3.32075e-11	-2.68209	-1.61216
19751103	chr2:19751103:G:T	1.76167e-41	-2.65122	-0.982161	7.20132e-19	-2.5965	-1.28646	3.85403e-11	-2.69617	-1.44916
19751198	chr2:19751198:G:A	1.53647e-41	-2.09793	-1.67222	4.86289e-19	-2.55034	-1.72526	4.03027e-11	-2.35738	-1.74323
19751257	chr2:19751257:G:C	1.14703e-40	-1.95771e-09	-1.75988	6.05614e-18	-1.95771e-09	-1.75357	4.25048e-10	-1.95771e-09	-1.74483
19751371	chr2:19751371:G:A	1.39256e-40	-1.95771e-09	-1.56592	6.82779e-18	-1.95771e-09	-1.63364	4.58877e-10	-1.95771e-09	-1.66825
19751401	chr2:19751401:C:T	1.41394e-40	-1.95771e-09	-1.55068	6.93149e-18	-1.95771e-09	-1.61857	4.64967e-10	-1.95771e-09	-1.65506
19751452	chr2:19751452:G:A	8.96062e-42	-2.55049	-1.7589	6.26858e-19	-2.26627	-1.75541	3.09487e-11	-2.6356	-1.7291
19751815	chr2:19751815:C:T	8.99097e-42	-2.5741	-1.7319	6.44636e-19	-2.27428	-1.71944	3.25442e-11	-2.64614	-1.66829
19751989	chr2:19751989:CT:C	2.04654e-40	-1.95771e-09	-1.18091	1.0724e-17	-1.95771e-09	-1.18216	7.03581e-10	-1.95771e-09	-1.24085
19751994	chr2:19751994:T:TC	1.16243e-40	-1.95771e-09	-1.74654	6.07897e-18	-1.95771e-09	-1.74981	4.20804e-10	-1.95771e-09	-1.75486
19752000	chr2:19752000:G:A	8.28598e-42	-2.63662	-1.75105	5.47956e-19	-2.41255	-1.74366	3.01464e-11	-2.6851	-1.70586
19752031	chr2:19752031:G:C	8.27532e-42	-2.63646	-1.75249	5.46619e-19	-2.41296	-1.74569	3.00334e-11	-2.68511	-1.70961
19752100	chr2:19752100:C:A	1.32195e-41	-2.48779	-1.43274	6.13635e-19	-2.38564	-1.65736	3.10737e-11	-2.62222	-1.73845
19752159	chr2:19752159:G:T	8.16992e-42	-2.64948	-1.75229	5.31388e-19	-2.44152	-1.74539	2.98658e-11	-2.69124	-1.70908
19752258	chr2:19752258:G:A	8.35246e-42	-2.62545	-1.75422	5.58024e-19	-2.38992	-1.74807	3.00636e-11	-2.67957	-1.71414
19752279	chr2:19752279:G:A	8.26706e-42	-2.64107	-1.74887	5.4394e-19	-2.42253	-1.74103	3.02211e-11	-2.68736	-1.70113
19752367	chr2:19752367:T:C	2.05214e-41	-2.62758	-0.853178	1.25375e-18	-2.59291	-0.735597	9.69739e-11	-2.64213	-0.580459
19752398	chr2:19752398:C:T	8.18838e-42	-2.64932	-1.75019	5.33244e-19	-2.44049	-1.74293	3.00008e-11	-2.69106	-1.70475
19752591	chr2:19752591:A:T	1.43008e-40	-1.95771e-09	-1.53933	7.60394e-18	-1.95771e-09	-1.52598	5.03332e-10	-1.95771e-09	-1.57578
19752620	chr2:19752620:G:A	7.94752e-42	-2.67723	-1.75214	4.97009e-19	-2.50827	-1.74552	2.95829e-11	-2.70034	-1.70949
19752698	chr2:19752698:A:G	8.0802e-42	-2.66309	-1.74972	5.17145e-19	-2.47177	-1.74231	2.98752e-11	-2.69637	-1.70363
19752761	chr2:19752761:T:C	8.09274e-42	-2.65612	-1.75514	5.21451e-19	-2.45572	-1.75006	2.95264e-11	-2.69384	-1.7179
19753007	chr2:19753007:A:G	8.15964e-42	-2.65345	-1.74958	5.29128e-19	-2.44896	-1.74221	2.99898e-11	-2.69274	-1.70343
19753022	chr2:19753022:C:T	2.2599e-41	-1.8317	-1.55262	5.99369e-19	-2.35715	-1.70937	4.16168e-11	-2.31467	-1.75385
19753074	chr2:19753074:C:A	8.14154e-42	-2.65017	-1.75508	5.28876e-19	-2.442	-1.74965	2.9617e-11	-2.69137	-1.71731
19753080	chr2:19753080:T:C	1.49378e-41	-2.16658	-1.63176	6.00089e-19	-2.37087	-1.69445	5.09931e-11	-2.11846	-1.74688
19753254	chr2:19753254:C:A	1.38593e-41	-2.49696	-1.37631	6.25176e-19	-2.39957	-1.6248	3.13603e-11	-2.62918	-1.72231
19753328	chr2:19753328:T:A	8.11679e-42	-2.65014	-1.75815	5.26202e-19	-2.44231	-1.7544	2.93105e-11	-2.69141	-1.72767
19753367	chr2:19753367:A:C	8.06607e-42	-2.65709	-1.75747	5.16688e-19	-2.46151	-1.75345	2.92766e-11	-2.69485	-1.72539
19753393	chr2:19753393:G:A	5.55046e-41	-2.48576	-1.53232e-09	2.96066e-18	-2.46923	-1.53232e-09	1.8605e-10	-2.57101	-1.53232e-09
19753458	chr2:19753458:G:T	8.15423e-42	-2.65351	-1.75018	5.28066e-19	-2.45027	-1.74291	2.99477e-11	-2.69287	-1.70471
19753548	chr2:19753548:C:T	1.33156e-41	-2.15737	-1.75592	4.7863e-19	-2.55014	-1.74133	3.86377e-11	-2.41392	-1.72888
19753702	chr2:19753702:T:C	8.03977e-42	-2.663	-1.75483	5.12699e-19	-2.4731	-1.74961	2.94621e-11	-2.69668	-1.71724
19753709	chr2:19753709:T:C	2.98612e-41	-2.64351	-0.462152	1.84007e-18	-2.60717	-0.337667	1.40522e-10	-2.6495	-0.202165
19754099	chr2:19754099:G:A	1.34338e-41	-2.15534	-1.74911	4.8533e-19	-2.54889	-1.72867	3.93782e-11	-2.41029	-1.71353
19754131	chr2:19754131:C:T	1.14696e-40	-1.95771e-09	-1.75994	6.05301e-18	-1.95771e-09	-1.75409	4.24754e-10	-1.95771e-09	-1.74552
19754170	chr2:19754170:G:A	8.09684e-42	-2.66044	-1.75031	5.19682e-19	-2.46621	-1.74297	2.98639e-11	-2.69565	-1.70473
19754588	chr2:19754588:A:G	1.18291e-40	-1.95771e-09	-1.72908	6.28671e-18	-1.95771e-09	-1.7162	4.4992e-10	-1.95771e-09	-1.68796
19754594	chr2:19754594:A:G	4.64671e-41	-2.66348	-1.53232e-09	2.42607e-18	-2.66837	-1.53232e-09	1.83165e-10	-2.58664	-1.53232e-09
19754669	chr2:19754669:T:C	1.20251e-41	-2.51713	-1.4981	9.34154e-19	-2.26526	-1.3575	5.15798e-11	-2.64729	-1.2066
19754692	chr2:19754692:C:G	1.42262e-41	-2.51481	-1.33233	6.76301e-19	-2.4126	-1.53316	3.39743e-11	-2.63643	-1.635
19754769	chr2:19754769:A:C	1.12511e-41	-2.55828	-1.52349	8.44858e-19	-2.33269	-1.39054	4.84826e-11	-2.66871	-1.24711
19755458	chr2:19755458:G:A	1.15109e-40	-1.95771e-09	-1.75635	6.08748e-18	-1.95771e-09	-1.74841	4.24929e-10	-1.95771e-09	-1.74511
19755484	chr2:19755484:T:C	1.99199e-41	-2.08763	-1.42288	1.06328e-18	-2.12036	-1.37292	6.54892e-11	-2.25194	-1.3632
19755765	chr2:19755765:A:G	8.10117e-42	-2.69742	-1.7128	4.50271e-19	-2.64906	-1.70348	3.22835e-11	-2.67907	-1.6434
19755842	chr2:19755842:T:C	1.14758e-40	-1.95771e-09	-1.7594	6.03041e-18	-1.95771e-09	-1.75783	4.21866e-10	-1.95771e-09	-1.75234
19755855	chr2:19755855:A:G	1.03733e-41	-2.42795	-1.73504	5.49319e-19	-2.40898	-1.74474	3.57698e-11	-2.47037	-1.74956
19755870	chr2:19755870:G:C	1.33942e-41	-2.2692	-1.6382	7.11401e-19	-2.24131	-1.65385	4.48531e-11	-2.33304	-1.6606
19755933	chr2:19755933:C:G	1.18199e-40	-1.95771e-09	-1.72986	6.36505e-18	-1.95771e-09	-1.70382	4.45562e-10	-1.95771e-09	-1.69769
19756027	chr2:19756027:G:T	8.47355e-42	-2.69932	-1.66595	5.12921e-19	-2.55193	-1.67034	3.1746e-11	-2.70058	-1.63868
19756050	chr2:19756050:A:G	3.04077e-41	-2.54397	-0.543557	1.3393e-18	-2.60793	-0.654563	8.90636e-11	-2.51004	-0.79764
19756067	chr2:19756067:G:C	1.40776e-41	-2.51833	-1.33931	5.81627e-19	-2.63388	-1.46269	3.99948e-11	-2.49589	-1.61239
19756320	chr2:19756320:G:A	1.28977e-40	-1.95771e-09	-1.64259	6.92415e-18	-1.95771e-09	-1.61963	4.92654e-10	-1.95771e-09	-1.59722
19756395	chr2:19756395:T:G	1.31779e-40	-1.95771e-09	-1.6211	6.77173e-18	-1.95771e-09	-1.64189	4.65656e-10	-1.95771e-09	-1.65358
19756478	chr2:19756478:C:G	1.64778e-40	-1.95771e-09	-1.39763	8.34064e-18	-1.95771e-09	-1.4335	5.70622e-10	-1.95771e-09	-1.4503
19756486	chr2:19756486:C:T	1.27845e-40	-1.95771e-09	-1.65141	7.27221e-18	-1.95771e-09	-1.57058	5.4443e-10	-1.95771e-09	-1.49729
19756948	chr2:19756948:T:A	1.15171e-40	-1.95771e-09	-1.75581	6.20852e-18	-1.95771e-09	-1.72872	4.46433e-10	-1.95771e-09	-1.69574
19757155	chr2:19757155:G:A	1.30596e-40	-1.95771e-09	-1.63012	7.48353e-18	-1.95771e-09	-1.54194	5.60743e-10	-1.95771e-09	-1.46777
19757407	chr2:19757407:G:A	1.48006e-40	-1.95771e-09	-1.50497	8.03638e-18	-1.95771e-09	-1.47066	5.8639e-10	-1.95771e-09	-1.42304
19757415	chr2:19757415:G:T	1.16235e-40	-1.95771e-09	-1.74661	6.18407e-18	-1.95771e-09	-1.73267	4.32502e-10	-1.95771e-09	-1.72744
19757445	chr2:19757445:G:A	1.52503e-40	-1.95771e-09	-1.47504	7.51859e-18	-1.95771e-09	-1.53726	4.95455e-10	-1.95771e-09	-1.59155
19757531	chr2:19757531:C:T	9.78941e-42	-2.70061	-1.52032	5.73158e-19	-2.62128	-1.48996	4.18467e-11	-2.68718	-1.37584
19757640	chr2:19757640:G:A	1.75107e-41	-2.52893	-1.11048	9.50903e-19	-2.40963	-1.19536	6.26467e-11	-2.49193	-1.16759
19758247	chr2:19758247:T:C	1.2523e-41	-2.63176	-1.3429	6.5229e-19	-2.64875	-1.33316	5.26531e-11	-2.63432	-1.19899
19758250	chr2:19758250:A:G	5.31582e-41	-2.52895	-1.53232e-09	2.86239e-18	-2.50299	-1.53232e-09	1.81871e-10	-2.59373	-1.53232e-09
19758307	chr2:19758307:T:C	6.21973e-41	-2.37191	-1.53232e-09	3.33025e-18	-2.3516	-1.53232e-09	2.31203e-10	-2.35373	-1.53232e-09
19758735	chr2:19758735:G:A	1.84653e-40	-2.51627	1.23252	1.12988e-17	-2.44799	1.31804	8.2467e-10	-2.54317	1.46112
19758770	chr2:19758770:C:T	9.94012e-42	-2.70097	-1.50467	5.89857e-19	-2.61248	-1.47004	4.26717e-11	-2.69086	-1.35264
19758917	chr2:19758917:A:G	1.26523e-40	-1.95771e-09	-1.6618	7.2735e-18	-1.95771e-09	-1.57041	5.42661e-10	-1.95771e-09	-1.50054
19758972	chr2:19758972:T:A	1.15184e-40	-1.95771e-09	-1.7557	6.01795e-18	-1.95771e-09	-1.7599	4.19608e-10	-1.95771e-09	-1.75771
19759520	chr2:19759520:C:T	3.54053e-40	-0.632779	-1.53232e-09	1.6247e-17	-0.766735	-1.53232e-09	1.54983e-09	-0.451128	-1.53232e-09
19759623	chr2:19759623:G:A	1.15167e-40	-1.95771e-09	-1.75584	6.01812e-18	-1.95771e-09	-1.75987	4.19651e-10	-1.95771e-09	-1.75761
19759708	chr2:19759708:A:G	1.15182e-40	-1.95771e-09	-1.75571	6.01796e-18	-1.95771e-09	-1.75989	4.19606e-10	-1.95771e-09	-1.75771
19759919	chr2:19759919:T:C	5.21551e-41	-1.53231	-1.01569	1.5106e-18	-2.05328	-1.08886	1.23596e-10	-1.75743	-1.22258
19759976	chr2:19759976:G:C	3.71632e-40	-1.84373	1.25941	1.45059e-17	-2.31314	1.43305	1.20409e-09	-2.19275	1.4892
19760018	chr2:19760018:C:T	1.61761e-41	-2.66653	-1.05215	6.23501e-19	-2.6152	-1.41185	3.32909e-11	-2.70092	-1.59083
19760026	chr2:19760026:C:T	2.20735e-40	-1.95771e-09	-1.10526	9.34915e-18	-1.95771e-09	-1.31936	5.80179e-10	-1.95771e-09	-1.43369
19760069	chr2:19760069:G:A	1.2251e-40	-1.69404	-1.53232e-09	7.42035e-18	-1.55042	-1.53232e-09	4.06109e-10	-1.79041	-1.53232e-09
19760080	chr2:19760080:A:G	2.22675e-40	-1.95771e-09	-1.09651	1.10551e-17	-1.95771e-09	-1.15175	7.70378e-10	-1.95771e-09	-1.15015
19760142	chr2:19760142:A:G	3.51262e-40	-1.95771e-09	-0.640693	1.59686e-17	-1.95771e-09	-0.78402	1.00404e-09	-1.95771e-09	-0.88524
19760425	chr2:19760425:C:CA	1.31673e-40	-1.95771e-09	-1.62191	6.66877e-18	-1.95771e-09	-1.65721	4.60296e-10	-1.95771e-09	-1.66516
19761416	chr2:19761416:C:T	2.15131e-40	-1.95771e-09	-1.13098	1.09981e-17	-1.95771e-09	-1.15692	7.27855e-10	-1.95771e-09	-1.20693
19761635	chr2:19761635:T:A	4.34468e-40	-1.413	0.984896	1.5308e-17	-1.99153	1.16526	1.31736e-09	-1.82279	1.20914
19761863	chr2:19761863:T:C	1.36174e-41	-2.64086	-1.25001	5.59308e-19	-2.58483	-1.55087	3.0483e-11	-2.69791	-1.68195
19761960	chr2:19761960:T:C	7.60893e-41	-1.63521	-0.535105	2.14414e-18	-2.11823	-0.67367	1.61424e-10	-1.81653	-0.896463
19762054	chr2:19762054:C:T	9.10553e-42	-2.66967	-1.62367	4.77579e-19	-2.67267	-1.621	3.52734e-11	-2.65592	-1.57798
19762082	chr2:19762082:A:G	8.47828e-41	-2.18384	0.121706	4.16075e-18	-2.50499	0.376045	3.59783e-10	-2.43348	0.521952
19762383	chr2:19762383:G:T	9.57136e-42	-2.7009	-1.54255	5.74415e-19	-2.59849	-1.51056	4.05713e-11	-2.69248	-1.40149
19762409	chr2:19762409:G:A	1.19223e-41	-2.64234	-1.38147	5.22543e-19	-2.57907	-1.62462	2.92383e-11	-2.69623	-1.72532
19762576	chr2:19762576:A:T	1.27205e-40	-1.95771e-09	-1.65643	6.63329e-18	-1.95771e-09	-1.66254	4.8591e-10	-1.95771e-09	-1.61101
19762670	chr2:19762670:TGGA:T	1.16816e-40	-1.95771e-09	-1.74162	6.11505e-18	-1.95771e-09	-1.74389	4.23196e-10	-1.95771e-09	-1.74919
19762763	chr2:19762763:C:T	1.83908e-40	-1.95771e-09	-1.28779	1.02451e-17	-1.95771e-09	-1.22784	7.86634e-10	-1.95771e-09	-1.12927
19762777	chr2:19762777:T:C	9.93828e-41	-2.70088	0.79763	3.26042e-18	-2.58951	0.216722	1.751e-10	-2.5572	-0.0744678
19763490	chr2:19763490:C:A	3.61266e-40	-1.95771e-09	-0.612611	1.76258e-17	-1.95771e-09	-0.685279	1.07897e-09	-1.95771e-09	-0.813269
19763518	chr2:19763518:A:G	9.19064e-42	-2.68432	-1.59972	5.9808e-19	-2.5345	-1.53417	3.96169e-11	-2.70063	-1.41715
19763568	chr2:19763568:C:T	9.60611e-42	-2.70091	-1.53892	5.79333e-19	-2.61704	-1.48348	4.23972e-11	-2.6829	-1.36705
19763695	chr2:19763695:G:A	2.55025e-40	-1.95771e-09	-0.960864	1.54206e-17	-1.95771e-09	-0.818939	1.25964e-09	-1.95771e-09	-0.658448
19763795	chr2:19763795:T:C	1.14975e-40	-1.95771e-09	-1.75751	6.02143e-18	-1.95771e-09	-1.75932	4.20242e-10	-1.95771e-09	-1.7562
19764864	chr2:19764864:C:T	1.14899e-40	-1.95771e-09	-1.75817	6.16929e-18	-1.95771e-09	-1.73506	4.35619e-10	-1.95771e-09	-1.72026
19765045	chr2:19765045:G:A	2.23127e-40	-1.95771e-09	-1.09449	1.19561e-17	-1.95771e-09	-1.0734	7.85152e-10	-1.95771e-09	-1.13115
19765911	chr2:19765911:T:C	1.52998e-41	-2.13547	-1.63892	4.91141e-19	-2.50727	-1.75839	3.22329e-11	-2.58428	-1.73977
19766042	chr2:19766042:T:C	3.28085e-40	-1.95771e-09	-0.708952	1.53901e-17	-1.95771e-09	-0.820919	9.66147e-10	-1.95771e-09	-0.923714
19766119	chr2:19766119:C:CAT	1.17923e-40	-1.95771e-09	-1.7322	6.08877e-18	-1.95771e-09	-1.7482	4.20827e-10	-1.95771e-09	-1.75481
19766927	chr2:19766927:T:C	1.18373e-40	-1.95771e-09	-1.72839	6.26059e-18	-1.95771e-09	-1.72037	4.36878e-10	-1.95771e-09	-1.71737
19767040	chr2:19767040:A:G	1.33519e-40	-1.95771e-09	-1.60798	6.52287e-18	-1.95771e-09	-1.67933	4.44031e-10	-1.95771e-09	-1.70114
19767113	chr2:19767113:G:A	3.84101e-41	-2.69908	-0.154822	1.87956e-18	-2.66125	-0.262353	1.14385e-10	-2.68249	-0.374978
19767675	chr2:19767675:G:A	1.20171e-41	-2.27277	-1.74313	4.67278e-19	-2.57726	-1.73821	3.31617e-11	-2.63626	-1.65938
19767706	chr2:19767706:C:T	4.24708e-40	-1.95771e-09	-0.450824	2.45746e-17	-1.95771e-09	-0.352931	1.99698e-09	-1.95771e-09	-0.197639
19767816	chr2:19767816:G:A	3.9568e-40	-1.95771e-09	-0.52162	1.91583e-17	-1.95771e-09	-0.601909	1.16833e-09	-1.95771e-09	-0.733698
19768146	chr2:19768146:G:A	8.19826e-42	-2.66599	-1.73232	4.9694e-19	-2.59185	-1.66208	3.56422e-11	-2.68116	-1.54234
19768183	chr2:19768183:C:T	2.35731e-41	-1.8591	-1.48302	1.06903e-18	-2.18769	-1.3002	7.48519e-11	-2.38773	-1.09379
19768306	chr2:19768306:C:T	2.50941e-41	-1.74369	-1.5359	8.09213e-19	-2.17527	-1.59107	6.82897e-11	-1.88314	-1.69013
19768826	chr2:19768826:T:C	1.91698e-41	-2.12075	-1.42814	5.31431e-19	-2.49344	-1.69338	3.20096e-11	-2.5767	-1.75429
19769068	chr2:19769068:T:C	1.06174e-41	-2.70098	-1.43875	6.49035e-19	-2.60935	-1.37756	4.83074e-11	-2.6792	-1.24025
19769270	chr2:19769270:C:T	1.65997e-41	-2.60509	-1.08775	8.78525e-19	-2.49873	-1.18542	5.86748e-11	-2.56614	-1.15887
19769318	chr2:19769318:C:A	7.9011e-42	-2.67852	-1.7567	4.59678e-19	-2.61249	-1.71938	3.28359e-11	-2.67044	-1.63506
19769358	chr2:19769358:T:C	7.67126e-41	-2.10073	-0.0614333	2.56797e-18	-2.43212	-0.179404	1.82269e-10	-2.21132	-0.380228
19769563	chr2:19769563:A:C	1.2279e-40	-1.95771e-09	-1.69175	6.31994e-18	-1.95771e-09	-1.71093	4.38101e-10	-1.95771e-09	-1.71458
19769595	chr2:19769595:T:C	2.51801e-41	-2.11276	-1.16342	8.6152e-19	-2.41305	-1.29065	6.29423e-11	-2.18098	-1.47383
19769765	chr2:19769765:G:A	4.47666e-41	-2.70076	-1.53232e-09	2.35512e-18	-2.69805	-1.53232e-09	1.63933e-10	-2.69757	-1.53232e-09
19770220	chr2:19770220:T:A	1.17352e-40	-1.95771e-09	-1.73705	6.37712e-18	-1.95771e-09	-1.70193	4.454e-10	-1.95771e-09	-1.69806
19770415	chr2:19770415:C:T	1.15463e-40	-1.95771e-09	-1.75327	6.01697e-18	-1.95771e-09	-1.76006	4.1905e-10	-1.95771e-09	-1.75904
19770604	chr2:19770604:A:G	5.89836e-40	-1.95771e-09	-0.122382	3.49563e-17	-1.95771e-09	-0.000544843	2.95223e-09	-1.95771e-09	0.193287
19770724	chr2:19770724:G:A	1.05071e-41	-2.69195	-1.45823	6.71442e-19	-2.55692	-1.39605	4.61833e-11	-2.6992	-1.26521
19770977	chr2:19770977:C:A	2.50164e-40	-1.95771e-09	-0.98011	1.29463e-17	-1.95771e-09	-0.993829	8.47385e-10	-1.95771e-09	-1.05487
19771410	chr2:19771410:T:G	4.0437e-40	-1.95771e-09	-0.499896	2.35327e-17	-1.95771e-09	-0.39625	1.9449e-09	-1.95771e-09	-0.224064
19771522	chr2:19771522:A:G	1.17903e-41	-2.59332	-1.44163	6.40006e-19	-2.48706	-1.51386	4.24008e-11	-2.54992	-1.49995
19771864	chr2:19771864:G:A	1.38036e-41	-2.55748	-1.31982	8.71467e-19	-2.16811	-1.52411	6.68501e-11	-2.01786	-1.57672
19771933	chr2:19771933:T:C	6.82009e-41	-2.27977	-1.53232e-09	3.81485e-18	-2.21574	-1.53232e-09	2.37358e-10	-2.32746	-1.53232e-09
19772882	chr2:19772882:T:A	3.36267e-40	-1.95771e-09	-0.68432	1.6467e-17	-1.95771e-09	-0.753287	1.01799e-09	-1.95771e-09	-0.871443
19773330	chr2:19773330:T:C	2.57881e-40	-1.95771e-09	-0.949729	1.21967e-17	-1.95771e-09	-1.05348	7.80921e-10	-1.95771e-09	-1.13656
19773449	chr2:19773449:A:C	3.06457e-41	-2.06141	-1.01832	1.00104e-18	-2.37385	-1.17975	7.31211e-11	-2.12278	-1.38213
19773639	chr2:19773639:T:C	1.96563e-40	-1.22124	-1.53232e-09	9.08551e-18	-1.34796	-1.53232e-09	7.04923e-10	-1.23894	-1.53232e-09
19774004	chr2:19774004:A:C	9.60669e-42	-2.57042	-1.66934	4.64911e-19	-2.56872	-1.75183	4.094e-11	-2.32506	-1.75986
19774936	chr2:19774936:A:G	9.62859e-42	-2.69805	-1.53944	5.90836e-19	-2.5829	-1.49796	4.11911e-11	-2.69431	-1.3845
19775065	chr2:19775065:C:T	1.15975e-40	-1.95771e-09	-1.74885	6.15247e-18	-1.95771e-09	-1.73779	4.29475e-10	-1.95771e-09	-1.73447
19775603	chr2:19775603:C:T	5.46365e-41	-2.50152	-1.53232e-09	2.95127e-18	-2.47241	-1.53232e-09	1.79992e-10	-2.60412	-1.53232e-09
19775632	chr2:19775632:G:A	3.77195e-40	-1.95771e-09	-0.569465	2.17407e-17	-1.95771e-09	-0.475456	1.756e-09	-1.95771e-09	-0.326239
19775656	chr2:19775656:C:T	3.12143e-40	-1.95771e-09	-0.758763	1.62223e-17	-1.95771e-09	-0.768255	1.04957e-09	-1.95771e-09	-0.840892
19775859	chr2:19775859:G:A	1.64218e-40	-1.95771e-09	-1.40103	8.67188e-18	-1.95771e-09	-1.39456	5.75199e-10	-1.95771e-09	-1.44231
19776011	chr2:19776011:C:T	2.45225e-40	-1.95771e-09	-1.00005	1.1665e-17	-1.95771e-09	-1.09805	7.49127e-10	-1.95771e-09	-1.17812
19776032	chr2:19776032:G:A	1.14685e-40	-1.95771e-09	-1.76004	6.10192e-18	-1.95771e-09	-1.74604	4.29955e-10	-1.95771e-09	-1.73335
19776162	chr2:19776162:C:T	1.70242e-41	-2.69339	-0.974197	6.65161e-19	-2.65765	-1.30471	3.68031e-11	-2.69535	-1.4961
19776192	chr2:19776192:GCTGACT:G	1.20212e-40	-1.95771e-09	-1.71297	6.3098e-18	-1.95771e-09	-1.71254	4.55098e-10	-1.95771e-09	-1.67652
19776354	chr2:19776354:G:A	1.94931e-40	-1.22958	-1.53232e-09	9.38895e-18	-1.31511	-1.53232e-09	8.21072e-10	-1.08642	-1.53232e-09
19776745	chr2:19776745:C:T	1.15309e-41	-2.67797	-1.37922	6.36312e-19	-2.67564	-1.33107	4.79978e-11	-2.69556	-1.23032
19776951	chr2:19776951:C:A	8.85086e-42	-2.56319	-1.75852	5.51416e-19	-2.41929	-1.73062	3.13051e-11	-2.69625	-1.657
19777078	chr2:19777078:A:G	1.14967e-40	-1.95771e-09	-1.75758	6.01824e-18	-1.95771e-09	-1.75985	4.19482e-10	-1.95771e-09	-1.75801
19777486	chr2:19777486:G:A	1.15975e-40	-1.95771e-09	-1.74885	6.15247e-18	-1.95771e-09	-1.73779	4.29475e-10	-1.95771e-09	-1.73447
19777542	chr2:19777542:C:T	1.14764e-40	-1.95771e-09	-1.75935	6.06492e-18	-1.95771e-09	-1.75212	4.25817e-10	-1.95771e-09	-1.74302
19777572	chr2:19777572:A:C	1.15503e-40	-1.95771e-09	-1.75293	6.14358e-18	-1.95771e-09	-1.73924	4.42168e-10	-1.95771e-09	-1.70534
19777645	chr2:19777645:C:T	1.1723e-40	-1.95771e-09	-1.73809	6.10286e-18	-1.95771e-09	-1.74589	4.20084e-10	-1.95771e-09	-1.75657
19777674	chr2:19777674:C:G	1.01209e-41	-2.64246	-1.54516	7.16468e-19	-2.37731	-1.51075	4.0777e-11	-2.68504	-1.40387
19777831	chr2:19777831:C:T	1.15975e-40	-1.95771e-09	-1.74885	6.15247e-18	-1.95771e-09	-1.73779	4.29475e-10	-1.95771e-09	-1.73447
19777942	chr2:19777942:C:T	4.48879e-41	-2.69806	-1.53232e-09	2.42683e-18	-2.66806	-1.53232e-09	1.65738e-10	-2.68662	-1.53232e-09
19778169	chr2:19778169:C:G	1.192e-40	-1.95771e-09	-1.72142	6.25576e-18	-1.95771e-09	-1.72114	4.50124e-10	-1.95771e-09	-1.68751
19778984	chr2:19778984:T:A	2.19589e-40	-1.95771e-09	-1.11047	1.12786e-17	-1.95771e-09	-1.13173	7.43509e-10	-1.95771e-09	-1.18565
19779234	chr2:19779234:C:A	2.31397e-41	-2.10067	-1.26	7.86235e-19	-2.41271	-1.38244	6.16521e-11	-2.1343	-1.54123
19779248	chr2:19779248:G:A	6.38967e-40	-1.95771e-09	-0.0423738	2.9995e-17	-1.95771e-09	-0.153611	1.7769e-09	-1.95771e-09	-0.314402
19779408	chr2:19779408:T:TG	1.4644e-40	-1.95771e-09	-1.51561	7.57452e-18	-1.95771e-09	-1.52985	5.17463e-10	-1.95771e-09	-1.54809
19779415	chr2:19779415:G:A	3.42162e-40	-1.95771e-09	-0.666941	1.49277e-17	-1.95771e-09	-0.851425	8.57539e-10	-1.95771e-09	-1.04296
19779520	chr2:19779520:G:A	3.57523e-41	-1.55127	-1.37434	1.14987e-18	-1.96292	-1.45207	1.08248e-10	-1.54513	-1.56748
19779604	chr2:19779604:A:T	1.44725e-41	-2.07222	-1.75776	1.30284e-18	-1.53004	-1.76006	4.39475e-11	-2.26381	-1.75022
19779741	chr2:19779741:G:A	9.98153e-42	-2.6522	-1.54929	6.16321e-19	-2.54259	-1.49604	3.76255e-11	-2.66819	-1.50116
19779794	chr2:19779794:A:G	1.30096e-40	-1.95771e-09	-1.63395	7.64668e-18	-1.95771e-09	-1.52037	5.52575e-10	-1.95771e-09	-1.48244
19779970	chr2:19779970:G:T	1.38141e-40	-1.95771e-09	-1.57395	7.71582e-18	-1.95771e-09	-1.51137	5.62627e-10	-1.95771e-09	-1.46441
19779994	chr2:19779994:T:C	8.94566e-42	-2.67708	-1.63398	5.91397e-19	-2.48799	-1.59193	3.51301e-11	-2.69431	-1.54366
19780100	chr2:19780100:T:C	6.52438e-41	-2.32409	-1.53232e-09	3.23499e-18	-2.38062	-1.53232e-09	2.00122e-10	-2.4981	-1.53232e-09
19780211	chr2:19780211:T:C	1.19907e-40	-1.95771e-09	-1.71551	6.33924e-18	-1.95771e-09	-1.70788	4.47318e-10	-1.95771e-09	-1.69376
19780602	chr2:19780602:G:A	6.55229e-41	-2.7004	0.380573	4.48484e-18	-2.38132	0.327382	2.19572e-10	-2.63941	0.234057
19780727	chr2:19780727:A:G	9.81038e-42	-2.6629	-1.55588	4.82941e-19	-2.6996	-1.5829	3.40096e-11	-2.64951	-1.62088
19780904	chr2:19780904:G:A	1.40329e-40	-1.95771e-09	-1.55823	8.43867e-18	-1.95771e-09	-1.42182	6.28685e-10	-1.95771e-09	-1.3534
19780945	chr2:19780945:T:C	8.48512e-42	-2.68087	-1.68304	4.33855e-19	-2.70093	-1.68876	3.08701e-11	-2.66224	-1.705
19782085	chr2:19782085:G:A	8.68198e-41	-2.03839	-1.53232e-09	2.51655e-18	-2.63175	-1.53232e-09	2.15609e-10	-2.42357	-1.53232e-09
19782174	chr2:19782174:T:C	2.86562e-41	-1.55682	-1.59004	6.51787e-19	-2.2605	-1.72218	3.36869e-11	-2.52035	-1.75957
19782196	chr2:19782196:C:T	2.08307e-40	-1.95771e-09	-1.16321	1.32328e-17	-1.95771e-09	-0.971942	9.79432e-10	-1.95771e-09	-0.910056
19782490	chr2:19782490:G:A	8.55027e-41	-2.05368	-1.53232e-09	3.4238e-18	-2.32389	-1.53232e-09	2.62803e-10	-2.22563	-1.53232e-09
19782590	chr2:19782590:A:G	1.63098e-40	-1.95771e-09	-1.40787	8.76599e-18	-1.95771e-09	-1.38376	6.38912e-10	-1.95771e-09	-1.33726
19782734	chr2:19782734:C:A	1.05131e-41	-2.70003	-1.44958	4.52344e-19	-2.69608	-1.65188	3.017e-11	-2.65705	-1.73314
19782901	chr2:19782901:G:T	4.65266e-41	-1.31496	-1.34724	1.04925e-18	-1.95076	-1.55581	5.0394e-11	-2.22185	-1.65531
19783287	chr2:19783287:G:T	2.12858e-40	-1.95771e-09	-1.1416	1.03578e-17	-1.95771e-09	-1.2169	6.836e-10	-1.95771e-09	-1.26966
19783945	chr2:19783945:A:T	1.45845e-41	-2.17045	-1.65182	5.15984e-19	-2.48715	-1.72917	3.14124e-11	-2.59773	-1.7521
19783993	chr2:19783993:A:G	1.53714e-40	-1.95771e-09	-1.46713	7.85155e-18	-1.95771e-09	-1.49393	5.26732e-10	-1.95771e-09	-1.53034
19784472	chr2:19784472:C:G	1.45736e-40	-1.52043	-1.53232e-09	7.22463e-18	-1.57715	-1.53232e-09	5.18623e-10	-1.54585	-1.53232e-09
19784785	chr2:19784785:A:G	1.70017e-40	-1.8524	0.486067	1.05134e-17	-1.38612	0.184133	2.26869e-10	-2.24601	-0.12665
19784805	chr2:19784805:G:A	1.7485e-41	-2.2002	-1.44068	5.28445e-19	-2.5863	-1.60616	3.05679e-11	-2.68277	-1.69431
19785614	chr2:19785614:G:A	1.21787e-40	-1.95771e-09	-1.69995	6.21478e-18	-1.95771e-09	-1.72771	4.25054e-10	-1.95771e-09	-1.74481
19785637	chr2:19785637:C:T	1.15425e-40	-1.95771e-09	-1.7536	6.01812e-18	-1.95771e-09	-1.75987	4.19375e-10	-1.95771e-09	-1.75826
19785809	chr2:19785809:C:T	1.14847e-40	-1.95771e-09	-1.75862	6.14692e-18	-1.95771e-09	-1.73869	4.31714e-10	-1.95771e-09	-1.72927
19786177	chr2:19786177:A:T	1.1639e-40	-1.7352	-0.0100789	7.93744e-18	-1.19245	-0.290601	1.71103e-10	-2.12774	-0.527021
19786645	chr2:19786645:C:T	6.35939e-41	-2.25888	-0.0908288	4.15913e-18	-1.80321	-0.326129	1.1962e-10	-2.46455	-0.54816
19786690	chr2:19786690:GGCCT:G	1.89499e-40	-2.12015	0.862309	9.23316e-18	-1.74289	0.411052	2.19541e-10	-2.45725	0.0517563
19786902	chr2:19786902:C:A	3.0526e-40	-1.95771e-09	-0.781064	1.59481e-17	-1.95771e-09	-0.785304	1.00456e-09	-1.95771e-09	-0.884725
19786927	chr2:19786927:G:A	1.14208e-40	-1.7642	-1.53232e-09	5.41709e-18	-1.86508	-1.53232e-09	5.04261e-10	-1.57393	-1.53232e-09
19787237	chr2:19787237:T:C	1.15406e-40	-1.95771e-09	-1.75377	6.05614e-18	-1.95771e-09	-1.75357	4.2382e-10	-1.95771e-09	-1.74772
19787365	chr2:19787365:G:A	1.33669e-40	-1.95771e-09	-1.60686	6.88995e-18	-1.95771e-09	-1.62458	4.69677e-10	-1.95771e-09	-1.64498
19787379	chr2:19787379:G:A	1.15649e-40	-1.95771e-09	-1.75166	6.20874e-18	-1.95771e-09	-1.72868	4.36913e-10	-1.95771e-09	-1.7173
19787607	chr2:19787607:C:T	1.90247e-41	-2.28713	-1.26936	1.36765e-18	-1.88196	-1.35959	4.52628e-11	-2.50066	-1.48389
19787679	chr2:19787679:A:G	5.02976e-41	-1.99427	-0.589998	2.20556e-18	-1.7572	-1.00646	5.602e-11	-2.48012	-1.2912
19787740	chr2:19787740:C:A	1.55388e-40	-1.95771e-09	-1.4563	7.97681e-18	-1.95771e-09	-1.4781	5.27453e-10	-1.95771e-09	-1.52897
19787791	chr2:19787791:C:T	1.15494e-40	-1.95771e-09	-1.75301	6.09242e-18	-1.95771e-09	-1.7476	4.27105e-10	-1.95771e-09	-1.74
19787993	chr2:19787993:T:C	1.23127e-40	-1.95771e-09	-1.68901	6.77908e-18	-1.95771e-09	-1.6408	4.75896e-10	-1.95771e-09	-1.63183
19788373	chr2:19788373:G:T	1.27598e-40	-1.95771e-09	-1.65334	6.43871e-18	-1.95771e-09	-1.69231	4.42601e-10	-1.95771e-09	-1.70436
19788434	chr2:19788434:C:T	1.3097e-40	-1.95771e-09	-1.62726	6.82933e-18	-1.95771e-09	-1.63342	4.66544e-10	-1.95771e-09	-1.65168
19788451	chr2:19788451:A:G	1.5205e-40	-1.95771e-09	-1.47802	7.8478e-18	-1.95771e-09	-1.49441	5.29644e-10	-1.95771e-09	-1.52482
19788456	chr2:19788456:G:T	1.16112e-40	-1.95771e-09	-1.74767	6.01751e-18	-1.95771e-09	-1.75997	4.1882e-10	-1.95771e-09	-1.75959
19788474	chr2:19788474:C:T	3.55404e-40	-1.95771e-09	-0.62897	1.8462e-17	-1.95771e-09	-0.63893	1.15367e-09	-1.95771e-09	-0.746325
19788506	chr2:19788506:T:C	3.54704e-40	-1.95771e-09	-0.630943	1.84236e-17	-1.95771e-09	-0.641011	1.15135e-09	-1.95771e-09	-0.748341
19788623	chr2:19788623:T:G	4.64839e-41	-2.66312	-1.53232e-09	2.50123e-18	-2.63786	-1.53232e-09	1.71577e-10	-2.652	-1.53232e-09
19788776	chr2:19788776:C:T	3.61953e-41	-2.17679	-0.736504	1.60018e-18	-2.07208	-1.01244	7.0382e-11	-2.2948	-1.2483
19789071	chr2:19789071:T:C	1.73444e-41	-2.61754	-1.03142	5.80909e-19	-2.5947	-1.5031	2.9991e-11	-2.69135	-1.70478
19789195	chr2:19789195:A:C	1.12909e-41	-2.66236	-1.41587	5.20081e-19	-2.55581	-1.65261	3.19145e-11	-2.59979	-1.73417
19789300	chr2:19789300:A:T	8.86078e-42	-2.57762	-1.74297	6.96359e-19	-2.16159	-1.75494	3.08182e-11	-2.60887	-1.76006
19789458	chr2:19789458:G:T	1.87411e-41	-2.41793	-1.15357	1.08736e-18	-2.42843	-1.04246	6.88844e-11	-2.57726	-0.987343
19789714	chr2:19789714:G:A	1.19741e-40	-1.95771e-09	-1.7169	6.25801e-18	-1.95771e-09	-1.72078	4.36549e-10	-1.95771e-09	-1.71813
19789760	chr2:19789760:T:C	1.82065e-41	-2.63219	-0.968259	5.92503e-19	-2.6095	-1.46855	3.03674e-11	-2.69482	-1.68884
19789918	chr2:19789918:T:A	1.17095e-40	-1.95771e-09	-1.73924	6.03851e-18	-1.95771e-09	-1.75649	4.18669e-10	-1.95771e-09	-1.75995
19789932	chr2:19789932:A:T	1.38781e-41	-2.61887	-1.25304	5.10295e-19	-2.59581	-1.6316	2.85526e-11	-2.69121	-1.75408
19790129	chr2:19790129:C:A	1.53773e-40	-1.95771e-09	-1.46675	8.55968e-18	-1.95771e-09	-1.40758	6.19749e-10	-1.95771e-09	-1.36771
19790443	chr2:19790443:T:C	1.12593e-41	-2.68594	-1.39509	5.03211e-19	-2.59958	-1.64181	3.08916e-11	-2.63755	-1.72899
19790481	chr2:19790481:A:C	7.9406e-42	-2.69874	-1.7315	6.86731e-19	-2.19644	-1.73401	3.1985e-11	-2.5865	-1.74527
19790584	chr2:19790584:AC:A	1.15108e-40	-1.95771e-09	-1.75635	6.14393e-18	-1.95771e-09	-1.73918	4.34075e-10	-1.95771e-09	-1.72381
19790623	chr2:19790623:G:A	2.32512e-41	-1.5975	-1.75837	1.87075e-18	-1.16827	-1.76003	6.22992e-11	-1.90974	-1.75534
19790923	chr2:19790923:T:G	1.07547e-40	-1.82429	-1.53232e-09	2.7841e-18	-2.53072	-1.53232e-09	2.58657e-10	-2.24153	-1.53232e-09
19790925	chr2:19790925:T:G	2.3731e-41	-2.17945	-1.15599	7.71373e-19	-2.34595	-1.46828	3.61476e-11	-2.5713	-1.63812
19790942	chr2:19790942:T:C	1.11167e-41	-2.35088	-1.7429	7.23943e-19	-2.1483	-1.72938	3.78254e-11	-2.45706	-1.70699
19790976	chr2:19790976:G:A	1.17449e-40	-1.95771e-09	-1.73622	6.0554e-18	-1.95771e-09	-1.75369	4.18895e-10	-1.95771e-09	-1.75941
19791379	chr2:19791379:C:T	1.15546e-40	-1.95771e-09	-1.75256	6.2031e-18	-1.95771e-09	-1.72959	4.41809e-10	-1.95771e-09	-1.70615
19791404	chr2:19791404:G:A	1.1491e-40	-1.95771e-09	-1.75808	6.03719e-18	-1.95771e-09	-1.7567	4.21804e-10	-1.95771e-09	-1.75249
19791411	chr2:19791411:T:G	1.59404e-40	-1.95771e-09	-1.43078	7.3424e-18	-1.95771e-09	-1.56098	4.76591e-10	-1.95771e-09	-1.63037
19791753	chr2:19791753:C:T	1.89992e-41	-2.31145	-1.24638	5.98671e-19	-2.48779	-1.5799	4.18144e-11	-2.34175	-1.72204
19791948	chr2:19791948:C:T	1.49122e-41	-2.06661	-1.73343	6.03711e-19	-2.30308	-1.75623	5.11442e-11	-2.15509	-1.70729
19791974	chr2:19791974:T:G	8.24267e-42	-2.66699	-1.72591	4.62627e-19	-2.56542	-1.76006	3.00329e-11	-2.65461	-1.74013
19792041	chr2:19792041:C:A	1.51515e-40	-1.95771e-09	-1.48154	7.04392e-18	-1.95771e-09	-1.60248	4.6155e-10	-1.95771e-09	-1.66244
19792042	chr2:19792042:T:G	1.16354e-40	-1.95771e-09	-1.74559	6.0728e-18	-1.95771e-09	-1.75082	4.20836e-10	-1.95771e-09	-1.75479
19792101	chr2:19792101:C:T	4.61903e-41	-2.66946	-1.53232e-09	2.42774e-18	-2.66768	-1.53232e-09	1.67083e-10	-2.67854	-1.53232e-09
19792307	chr2:19792307:G:A	9.96603e-42	-2.66896	-1.53408	5.01062e-19	-2.65184	-1.59382	3.1167e-11	-2.70049	-1.65718
19792485	chr2:19792485:G:A	5.49464e-41	-0.822524	-1.67334	1.36587e-18	-1.55884	-1.68401	1.22092e-10	-1.32847	-1.66378
19792577	chr2:19792577:A:G	2.07287e-40	-1.95771e-09	-1.16812	1.04473e-17	-1.95771e-09	-1.2083	6.95941e-10	-1.95771e-09	-1.25177
19792594	chr2:19792594:C:T	1.41464e-40	-1.95771e-09	-1.55018	6.71172e-18	-1.95771e-09	-1.65079	4.43814e-10	-1.95771e-09	-1.70162
19792643	chr2:19792643:T:A	1.74374e-41	-2.06733	-1.57628	6.05929e-19	-2.32223	-1.73341	5.17672e-11	-2.09588	-1.7544
19792893	chr2:19792893:G:A	1.17946e-40	-1.95771e-09	-1.732	6.01825e-18	-1.95771e-09	-1.75985	4.20292e-10	-1.95771e-09	-1.75608
19792932	chr2:19792932:C:T	1.67706e-40	-1.95771e-09	-1.38002	7.82955e-18	-1.95771e-09	-1.49674	5.04748e-10	-1.95771e-09	-1.57297
19793196	chr2:19793196:T:C	1.19293e-41	-2.26316	-1.76007	5.36485e-19	-2.47826	-1.6991	5.12695e-11	-2.30597	-1.55396
19793274	chr2:19793274:G:T	1.78522e-40	-1.95771e-09	-1.31751	8.81021e-18	-1.95771e-09	-1.37873	6.04645e-10	-1.95771e-09	-1.39239
19793294	chr2:19793294:G:A	1.16715e-40	-1.95771e-09	-1.74249	6.26606e-18	-1.95771e-09	-1.71949	4.38774e-10	-1.95771e-09	-1.71304
19793308	chr2:19793308:A:G	1.68622e-40	-1.95771e-09	-1.37457	8.42283e-18	-1.95771e-09	-1.4237	5.67416e-10	-1.95771e-09	-1.45594
19793902	chr2:19793902:T:C	1.15905e-40	-1.95771e-09	-1.74946	6.01963e-18	-1.95771e-09	-1.75962	4.19369e-10	-1.95771e-09	-1.75828
19794034	chr2:19794034:C:T	1.45368e-40	-1.95771e-09	-1.52296	7.12492e-18	-1.95771e-09	-1.59104	4.72038e-10	-1.95771e-09	-1.63997
19794046	chr2:19794046:T:C	1.16268e-40	-1.95771e-09	-1.74633	6.30216e-18	-1.95771e-09	-1.71375	4.46743e-10	-1.95771e-09	-1.69505
19794072	chr2:19794072:T:C	1.37003e-40	-1.95771e-09	-1.58223	6.68526e-18	-1.95771e-09	-1.65474	4.44743e-10	-1.95771e-09	-1.69953
19794107	chr2:19794107:C:T	2.93907e-40	-1.95771e-09	-0.818962	1.51719e-17	-1.95771e-09	-0.8352	9.72738e-10	-1.95771e-09	-0.916915
19794208	chr2:19794208:G:T	1.18944e-40	-1.95771e-09	-1.72357	6.48081e-18	-1.95771e-09	-1.6858	4.53445e-10	-1.95771e-09	-1.68015
19794680	chr2:19794680:GC:G	1.50739e-40	-1.95771e-09	-1.48667	8.11202e-18	-1.95771e-09	-1.4613	5.62282e-10	-1.95771e-09	-1.46503
19794740	chr2:19794740:C:A	5.02978e-41	-2.58426	-1.53232e-09	2.50155e-18	-2.63773	-1.53232e-09	1.80427e-10	-2.6017	-1.53232e-09
19794747	chr2:19794747:T:C	1.19399e-40	-1.95771e-09	-1.71976	6.10878e-18	-1.95771e-09	-1.74492	4.19936e-10	-1.95771e-09	-1.75693
19794786	chr2:19794786:G:A	1.24201e-40	-1.95771e-09	-1.68032	6.37369e-18	-1.95771e-09	-1.70246	4.33012e-10	-1.95771e-09	-1.72626
19794961	chr2:19794961:G:A	1.19442e-40	-1.95771e-09	-1.71939	6.11176e-18	-1.95771e-09	-1.74443	4.20038e-10	-1.95771e-09	-1.75668
19795015	chr2:19795015:G:A	9.66588e-42	-2.66239	-1.57123	4.5473e-19	-2.62902	-1.71367	2.81932e-11	-2.69937	-1.75858
19795237	chr2:19795237:A:G	3.6413e-41	-2.69552	-0.211778	1.58977e-18	-2.69804	-0.393017	1.09523e-10	-2.70094	-0.399953
19795376	chr2:19795376:G:A	1.71566e-40	-1.95771e-09	-1.35726	9.82755e-18	-1.95771e-09	-1.26945	7.12182e-10	-1.95771e-09	-1.2287
19795709	chr2:19795709:A:G	2.06428e-41	-1.79076	-1.6841	7.72879e-19	-2.14081	-1.67147	6.12901e-11	-2.01629	-1.66512
19795896	chr2:19795896:A:G	7.84566e-41	-0.584379	-1.5553	1.51098e-18	-1.47071	-1.67117	7.57474e-11	-1.74604	-1.72358
19796058	chr2:19796058:C:G	1.43938e-40	-1.95771e-09	-1.53284	7.04834e-18	-1.95771e-09	-1.60185	4.68231e-10	-1.95771e-09	-1.64807
19796159	chr2:19796159:G:A	1.21525e-40	-1.95771e-09	-1.70211	6.22194e-18	-1.95771e-09	-1.72656	4.29411e-10	-1.95771e-09	-1.73461
19796212	chr2:19796212:T:C	3.25745e-40	-1.95771e-09	-0.71611	1.70207e-17	-1.95771e-09	-0.72021	1.06354e-09	-1.95771e-09	-0.827675
19796515	chr2:19796515:C:G	1.32666e-40	-1.95771e-09	-1.61439	6.84047e-18	-1.95771e-09	-1.63179	4.69222e-10	-1.95771e-09	-1.64595
19796538	chr2:19796538:C:A	1.4918e-40	-1.95771e-09	-1.49707	8.3863e-18	-1.95771e-09	-1.42804	6.03253e-10	-1.95771e-09	-1.39469
19797111	chr2:19797111:G:A	1.26826e-40	-1.95771e-09	-1.65941	6.52823e-18	-1.95771e-09	-1.67851	4.42554e-10	-1.95771e-09	-1.70447
19797492	chr2:19797492:C:T	1.49856e-40	-1.95771e-09	-1.49255	7.32326e-18	-1.95771e-09	-1.56359	4.83486e-10	-1.95771e-09	-1.61601
19797582	chr2:19797582:G:A	1.35839e-41	-2.14143	-1.75191	5.89099e-19	-2.32379	-1.76001	4.1071e-11	-2.32992	-1.7518
19797836	chr2:19797836:T:TGTG	4.47644e-41	-2.70081	-1.53232e-09	2.35053e-18	-2.7	-1.53232e-09	1.6428e-10	-2.69546	-1.53232e-09
19798152	chr2:19798152:T:C	1.48208e-41	-2.26326	-1.54293	5.27925e-19	-2.47062	-1.72282	4.18938e-11	-2.30445	-1.75744
19798328	chr2:19798328:C:T	1.17998e-40	-1.95771e-09	-1.73156	6.34265e-18	-1.95771e-09	-1.70735	4.4699e-10	-1.95771e-09	-1.69449
19798751	chr2:19798751:T:C	1.87654e-40	-1.26763	-1.53232e-09	9.91022e-18	-1.26108	-1.53232e-09	5.3399e-10	-1.51665	-1.53232e-09
19799585	chr2:19799585:G:A	1.28605e-41	-2.57318	-1.37489	5.39199e-19	-2.5763	-1.59601	3.24772e-11	-2.62966	-1.68683
19799600	chr2:19799600:G:A	4.79682e-41	-2.63169	-1.53232e-09	2.60159e-18	-2.59852	-1.53232e-09	1.70607e-10	-2.65767	-1.53232e-09
19799976	chr2:19799976:G:A	3.47004e-40	-1.95771e-09	-0.652889	1.52984e-17	-1.95771e-09	-0.826896	9.09085e-10	-1.95771e-09	-0.984591
19800123	chr2:19800123:C:T	1.53165e-40	-1.95771e-09	-1.47071	7.76624e-18	-1.95771e-09	-1.50486	5.30764e-10	-1.95771e-09	-1.52271
19800395	chr2:19800395:G:A	1.25213e-41	-2.64846	-1.32634	5.80894e-19	-2.67143	-1.4264	3.98249e-11	-2.61782	-1.49471
19800658	chr2:19800658:G:A	1.75625e-40	-1.95771e-09	-1.33388	8.74261e-18	-1.95771e-09	-1.38643	5.88195e-10	-1.95771e-09	-1.41997
19800705	chr2:19800705:A:T	1.50573e-40	-1.95771e-09	-1.48778	8.48159e-18	-1.95771e-09	-1.41675	6.1122e-10	-1.95771e-09	-1.38157
19800993	chr2:19800993:G:A	1.73458e-41	-2.53997	-1.10891	6.08272e-19	-2.63289	-1.41888	3.29824e-11	-2.6982	-1.60286
19801148	chr2:19801148:G:C	8.46405e-42	-2.6431	-1.7233	4.27429e-19	-2.67101	-1.7336	2.95029e-11	-2.669	-1.74354
19801265	chr2:19801265:T:C	8.18655e-42	-2.67793	-1.7218	4.26371e-19	-2.67084	-1.73624	2.86026e-11	-2.69942	-1.74411
19801366	chr2:19801366:A:G	1.21432e-40	-1.95771e-09	-1.70287	6.1765e-18	-1.95771e-09	-1.73389	4.21152e-10	-1.95771e-09	-1.75404
19801408	chr2:19801408:A:C	1.15556e-40	-1.95771e-09	-1.75247	6.03227e-18	-1.95771e-09	-1.75752	4.1862e-10	-1.95771e-09	-1.76007
19801576	chr2:19801576:A:G	1.89671e-40	-1.95771e-09	-1.25693	1.14698e-17	-1.95771e-09	-1.11493	8.50733e-10	-1.95771e-09	-1.05093
19802291	chr2:19802291:A:G	1.59797e-39	-1.95771e-09	0.874263	6.92801e-17	-1.95771e-09	0.683515	3.95193e-09	-1.95771e-09	0.48493
19802370	chr2:19802370:G:A	1.74159e-40	-1.95771e-09	-1.34226	8.58788e-18	-1.95771e-09	-1.40429	5.63935e-10	-1.95771e-09	-1.46209
19802385	chr2:19802385:T:TA	1.9714e-40	-1.95771e-09	-1.21831	1.26871e-17	-1.95771e-09	-1.01406	9.74415e-10	-1.95771e-09	-0.915192
19802800	chr2:19802800:T:C	6.94411e-40	-1.95771e-09	0.0408377	3.07537e-17	-1.95771e-09	-0.128632	1.83822e-09	-1.95771e-09	-0.280474
19803107	chr2:19803107:T:G	1.15049e-40	-1.95771e-09	-1.75687	6.03501e-18	-1.95771e-09	-1.75707	4.22508e-10	-1.95771e-09	-1.75082
19803229	chr2:19803229:C:A	1.35585e-40	-1.95771e-09	-1.59263	6.76173e-18	-1.95771e-09	-1.64336	4.62394e-10	-1.95771e-09	-1.66061
19803230	chr2:19803230:A:G	1.25761e-40	-1.95771e-09	-1.66784	6.35907e-18	-1.95771e-09	-1.70476	4.37634e-10	-1.95771e-09	-1.71565
19803398	chr2:19803398:T:C	2.54219e-40	-1.95771e-09	-0.964028	1.30761e-17	-1.95771e-09	-0.983857	8.84606e-10	-1.95771e-09	-1.01189
19803505	chr2:19803505:C:T	3.49818e-41	-1.56363	-1.38377	1.3097e-18	-2.1066	-1.17824	1.55615e-10	-1.68759	-1.06206
19803625	chr2:19803625:G:A	1.24032e-40	-1.95771e-09	-1.68169	6.72157e-18	-1.95771e-09	-1.64932	4.8375e-10	-1.95771e-09	-1.61546
19803668	chr2:19803668:C:T	1.42185e-40	-1.95771e-09	-1.5451	7.19359e-18	-1.95771e-09	-1.58145	4.63404e-10	-1.95771e-09	-1.65843
19804291	chr2:19804291:G:A	1.58225e-40	-1.95771e-09	-1.43821	7.7648e-18	-1.95771e-09	-1.50504	4.95147e-10	-1.95771e-09	-1.59217
19804724	chr2:19804724:C:T	4.71068e-41	-2.64981	-1.53232e-09	2.43122e-18	-2.66625	-1.53232e-09	1.64166e-10	-2.69615	-1.53232e-09
19804792	chr2:19804792:G:A	1.19443e-40	-1.95771e-09	-1.71939	6.21529e-18	-1.95771e-09	-1.72763	4.36048e-10	-1.95771e-09	-1.71928
19805417	chr2:19805417:A:G	9.6917e-41	-0.607326	-1.32105	2.03398e-18	-1.71835	-1.1263	1.039e-10	-2.20531	-0.948289
19805666	chr2:19805666:T:C	3.38273e-40	-1.95771e-09	-0.678373	1.78026e-17	-1.95771e-09	-0.675296	1.16437e-09	-1.95771e-09	-0.737093
19805670	chr2:19805670:C:A	1.23339e-40	-1.95771e-09	-1.68729	6.78114e-18	-1.95771e-09	-1.6405	4.72483e-10	-1.95771e-09	-1.63903
19807072	chr2:19807072:G:A	5.07529e-41	-2.57526	-1.53232e-09	2.41984e-18	-2.67094	-1.53232e-09	1.74304e-10	-2.63623	-1.53232e-09
19807090	chr2:19807090:A:G	5.1583e-41	-1.51563	-1.0434	1.53116e-18	-2.20108	-0.927539	8.91103e-11	-2.47931	-0.827847
19807277	chr2:19807277:G:A	5.84929e-41	-1.02784	-1.40548	1.26951e-18	-1.86539	-1.45062	1.2555e-10	-1.50032	-1.464
19807453	chr2:19807453:G:A	5.39037e-41	-2.51503	-1.53232e-09	2.77522e-18	-2.53391	-1.53232e-09	1.86521e-10	-2.56848	-1.53232e-09
19807501	chr2:19807501:T:C	6.83149e-41	-0.820799	-1.4573	1.62101e-18	-1.42349	-1.6481	2.19647e-10	-0.664184	-1.74083
19807758	chr2:19807758:C:T	1.1672e-40	-1.95771e-09	-1.74245	6.23791e-18	-1.95771e-09	-1.724	4.35945e-10	-1.95771e-09	-1.71951
19807769	chr2:19807769:T:C	2.41444e-40	-1.95771e-09	-1.01559	1.17631e-17	-1.95771e-09	-1.08968	7.82183e-10	-1.95771e-09	-1.13494
19808008	chr2:19808008:G:A	1.26546e-40	-1.95771e-09	-1.66162	6.80015e-18	-1.95771e-09	-1.6377	4.79198e-10	-1.95771e-09	-1.62492
19808095	chr2:19808095:C:G	1.9158e-41	-2.57407	-0.97543	1.00898e-18	-2.38525	-1.16046	4.69279e-11	-2.65294	-1.29548
19808142	chr2:19808142:C:T	1.24104e-40	-1.95771e-09	-1.68111	6.18549e-18	-1.95771e-09	-1.73244	4.21543e-10	-1.95771e-09	-1.75311
19808400	chr2:19808400:T:G	2.89754e-40	-1.95771e-09	-0.833195	1.52843e-17	-1.95771e-09	-0.827815	1.00271e-09	-1.95771e-09	-0.886564
19808643	chr2:19808643:A:G	1.14856e-40	-1.95771e-09	-1.75855	6.01831e-18	-1.95771e-09	-1.75984	4.19222e-10	-1.95771e-09	-1.75863
19808734	chr2:19808734:T:G	1.15908e-40	-0.433768	-1.31566	2.30683e-18	-1.60348	-1.11529	1.14788e-10	-2.12181	-0.932137
19809169	chr2:19809169:G:T	7.00526e-41	-0.903439	-1.34954	1.46865e-18	-1.77039	-1.39991	1.46591e-10	-1.39482	-1.41456
19809500	chr2:19809500:A:G	1.84086e-41	-2.49842	-1.09099	1.02248e-18	-2.26267	-1.26974	4.44406e-11	-2.60827	-1.3946
19809523	chr2:19809523:G:A	1.34298e-40	-1.95771e-09	-1.60216	7.50674e-18	-1.95771e-09	-1.53884	5.24956e-10	-1.95771e-09	-1.53371
19809695	chr2:19809695:C:T	4.20992e-41	-2.67929	-0.0829024	1.41323e-18	-2.67457	-0.534192	7.49725e-11	-2.62772	-0.85219
19809697	chr2:19809697:A:G	3.36934e-40	-1.95771e-09	-0.682338	1.78722e-17	-1.95771e-09	-0.671396	1.16904e-09	-1.95771e-09	-0.733088
19809828	chr2:19809828:G:A	1.15957e-40	-1.95771e-09	-1.749	6.0562e-18	-1.95771e-09	-1.75356	4.23082e-10	-1.95771e-09	-1.74946
19809842	chr2:19809842:C:T	1.80506e-40	-1.95771e-09	-1.30646	8.5218e-18	-1.95771e-09	-1.41201	5.73993e-10	-1.95771e-09	-1.44441
19810012	chr2:19810012:G:A	6.4298e-41	-2.3387	-1.53232e-09	3.73099e-18	-2.23797	-1.53232e-09	2.13552e-10	-2.43315	-1.53232e-09
19810182	chr2:19810182:G:A	9.58163e-41	-0.636224	-1.30357	2.07393e-18	-1.2457	-1.5795	2.84445e-10	-0.43652	-1.70997
19810309	chr2:19810309:C:A	3.40084e-40	-1.95771e-09	-0.673033	1.80442e-17	-1.95771e-09	-0.661816	1.17959e-09	-1.95771e-09	-0.724111
19810376	chr2:19810376:G:A	3.42501e-40	-1.95771e-09	-0.665951	2.31403e-17	-1.95771e-09	-0.413065	1.85291e-09	-1.95771e-09	-0.272515
19810529	chr2:19810529:C:T	1.15957e-40	-1.95771e-09	-1.749	6.0562e-18	-1.95771e-09	-1.75356	4.23082e-10	-1.95771e-09	-1.74946
19810641	chr2:19810641:C:T	1.18968e-40	-1.95771e-09	-1.72338	6.38765e-18	-1.95771e-09	-1.70028	4.53774e-10	-1.95771e-09	-1.67943
19810650	chr2:19810650:A:G	1.1592e-40	-1.95771e-09	-1.74932	6.05477e-18	-1.95771e-09	-1.7538	4.22955e-10	-1.95771e-09	-1.74976
19811005	chr2:19811005:G:A	1.74484e-41	-2.57909	-1.06389	1.16773e-18	-2.22504	-1.17455	5.62515e-11	-2.56429	-1.20291
19811124	chr2:19811124:C:T	1.16667e-40	-1.95771e-09	-1.7429	6.103e-18	-1.95771e-09	-1.74586	4.29407e-10	-1.95771e-09	-1.73462
19811158	chr2:19811158:G:A	1.15014e-40	-1.95771e-09	-1.75717	6.05145e-18	-1.95771e-09	-1.75434	4.19953e-10	-1.95771e-09	-1.75689
19811243	chr2:19811243:A:C	1.15914e-40	-1.95771e-09	-1.74938	6.05437e-18	-1.95771e-09	-1.75386	4.22919e-10	-1.95771e-09	-1.74985
19811328	chr2:19811328:C:T	9.10222e-41	-1.99112	-1.53232e-09	5.32083e-18	-1.88301	-1.53232e-09	3.1672e-10	-2.03901	-1.53232e-09
19811341	chr2:19811341:A:C	6.7148e-41	-0.93557	-1.35976	1.41754e-18	-1.79431	-1.41141	1.41597e-10	-1.41835	-1.42569
19811430	chr2:19811430:G:A	1.15957e-40	-1.95771e-09	-1.749	6.0562e-18	-1.95771e-09	-1.75356	4.23082e-10	-1.95771e-09	-1.74946
19811729	chr2:19811729:G:C	2.36909e-41	-1.76764	-1.5695	6.88144e-19	-2.45985	-1.46855	4.19258e-11	-2.65518	-1.40594
19811888	chr2:19811888:C:T	4.49395e-40	-1.95771e-09	-0.394325	2.37573e-17	-1.95771e-09	-0.386753	1.50945e-09	-1.95771e-09	-0.47753
19812079	chr2:19812079:G:T	3.40084e-40	-1.95771e-09	-0.673033	1.80442e-17	-1.95771e-09	-0.661816	1.17959e-09	-1.95771e-09	-0.724111
19812462	chr2:19812462:G:A	1.18281e-40	-1.95771e-09	-1.72916	6.06582e-18	-1.95771e-09	-1.75197	4.20031e-10	-1.95771e-09	-1.7567
19812605	chr2:19812605:C:T	1.1528e-40	-1.95771e-09	-1.75486	6.16253e-18	-1.95771e-09	-1.73615	4.34471e-10	-1.95771e-09	-1.7229
19812784	chr2:19812784:CTCTCTCTCTCTCTT:C	1.19993e-40	-1.95771e-09	-1.7148	6.48892e-18	-1.95771e-09	-1.68455	4.54853e-10	-1.95771e-09	-1.67706
19812788	chr2:19812788:CTCTCTCTCTT:C	1.23925e-40	-1.95771e-09	-1.68255	6.31981e-18	-1.95771e-09	-1.71095	4.31144e-10	-1.95771e-09	-1.73059
19813087	chr2:19813087:C:T	1.15014e-40	-1.95771e-09	-1.75717	6.05145e-18	-1.95771e-09	-1.75434	4.19953e-10	-1.95771e-09	-1.75689
19813092	chr2:19813092:C:T	1.15014e-40	-1.95771e-09	-1.75717	6.05145e-18	-1.95771e-09	-1.75434	4.19953e-10	-1.95771e-09	-1.75689
19813179	chr2:19813179:A:T	3.43157e-40	-1.95771e-09	-0.664038	1.82072e-17	-1.95771e-09	-0.652825	1.18984e-09	-1.95771e-09	-0.715456
19813350	chr2:19813350:G:A	5.86929e-41	-1.25308	-1.17683	1.61372e-18	-1.80123	-1.27487	1.70357e-10	-1.30416	-1.35497
19813367	chr2:19813367:G:T	7.55823e-41	-1.06599	-1.11101	1.87344e-18	-1.69805	-1.22882	1.96364e-10	-1.21112	-1.30594
19813541	chr2:19813541:C:T	1.1591e-40	-1.95771e-09	-1.74941	6.05388e-18	-1.95771e-09	-1.75394	4.22896e-10	-1.95771e-09	-1.7499
19814138	chr2:19814138:T:G	1.42687e-40	-1.95771e-09	-1.54157	7.07985e-18	-1.95771e-09	-1.59739	4.60038e-10	-1.95771e-09	-1.66572
19814224	chr2:19814224:C:T	1.30657e-40	-1.95771e-09	-1.62965	6.65282e-18	-1.95771e-09	-1.6596	4.37781e-10	-1.95771e-09	-1.71531
19814481	chr2:19814481:G:A	7.07329e-41	-0.993138	-1.25018	1.84366e-18	-1.60329	-1.3396	2.04343e-10	-1.06684	-1.41038
19814483	chr2:19814483:G:A	4.60107e-41	-2.67335	-1.53232e-09	2.47899e-18	-2.64679	-1.53232e-09	1.65107e-10	-2.69044	-1.53232e-09
19814647	chr2:19814647:C:G	1.16684e-40	-1.95771e-09	-1.74275	6.30151e-18	-1.95771e-09	-1.71385	4.46388e-10	-1.95771e-09	-1.69584
19814934	chr2:19814934:A:G	1.71805e-40	0.286818	-1.64268	4.20034e-18	-0.430658	-1.68882	2.51419e-10	-0.559446	-1.71046
19815115	chr2:19815115:T:C	7.81367e-41	-1.04504	-1.09872	3.40815e-18	-1.26497	-1.06351	2.77309e-10	-1.16105	-1.01085
19815188	chr2:19815188:G:A	1.21381e-40	-1.95771e-09	-1.70329	6.75885e-18	-1.95771e-09	-1.64379	4.89616e-10	-1.95771e-09	-1.60341
19815204	chr2:19815204:G:A	1.1491e-40	-1.95771e-09	-1.75808	6.01937e-18	-1.95771e-09	-1.75966	4.19331e-10	-1.95771e-09	-1.75837
19815206	chr2:19815206:A:G	1.13936e-40	-2.11072	0.344125	6.22455e-18	-1.80351	0.0773675	1.88072e-10	-2.34859	-0.211615
19815301	chr2:19815301:T:G	1.16222e-40	-1.95771e-09	-1.74672	6.13126e-18	-1.95771e-09	-1.74124	4.24618e-10	-1.95771e-09	-1.74584
19815304	chr2:19815304:G:A	1.18602e-40	-1.95771e-09	-1.72645	6.07572e-18	-1.95771e-09	-1.75034	4.20454e-10	-1.95771e-09	-1.75569
19815527	chr2:19815527:T:C	1.1491e-40	-1.95771e-09	-1.75808	6.01937e-18	-1.95771e-09	-1.75966	4.19331e-10	-1.95771e-09	-1.75837
19815899	chr2:19815899:G:A	1.15668e-40	-1.95771e-09	-1.7515	6.09703e-18	-1.95771e-09	-1.74684	4.22547e-10	-1.95771e-09	-1.75073
19815966	chr2:19815966:G:A	3.24623e-39	1.58302	-1.53232e-09	1.99671e-16	1.74203	-1.53232e-09	6.88188e-09	1.03962	-1.53232e-09
19815990	chr2:19815990:T:C	4.77101e-41	-2.63708	-1.53232e-09	2.5263e-18	-2.62789	-1.53232e-09	1.76401e-10	-2.62427	-1.53232e-09
19816116	chr2:19816116:T:A	1.14898e-40	-1.95771e-09	-1.75818	6.01907e-18	-1.95771e-09	-1.75971	4.19287e-10	-1.95771e-09	-1.75847
19816337	chr2:19816337:G:A	1.34882e-40	-1.95771e-09	-1.59783	6.60587e-18	-1.95771e-09	-1.66668	4.56144e-10	-1.95771e-09	-1.67422
19816582	chr2:19816582:G:T	5.37953e-40	-1.95771e-09	-0.214455	3.55037e-17	-1.95771e-09	0.0149938	2.9044e-09	-1.95771e-09	0.176953
19817065	chr2:19817065:C:G	9.1563e-42	-2.53114	-1.75665	4.4122e-19	-2.65699	-1.71587	3.46995e-11	-2.60367	-1.64663
19817083	chr2:19817083:A:G	2.07046e-40	-1.95771e-09	-1.16928	1.083e-17	-1.95771e-09	-1.17232	7.04067e-10	-1.95771e-09	-1.24016
19817113	chr2:19817113:G:A	3.02778e-39	1.51336	-1.53232e-09	1.86177e-16	1.67206	-1.53232e-09	6.4583e-09	0.976092	-1.53232e-09
19817144	chr2:19817144:A:G	5.1526e-41	-1.18952	-1.37062	1.30897e-18	-1.82414	-1.46126	1.3823e-10	-1.34966	-1.51845
19817596	chr2:19817596:C:T	1.23717e-40	-1.95771e-09	-1.68423	6.31657e-18	-1.95771e-09	-1.71147	4.405e-10	-1.95771e-09	-1.70912
19818239	chr2:19818239:C:T	1.36501e-40	-1.95771e-09	-1.5859	6.93282e-18	-1.95771e-09	-1.61838	4.50524e-10	-1.95771e-09	-1.68662
19818291	chr2:19818291:A:G	7.3723e-41	-1.28207	-0.919841	2.00338e-18	-2.04827	-0.811542	1.09078e-10	-2.3932	-0.711768
19818401	chr2:19818401:T:A	4.78704e-41	-2.63373	-1.53232e-09	2.53178e-18	-2.62572	-1.53232e-09	1.76865e-10	-2.62164	-1.53232e-09
19818428	chr2:19818428:C:T	6.28252e-41	-0.781164	-1.58071	1.26194e-18	-1.70907	-1.61292	1.30332e-10	-1.30606	-1.62089
19818879	chr2:19818879:C:T	1.0657e-40	-0.294345	-1.53908	2.28186e-18	-1.15965	-1.57	1.8472e-10	-1.0088	-1.56939
19818897	chr2:19818897:G:C	1.15675e-40	-1.95771e-09	-1.75144	6.20791e-18	-1.95771e-09	-1.72882	4.3841e-10	-1.95771e-09	-1.71388
19819045	chr2:19819045:C:T	1.14894e-40	-1.95771e-09	-1.75822	6.04006e-18	-1.95771e-09	-1.75623	4.18938e-10	-1.95771e-09	-1.75931
19819132	chr2:19819132:AG:A	1.16696e-40	-1.95771e-09	-1.74266	6.15613e-18	-1.95771e-09	-1.73719	4.26177e-10	-1.95771e-09	-1.74218
19819376	chr2:19819376:C:T	7.96467e-41	-2.30465	0.180028	4.36631e-18	-2.00005	-0.0806704	1.55911e-10	-2.45351	-0.294238
19819509	chr2:19819509:TGTTCCTCCCTC:T	1.15466e-40	-0.432294	-1.32095	2.88121e-18	-1.08381	-1.41262	2.46495e-10	-0.826249	-1.46344
19819530	chr2:19819530:G:C	1.08863e-40	-0.446426	-1.36571	2.73929e-18	-1.09574	-1.4512	2.34533e-10	-0.839093	-1.50034
19819797	chr2:19819797:C:T	1.15106e-40	-1.95771e-09	-1.75637	6.2011e-18	-1.95771e-09	-1.72992	4.48817e-10	-1.95771e-09	-1.69042
19819826	chr2:19819826:G:A	1.23085e-40	-1.95771e-09	-1.68935	6.8169e-18	-1.95771e-09	-1.63524	4.8843e-10	-1.95771e-09	-1.60583
19820006	chr2:19820006:C:T	5.89441e-41	-2.42564	-1.53232e-09	2.41534e-18	-2.6728	-1.53232e-09	2.11891e-10	-2.44096	-1.53232e-09
19820230	chr2:19820230:T:C	1.15018e-40	-1.95771e-09	-1.75714	6.18687e-18	-1.95771e-09	-1.73221	4.47404e-10	-1.95771e-09	-1.69357
19820294	chr2:19820294:G:T	1.23054e-39	2.32945	-1.71646	1.8482e-17	1.07172	-1.70957	1.29033e-09	1.07514	-1.70952
19820402	chr2:19820402:G:T	1.23228e-40	-0.303754	-1.38444	2.37893e-18	-1.48397	-1.20402	1.1277e-10	-2.03818	-1.03351
19820418	chr2:19820418:G:A	1.2373e-40	-1.95771e-09	-1.68413	6.37047e-18	-1.95771e-09	-1.70297	4.37028e-10	-1.95771e-09	-1.71703
19820528	chr2:19820528:G:A	1.15291e-40	-1.95771e-09	-1.75477	6.06492e-18	-1.95771e-09	-1.75212	4.20801e-10	-1.95771e-09	-1.75487
19820688	chr2:19820688:C:T	1.15679e-40	-1.95771e-09	-1.75141	6.04828e-18	-1.95771e-09	-1.75487	4.18945e-10	-1.95771e-09	-1.75929
19820827	chr2:19820827:A:G	2.74966e-40	0.752492	-1.63807	9.76162e-18	0.273654	-1.54984	1.07473e-09	0.640299	-1.4575
19820858	chr2:19820858:C:A	1.27328e-40	-1.95771e-09	-1.65546	6.47432e-18	-1.95771e-09	-1.6868	4.49136e-10	-1.95771e-09	-1.6897
19820893	chr2:19820893:C:T	1.1676e-40	-1.95771e-09	-1.7421	6.16046e-18	-1.95771e-09	-1.73649	4.2644e-10	-1.95771e-09	-1.74156
19821050	chr2:19821050:A:C	1.13507e-40	-0.460571	-1.30979	3.01235e-18	-1.06277	-1.38915	2.65055e-10	-0.769145	-1.44795
19821242	chr2:19821242:A:C	1.14957e-40	-1.95771e-09	-1.75767	6.0213e-18	-1.95771e-09	-1.75934	4.1957e-10	-1.95771e-09	-1.7578
19821487	chr2:19821487:T:C	1.71764e-40	-0.1276	-1.2285	4.04757e-18	-0.828088	-1.32844	3.50366e-10	-0.551749	-1.3863
19821676	chr2:19821676:C:T	1.69346e-40	-0.0492338	-1.32105	3.98644e-18	-0.760081	-1.41166	3.48698e-10	-0.479515	-1.46331
19821730	chr2:19821730:G:A	1.19026e-40	-1.95771e-09	-1.72288	6.28774e-18	-1.95771e-09	-1.71604	4.34897e-10	-1.95771e-09	-1.72192
19821784	chr2:19821784:G:A	1.14749e-40	-1.95771e-09	-1.75948	6.01692e-18	-1.95771e-09	-1.76007	4.1884e-10	-1.95771e-09	-1.75954
19821963	chr2:19821963:C:T	1.22168e-40	-0.192637	-1.50419	2.55537e-18	-1.07918	-1.53726	2.07844e-10	-0.922801	-1.53744
19821993	chr2:19821993:T:C	1.24342e-40	-0.067737	-1.61145	2.95885e-18	-0.808314	-1.66153	1.85506e-10	-0.886532	-1.68741
19822051	chr2:19822051:C:A	1.59203e-40	0.0381914	-1.47024	3.81028e-18	-0.695824	-1.52112	2.37111e-10	-0.767766	-1.56074
19822076	chr2:19822076:A:G	1.22594e-40	-1.95771e-09	-1.69335	6.78169e-18	-1.95771e-09	-1.64042	4.85297e-10	-1.95771e-09	-1.61227
19822157	chr2:19822157:T:C	1.33495e-40	-1.95771e-09	-1.60816	6.78891e-18	-1.95771e-09	-1.63935	4.44165e-10	-1.95771e-09	-1.70083
19822170	chr2:19822170:G:A	1.19918e-40	-0.491084	-1.22433	3.19768e-18	-1.07826	-1.31396	2.7875e-10	-0.789537	-1.37718
19822660	chr2:19822660:T:C	2.44669e-40	-1.00232	-1.53232e-09	1.51765e-17	-0.834894	-1.53232e-09	6.15562e-10	-1.37449	-1.53232e-09
19822882	chr2:19822882:A:C	3.63565e-40	-1.95771e-09	-0.606269	1.932e-17	-1.95771e-09	-0.593501	1.26002e-09	-1.95771e-09	-0.65815
19823338	chr2:19823338:T:A	1.27492e-40	-0.364135	-1.29004	3.14756e-18	-1.02457	-1.38344	2.69368e-10	-0.764165	-1.43679
19823434	chr2:19823434:C:T	3.60275e-40	-1.95771e-09	-0.615357	1.91953e-17	-1.95771e-09	-0.599979	1.25306e-09	-1.95771e-09	-0.663682
19823549	chr2:19823549:T:C	1.16869e-40	-0.511487	-1.22968	3.12031e-18	-1.09915	-1.31756	2.72231e-10	-0.80946	-1.38092
19823635	chr2:19823635:T:A	1.04514e-40	-0.622186	-1.23072	2.83527e-18	-1.194	-1.3185	2.45134e-10	-0.913431	-1.38179
19823742	chr2:19823742:T:C	3.25348e-40	-1.95771e-09	-0.717331	1.81912e-17	-1.95771e-09	-0.653705	1.22824e-09	-1.95771e-09	-0.683689
19824207	chr2:19824207:C:G	1.49362e-40	-0.508911	-0.986943	3.62988e-18	-1.22702	-1.03843	2.93999e-10	-1.03562	-1.07783
19824669	chr2:19824669:C:T	1.30074e-40	-1.95771e-09	-1.63413	6.54349e-18	-1.95771e-09	-1.67617	4.41155e-10	-1.95771e-09	-1.70763
19824777	chr2:19824777:G:A	1.15026e-40	-1.95771e-09	-1.75707	6.18529e-18	-1.95771e-09	-1.73247	4.47782e-10	-1.95771e-09	-1.69272
19825459	chr2:19825459:A:G	2.74699e-40	-0.886551	-1.53232e-09	1.71482e-17	-0.712749	-1.53232e-09	6.83568e-10	-1.2697	-1.53232e-09
19825866	chr2:19825866:C:T	3.00799e-40	-1.95771e-09	-0.795786	1.63889e-17	-1.95771e-09	-0.758039	1.05534e-09	-1.95771e-09	-0.835409
19825868	chr2:19825868:T:C	1.25764e-40	-1.95771e-09	-1.66782	7.02035e-18	-1.95771e-09	-1.60583	5.05367e-10	-1.95771e-09	-1.57174
19825894	chr2:19825894:A:G	4.65241e-41	-2.66226	-1.53232e-09	2.55371e-18	-2.6171	-1.53232e-09	1.7016e-10	-2.66029	-1.53232e-09
19826111	chr2:19826111:G:A	1.06202e-40	-0.287962	-1.54892	3.16329e-18	-0.855603	-1.54743	2.05394e-10	-0.934569	-1.53753
19826201	chr2:19826201:C:T	1.32759e-40	-1.95771e-09	-1.61369	7.56359e-18	-1.95771e-09	-1.5313	5.37166e-10	-1.95771e-09	-1.51072
19826217	chr2:19826217:T:C	1.96925e-40	-0.197067	-1.02233	3.63368e-18	-0.846502	-1.4179	4.59587e-10	-0.0470884	-1.61961
19826291	chr2:19826291:A:G	8.40074e-41	-0.414372	-1.65695	2.16388e-18	-1.08693	-1.69581	1.91338e-10	-0.827675	-1.71531
19826558	chr2:19826558:G:A	2.4678e-40	-0.229211	-0.764519	4.38592e-18	-0.89358	-1.18266	5.10105e-10	-0.118057	-1.44436
19826608	chr2:19826608:G:A	2.65531e-40	-0.920495	-1.53232e-09	1.37979e-17	-0.930125	-1.53232e-09	9.18492e-10	-0.974296	-1.53232e-09
19827687	chr2:19827687:A:G	8.84477e-42	-2.57005	-1.75235	4.83042e-19	-2.56804	-1.71426	4.3456e-11	-2.35417	-1.67111
19827902	chr2:19827902:A:G	5.31693e-41	-1.30544	-1.22331	2.33735e-18	-1.5143	-1.19133	1.86301e-10	-1.42432	-1.14535
19827920	chr2:19827920:T:C	3.41811e-41	-2.68033	-0.290221	1.91458e-18	-2.5696	-0.335543	1.19735e-10	-2.69022	-0.321528
19828383	chr2:19828383:T:C	1.89266e-40	-1.95771e-09	-1.25907	9.1236e-18	-1.95771e-09	-1.34378	6.18298e-10	-1.95771e-09	-1.37006
19828414	chr2:19828414:C:G	1.37886e-40	-1.95771e-09	-1.5758	6.97934e-18	-1.95771e-09	-1.61169	4.52891e-10	-1.95771e-09	-1.68138
19829361	chr2:19829361:C:G	3.47759e-41	-2.45654	-0.496763	2.00355e-18	-2.17754	-0.682179	8.08565e-11	-2.55319	-0.851162
19829881	chr2:19829881:C:A	1.4392e-40	-1.95771e-09	-1.53297	7.13653e-18	-1.95771e-09	-1.58942	4.62918e-10	-1.95771e-09	-1.65948
19829928	chr2:19829928:C:A	1.22624e-40	-1.95771e-09	-1.69311	6.78692e-18	-1.95771e-09	-1.63965	4.85635e-10	-1.95771e-09	-1.61157
19830383	chr2:19830383:A:G	1.97532e-40	0.448594	-1.66492	6.54434e-18	-0.0716627	-1.60438	6.71572e-10	0.251671	-1.53908
19830446	chr2:19830446:G:C	1.30669e-40	-0.386601	-1.24296	2.57731e-18	-1.56966	-1.03823	1.27552e-10	-2.10769	-0.840815
19830854	chr2:19830854:G:C	1.15191e-40	-1.95771e-09	-1.75563	6.04088e-18	-1.95771e-09	-1.75609	4.19299e-10	-1.95771e-09	-1.75844
19831050	chr2:19831050:G:T	1.27253e-40	-1.95771e-09	-1.65605	6.47118e-18	-1.95771e-09	-1.68728	4.48918e-10	-1.95771e-09	-1.69019
19831139	chr2:19831139:C:CT	1.15191e-40	-1.95771e-09	-1.75563	6.04088e-18	-1.95771e-09	-1.75609	4.19299e-10	-1.95771e-09	-1.75844
19831302	chr2:19831302:G:C	1.233e-40	-0.485083	-1.20252	2.56001e-18	-1.07986	-1.53477	3.25808e-10	-0.320754	-1.68997
19831402	chr2:19831402:C:T	1.37416e-40	-1.95771e-09	-1.57921	6.92693e-18	-1.95771e-09	-1.61923	4.62132e-10	-1.95771e-09	-1.66118
19831716	chr2:19831716:T:C	1.4018e-40	-0.324097	-1.2352	2.73331e-18	-1.52728	-1.02185	1.32683e-10	-2.08509	-0.823972
19832043	chr2:19832043:A:G	1.29198e-40	-1.95771e-09	-1.64088	7.26031e-18	-1.95771e-09	-1.57222	5.23361e-10	-1.95771e-09	-1.53676
19832176	chr2:19832176:G:A	1.20174e-40	-1.95771e-09	-1.71328	6.60115e-18	-1.95771e-09	-1.6674	4.70817e-10	-1.95771e-09	-1.64256
19832399	chr2:19832399:A:G	1.14951e-40	-1.95771e-09	-1.75772	6.01689e-18	-1.95771e-09	-1.76007	4.21992e-10	-1.95771e-09	-1.75204
19832968	chr2:19832968:G:A	1.23222e-40	0.0124508	-1.70069	3.19428e-18	-0.663341	-1.72994	1.93298e-10	-0.789096	-1.7437
19833093	chr2:19833093:T:TA	1.18369e-40	-1.95771e-09	-1.72842	6.06509e-18	-1.95771e-09	-1.75209	4.19755e-10	-1.95771e-09	-1.75736
19833459	chr2:19833459:C:T	2.80054e-40	0.780511	-1.64776	8.70844e-18	0.199646	-1.59	8.66159e-10	0.500285	-1.53325
19833495	chr2:19833495:C:T	4.51645e-41	-2.69191	-1.53232e-09	2.35257e-18	-2.69913	-1.53232e-09	1.63668e-10	-2.69919	-1.53232e-09
19833572	chr2:19833572:A:G	1.22391e-40	-1.95771e-09	-1.695	6.76902e-18	-1.95771e-09	-1.64229	4.84229e-10	-1.95771e-09	-1.61447
19833601	chr2:19833601:T:C	4.58476e-40	-1.95771e-09	-0.374317	2.41136e-17	-1.95771e-09	-0.371866	1.52359e-09	-1.95771e-09	-0.468206
19833813	chr2:19833813:C:G	1.89772e-41	-2.64813	-0.910862	1.14045e-18	-2.37932	-1.0439	5.93306e-11	-2.6393	-1.0746
19833884	chr2:19833884:G:A	1.15199e-40	-1.95771e-09	-1.75557	6.21366e-18	-1.95771e-09	-1.72789	4.51081e-10	-1.95771e-09	-1.68538
19833964	chr2:19833964:T:C	1.22535e-40	-1.95771e-09	-1.69383	6.77954e-18	-1.95771e-09	-1.64073	4.85074e-10	-1.95771e-09	-1.61273
19834552	chr2:19834552:G:A	1.63334e-40	0.234883	-1.64132	4.05861e-18	-0.468947	-1.68485	2.42073e-10	-0.600161	-1.70763
19834646	chr2:19834646:G:A	1.22793e-40	-1.95771e-09	-1.69173	6.79877e-18	-1.95771e-09	-1.6379	4.86567e-10	-1.95771e-09	-1.60966
19835143	chr2:19835143:A:G	5.2957e-41	-2.53275	-1.53232e-09	2.80359e-18	-2.52374	-1.53232e-09	1.99386e-10	-2.50179	-1.53232e-09
19835158	chr2:19835158:T:C	1.15101e-40	-1.95771e-09	-1.75642	6.05989e-18	-1.95771e-09	-1.75295	4.19429e-10	-1.95771e-09	-1.75814
19835667	chr2:19835667:T:A	1.2745e-40	-1.95771e-09	-1.6545	7.14632e-18	-1.95771e-09	-1.58805	5.15306e-10	-1.95771e-09	-1.55227
19836150	chr2:19836150:C:T	1.98915e-40	0.477941	-1.68729	5.91221e-18	-0.128235	-1.64939	5.48168e-10	0.122537	-1.61299
19836155	chr2:19836155:C:T	1.36812e-40	-1.95771e-09	-1.58362	7.66896e-18	-1.95771e-09	-1.51746	5.36128e-10	-1.95771e-09	-1.51266
19836265	chr2:19836265:T:C	3.61308e-40	-1.95771e-09	-0.612497	1.92021e-17	-1.95771e-09	-0.599622	1.25254e-09	-1.95771e-09	-0.664098
19836309	chr2:19836309:C:G	2.01127e-40	0.224621	-1.42291	3.30878e-18	-1.10551	-1.25256	1.41278e-10	-1.75965	-1.08665
19836418	chr2:19836418:A:G	1.17405e-40	-1.95771e-09	-1.7366	6.36269e-18	-1.95771e-09	-1.70419	4.51238e-10	-1.95771e-09	-1.68504
19836788	chr2:19836788:C:G	1.12198e-40	-0.738153	-1.04381	3.03246e-18	-1.3662	-1.07907	2.47905e-10	-1.15679	-1.1272
19836836	chr2:19836836:T:C	3.60744e-40	-1.95771e-09	-0.614058	1.91752e-17	-1.95771e-09	-0.601023	1.25084e-09	-1.95771e-09	-0.66546
19836950	chr2:19836950:C:T	1.52109e-39	2.5784	-1.75344	2.14047e-17	1.25876	-1.7498	1.45507e-09	1.23155	-1.74577
19836991	chr2:19836991:G:A	1.57329e-40	-0.466161	-0.977728	3.83316e-18	-1.19546	-1.0155	3.09502e-10	-1.00971	-1.05235
19837654	chr2:19837654:G:A	1.31289e-40	-0.433007	-1.19181	2.6583e-18	-1.04429	-1.53267	3.3772e-10	-0.287465	-1.68735
19837794	chr2:19837794:C:T	1.63542e-40	-0.420062	-0.985095	3.94276e-18	-1.15947	-1.02329	3.19199e-10	-0.97141	-1.0598
19837870	chr2:19837870:G:A	3.74938e-40	-1.95771e-09	-0.575465	1.99908e-17	-1.95771e-09	-0.559369	1.30041e-09	-1.95771e-09	-0.626598
19837997	chr2:19837997:T:C	3.61838e-40	-1.95771e-09	-0.611029	1.92301e-17	-1.95771e-09	-0.598168	1.25436e-09	-1.95771e-09	-0.662645
19837999	chr2:19837999:T:C	1.21666e-40	-1.95771e-09	-1.70094	6.71292e-18	-1.95771e-09	-1.65061	4.7977e-10	-1.95771e-09	-1.62372
19838210	chr2:19838210:C:T	1.88579e-40	-1.26271	-1.53232e-09	8.19559e-18	-1.45105	-1.53232e-09	7.1317e-10	-1.22731	-1.53232e-09
19838212	chr2:19838212:T:C	1.09689e-39	-0.380195	0.878206	1.52115e-17	-1.01182	0.179228	1.4144e-09	-0.259725	-0.282846
19838527	chr2:19838527:T:C	1.17514e-40	-1.95771e-09	-1.73567	6.33011e-18	-1.95771e-09	-1.70933	4.47246e-10	-1.95771e-09	-1.69392
19838651	chr2:19838651:C:A	1.35252e-40	-1.95771e-09	-1.59509	6.94406e-18	-1.95771e-09	-1.61676	4.82933e-10	-1.95771e-09	-1.61715
19838987	chr2:19838987:C:A	1.27709e-40	-1.95771e-09	-1.65247	7.1461e-18	-1.95771e-09	-1.58808	5.1422e-10	-1.95771e-09	-1.55438
19839098	chr2:19839098:A:T	4.83275e-40	-1.95771e-09	-0.32164	2.55942e-17	-1.95771e-09	-0.312276	1.6215e-09	-1.95771e-09	-0.405925
19839133	chr2:19839133:C:T	1.11019e-40	-1.79253	-1.53232e-09	6.00479e-18	-1.76208	-1.53232e-09	5.2837e-10	-1.52723	-1.53232e-09
19839404	chr2:19839404:G:C	3.59882e-40	-1.95771e-09	-0.61645	1.91243e-17	-1.95771e-09	-0.603684	1.24756e-09	-1.95771e-09	-0.668085
19839595	chr2:19839595:C:T	1.721e-39	2.68865	-1.74021	2.1182e-17	1.19636	-1.69785	1.42989e-09	1.12239	-1.65407
19839841	chr2:19839841:G:A	1.41827e-40	-1.95771e-09	-1.54762	7.24895e-18	-1.95771e-09	-1.57379	5.03803e-10	-1.95771e-09	-1.57484
19839891	chr2:19839891:A:C	1.25057e-40	-0.470746	-1.20271	2.55404e-18	-1.07489	-1.54208	3.22808e-10	-0.326321	-1.69365
19840009	chr2:19840009:C:T	1.36812e-40	-1.95771e-09	-1.58362	7.66896e-18	-1.95771e-09	-1.51746	5.36128e-10	-1.95771e-09	-1.51266
19840074	chr2:19840074:T:C	1.15516e-40	-1.95771e-09	-1.75282	6.05529e-18	-1.95771e-09	-1.75371	4.2013e-10	-1.95771e-09	-1.75646
19840134	chr2:19840134:T:C	1.16138e-40	-1.95771e-09	-1.74744	6.08595e-18	-1.95771e-09	-1.74866	4.21802e-10	-1.95771e-09	-1.75249
19840600	chr2:19840600:G:A	1.44081e-40	-1.95771e-09	-1.53185	7.1507e-18	-1.95771e-09	-1.58743	4.63624e-10	-1.95771e-09	-1.65796
19840772	chr2:19840772:G:A	4.63562e-41	-2.48448	-0.181389	2.01162e-18	-2.34918	-0.506525	8.38376e-11	-2.65224	-0.715906
19841014	chr2:19841014:G:A	3.90579e-40	-1.95771e-09	-0.534595	2.12567e-17	-1.95771e-09	-0.497971	1.35336e-09	-1.95771e-09	-0.586686
19841407	chr2:19841407:G:A	1.38468e-40	-1.95771e-09	-1.57158	7.1151e-18	-1.95771e-09	-1.59242	4.91259e-10	-1.95771e-09	-1.60006
19841756	chr2:19841756:AT:A	1.24883e-40	-1.95771e-09	-1.67485	6.95283e-18	-1.95771e-09	-1.61549	4.99384e-10	-1.95771e-09	-1.58365
19841953	chr2:19841953:GAGA:G	1.35231e-40	-1.95771e-09	-1.59524	7.5589e-18	-1.95771e-09	-1.53192	5.29564e-10	-1.95771e-09	-1.52497
19842360	chr2:19842360:G:A	1.85982e-41	-2.48884	-1.09032	1.25682e-18	-2.11277	-1.21329	5.77609e-11	-2.4868	-1.25391
19842410	chr2:19842410:G:A	1.61159e-40	-1.95771e-09	-1.41983	7.70418e-18	-1.95771e-09	-1.51288	5.29871e-10	-1.95771e-09	-1.5244
19842699	chr2:19842699:G:A	1.17811e-40	-1.95771e-09	-1.73314	6.40227e-18	-1.95771e-09	-1.69799	4.54414e-10	-1.95771e-09	-1.67802
19842978	chr2:19842978:G:A	1.49346e-40	-1.95771e-09	-1.49596	7.67651e-18	-1.95771e-09	-1.51648	5.24781e-10	-1.95771e-09	-1.53405
19843056	chr2:19843056:C:T	2.35661e-39	2.99022	-1.72747	3.11357e-17	1.60898	-1.72527	1.96659e-09	1.50883	-1.7218
19843308	chr2:19843308:T:A	2.70439e-39	3.15566	-1.75525	3.75366e-17	1.82768	-1.75701	2.43854e-09	1.7594	-1.75728
19843369	chr2:19843369:T:C	1.13179e-40	-0.156306	-1.61695	2.61655e-18	-0.848435	-1.74435	3.71677e-10	-0.123573	-1.75543
19843493	chr2:19843493:A:G	5.31935e-41	-0.779057	-1.74923	1.19761e-18	-1.63289	-1.74142	8.94688e-11	-1.56285	-1.74029
19843687	chr2:19843687:C:G	1.23474e-40	-1.95771e-09	-1.68619	6.8625e-18	-1.95771e-09	-1.62857	4.85955e-10	-1.95771e-09	-1.61091
19843764	chr2:19843764:C:T	1.89102e-40	-1.95771e-09	-1.25994	9.03401e-18	-1.95771e-09	-1.35365	6.1977e-10	-1.95771e-09	-1.36768
19843861	chr2:19843861:C:A	1.14929e-40	-1.95771e-09	-1.75792	6.02497e-18	-1.95771e-09	-1.75873	4.18628e-10	-1.95771e-09	-1.76005
19843893	chr2:19843893:G:C	3.66837e-40	-1.95771e-09	-0.597307	1.96024e-17	-1.95771e-09	-0.578992	1.27693e-09	-1.95771e-09	-0.644815
19843902	chr2:19843902:A:G	1.19899e-40	-0.111109	-1.60446	2.73682e-18	-0.80739	-1.74046	3.88744e-10	-0.0769713	-1.75714
19844609	chr2:19844609:A:G	1.36633e-40	-1.95771e-09	-1.58493	7.65623e-18	-1.95771e-09	-1.51912	5.35247e-10	-1.95771e-09	-1.5143
19844811	chr2:19844811:A:C	1.76833e-40	0.180028	-1.50705	2.58363e-18	-1.24271	-1.36274	1.06947e-10	-1.91507	-1.20962
19844969	chr2:19844969:G:T	2.01586e-41	-2.07802	-1.42057	1.48629e-18	-1.61485	-1.54351	5.16979e-11	-2.22766	-1.62395
19845045	chr2:19845045:TG:T	5.30708e-41	-0.801133	-1.72947	1.33596e-18	-1.52415	-1.74085	1.03313e-10	-1.41604	-1.74323
19845570	chr2:19845570:G:A	1.35506e-40	-1.95771e-09	-1.59321	7.35088e-18	-1.95771e-09	-1.55982	5.07065e-10	-1.95771e-09	-1.56839
19845669	chr2:19845669:T:C	1.55925e-40	-1.95771e-09	-1.45285	7.73677e-18	-1.95771e-09	-1.50866	5.1603e-10	-1.95771e-09	-1.55087
19845976	chr2:19845976:G:A	1.84836e-41	-2.5206	-1.06474	1.33167e-18	-2.11618	-1.15204	6.04901e-11	-2.49319	-1.20136
19845978	chr2:19845978:C:T	1.15454e-40	-1.95771e-09	-1.75335	6.17734e-18	-1.95771e-09	-1.73376	4.36716e-10	-1.95771e-09	-1.71775
19846027	chr2:19846027:C:T	3.73372e-40	-0.57965	-1.53232e-09	1.96229e-17	-0.577948	-1.53232e-09	1.2745e-09	-0.64672	-1.53232e-09
19846043	chr2:19846043:C:T	1.74649e-40	-1.95771e-09	-1.33945	8.54852e-18	-1.95771e-09	-1.40888	5.82868e-10	-1.95771e-09	-1.42907
19846100	chr2:19846100:G:C	1.55781e-40	-1.95771e-09	-1.45377	7.73343e-18	-1.95771e-09	-1.50909	5.1577e-10	-1.95771e-09	-1.55137
19846304	chr2:19846304:A:G	3.54486e-40	1.077	-1.70855	7.96364e-18	0.257403	-1.73716	4.46625e-10	0.0549964	-1.75031
19846369	chr2:19846369:G:A	4.74027e-40	-1.95771e-09	-0.340963	2.51796e-17	-1.95771e-09	-0.32861	1.62368e-09	-1.95771e-09	-0.404576
19846431	chr2:19846431:GGT:G	1.16642e-40	-1.95771e-09	-1.74311	6.03318e-18	-1.95771e-09	-1.75737	4.19005e-10	-1.95771e-09	-1.75915
19846516	chr2:19846516:G:A	3.66837e-40	-1.95771e-09	-0.597307	1.96024e-17	-1.95771e-09	-0.578992	1.27693e-09	-1.95771e-09	-0.644815
19846597	chr2:19846597:G:A	1.49016e-40	-1.95771e-09	-1.49817	7.42561e-18	-1.95771e-09	-1.54971	4.97585e-10	-1.95771e-09	-1.58726
19847056	chr2:19847056:G:A	1.47892e-40	-1.95771e-09	-1.50574	8.41124e-18	-1.95771e-09	-1.42507	5.8853e-10	-1.95771e-09	-1.4194
19847506	chr2:19847506:GTGGCCCTCCCTAAA:G	2.7862e-40	0.828355	-1.70073	6.41878e-18	0.0365037	-1.73192	3.59023e-10	-0.167014	-1.74663
19847548	chr2:19847548:C:T	1.30852e-40	-1.95771e-09	-1.62816	7.39781e-18	-1.95771e-09	-1.55346	5.25937e-10	-1.95771e-09	-1.53185
19848216	chr2:19848216:T:C	1.20811e-40	-0.0986451	-1.60935	2.64159e-18	-0.838591	-1.74467	3.80068e-10	-0.102088	-1.75459
19848236	chr2:19848236:A:C	6.39829e-40	1.18565	-1.22668	6.75677e-18	-0.245458	-1.39864	7.22559e-10	0.276229	-1.49046
19848264	chr2:19848264:C:T	1.26291e-40	-1.95771e-09	-1.66364	7.07276e-18	-1.95771e-09	-1.59839	5.0804e-10	-1.95771e-09	-1.56647
19848529	chr2:19848529:G:C	1.02351e-40	-0.316651	-1.55717	1.53268e-18	-1.692	-1.43563	7.24195e-11	-2.22037	-1.29418
19849238	chr2:19849238:T:C	5.74467e-41	-0.840884	-1.61049	3.26329e-18	-0.83741	-1.5345	2.56051e-10	-0.765513	-1.48614
19849386	chr2:19849386:A:G	2.29833e-40	0.421273	-1.48614	4.15649e-18	-0.487056	-1.64292	5.68289e-10	0.255044	-1.70944
19849388	chr2:19849388:A:G	3.45628e-40	-1.95771e-09	-0.656862	1.72951e-17	-1.95771e-09	-0.704221	1.10666e-09	-1.95771e-09	-0.787931
19849940	chr2:19849940:A:G	4.12984e-40	1.23624	-1.71506	9.42143e-18	0.427892	-1.73955	5.24148e-10	0.217424	-1.75268
19850197	chr2:19850197:A:C	2.62131e-40	-1.95771e-09	-0.933382	1.32377e-17	-1.95771e-09	-0.971577	9.37322e-10	-1.95771e-09	-0.954002
19850267	chr2:19850267:G:A	5.16572e-40	0.664253	-0.919265	7.90623e-18	-0.12958	-1.35741	1.03749e-09	0.734719	-1.58719
19850507	chr2:19850507:A:G	3.49463e-40	1.11421	-1.76004	8.54722e-18	0.347911	-1.75695	4.93964e-10	0.15238	-1.74695
19850737	chr2:19850737:A:T	2.37087e-40	-1.95771e-09	-1.0338	1.19065e-17	-1.95771e-09	-1.07756	8.41963e-10	-1.95771e-09	-1.06129
19850771	chr2:19850771:G:A	5.05269e-40	1.46806	-1.74519	1.25823e-17	0.730552	-1.75291	7.25365e-10	0.547812	-1.75817
19851032	chr2:19851032:C:G	1.24938e-39	2.295	-1.66683	2.24788e-17	1.26684	-1.70891	1.18549e-09	1.0146	-1.73372
19851092	chr2:19851092:T:C	7.58629e-40	1.88929	-1.76001	1.61078e-17	0.981478	-1.75681	8.92735e-10	0.745161	-1.7479
19851274	chr2:19851274:G:A	1.38258e-40	-1.95771e-09	-1.57311	6.7825e-18	-1.95771e-09	-1.6403	4.56829e-10	-1.95771e-09	-1.67272
19851718	chr2:19851718:T:TG	6.43083e-40	-1.95771e-09	-0.0359528	2.78821e-17	-1.95771e-09	-0.226659	1.75578e-09	-1.95771e-09	-0.32636
19852248	chr2:19852248:G:A	1.19344e-40	-1.95771e-09	-1.72022	6.02497e-18	-1.95771e-09	-1.75873	4.22881e-10	-1.95771e-09	-1.74994
19852537	chr2:19852537:C:T	1.67186e-41	-2.23803	-1.44768	7.3095e-19	-2.23047	-1.63758	5.84979e-11	-2.01871	-1.70932
19852939	chr2:19852939:T:C	6.826e-40	-1.95771e-09	0.0236832	3.5149e-17	-1.95771e-09	0.00495378	2.2096e-09	-1.95771e-09	-0.0964616
19853207	chr2:19853207:G:A	1.48535e-39	-1.95771e-09	0.801179	6.77462e-17	-1.95771e-09	0.661126	4.2742e-09	-1.95771e-09	0.563322
19853303	chr2:19853303:T:C	2.07553e-39	-1.95771e-09	1.13574	9.56414e-17	-1.95771e-09	1.00596	6.15534e-09	-1.95771e-09	0.928045
19853622	chr2:19853622:G:A	1.28368e-39	-1.95771e-09	0.655259	6.56277e-17	-1.95771e-09	0.629355	3.95521e-09	-1.95771e-09	0.485759
19853629	chr2:19853629:G:A	1.15898e-40	-1.95771e-09	-1.74952	6.04786e-18	-1.95771e-09	-1.75494	4.20593e-10	-1.95771e-09	-1.75536
19853915	chr2:19853915:T:G	1.56491e-40	-1.95771e-09	-1.44923	7.73205e-18	-1.95771e-09	-1.50927	5.35705e-10	-1.95771e-09	-1.51345
19854296	chr2:19854296:G:A	1.46772e-41	-2.51608	-1.29985	6.00644e-19	-2.48182	-1.58258	2.93004e-11	-2.7005	-1.71893
19854419	chr2:19854419:G:A	7.8459e-40	-1.95771e-09	0.162935	3.89338e-17	-1.95771e-09	0.107221	2.47434e-09	-1.95771e-09	0.0166983
19854631	chr2:19854631:G:A	1.4551e-41	-2.543	-1.28156	6.33576e-19	-2.44396	-1.56706	2.95521e-11	-2.70016	-1.71071
19854668	chr2:19854668:C:A	2.50874e-41	-1.95742	-1.32244	8.72326e-19	-2.44858	-1.24265	5.4437e-11	-2.64362	-1.15637
19854728	chr2:19854728:C:T	1.17123e-40	-1.95771e-09	-1.739	6.01713e-18	-1.95771e-09	-1.76003	4.23594e-10	-1.95771e-09	-1.74826
19855210	chr2:19855210:A:G	1.5757e-38	2.02013	1.14268	1.15268e-16	1.10043	0.0921873	1.2524e-08	2.21621	-0.577839
19855454	chr2:19855454:T:C	1.2707e-41	-2.42208	-1.53799	4.68305e-19	-2.70092	-1.61236	3.35053e-11	-2.62346	-1.66187
19855517	chr2:19855517:C:A	1.92969e-40	-1.95771e-09	-1.2397	9.02918e-18	-1.95771e-09	-1.35418	6.28498e-10	-1.95771e-09	-1.3537
19855679	chr2:19855679:A:G	5.11647e-41	-2.68063	0.113449	1.43783e-18	-2.6454	-0.546104	6.58361e-11	-2.63815	-0.971708
19855722	chr2:19855722:G:A	1.61817e-40	-1.95771e-09	-1.41576	8.57972e-18	-1.95771e-09	-1.40524	6.25442e-10	-1.95771e-09	-1.35857
19856250	chr2:19856250:G:A	1.54654e-40	-1.95771e-09	-1.46104	8.70378e-18	-1.95771e-09	-1.39089	6.31167e-10	-1.95771e-09	-1.34946
19856710	chr2:19856710:T:C	1.26099e-40	-1.95771e-09	-1.66516	6.40046e-18	-1.95771e-09	-1.69827	4.39973e-10	-1.95771e-09	-1.71032
19856757	chr2:19856757:C:T	1.15742e-40	-1.95771e-09	-1.75086	6.14476e-18	-1.95771e-09	-1.73904	4.30511e-10	-1.95771e-09	-1.73206
19857217	chr2:19857217:A:G	1.28838e-40	-1.95771e-09	-1.64367	6.43243e-18	-1.95771e-09	-1.69329	4.38723e-10	-1.95771e-09	-1.71316
19857637	chr2:19857637:A:G	1.15083e-40	-1.95771e-09	-1.75657	6.03061e-18	-1.95771e-09	-1.75779	4.20238e-10	-1.95771e-09	-1.75621
19857813	chr2:19857813:A:G	8.18941e-40	-1.95771e-09	0.205786	4.02227e-17	-1.95771e-09	0.139789	2.52566e-09	-1.95771e-09	0.0372285
19858551	chr2:19858551:A:G	2.4654e-40	-1.95771e-09	-0.9947	1.21689e-17	-1.95771e-09	-1.05576	8.62341e-10	-1.95771e-09	-1.03738
19858657	chr2:19858657:G:A	2.40755e-41	-1.56098	-1.76005	6.58033e-19	-2.22075	-1.75239	3.3866e-11	-2.53336	-1.74126
19858842	chr2:19858842:G:A	1.38558e-40	-1.95771e-09	-1.57094	6.96395e-18	-1.95771e-09	-1.6139	4.72404e-10	-1.95771e-09	-1.6392
19858912	chr2:19858912:TC:T	1.32289e-40	-1.95771e-09	-1.61724	6.50681e-18	-1.95771e-09	-1.68179	4.40863e-10	-1.95771e-09	-1.7083
19858984	chr2:19858984:T:C	2.07522e-41	-1.93309	-1.53648	7.0311e-19	-2.43434	-1.47254	4.26403e-11	-2.63674	-1.40749
19859111	chr2:19859111:C:T	4.75666e-41	-2.64009	-1.53232e-09	2.63494e-18	-2.58578	-1.53232e-09	1.89968e-10	-2.55017	-1.53232e-09
19859237	chr2:19859237:G:A	1.16827e-40	-1.95771e-09	-1.74154	6.10726e-18	-1.95771e-09	-1.74516	4.20766e-10	-1.95771e-09	-1.75495
19859263	chr2:19859263:G:A	1.14868e-40	-1.95771e-09	-1.75844	6.12136e-18	-1.95771e-09	-1.74286	4.31716e-10	-1.95771e-09	-1.72926
19859270	chr2:19859270:G:A	3.47135e-41	-2.45271	-0.502387	1.66974e-18	-2.18411	-0.857869	5.8531e-11	-2.6185	-1.10897
19859304	chr2:19859304:C:T	1.15541e-40	-1.95771e-09	-1.7526	6.0169e-18	-1.95771e-09	-1.76007	4.19149e-10	-1.95771e-09	-1.7588
19859562	chr2:19859562:G:A	1.7699e-41	-2.66025	-0.968467	7.03587e-19	-2.6223	-1.2839	3.77162e-11	-2.69186	-1.47508
19859581	chr2:19859581:A:G	2.21697e-41	-1.90194	-1.50156	5.36421e-19	-2.66822	-1.50926	4.28815e-11	-2.52285	-1.51574
19859742	chr2:19859742:A:G	1.3249e-39	-1.95771e-09	0.686863	6.89462e-17	-1.95771e-09	0.678684	4.08154e-09	-1.95771e-09	0.517201
19859754	chr2:19859754:T:G	3.08246e-40	-1.95771e-09	-0.771329	1.4796e-17	-1.95771e-09	-0.860288	9.44222e-10	-1.95771e-09	-0.946668
19860421	chr2:19860421:T:G	8.68333e-39	-1.95771e-09	2.56693	6.21315e-16	-1.95771e-09	2.8772	5.35122e-08	-1.95771e-09	3.09063
19860640	chr2:19860640:G:A	1.23462e-40	-1.95771e-09	-1.68629	6.72343e-18	-1.95771e-09	-1.64904	4.75925e-10	-1.95771e-09	-1.63177
19860832	chr2:19860832:T:C	1.2716e-40	-1.95771e-09	-1.65678	6.45471e-18	-1.95771e-09	-1.68983	4.38672e-10	-1.95771e-09	-1.71328
19860836	chr2:19860836:T:C	1.31919e-40	-1.95771e-09	-1.62004	7.39429e-18	-1.95771e-09	-1.55394	5.61646e-10	-1.95771e-09	-1.46616
19861044	chr2:19861044:G:A	1.14705e-40	-1.95771e-09	-1.75986	6.01786e-18	-1.95771e-09	-1.75991	4.18674e-10	-1.95771e-09	-1.75994
19861164	chr2:19861164:C:G	1.23627e-40	-1.95771e-09	-1.68496	6.73775e-18	-1.95771e-09	-1.64692	4.69547e-10	-1.95771e-09	-1.64526
19861424	chr2:19861424:C:T	9.48846e-40	-1.95771e-09	0.35302	5.2552e-17	-1.95771e-09	0.407159	3.24057e-09	-1.95771e-09	0.286474
19861719	chr2:19861719:C:T	7.99611e-41	-0.450931	-1.66976	2.05862e-18	-1.2284	-1.6042	8.85592e-11	-1.76334	-1.55002
19862225	chr2:19862225:C:T	2.92277e-40	-1.95771e-09	-0.824523	1.30095e-17	-1.95771e-09	-0.988966	8.23558e-10	-1.95771e-09	-1.0834
19862258	chr2:19862258:CT:C	1.20286e-40	-1.95771e-09	-1.71235	6.5965e-18	-1.95771e-09	-1.6681	4.90255e-10	-1.95771e-09	-1.6021
19862282	chr2:19862282:G:A	4.02768e-41	-1.56687	-1.23958	1.02056e-18	-2.07399	-1.4603	1.70784e-10	-1.04454	-1.61209
19863478	chr2:19863478:C:A	2.78034e-40	-1.95771e-09	-0.874481	1.35651e-17	-1.95771e-09	-0.94714	9.11005e-10	-1.95771e-09	-0.982481
19863913	chr2:19863913:A:G	1.09925e-41	-2.65656	-1.44846	4.77247e-19	-2.69741	-1.59696	3.2201e-11	-2.63991	-1.68512
19864254	chr2:19864254:C:T	2.39055e-40	-1.95771e-09	-1.02553	1.03373e-17	-1.95771e-09	-1.21888	6.39295e-10	-1.95771e-09	-1.33666
19864561	chr2:19864561:C:T	1.18446e-40	-1.95771e-09	-1.72777	6.23355e-18	-1.95771e-09	-1.7247	4.26539e-10	-1.95771e-09	-1.74133
19864591	chr2:19864591:T:C	1.26573e-40	-0.397278	-1.26413	3.29055e-18	-1.16679	-1.1968	1.56178e-10	-1.57546	-1.17057
19864749	chr2:19864749:A:C	1.32826e-41	-2.25985	-1.65592	6.93936e-19	-2.22171	-1.69831	3.26918e-11	-2.57181	-1.73809
19864767	chr2:19864767:A:G	1.23527e-41	-2.29829	-1.69007	7.80779e-19	-2.13712	-1.66499	4.43423e-11	-2.38082	-1.62427
19865982	chr2:19865982:T:A	2.06776e-40	-1.95771e-09	-1.17059	1.2309e-17	-1.95771e-09	-1.04432	8.35714e-10	-1.95771e-09	-1.06874
19866104	chr2:19866104:C:T	5.66924e-41	-0.979358	-1.48523	1.31483e-18	-1.76555	-1.51538	7.31613e-11	-1.97413	-1.53024
19866282	chr2:19866282:C:T	6.90967e-41	-0.775013	-1.49171	1.8491e-18	-1.48281	-1.45713	9.07172e-11	-1.85446	-1.43483
19866315	chr2:19866315:G:A	5.1448e-41	-1.11031	-1.45134	1.20878e-18	-1.89436	-1.47067	6.5935e-11	-2.09462	-1.51374
19866631	chr2:19866631:A:C	4.5826e-41	-2.67737	-1.53232e-09	2.45712e-18	-2.65565	-1.53232e-09	1.65101e-10	-2.69047	-1.53232e-09
19867205	chr2:19867205:C:T	8.36579e-41	-2.07549	-1.53232e-09	4.05105e-18	-2.15567	-1.53232e-09	2.36445e-10	-2.33131	-1.53232e-09
19867236	chr2:19867236:G:T	6.88751e-41	-0.80184	-1.46809	1.88308e-18	-1.49433	-1.42741	9.22046e-11	-1.86791	-1.40511
19867324	chr2:19867324:C:T	1.14736e-40	-1.95771e-09	-1.75959	6.01886e-18	-1.95771e-09	-1.75974	4.18664e-10	-1.95771e-09	-1.75996
19867348	chr2:19867348:A:G	2.52942e-41	-2.32726	-0.94439	6.76396e-19	-2.61653	-1.32909	4.82331e-11	-2.47678	-1.4442
19867534	chr2:19867534:G:A	8.318e-41	-0.958825	-1.1224	1.58814e-18	-1.6965	-1.39558	6.15253e-11	-2.12604	-1.55155
19868678	chr2:19868678:G:A	8.71674e-42	-2.58865	-1.74833	5.31954e-19	-2.43013	-1.75571	3.85398e-11	-2.38586	-1.75947
19869017	chr2:19869017:G:A	1.16243e-40	-1.95771e-09	-1.74654	6.01761e-18	-1.95771e-09	-1.75995	4.19203e-10	-1.95771e-09	-1.75867
19869481	chr2:19869481:C:T	1.23874e-41	-2.61348	-1.37207	7.47447e-19	-2.56489	-1.28085	5.3885e-11	-2.65958	-1.15059
19869524	chr2:19869524:C:T	1.09308e-39	-1.95771e-09	0.494532	5.25014e-17	-1.95771e-09	0.406197	3.65304e-09	-1.95771e-09	0.406286
19869619	chr2:19869619:C:A	2.97083e-41	-2.03335	-1.07745	9.98896e-19	-2.31772	-1.23803	8.56469e-11	-2.05331	-1.29349
19869653	chr2:19869653:G:A	9.50854e-42	-2.70059	-1.54945	5.34611e-19	-2.66719	-1.51367	3.8942e-11	-2.69785	-1.43711
19870099	chr2:19870099:G:A	2.06287e-41	-2.01321	-1.46234	7.62489e-19	-2.40183	-1.42398	6.21443e-11	-2.24807	-1.4195
19870125	chr2:19870125:G:A	1.17349e-40	-1.95771e-09	-1.73707	6.06955e-18	-1.95771e-09	-1.75136	4.19475e-10	-1.95771e-09	-1.75803
19870287	chr2:19870287:AACAAGAG:A	3.18557e-40	-1.95771e-09	-0.738424	1.85972e-17	-1.95771e-09	-0.63163	1.33263e-09	-1.95771e-09	-0.602116
19870479	chr2:19870479:C:T	2.6185e-41	-2.43515	-0.801893	6.52802e-19	-2.69257	-1.28855	3.66329e-11	-2.68919	-1.50689
19870682	chr2:19870682:A:AAT	9.52895e-42	-2.53727	-1.71062	4.13161e-19	-2.6838	-1.75476	3.3918e-11	-2.51734	-1.75574
19870740	chr2:19870740:C:T	8.16992e-42	-2.70054	-1.70122	4.30365e-19	-2.68177	-1.716	2.87545e-11	-2.70097	-1.73726
19870763	chr2:19870763:T:C	3.5505e-40	-1.95771e-09	-0.629966	1.51224e-17	-1.95771e-09	-0.838465	9.07682e-10	-1.95771e-09	-0.986136
19870982	chr2:19870982:G:A	7.93854e-42	-2.70031	-1.73019	4.15437e-19	-2.69187	-1.7412	2.83204e-11	-2.69855	-1.75489
19871227	chr2:19871227:G:A	1.07705e-40	-1.82283	-1.53232e-09	4.25132e-18	-2.10741	-1.53232e-09	3.29596e-10	-1.99916	-1.53232e-09
19871327	chr2:19871327:T:C	7.76218e-42	-2.70097	-1.75199	4.10768e-19	-2.68788	-1.75649	2.81263e-11	-2.70031	-1.76001
19871792	chr2:19871792:T:G	1.35583e-41	-2.33898	-1.55625	5.90071e-19	-2.54933	-1.53282	4.61042e-11	-2.4284	-1.53773
19872184	chr2:19872184:C:T	7.85912e-42	-2.69707	-1.74348	4.21716e-19	-2.66833	-1.74973	2.82007e-11	-2.69926	-1.75842
19872193	chr2:19872193:A:G	7.79012e-42	-2.69526	-1.75411	4.19847e-19	-2.6647	-1.7578	2.81891e-11	-2.69843	-1.75966
19872511	chr2:19872511:G:A	1.14784e-40	-1.95771e-09	-1.75918	6.01815e-18	-1.95771e-09	-1.75986	4.19721e-10	-1.95771e-09	-1.75744
19872614	chr2:19872614:C:T	2.99887e-40	-1.95771e-09	-0.798821	1.30227e-17	-1.95771e-09	-0.98795	8.55536e-10	-1.95771e-09	-1.0453
19872697	chr2:19872697:T:G	9.79619e-42	-2.67019	-1.55004	5.06687e-19	-2.63227	-1.60223	3.11365e-11	-2.68827	-1.67038
19872751	chr2:19872751:C:T	2.85559e-41	-2.40011	-0.750256	6.81487e-19	-2.685	-1.25312	3.79721e-11	-2.68004	-1.48014
19872931	chr2:19872931:A:G	5.58925e-40	-1.95771e-09	-0.176211	3.46122e-17	-1.95771e-09	-0.0104353	2.68706e-09	-1.95771e-09	0.0991723
19873921	chr2:19873921:G:A	1.22663e-41	-2.32613	-1.66924	5.44539e-19	-2.52909	-1.63337	4.39368e-11	-2.38894	-1.62534
19873945	chr2:19873945:G:A	8.99577e-42	-2.56434	-1.74113	4.07175e-19	-2.6932	-1.75995	3.33265e-11	-2.55281	-1.73787
19874099	chr2:19874099:G:T	7.7016e-42	-2.70073	-1.76007	4.1222e-19	-2.68142	-1.75942	2.83238e-11	-2.70098	-1.75235
19874234	chr2:19874234:T:C	7.75351e-42	-2.70098	-1.7531	4.15573e-19	-2.68558	-1.74716	2.90607e-11	-2.70062	-1.72702
19874510	chr2:19874510:G:A	3.7412e-41	-2.39232	-0.487918	8.29478e-19	-2.68122	-1.06038	4.4244e-11	-2.67748	-1.32983
19874543	chr2:19874543:T:C	7.72615e-42	-2.69785	-1.75977	4.16212e-19	-2.67281	-1.75839	2.84429e-11	-2.70006	-1.74907
19874548	chr2:19874548:G:A	7.75993e-42	-2.69532	-1.75793	4.20057e-19	-2.6668	-1.75521	2.86796e-11	-2.69862	-1.74223
19874801	chr2:19874801:C:T	4.13923e-41	-2.38015	-0.398977	8.89561e-19	-2.67871	-0.992961	4.6764e-11	-2.67439	-1.27753
19875143	chr2:19875143:G:A	7.74468e-42	-2.69598	-1.75924	4.17528e-19	-2.67115	-1.7569	2.85642e-11	-2.69985	-1.74503
19875194	chr2:19875194:T:A	7.73025e-42	-2.698	-1.75908	4.16178e-19	-2.67524	-1.75604	2.8582e-11	-2.70052	-1.74373
19875239	chr2:19875239:T:C	8.19216e-41	-0.651465	-1.445	1.89251e-18	-1.54069	-1.37605	1.06803e-10	-1.80285	-1.32319
19876242	chr2:19876242:A:T	1.34712e-41	-2.37815	-1.52352	6.07473e-19	-2.63305	-1.42004	6.04614e-11	-2.40637	-1.28866
19876693	chr2:19876693:C:T	1.36027e-41	-2.23297	-1.65898	5.80532e-19	-2.476	-1.62245	4.79553e-11	-2.31277	-1.61399
19877028	chr2:19877028:A:G	1.29805e-41	-2.27405	-1.66473	5.61173e-19	-2.50475	-1.62762	4.59805e-11	-2.34944	-1.61937
19877847	chr2:19877847:A:C	1.18139e-41	-2.33285	-1.70009	4.71357e-19	-2.60342	-1.70336	3.63144e-11	-2.50141	-1.70341
19877877	chr2:19877877:A:G	1.282e-41	-2.33734	-1.61388	5.70094e-19	-2.54623	-1.57036	4.61718e-11	-2.40641	-1.55825
19877892	chr2:19877892:C:G	1.61438e-41	-2.34929	-1.3714	5.55416e-19	-2.5877	-1.55498	3.16004e-11	-2.67374	-1.67012
19878096	chr2:19878096:T:A	6.84992e-41	-2.2754	-1.53232e-09	3.51697e-18	-2.29704	-1.53232e-09	2.65475e-10	-2.21551	-1.53232e-09
19878380	chr2:19878380:A:G	9.59486e-42	-2.51481	-1.72619	4.13245e-19	-2.67949	-1.75886	3.4708e-11	-2.50069	-1.74937
19878614	chr2:19878614:A:G	1.2648e-41	-2.28244	-1.68229	5.46714e-19	-2.51138	-1.6471	4.46883e-11	-2.35817	-1.63915
19878810	chr2:19878810:G:A	1.16514e-41	-2.29048	-1.75631	4.59045e-19	-2.60436	-1.72888	4.29293e-11	-2.35801	-1.67946
19879137	chr2:19879137:G:T	1.20993e-41	-2.39598	-1.6131	4.50928e-19	-2.63995	-1.71114	3.79162e-11	-2.40691	-1.75474
19879230	chr2:19879230:T:C	1.07038e-41	-2.38435	-1.74728	4.68865e-19	-2.58858	-1.7235	3.78871e-11	-2.45336	-1.70906
19879431	chr2:19879431:G:A	5.138e-41	-1.13428	-1.4287	8.4313e-19	-2.12655	-1.59873	4.07849e-11	-2.39168	-1.69704
19879466	chr2:19879466:C:T	3.68482e-41	-1.18239	-1.71303	6.35634e-19	-2.27156	-1.73622	5.71424e-11	-2.0021	-1.74938
19879535	chr2:19879535:G:T	3.09154e-41	-1.36237	-1.70861	8.88674e-19	-1.95759	-1.71508	5.20812e-11	-2.1215	-1.72272
19879597	chr2:19879597:TC:T	8.35822e-42	-2.65798	-1.721	4.64864e-19	-2.63965	-1.681	3.41246e-11	-2.60074	-1.66627
19879787	chr2:19879787:T:A	5.8576e-41	-2.4319	-1.53232e-09	2.77953e-18	-2.53236	-1.53232e-09	2.24653e-10	-2.38247	-1.53232e-09
19880101	chr2:19880101:C:T	3.69117e-41	-1.18518	-1.70852	1.00998e-18	-1.83019	-1.71453	5.79669e-11	-2.01496	-1.72219
19881090	chr2:19881090:A:G	2.31381e-40	0.282743	-1.3409	1.79592e-18	-1.50408	-1.46504	1.52508e-10	-1.228	-1.54181
19881222	chr2:19881222:G:T	5.36069e-41	-2.52055	-1.53232e-09	3.03518e-18	-2.44437	-1.53232e-09	2.00703e-10	-2.4952	-1.53232e-09
19881298	chr2:19881298:G:A	2.17795e-41	-2.42726	-0.994	7.13657e-19	-2.64432	-1.24767	5.09046e-11	-2.42358	-1.44349
19881713	chr2:19881713:G:A	5.82876e-39	-1.97988	4.14821	1.37918e-16	-2.01567	3.38768	4.8274e-09	-2.19238	2.87741
19881981	chr2:19881981:A:G	1.46586e-41	-2.083	-1.73419	5.20898e-19	-2.4488	-1.75804	6.79597e-11	-1.87405	-1.70406
19882143	chr2:19882143:G:A	1.86094e-40	-1.95771e-09	-1.27597	9.30847e-18	-1.95771e-09	-1.32372	6.17721e-10	-1.95771e-09	-1.37099
19882149	chr2:19882149:T:C	3.17741e-41	-2.6457	-0.397878	1.4188e-18	-2.61495	-0.589882	8.39838e-11	-2.61154	-0.754862
19882409	chr2:19882409:C:T	1.14694e-40	-1.95771e-09	-1.75996	6.0779e-18	-1.95771e-09	-1.74998	4.32778e-10	-1.95771e-09	-1.7268
19882411	chr2:19882411:T:C	4.91968e-41	-2.34014	-0.266257	2.40706e-18	-2.6044	-0.0718308	2.0004e-10	-2.45416	-0.0443548
19883051	chr2:19883051:T:C	1.40736e-40	-2.34705	0.791709	6.20999e-18	-2.56856	0.840079	4.91056e-10	-2.37586	0.775387
19883265	chr2:19883265:T:A	2.22486e-40	-1.95771e-09	-1.09736	9.64239e-18	-1.95771e-09	-1.28847	5.98969e-10	-1.95771e-09	-1.40182
19883605	chr2:19883605:C:T	1.47866e-41	-2.63215	-1.17636	8.20068e-19	-2.69862	-1.0544	7.06909e-11	-2.62517	-0.913539
19883660	chr2:19883660:C:T	1.99252e-41	-2.69984	-0.810405	8.23921e-19	-2.69804	-1.05028	5.52084e-11	-2.58192	-1.204
19883734	chr2:19883734:T:C	2.20523e-40	-1.95771e-09	-1.10622	1.02193e-17	-1.95771e-09	-1.23037	6.71485e-10	-1.95771e-09	-1.28754
19883796	chr2:19883796:T:C	1.57047e-40	-1.95771e-09	-1.44568	8.06056e-18	-1.95771e-09	-1.46766	5.42295e-10	-1.95771e-09	-1.50122
19883835	chr2:19883835:T:C	1.14738e-40	-1.95771e-09	-1.75957	6.21662e-18	-1.95771e-09	-1.72742	4.5485e-10	-1.95771e-09	-1.67706
19883878	chr2:19883878:G:A	1.52357e-40	-1.95771e-09	-1.476	7.91603e-18	-1.95771e-09	-1.48575	5.35971e-10	-1.95771e-09	-1.51295
19883962	chr2:19883962:G:A	8.27376e-42	-2.62948	-1.75965	4.5523e-19	-2.58205	-1.75954	3.29515e-11	-2.54515	-1.75685
19884626	chr2:19884626:G:A	1.1662e-41	-2.68364	-1.36226	5.27847e-19	-2.69665	-1.49694	3.54454e-11	-2.65727	-1.57177
19884705	chr2:19884705:A:C	1.72624e-40	-1.95771e-09	-1.35111	8.20157e-18	-1.95771e-09	-1.45032	5.28246e-10	-1.95771e-09	-1.52747
19885128	chr2:19885128:A:G	6.59234e-41	-2.31373	-1.53232e-09	2.40066e-18	-2.6789	-1.53232e-09	1.81917e-10	-2.59348	-1.53232e-09
19885624	chr2:19885624:G:A	5.46906e-41	-2.50053	-1.53232e-09	2.70616e-18	-2.55911	-1.53232e-09	2.17231e-10	-2.41607	-1.53232e-09
19885728	chr2:19885728:C:G	5.4534e-40	-2.69978	2.49896	1.87179e-17	-2.57467	1.94951	9.36544e-10	-2.55488	1.60005
19885859	chr2:19885859:G:T	1.76844e-40	-1.95771e-09	-1.32696	8.407e-18	-1.95771e-09	-1.42558	5.65231e-10	-1.95771e-09	-1.45979
19886008	chr2:19886008:G:A	1.38653e-41	-2.69715	-1.17569	6.21778e-19	-2.68306	-1.34676	4.56498e-11	-2.52786	-1.44817
19886010	chr2:19886010:C:T	9.3369e-42	-2.51636	-1.75189	4.36222e-19	-2.64246	-1.74178	3.57766e-11	-2.50142	-1.71831
19886060	chr2:19886060:A:G	1.64041e-40	-1.95771e-09	-1.40211	8.85304e-18	-1.95771e-09	-1.37388	6.67982e-10	-1.95771e-09	-1.29277
19886541	chr2:19886541:T:C	5.14439e-40	-2.70079	2.44165	1.75337e-17	-2.5865	1.89599	8.77611e-10	-2.56922	1.5494
19886582	chr2:19886582:G:A	1.09634e-41	-2.63388	-1.47379	5.42678e-19	-2.60921	-1.55667	3.58623e-11	-2.59407	-1.62327
19886701	chr2:19886701:A:G	2.37264e-41	-2.69871	-0.636928	9.49296e-19	-2.69927	-0.907407	6.17028e-11	-2.59037	-1.08433
19886849	chr2:19886849:T:C	8.75859e-42	-2.64459	-1.6876	4.65093e-19	-2.69713	-1.62304	3.81181e-11	-2.62922	-1.52712
19887205	chr2:19887205:A:T	8.33305e-42	-2.65228	-1.72972	4.05525e-19	-2.69867	-1.75854	3.28129e-11	-2.60052	-1.70569
19887824	chr2:19887824:C:A	3.34823e-40	-1.95771e-09	-0.688625	2.02428e-17	-1.95771e-09	-0.546845	1.68951e-09	-1.95771e-09	-0.364835
19888048	chr2:19888048:A:G	9.56905e-42	-2.6453	-1.5984	5.20745e-19	-2.6964	-1.51074	4.34546e-11	-2.63263	-1.39269
19888050	chr2:19888050:C:T	3.20765e-40	-0.729207	-0.00231032	1.0141e-17	-1.3585	0.120442	5.62614e-10	-1.70637	0.241933
19888223	chr2:19888223:T:G	4.66231e-40	-2.70095	2.34341	1.58018e-17	-2.5981	1.80358	8.01534e-10	-2.58179	1.47129
19888228	chr2:19888228:T:G	1.10691e-41	-2.64398	-1.45409	5.43373e-19	-2.61736	-1.54724	3.54318e-11	-2.60064	-1.62878
19888257	chr2:19888257:C:T	4.1636e-41	-2.28789	-0.485369	1.97529e-18	-2.57598	-0.297943	1.76905e-10	-2.41447	-0.206945
19888495	chr2:19888495:G:T	1.57905e-40	-1.95771e-09	-1.44023	7.56455e-18	-1.95771e-09	-1.53117	4.93506e-10	-1.95771e-09	-1.5955
19888642	chr2:19888642:G:A	1.13322e-41	-2.7007	-1.37388	5.19801e-19	-2.69776	-1.51119	3.74312e-11	-2.58853	-1.586
19890010	chr2:19890010:A:C	2.78932e-41	-2.5587	-0.615145	1.04773e-18	-2.52901	-0.979004	4.84176e-11	-2.70091	-1.21625
19890246	chr2:19890246:T:C	1.33611e-40	-1.95771e-09	-1.60729	6.36346e-18	-1.95771e-09	-1.70407	4.25505e-10	-1.95771e-09	-1.74375
19890286	chr2:19890286:C:T	1.47884e-40	-1.95771e-09	-1.5058	8.69587e-18	-1.95771e-09	-1.39179	6.86815e-10	-1.95771e-09	-1.26496
19890370	chr2:19890370:G:A	5.27601e-40	-1.95771e-09	-0.233885	2.64594e-17	-1.95771e-09	-0.27903	1.61381e-09	-1.95771e-09	-0.410677
19890409	chr2:19890409:G:GA	1.43863e-40	-1.95771e-09	-1.53336	8.41378e-18	-1.95771e-09	-1.42477	6.61442e-10	-1.95771e-09	-1.30261
19890642	chr2:19890642:T:C	1.41373e-41	-2.62795	-1.22545	6.70066e-19	-2.67803	-1.27699	4.7058e-11	-2.69012	-1.25553
19890708	chr2:19890708:G:A	1.41334e-40	-1.95771e-09	-1.5511	8.27495e-18	-1.95771e-09	-1.44141	6.46751e-10	-1.95771e-09	-1.32507
19890916	chr2:19890916:G:A	2.50913e-41	-2.68885	-0.590854	1.58066e-18	-2.58336	-0.513442	1.01057e-10	-2.6855	-0.495839
19891098	chr2:19891098:TAGCTGTAG:T	5.58522e-40	-1.95771e-09	-0.176932	2.78355e-17	-1.95771e-09	-0.228332	1.69864e-09	-1.95771e-09	-0.359448
19891223	chr2:19891223:G:A	4.7183e-41	-2.64819	-1.53232e-09	2.48413e-18	-2.64472	-1.53232e-09	1.88166e-10	-2.5597	-1.53232e-09
19891315	chr2:19891315:A:G	1.39932e-40	-1.95771e-09	-1.56107	8.14079e-18	-1.95771e-09	-1.45776	6.35643e-10	-1.95771e-09	-1.34239
19892129	chr2:19892129:G:T	1.01898e-41	-2.691	-1.48983	7.77015e-19	-2.5532	-1.25374	5.59881e-11	-2.66586	-1.10603
19892270	chr2:19892270:T:C	9.565e-42	-2.64085	-1.60327	4.3003e-19	-2.70015	-1.69839	3.0256e-11	-2.64023	-1.7471
19892373	chr2:19892373:TGTTTTTTGAA:T	5.89621e-40	-1.95771e-09	-0.122747	2.44594e-17	-1.95771e-09	-0.35763	1.6235e-09	-1.95771e-09	-0.404692
19893374	chr2:19893374:G:A	2.02786e-40	-1.95771e-09	-1.19007	9.11516e-18	-1.95771e-09	-1.3447	5.84809e-10	-1.95771e-09	-1.42574
19894129	chr2:19894129:T:C	9.82468e-42	-2.66068	-1.55665	4.45244e-19	-2.69593	-1.66784	3.01915e-11	-2.65869	-1.73078
19895042	chr2:19895042:T:C	2.27557e-40	-1.95771e-09	-1.07482	1.32158e-17	-1.95771e-09	-0.973231	9.46424e-10	-1.95771e-09	-0.944339
19895241	chr2:19895241:A:T	4.56008e-41	-2.6823	-1.53232e-09	2.38009e-18	-2.6875	-1.53232e-09	1.64024e-10	-2.69702	-1.53232e-09
19895490	chr2:19895490:T:C	8.04499e-41	-2.11459	-1.53232e-09	4.32695e-18	-2.08978	-1.53232e-09	2.73984e-10	-2.18396	-1.53232e-09
19895842	chr2:19895842:AAAC:A	1.15638e-40	-1.95771e-09	-1.75177	6.05312e-18	-1.95771e-09	-1.75407	4.19111e-10	-1.95771e-09	-1.75889
19895929	chr2:19895929:T:C	1.20796e-41	-2.61561	-1.3951	4.97918e-19	-2.70033	-1.55164	3.3964e-11	-2.6094	-1.66233
19896086	chr2:19896086:T:C	2.16276e-41	-1.84429	-1.58396	7.2694e-19	-2.26817	-1.60538	6.48562e-11	-2.01436	-1.6105
19897085	chr2:19897085:C:G	1.25863e-40	-1.95771e-09	-1.66703	7.13946e-18	-1.95771e-09	-1.58901	5.35249e-10	-1.95771e-09	-1.5143
19897138	chr2:19897138:C:T	1.39659e-40	-1.95771e-09	-1.56302	6.89181e-18	-1.95771e-09	-1.62431	4.54513e-10	-1.95771e-09	-1.6778
19897175	chr2:19897175:C:A	1.35829e-41	-2.6777	-1.21571	8.11977e-19	-2.56479	-1.19814	5.05258e-11	-2.68109	-1.19346
19897403	chr2:19897403:CTG:C	1.72254e-40	-1.95771e-09	-1.35326	8.11433e-18	-1.95771e-09	-1.46101	5.31372e-10	-1.95771e-09	-1.52157
19897505	chr2:19897505:C:T	5.65044e-41	-2.46791	-1.53232e-09	2.8126e-18	-2.52053	-1.53232e-09	2.30205e-10	-2.35806	-1.53232e-09
19898447	chr2:19898447:T:C	2.32065e-41	-1.7549	-1.60289	7.66004e-19	-2.1986	-1.62262	6.9663e-11	-1.92595	-1.62741
19898481	chr2:19898481:A:G	1.14961e-40	-1.95771e-09	-1.75763	6.04686e-18	-1.95771e-09	-1.7551	4.23446e-10	-1.95771e-09	-1.7486
19898800	chr2:19898800:G:A	2.87787e-40	-2.67363	1.83363	1.49363e-17	-2.59961	1.74876	1.02677e-09	-2.60223	1.73937
19899418	chr2:19899418:A:T	1.51282e-40	-1.95771e-09	-1.48308	8.96851e-18	-1.95771e-09	-1.36092	7.03675e-10	-1.95771e-09	-1.24071
19900839	chr2:19900839:A:G	2.05242e-40	-1.95771e-09	-1.17803	1.29667e-17	-1.95771e-09	-0.992255	1.05832e-09	-1.95771e-09	-0.832595
19900997	chr2:19900997:T:C	6.21884e-40	-1.95771e-09	-0.0694718	3.09402e-17	-1.95771e-09	-0.122586	1.87699e-09	-1.95771e-09	-0.259603
19901227	chr2:19901227:A:C	1.88181e-41	-2.65915	-0.908255	1.15884e-18	-2.52575	-0.881469	7.04552e-11	-2.66542	-0.87663
19901461	chr2:19901461:GA:G	1.44117e-41	-2.59474	-1.23944	8.04385e-19	-2.50788	-1.26444	5.13882e-11	-2.61812	-1.2395
19901468	chr2:19901468:C:A	1.66507e-41	-2.66397	-1.0258	1.01165e-18	-2.53498	-1.00808	6.1637e-11	-2.66964	-1.00613
19901538	chr2:19901538:A:G	4.85768e-41	-2.61908	-1.53232e-09	2.49624e-18	-2.63986	-1.53232e-09	1.96745e-10	-2.51512	-1.53232e-09
19901602	chr2:19901602:G:A	1.20408e-41	-2.62892	-1.38501	5.78474e-19	-2.68389	-1.41811	4.08825e-11	-2.68607	-1.40026
19901726	chr2:19901726:G:A	2.52808e-41	-2.45865	-0.813533	1.08831e-18	-2.67794	-0.792079	8.841e-11	-2.485	-0.830049
19901956	chr2:19901956:A:G	8.20971e-42	-2.66827	-1.72864	5.35706e-19	-2.49964	-1.67917	3.34976e-11	-2.64307	-1.64249
19902218	chr2:19902218:C:T	1.3544e-40	-1.95771e-09	-1.5937	6.83942e-18	-1.95771e-09	-1.63194	4.69313e-10	-1.95771e-09	-1.64576
19902253	chr2:19902253:G:A	1.21696e-40	-1.95771e-09	-1.7007	6.17888e-18	-1.95771e-09	-1.73351	4.26874e-10	-1.95771e-09	-1.74054
19902257	chr2:19902257:G:T	4.47603e-41	-2.7009	-1.53232e-09	2.37404e-18	-2.69005	-1.53232e-09	1.63579e-10	-2.69974	-1.53232e-09
19902364	chr2:19902364:C:T	8.98854e-41	-2.00369	-1.53232e-09	3.19602e-18	-2.39274	-1.53232e-09	2.28883e-10	-2.36382	-1.53232e-09
19902399	chr2:19902399:T:C	2.19533e-40	-1.95771e-09	-1.11072	1.39801e-17	-1.95771e-09	-0.917005	1.15126e-09	-1.95771e-09	-0.748421
19903290	chr2:19903290:C:A	2.09865e-41	-1.87489	-1.58346	7.11287e-19	-2.29163	-1.60369	6.27431e-11	-2.04812	-1.60986
19903957	chr2:19903957:T:C	6.7869e-40	-1.95771e-09	0.0179384	3.33512e-17	-1.95771e-09	-0.0475504	2.01652e-09	-1.95771e-09	-0.1879
19904181	chr2:19904181:A:T	2.74597e-40	-1.95771e-09	-0.886922	1.24229e-17	-1.95771e-09	-1.0351	7.71698e-10	-1.95771e-09	-1.14844
19904640	chr2:19904640:T:C	1.68429e-41	-2.67755	-1.00075	7.59522e-19	-2.59157	-1.23813	4.51523e-11	-2.62992	-1.35707
19905150	chr2:19905150:C:A	1.86395e-39	-1.95771e-09	1.02823	9.18298e-17	-1.95771e-09	0.965294	5.66372e-09	-1.95771e-09	0.844807
19905193	chr2:19905193:AAAATTTAGCCAGGTGTGGTGGCAGGCACCTG:A	1.21827e-40	-1.95771e-09	-1.69962	6.82371e-18	-1.95771e-09	-1.63424	5.15341e-10	-1.95771e-09	-1.5522
19905486	chr2:19905486:G:A	1.16143e-41	-2.68529	-1.36469	5.20565e-19	-2.67855	-1.52893	3.2086e-11	-2.68558	-1.64303
19906088	chr2:19906088:C:T	1.63938e-41	-2.69162	-1.0137	7.24744e-19	-2.62812	-1.24846	4.33401e-11	-2.65928	-1.36868
19906116	chr2:19906116:C:G	9.6928e-42	-2.68419	-1.54665	4.55856e-19	-2.67982	-1.6604	2.95337e-11	-2.68507	-1.72642
19906327	chr2:19906327:T:C	8.32809e-40	-1.95771e-09	0.222578	4.09195e-17	-1.95771e-09	0.156964	2.49616e-09	-1.95771e-09	0.0254789
19906608	chr2:19906608:T:C	9.01845e-42	-2.59939	-1.70356	5.68922e-19	-2.37243	-1.74623	3.23638e-11	-2.56432	-1.75567
19906837	chr2:19906837:T:A	1.9889e-41	-2.50639	-1.00567	8.99832e-19	-2.68991	-0.970281	7.05755e-11	-2.53265	-1.0077
19907181	chr2:19907181:T:A	1.5161e-41	-2.63251	-1.15099	9.27994e-19	-2.49895	-1.13042	5.49569e-11	-2.65057	-1.13991
19907792	chr2:19907792:A:T	1.09518e-40	-1.80614	-1.53232e-09	3.35586e-18	-2.34393	-1.53232e-09	2.92282e-10	-2.11931	-1.53232e-09
19908136	chr2:19908136:C:T	6.42818e-41	-2.33895	-1.53232e-09	3.06033e-18	-2.43612	-1.53232e-09	2.33289e-10	-2.34475	-1.53232e-09
19908308	chr2:19908308:C:T	3.01652e-41	-1.57684	-1.5187	1.0286e-18	-2.0128	-1.51364	5.86171e-11	-2.24489	-1.48112
19908848	chr2:19908848:CCTCA:C	3.13866e-40	-0.75326	-1.53232e-09	1.47097e-17	-0.866135	-1.53232e-09	7.35934e-10	-1.19589	-1.53232e-09
19909003	chr2:19909003:T:C	7.95705e-42	-2.70087	-1.7273	4.72191e-19	-2.58094	-1.72408	2.97308e-11	-2.69232	-1.71253
19909200	chr2:19909200:C:T	3.69973e-40	-2.69998	2.11119	1.21169e-17	-2.64564	1.58559	6.0366e-10	-2.63478	1.24076
19909300	chr2:19909300:C:T	1.51494e-41	-2.63094	-1.15333	7.64689e-19	-2.69698	-1.12595	5.43413e-11	-2.64467	-1.15707
19909385	chr2:19909385:G:T	3.81891e-40	-2.70081	2.14372	1.24392e-17	-2.65414	1.62035	6.17755e-10	-2.64398	1.27304
19909416	chr2:19909416:G:A	1.19207e-40	-1.95771e-09	-1.72137	6.27557e-18	-1.95771e-09	-1.71798	4.33794e-10	-1.95771e-09	-1.72446
19909667	chr2:19909667:C:T	7.87365e-42	-2.68733	-1.75138	4.28626e-19	-2.66547	-1.73635	2.93508e-11	-2.69883	-1.71888
19909674	chr2:19909674:C:G	1.15879e-40	-1.95771e-09	-1.74968	6.04663e-18	-1.95771e-09	-1.75514	4.19256e-10	-1.95771e-09	-1.75855
19910601	chr2:19910601:C:T	1.02248e-40	-2.65675	0.78192	5.40975e-18	-2.54424	0.677802	3.28795e-10	-2.67684	0.675249
19911095	chr2:19911095:G:A	1.0655e-41	-2.69638	-1.43982	4.8521e-19	-2.69413	-1.58369	2.99157e-11	-2.69838	-1.70027
19911150	chr2:19911150:C:G	5.69394e-40	-1.95771e-09	-0.157654	2.35041e-17	-1.95771e-09	-0.397466	1.57935e-09	-1.95771e-09	-0.432259
19911243	chr2:19911243:C:G	5.99699e-41	-2.40838	-1.53232e-09	2.51642e-18	-2.63181	-1.53232e-09	1.75734e-10	-2.62806	-1.53232e-09
19911981	chr2:19911981:A:AGG	3.44695e-40	-1.95771e-09	-0.659565	1.74134e-17	-1.95771e-09	-0.697404	1.09559e-09	-1.95771e-09	-0.797984
19912069	chr2:19912069:C:T	1.14716e-40	-1.95771e-09	-1.75977	6.17619e-18	-1.95771e-09	-1.73394	4.5403e-10	-1.95771e-09	-1.67887
19912079	chr2:19912079:G:A	2.80864e-40	-1.95771e-09	-0.864354	1.24961e-17	-1.95771e-09	-1.02922	8.46482e-10	-1.95771e-09	-1.05594
19912429	chr2:19912429:G:A	8.4133e-41	-2.06983	-1.53232e-09	3.28864e-18	-2.36417	-1.53232e-09	2.14932e-10	-2.42671	-1.53232e-09
19912431	chr2:19912431:T:C	1.02066e-40	-2.67514	0.798528	4.48114e-18	-2.70038	0.645616	3.13816e-10	-2.67822	0.629992
19912508	chr2:19912508:A:G	9.48251e-42	-2.60839	-1.64439	5.09524e-19	-2.52359	-1.70533	3.21407e-11	-2.58879	-1.73811
19912580	chr2:19912580:T:C	1.07881e-39	-1.95771e-09	0.481388	5.33014e-17	-1.95771e-09	0.42132	3.34963e-09	-1.95771e-09	0.319574
19913035	chr2:19913035:C:T	2.24891e-40	-2.63922	1.55261	1.1813e-17	-2.54049	1.45505	8.32953e-10	-2.54857	1.47652
19913327	chr2:19913327:G:T	2.72183e-40	-2.62633	1.73057	1.43307e-17	-2.52073	1.6285	1.01515e-09	-2.52881	1.65457
19913460	chr2:19913460:A:G	9.30394e-42	-2.63633	-1.63545	4.94462e-19	-2.56138	-1.69754	3.13454e-11	-2.61956	-1.73241
19915350	chr2:19915350:A:G	1.28857e-41	-2.59918	-1.34692	8.18615e-19	-2.43459	-1.32019	4.71562e-11	-2.61702	-1.32654
19915636	chr2:19915636:T:A	5.74886e-40	-1.95771e-09	-0.148055	2.40203e-17	-1.95771e-09	-0.375743	1.59276e-09	-1.95771e-09	-0.423808
19915788	chr2:19915788:T:C	1.10196e-39	-1.61591	2.11853	2.14074e-17	-2.29819	1.80728	1.40678e-09	-2.16987	1.62189
19915876	chr2:19915876:A:G	2.45192e-41	-2.55132	-0.751447	1.1499e-18	-2.69557	-0.719399	8.76536e-11	-2.56345	-0.760185
19916112	chr2:19916112:G:A	1.77446e-40	-1.95771e-09	-1.32356	1.07651e-17	-1.95771e-09	-1.17833	8.92742e-10	-1.95771e-09	-1.00273
19916194	chr2:19916194:G:A	1.30692e-40	-1.95771e-09	-1.62939	6.7062e-18	-1.95771e-09	-1.65161	4.6256e-10	-1.95771e-09	-1.66025
19916278	chr2:19916278:G:A	1.56939e-41	-2.68586	-1.0631	8.6248e-19	-2.67178	-1.0308	5.68911e-11	-2.68967	-1.06622
19916535	chr2:19916535:T:C	1.74549e-41	-2.59369	-1.04891	6.68465e-19	-2.61604	-1.34137	3.78344e-11	-2.68978	-1.47403
19916771	chr2:19916771:C:T	2.98655e-41	-2.60284	-0.502687	1.10642e-18	-2.62155	-0.83196	6.0684e-11	-2.69118	-1.00017
19917763	chr2:19917763:G:A	1.62881e-40	-2.65804	1.24884	8.60445e-18	-2.5444	1.14204	5.21885e-10	-2.6776	1.13802
19918501	chr2:19918501:G:A	7.22989e-40	-2.70098	2.78215	2.2386e-17	-2.65722	2.21101	1.06019e-09	-2.6486	1.81777
19918827	chr2:19918827:A:T	1.79256e-41	-2.13547	-1.48053	6.69928e-19	-2.4464	-1.50883	5.48591e-11	-2.27318	-1.51909
19919158	chr2:19919158:G:A	2.21805e-40	-1.95771e-09	-1.10043	1.00984e-17	-1.95771e-09	-1.24227	6.21001e-10	-1.95771e-09	-1.3657
19919629	chr2:19919629:G:A	4.97122e-40	-1.95771e-09	-0.293391	3.48297e-17	-1.95771e-09	-0.00417114	3.16043e-09	-1.95771e-09	0.261434
19919769	chr2:19919769:C:A	1.01207e-41	-2.69656	-1.49108	4.67834e-19	-2.69497	-1.61931	2.92972e-11	-2.69904	-1.7205
19920074	chr2:19920074:T:C	1.59452e-41	-2.25245	-1.48062	6.21255e-19	-2.52178	-1.50888	4.97152e-11	-2.37278	-1.51794
19920208	chr2:19920208:G:C	3.19602e-41	-1.64017	-1.39756	1.10479e-18	-2.06917	-1.38581	6.40888e-11	-2.28353	-1.35323
19920280	chr2:19920280:C:A	1.44859e-41	-2.70095	-1.12811	8.33494e-19	-2.55584	-1.18093	5.28621e-11	-2.68195	-1.1474
19920928	chr2:19920928:C:T	1.00621e-41	-2.69915	-1.4943	4.65334e-19	-2.69791	-1.62173	2.9223e-11	-2.70039	-1.72168
19921121	chr2:19921121:G:C	7.7627e-41	-2.15031	-1.53232e-09	4.55359e-18	-2.03873	-1.53232e-09	2.59763e-10	-2.23726	-1.53232e-09
19921850	chr2:19921850:C:A	4.52286e-41	-2.6905	-1.53232e-09	2.45731e-18	-2.65557	-1.53232e-09	1.63783e-10	-2.69848	-1.53232e-09
19922184	chr2:19922184:A:G	2.84133e-40	-2.70021	1.84742	9.41761e-18	-2.66694	1.35488	4.72641e-10	-2.65955	1.02086
19922853	chr2:19922853:C:T	1.90635e-40	-1.95771e-09	-1.25187	1.18636e-17	-1.95771e-09	-1.08117	9.35708e-10	-1.95771e-09	-0.955726
19922955	chr2:19922955:G:A	1.45785e-41	-2.64954	-1.17313	7.54479e-19	-2.69297	-1.1434	5.25939e-11	-2.65923	-1.1752
19923215	chr2:19923215:T:C	5.24643e-40	-1.76666	1.52715	1.12851e-17	-2.38284	1.25168	7.48483e-10	-2.26764	1.08866
19923255	chr2:19923255:C:T	3.56877e-41	-1.346	-1.58142	1.16195e-18	-1.8252	-1.57934	6.40972e-11	-2.08454	-1.55208
19923314	chr2:19923314:G:A	1.03366e-41	-2.68631	-1.48023	4.7946e-19	-2.67597	-1.61377	3.03164e-11	-2.68782	-1.69752
19923409	chr2:19923409:A:T	5.22e-41	-2.54714	-1.53232e-09	2.74454e-18	-2.54503	-1.53232e-09	1.71052e-10	-2.65506	-1.53232e-09
19923949	chr2:19923949:G:A	1.54147e-41	-2.64153	-1.12537	7.91681e-19	-2.6964	-1.09184	5.59153e-11	-2.64912	-1.12407
19924176	chr2:19924176:T:C	1.49054e-41	-2.64498	-1.15552	7.70893e-19	-2.69485	-1.12	5.41478e-11	-2.65344	-1.15187
19924296	chr2:19924296:G:T	1.68946e-40	-1.95771e-09	-1.37265	8.00804e-18	-1.95771e-09	-1.4742	5.35161e-10	-1.95771e-09	-1.51446
19924338	chr2:19924338:G:T	2.89794e-40	-2.70082	1.86776	9.65786e-18	-2.66202	1.37515	4.83844e-10	-2.65321	1.03794
19924382	chr2:19924382:G:A	1.86382e-40	-1.95771e-09	-1.27443	1.14073e-17	-1.95771e-09	-1.12039	9.52509e-10	-1.95771e-09	-0.93793
19924488	chr2:19924488:C:T	8.9301e-42	-2.6211	-1.6917	4.51573e-19	-2.62107	-1.72859	2.91734e-11	-2.68467	-1.7391
19924673	chr2:19924673:G:C	1.46587e-41	-2.70023	-1.11697	5.88637e-19	-2.61991	-1.46468	3.10305e-11	-2.70097	-1.66109
19924844	chr2:19924844:T:C	1.69698e-41	-2.17379	-1.497	6.43624e-19	-2.47049	-1.52479	5.24936e-11	-2.30301	-1.53333
19925096	chr2:19925096:G:A	4.19159e-40	-0.463976	-1.53232e-09	8.01603e-17	0.829386	-1.53232e-09	3.49545e-09	0.362188	-1.53232e-09
19925292	chr2:19925292:T:C	1.43015e-41	-2.70085	-1.14101	8.25662e-19	-2.55115	-1.19506	5.22199e-11	-2.68035	-1.16122
19925729	chr2:19925729:C:T	1.44879e-41	-2.64448	-1.18443	7.46673e-19	-2.69293	-1.15384	5.20792e-11	-2.65999	-1.18427
19926246	chr2:19926246:C:T	1.2866e-40	-1.95771e-09	-1.64505	6.78966e-18	-1.95771e-09	-1.63924	4.66609e-10	-1.95771e-09	-1.65154
19926962	chr2:19926962:G:A	2.35625e-41	-2.69999	-0.64258	1.27887e-18	-2.57788	-0.730787	8.30821e-11	-2.68836	-0.688835
19927304	chr2:19927304:C:T	3.94386e-40	-1.95771e-09	-0.524896	1.66796e-17	-1.95771e-09	-0.740455	1.12297e-09	-1.95771e-09	-0.773297
19928075	chr2:19928075:T:C	3.80331e-40	-1.95771e-09	-0.561185	1.62555e-17	-1.95771e-09	-0.766213	1.09452e-09	-1.95771e-09	-0.798955
19928107	chr2:19928107:T:G	1.14829e-40	-1.95771e-09	-1.75878	6.03091e-18	-1.95771e-09	-1.75774	4.18945e-10	-1.95771e-09	-1.75929
19928319	chr2:19928319:T:A	1.00792e-41	-2.69745	-1.4943	4.66245e-19	-2.69596	-1.62173	2.92481e-11	-2.69953	-1.72168
19928451	chr2:19928451:G:T	1.46809e-41	-2.64193	-1.17375	7.52831e-19	-2.69531	-1.14325	5.28489e-11	-2.65415	-1.17545
19928585	chr2:19928585:T:A	1.01239e-41	-2.69303	-1.4943	4.68592e-19	-2.69094	-1.62173	2.934e-11	-2.69639	-1.72168
19928892	chr2:19928892:C:T	3.59561e-40	-1.95771e-09	-0.617341	1.78735e-17	-1.95771e-09	-0.671324	1.1324e-09	-1.95771e-09	-0.764936
19928972	chr2:19928972:G:A	2.32732e-40	-1.95771e-09	-1.05234	1.05308e-17	-1.95771e-09	-1.20034	6.42905e-10	-1.95771e-09	-1.33103
19929058	chr2:19929058:C:G	4.2469e-40	-1.95771e-09	-0.450866	2.94053e-17	-1.95771e-09	-0.173468	2.63432e-09	-1.95771e-09	0.0793503
19929354	chr2:19929354:T:G	1.31984e-40	-1.95771e-09	-1.61955	7.3e-18	-1.95771e-09	-1.56677	5.27379e-10	-1.95771e-09	-1.52911
19930384	chr2:19930384:T:G	1.70817e-41	-2.58611	-1.07811	1.09583e-18	-2.4142	-1.04893	6.21585e-11	-2.607	-1.06034
19930581	chr2:19930581:G:A	6.01893e-41	-2.40473	-1.53232e-09	2.9097e-18	-2.48659	-1.53232e-09	2.28295e-10	-2.36639	-1.53232e-09
19931026	chr2:19931026:A:C	4.54456e-41	-2.68571	-1.53232e-09	2.34972e-18	-2.70035	-1.53232e-09	1.6552e-10	-2.68794	-1.53232e-09
19931318	chr2:19931318:T:C	1.21882e-41	-2.6867	-1.31506	5.43807e-19	-2.67415	-1.48966	3.29036e-11	-2.68852	-1.61493
19931423	chr2:19931423:C:A	2.14703e-40	-1.95771e-09	-1.13297	9.8035e-18	-1.95771e-09	-1.2719	6.05037e-10	-1.95771e-09	-1.39174
19931629	chr2:19931629:T:C	1.24601e-40	-1.95771e-09	-1.67711	6.43651e-18	-1.95771e-09	-1.69266	4.43253e-10	-1.95771e-09	-1.70289
19931911	chr2:19931911:C:T	1.35127e-41	-2.6232	-1.27539	8.38459e-19	-2.4743	-1.25654	4.90026e-11	-2.6393	-1.26586
19932226	chr2:19932226:T:C	2.50434e-40	-2.6589	1.67987	1.29353e-17	-2.57284	1.57816	9.15642e-10	-2.57931	1.6019
19932691	chr2:19932691:G:A	1.28091e-40	-1.95771e-09	-1.64949	6.60721e-18	-1.95771e-09	-1.66648	4.6339e-10	-1.95771e-09	-1.65846
19932757	chr2:19932757:TTA:T	2.81917e-40	-0.860613	-1.53232e-09	4.84431e-17	0.325748	-1.53232e-09	2.21549e-09	-0.0938028	-1.53232e-09
19932837	chr2:19932837:A:G	1.28243e-40	-1.95771e-09	-1.6483	6.76815e-18	-1.95771e-09	-1.64242	4.65193e-10	-1.95771e-09	-1.65458
19933352	chr2:19933352:A:C	1.75469e-40	-1.95771e-09	-1.33477	1.06403e-17	-1.95771e-09	-1.19	8.7929e-10	-1.95771e-09	-1.01791
19933460	chr2:19933460:C:T	8.92788e-42	-2.6017	-1.71134	4.52725e-19	-2.60577	-1.74134	2.90888e-11	-2.67746	-1.74921
19933585	chr2:19933585:C:T	1.70297e-41	-2.14392	-1.52334	6.34939e-19	-2.45854	-1.55033	5.20429e-11	-2.28636	-1.5586
19933712	chr2:19933712:G:C	2.48343e-40	-2.60711	1.6197	1.35796e-17	-2.47666	1.53059	9.59125e-10	-2.49211	1.5611
19934487	chr2:19934487:C:A	1.55162e-41	-2.18181	-1.57853	5.87549e-19	-2.48233	-1.60411	4.78048e-11	-2.31767	-1.61223
19934591	chr2:19934591:C:T	3.40979e-40	-2.65056	1.98015	1.78802e-17	-2.55775	1.8868	1.2596e-09	-2.56379	1.90531
19935789	chr2:19935789:A:T	1.54615e-41	-2.69927	-1.0646	6.85487e-19	-2.6708	-1.26147	4.35093e-11	-2.6214	-1.40266
19935977	chr2:19935977:G:A	1.17514e-41	-2.67641	-1.36185	7.33201e-19	-2.69698	-1.168	6.28186e-11	-2.70006	-0.956716
19936199	chr2:19936199:G:A	5.26741e-39	-1.95771e-09	2.06707	3.23388e-16	-1.95771e-09	2.22421	2.24028e-08	-1.95771e-09	2.21991
19936496	chr2:19936496:T:C	7.83997e-41	-2.14041	-1.53232e-09	3.73137e-18	-2.23787	-1.53232e-09	2.18563e-10	-2.40995	-1.53232e-09
19936531	chr2:19936531:G:A	1.28192e-41	-2.5938	-1.35748	8.1807e-19	-2.42439	-1.33106	4.69303e-11	-2.61098	-1.33739
19937128	chr2:19937128:T:A	4.67766e-41	-2.65684	-1.53232e-09	2.44808e-18	-2.65934	-1.53232e-09	1.73432e-10	-2.64125	-1.53232e-09
19937485	chr2:19937485:T:C	1.16278e-40	-1.95771e-09	-1.74624	6.32576e-18	-1.95771e-09	-1.71001	4.59481e-10	-1.95771e-09	-1.66693
19938086	chr2:19938086:A:C	7.35336e-40	-1.95771e-09	0.0981008	3.63342e-17	-1.95771e-09	0.0381159	2.27458e-09	-1.95771e-09	-0.0674769
19938103	chr2:19938103:T:C	1.30968e-41	-2.58918	-1.34067	8.41041e-19	-2.41633	-1.31142	4.80668e-11	-2.60649	-1.31795
19939463	chr2:19939463:T:C	1.19168e-41	-2.66345	-1.36082	5.14976e-19	-2.69406	-1.52421	3.29692e-11	-2.66646	-1.635
19940550	chr2:19940550:T:C	4.5714e-41	-2.67982	-1.53232e-09	2.39631e-18	-2.68071	-1.53232e-09	1.65774e-10	-2.68641	-1.53232e-09
19941062	chr2:19941062:G:T	1.54876e-40	-1.4596	-1.53232e-09	7.37808e-18	-1.55613	-1.53232e-09	4.31447e-10	-1.72989	-1.53232e-09
19941524	chr2:19941524:T:C	1.19036e-40	-1.95771e-09	-1.7228	6.19801e-18	-1.95771e-09	-1.73041	4.25803e-10	-1.95771e-09	-1.74305
19942031	chr2:19942031:T:C	1.15556e-41	-2.69831	-1.35675	5.12486e-19	-2.69782	-1.5253	3.09703e-11	-2.70051	-1.66349
19942148	chr2:19942148:C:T	4.08543e-40	-2.66636	2.17673	2.08687e-17	-2.58601	2.06962	1.4737e-09	-2.59193	2.09043
19942185	chr2:19942185:TATTCAGTCCAATTTTCTCAATTAATA:T	3.44754e-40	-0.659396	-1.53232e-09	6.28373e-17	0.585906	-1.53232e-09	2.81182e-09	0.144557	-1.53232e-09
19942983	chr2:19942983:G:A	1.33718e-41	-2.61121	-1.29787	8.48781e-19	-2.45374	-1.26486	4.92727e-11	-2.62762	-1.27204
19943336	chr2:19943336:G:A	5.84358e-40	-1.95771e-09	-0.131712	2.85373e-17	-1.95771e-09	-0.203431	1.76475e-09	-1.95771e-09	-0.321264
19944070	chr2:19944070:A:T	4.64039e-41	-2.66484	-1.53232e-09	2.43414e-18	-2.66505	-1.53232e-09	1.67112e-10	-2.67836	-1.53232e-09
19944139	chr2:19944139:C:T	1.84751e-41	-2.1142	-1.4716	6.81695e-19	-2.43676	-1.50106	5.60915e-11	-2.25953	-1.51051
19944535	chr2:19944535:T:G	4.57436e-40	-1.95771e-09	-0.376589	1.931e-17	-1.95771e-09	-0.594017	1.29685e-09	-1.95771e-09	-0.629335
19944611	chr2:19944611:C:T	1.14596e-41	-2.63096	-1.43244	9.65862e-19	-2.41385	-1.17553	6.62868e-11	-2.58486	-1.01818
19944739	chr2:19944739:T:G	1.14878e-40	-1.95771e-09	-1.75836	6.11185e-18	-1.95771e-09	-1.74441	4.27894e-10	-1.95771e-09	-1.73815
19946285	chr2:19946285:C:T	4.05225e-40	-1.95771e-09	-0.497785	2.00945e-17	-1.95771e-09	-0.554196	1.26092e-09	-1.95771e-09	-0.657435
19946494	chr2:19946494:C:T	1.44134e-40	-1.95771e-09	-1.53148	7.23769e-18	-1.95771e-09	-1.57534	4.94318e-10	-1.95771e-09	-1.59385
19946687	chr2:19946687:T:C	1.62275e-40	-1.95771e-09	-1.41293	8.11204e-18	-1.95771e-09	-1.46129	5.55254e-10	-1.95771e-09	-1.4776
19947083	chr2:19947083:T:C	1.42415e-41	-2.58081	-1.26526	9.20869e-19	-2.40683	-1.23025	5.278e-11	-2.59367	-1.23723
19947158	chr2:19947158:T:C	4.47694e-41	-2.7007	-1.53232e-09	2.35272e-18	-2.69907	-1.53232e-09	1.69325e-10	-2.66521	-1.53232e-09
19947682	chr2:19947682:A:G	4.74343e-40	-1.95771e-09	-0.340295	3.31699e-17	-1.95771e-09	-0.0530013	3.00086e-09	-1.95771e-09	0.209624
19947996	chr2:19947996:G:A	2.40905e-40	-1.95771e-09	-1.01782	1.05078e-17	-1.95771e-09	-1.20252	6.61788e-10	-1.95771e-09	-1.30208
19948073	chr2:19948073:G:A	6.47346e-41	-2.07186	-0.260067	1.76278e-18	-2.33887	-0.648878	1.06044e-10	-2.29204	-0.841133
19948283	chr2:19948283:G:A	2.91577e-40	-1.95771e-09	-0.826922	1.64835e-17	-1.95771e-09	-0.752284	1.22342e-09	-1.95771e-09	-0.68762
19948390	chr2:19948390:C:G	1.15886e-40	-1.95771e-09	-1.74962	6.04685e-18	-1.95771e-09	-1.75511	4.19266e-10	-1.95771e-09	-1.75853
19948405	chr2:19948405:T:C	1.18176e-40	-1.95771e-09	-1.73005	6.30304e-18	-1.95771e-09	-1.71361	4.44616e-10	-1.95771e-09	-1.69982
19948716	chr2:19948716:C:T	2.03446e-41	-2.68223	-0.807182	8.73773e-19	-2.61055	-1.07903	5.13297e-11	-2.64453	-1.21423
19949004	chr2:19949004:T:G	1.53942e-41	-2.64954	-1.11869	7.99754e-19	-2.69233	-1.08576	5.54294e-11	-2.66104	-1.12088
19949377	chr2:19949377:A:T	1.15819e-40	-1.95771e-09	-1.7502	6.25548e-18	-1.95771e-09	-1.72119	4.50141e-10	-1.95771e-09	-1.68747
19949633	chr2:19949633:C:T	2.56559e-40	-2.66271	1.70784	1.31712e-17	-2.57945	1.60284	9.33303e-10	-2.58574	1.62744
19949656	chr2:19949656:T:C	2.49247e-40	-2.67102	1.68724	1.27308e-17	-2.59458	1.58397	9.04759e-10	-2.59914	1.60978
19950194	chr2:19950194:CAAA:C	1.03441e-39	-1.95771e-09	0.439359	5.22786e-17	-1.95771e-09	0.401945	3.34642e-09	-1.95771e-09	0.318616
19950849	chr2:19950849:AAG:A	1.17987e-41	-2.68544	-1.3488	5.28592e-19	-2.67731	-1.51487	3.23557e-11	-2.68625	-1.63399
19951056	chr2:19951056:T:C	1.41615e-40	-2.70047	1.15135	4.91637e-18	-2.66425	0.702179	2.57968e-10	-2.65687	0.41268
19951072	chr2:19951072:C:T	1.94368e-40	-1.95771e-09	-1.23247	9.77131e-18	-1.95771e-09	-1.27519	6.73731e-10	-1.95771e-09	-1.2842
19951741	chr2:19951741:G:A	1.17952e-40	-1.95771e-09	-1.73195	6.2184e-18	-1.95771e-09	-1.72713	4.3942e-10	-1.95771e-09	-1.71157
19951787	chr2:19951787:T:C	7.47464e-41	-2.70022	0.512099	2.76929e-18	-2.67126	0.135204	1.51519e-10	-2.66643	-0.109892
19952058	chr2:19952058:G:C	1.43331e-40	-2.61324	1.07616	4.24033e-18	-2.68569	0.575686	2.06838e-10	-2.69981	0.234722
19952074	chr2:19952074:G:A	1.77107e-41	-2.05299	-1.57507	6.48111e-19	-2.39175	-1.59659	5.4142e-11	-2.20249	-1.60293
19952110	chr2:19952110:A:G	5.57158e-41	-2.68517	0.203206	2.48355e-18	-2.61838	-0.0265784	1.59656e-10	-2.61953	-0.104478
19952355	chr2:19952355:C:T	1.16246e-41	-2.61748	-1.43162	9.92676e-19	-2.38738	-1.17461	6.74923e-11	-2.56787	-1.01714
19952785	chr2:19952785:T:TC	1.18258e-40	-1.95771e-09	-1.72935	6.16194e-18	-1.95771e-09	-1.73625	4.23601e-10	-1.95771e-09	-1.74824
19952973	chr2:19952973:G:C	1.16475e-40	-1.95771e-09	-1.74455	6.29766e-18	-1.95771e-09	-1.71446	4.55319e-10	-1.95771e-09	-1.67603
19953138	chr2:19953138:C:T	1.14681e-40	-1.95771e-09	-1.76007	6.01832e-18	-1.95771e-09	-1.75983	4.18711e-10	-1.95771e-09	-1.75985
19953800	chr2:19953800:T:G	1.22633e-40	-1.95771e-09	-1.69303	6.88088e-18	-1.95771e-09	-1.6259	5.1191e-10	-1.95771e-09	-1.55888
19954032	chr2:19954032:T:C	3.63629e-40	-1.95771e-09	-0.606091	2.49895e-17	-1.95771e-09	-0.336188	2.20935e-09	-1.95771e-09	-0.0965739
19954490	chr2:19954490:C:T	1.19226e-40	-1.95771e-09	-1.7212	6.20603e-18	-1.95771e-09	-1.72912	4.26156e-10	-1.95771e-09	-1.74223
19954712	chr2:19954712:T:C	1.14922e-41	-2.62894	-1.43162	9.70555e-19	-2.40992	-1.17461	6.64987e-11	-2.58271	-1.01714
19954972	chr2:19954972:G:A	5.31979e-41	-2.52821	-1.53232e-09	2.73862e-18	-2.54719	-1.53232e-09	2.29926e-10	-2.35927	-1.53232e-09
19955066	chr2:19955066:C:T	2.57411e-40	-1.95771e-09	-0.951554	1.48438e-17	-1.95771e-09	-0.857058	1.07823e-09	-1.95771e-09	-0.813951
19955198	chr2:19955198:C:T	1.12263e-41	-2.54091	-1.54306	8.0637e-19	-2.29621	-1.47364	4.52652e-11	-2.52237	-1.46212
19955352	chr2:19955352:T:A	1.56055e-41	-2.64563	-1.10897	8.05541e-19	-2.69357	-1.07732	5.61425e-11	-2.6573	-1.11184
19955592	chr2:19955592:CACAA:C	4.49248e-41	-2.69724	-1.53232e-09	2.35835e-18	-2.69668	-1.53232e-09	1.6339e-10	-2.70089	-1.53232e-09
19955773	chr2:19955773:G:A	2.07034e-41	-2.68591	-0.786021	8.79208e-19	-2.62115	-1.06223	5.17258e-11	-2.6519	-1.19918
19955784	chr2:19955784:A:T	1.3566e-41	-2.61078	-1.28389	8.59977e-19	-2.45206	-1.25343	4.9792e-11	-2.62764	-1.26154
19955866	chr2:19955866:CA:C	1.80363e-40	-1.30725	-1.53232e-09	1.16415e-17	-1.10007	-1.53232e-09	9.01846e-10	-0.992586	-1.53232e-09
19956821	chr2:19956821:G:A	1.37688e-41	-2.63841	-1.24141	7.04766e-19	-2.69442	-1.21011	4.94145e-11	-2.65687	-1.23991
19957437	chr2:19957437:T:A	1.60549e-40	-1.95771e-09	-1.42363	9.61301e-18	-1.95771e-09	-1.29153	7.8236e-10	-1.95771e-09	-1.13471
19957438	chr2:19957438:C:T	7.74686e-42	-2.69712	-1.75782	4.3274e-19	-2.6443	-1.74796	2.88414e-11	-2.70092	-1.7343
19957686	chr2:19957686:G:T	1.82297e-40	-1.95771e-09	-1.29659	1.10942e-17	-1.95771e-09	-1.14822	9.21616e-10	-1.95771e-09	-0.970901
19957734	chr2:19957734:G:C	1.39616e-41	-2.57509	-1.29082	9.04415e-19	-2.39373	-1.26138	5.11028e-11	-2.59416	-1.26903
19958384	chr2:19958384:ACCATTT:A	1.93345e-41	-2.59451	-0.945821	7.64771e-19	-2.61399	-1.20883	4.36195e-11	-2.68759	-1.33393
19958703	chr2:19958703:A:C	1.22763e-41	-2.69068	-1.30388	9.9828e-19	-2.51241	-1.04395	6.95674e-11	-2.65894	-0.895791
19959247	chr2:19959247:AAAAC:A	1.95442e-41	-2.02149	-1.50805	7.02529e-19	-2.37209	-1.53562	5.89193e-11	-2.17631	-1.54455
19959280	chr2:19959280:C:G	1.51857e-41	-2.70034	-1.08153	8.53838e-19	-2.57421	-1.13844	5.4863e-11	-2.68762	-1.10457
19959578	chr2:19959578:G:A	2.22425e-40	-2.6475	1.54986	1.15219e-17	-2.55446	1.44407	8.17669e-10	-2.56027	1.4697
19959954	chr2:19959954:T:C	4.76657e-41	-2.63801	-1.53232e-09	2.42874e-18	-2.66727	-1.53232e-09	1.64389e-10	-2.69479	-1.53232e-09
19960146	chr2:19960146:T:C	1.5954e-40	-2.69982	1.26989	5.6159e-18	-2.64094	0.811897	2.93594e-10	-2.63121	0.516382
19960317	chr2:19960317:T:C	2.03431e-40	-1.1869	-1.53232e-09	7.48697e-18	-1.54148	-1.53232e-09	5.61529e-10	-1.46637	-1.53232e-09
19960448	chr2:19960448:G:A	1.21251e-41	-2.59817	-1.40878	7.70511e-19	-2.42958	-1.38577	4.42562e-11	-2.61453	-1.3925
19960489	chr2:19960489:G:C	2.12871e-40	-2.65941	1.51787	1.09668e-17	-2.57542	1.41565	7.76718e-10	-2.58128	1.43932
19961737	chr2:19961737:A:C	2.94261e-40	-1.95771e-09	-0.817758	1.2994e-17	-1.95771e-09	-0.990159	8.54128e-10	-1.95771e-09	-1.04695
19961906	chr2:19961906:G:A	2.03715e-40	-1.95771e-09	-1.18551	9.49896e-18	-1.95771e-09	-1.30346	6.13575e-10	-1.95771e-09	-1.37773
19962091	chr2:19962091:T:G	1.32319e-41	-2.69888	-1.22072	7.37824e-19	-2.58978	-1.26891	4.77918e-11	-2.69301	-1.23717
19962121	chr2:19962121:T:C	3.75947e-39	-1.95771e-09	1.72981	2.29197e-16	-1.95771e-09	1.87994	1.58807e-08	-1.95771e-09	1.87583
19963349	chr2:19963349:C:T	1.77425e-41	-2.13571	-1.49056	6.59851e-19	-2.45123	-1.51915	5.40765e-11	-2.27798	-1.52865
19963784	chr2:19963784:G:A	1.29343e-40	-1.95771e-09	-1.63976	6.71761e-18	-1.95771e-09	-1.64991	4.52358e-10	-1.95771e-09	-1.68255
19964118	chr2:19964118:A:G	3.37061e-40	-1.95771e-09	-0.681962	1.49669e-17	-1.95771e-09	-0.848801	9.16356e-10	-1.95771e-09	-0.976625
19964530	chr2:19964530:C:T	1.14889e-41	-2.63068	-1.43017	9.70175e-19	-2.41325	-1.17167	6.66911e-11	-2.58361	-1.01335
19964558	chr2:19964558:T:A	6.47053e-41	-2.33238	-1.53232e-09	3.20147e-18	-2.39103	-1.53232e-09	1.98942e-10	-2.50402	-1.53232e-09
19964823	chr2:19964823:C:A	1.7932e-41	-2.69903	-0.916613	9.76258e-19	-2.58883	-0.989846	6.37401e-11	-2.69224	-0.949975
19964922	chr2:19964922:T:C	1.38738e-41	-2.59539	-1.27684	8.87361e-19	-2.42745	-1.2467	5.0833e-11	-2.61382	-1.25466
19965883	chr2:19965883:G:C	1.87552e-40	-1.26817	-1.53232e-09	1.21858e-17	-1.05437	-1.53232e-09	9.4342e-10	-0.947518	-1.53232e-09
19966450	chr2:19966450:T:C	1.65498e-40	-1.95771e-09	-1.39327	9.97707e-18	-1.95771e-09	-1.25435	8.17161e-10	-1.95771e-09	-1.09119
19966829	chr2:19966829:C:T	1.29138e-40	-1.95771e-09	-1.64134	6.67928e-18	-1.95771e-09	-1.65563	4.52639e-10	-1.95771e-09	-1.68194
19967204	chr2:19967204:A:G	1.50136e-41	-2.70042	-1.09285	8.39988e-19	-2.57446	-1.15455	5.41159e-11	-2.68813	-1.11777
19967240	chr2:19967240:G:A	8.90869e-42	-2.55554	-1.75966	6.06977e-19	-2.30258	-1.75133	3.43297e-11	-2.52072	-1.7403
19967530	chr2:19967530:C:T	5.43619e-41	-2.50656	-1.53232e-09	2.41061e-18	-2.67476	-1.53232e-09	1.68321e-10	-2.67116	-1.53232e-09
19967637	chr2:19967637:T:C	1.31984e-41	-2.70087	-1.22126	7.5389e-19	-2.56719	-1.26996	4.80514e-11	-2.686	-1.23875
19968205	chr2:19968205:G:T	7.82185e-42	-2.69904	-1.74627	4.29343e-19	-2.64017	-1.75997	2.84312e-11	-2.69934	-1.7502
19968922	chr2:19968922:G:A	1.48899e-40	-1.95771e-09	-1.49896	7.59113e-18	-1.95771e-09	-1.52766	5.09962e-10	-1.95771e-09	-1.56269
19968992	chr2:19968992:G:A	1.80668e-41	-2.68721	-0.920937	7.37087e-19	-2.70073	-1.15896	4.47177e-11	-2.67823	-1.31843
19969178	chr2:19969178:G:C	1.60383e-41	-2.70015	-1.0271	8.89262e-19	-2.57884	-1.09316	5.75693e-11	-2.6894	-1.05464
19969371	chr2:19969371:T:A	1.59201e-41	-2.68891	-1.04574	6.67687e-19	-2.70048	-1.2581	4.11868e-11	-2.67621	-1.40271
19971059	chr2:19971059:CAG:C	1.21836e-40	-2.66782	0.968271	7.03174e-18	-2.56371	0.959505	5.238e-10	-2.57953	1.04361
19971211	chr2:19971211:T:C	2.52147e-40	-0.972215	-1.53232e-09	3.89209e-18	-2.1957	-1.53232e-09	4.76504e-10	-1.63055	-1.53232e-09
19972226	chr2:19972226:A:G	1.61874e-41	-2.5651	-1.15289	1.05316e-18	-2.38179	-1.12106	5.88018e-11	-2.59025	-1.1326
19972247	chr2:19972247:A:T	6.38158e-40	-1.95771e-09	-0.0436403	3.09201e-17	-1.95771e-09	-0.123237	1.91236e-09	-1.95771e-09	-0.240934
19972479	chr2:19972479:A:G	1.65386e-40	-1.95771e-09	-1.39395	8.24047e-18	-1.95771e-09	-1.44558	5.63443e-10	-1.95771e-09	-1.46296
19972793	chr2:19972793:C:T	1.61093e-41	-2.70097	-1.02186	9.02933e-19	-2.57238	-1.08437	5.81815e-11	-2.68493	-1.04853
19972924	chr2:19972924:C:A	1.87589e-41	-2.08766	-1.4829	6.91668e-19	-2.41081	-1.51248	5.70268e-11	-2.23153	-1.52198
19973114	chr2:19973114:C:T	3.27806e-41	-1.79	-1.22239	1.2031e-18	-2.15034	-1.21939	7.13202e-11	-2.36365	-1.16621
19973494	chr2:19973494:A:C	8.21537e-42	-2.66218	-1.73404	4.31853e-19	-2.68467	-1.70964	3.07833e-11	-2.68716	-1.68289
19973812	chr2:19973812:T:G	6.39326e-40	-1.95771e-09	-0.041812	3.09775e-17	-1.95771e-09	-0.121382	1.91614e-09	-1.95771e-09	-0.238964
19973964	chr2:19973964:TGGA:T	1.93407e-40	-1.95771e-09	-1.23743	1.18934e-17	-1.95771e-09	-1.07866	9.97181e-10	-1.95771e-09	-0.892098
19974133	chr2:19974133:G:A	1.45292e-41	-2.66789	-1.15818	6.14067e-19	-2.68315	-1.35914	3.60108e-11	-2.66531	-1.5479
19974149	chr2:19974149:G:A	5.69348e-40	-1.95771e-09	-0.157734	4.00423e-17	-1.95771e-09	0.135294	3.67019e-09	-1.95771e-09	0.410969
19974363	chr2:19974363:C:T	1.16257e-40	-1.95771e-09	-1.74642	6.27934e-18	-1.95771e-09	-1.71738	4.53353e-10	-1.95771e-09	-1.68036
19975141	chr2:19975141:A:G	8.96539e-42	-2.54916	-1.7597	6.15154e-19	-2.28945	-1.75108	3.45382e-11	-2.51494	-1.74002
19975423	chr2:19975423:T:C	3.15369e-40	-1.95771e-09	-0.748482	1.4501e-17	-1.95771e-09	-0.880426	9.10865e-10	-1.95771e-09	-0.982635
19975551	chr2:19975551:G:A	8.47188e-41	-2.67115	0.608266	4.44922e-18	-2.57047	0.508553	2.77707e-10	-2.68678	0.516314
19976391	chr2:19976391:C:T	2.44403e-40	-1.95771e-09	-1.00341	1.06419e-17	-1.95771e-09	-1.18985	6.68971e-10	-1.95771e-09	-1.29129
19976766	chr2:19976766:T:C	1.24624e-41	-2.69997	-1.27954	7.40333e-19	-2.53372	-1.32158	4.61096e-11	-2.67384	-1.29217
19977690	chr2:19977690:T:C	7.55516e-41	-2.17741	-1.53232e-09	3.80867e-18	-2.21736	-1.53232e-09	2.12637e-10	-2.43745	-1.53232e-09
19978054	chr2:19978054:C:T	6.99529e-41	-2.6991	0.444699	3.5667e-18	-2.58614	0.303134	2.31197e-10	-2.68991	0.336153
19978057	chr2:19978057:T:C	1.62853e-41	-2.6897	-1.02227	8.30023e-19	-2.60509	-1.13586	5.25175e-11	-2.69604	-1.13984
19978325	chr2:19978325:C:G	1.38927e-41	-2.70024	-1.17062	6.14806e-19	-2.67518	-1.36591	4.00715e-11	-2.61294	-1.49343
19979459	chr2:19979459:C:T	1.18417e-41	-2.62036	-1.41024	1.02334e-18	-2.38889	-1.14268	6.99198e-11	-2.56932	-0.980364
19980203	chr2:19980203:A:G	1.55123e-41	-2.62381	-1.13678	7.76005e-19	-2.69932	-1.10892	5.55583e-11	-2.63786	-1.14173
19980265	chr2:19980265:GAACA:G	1.00348e-40	-1.89358	-1.53232e-09	4.02811e-18	-2.16135	-1.53232e-09	3.21682e-10	-2.02347	-1.53232e-09
19980375	chr2:19980375:G:C	1.02059e-40	-2.66067	0.78399	5.3998e-18	-2.54721	0.678928	3.29025e-10	-2.67846	0.677569
19981056	chr2:19981056:G:A	1.16311e-40	-1.95771e-09	-1.74596	6.06173e-18	-1.95771e-09	-1.75265	4.19907e-10	-1.95771e-09	-1.757
19981317	chr2:19981317:T:A	1.96274e-40	-2.69921	1.4765	6.32604e-18	-2.66959	0.959622	3.23617e-10	-2.6614	0.643931
19981498	chr2:19981498:T:C	2.07859e-39	-1.95771e-09	1.13722	9.95502e-17	-1.95771e-09	1.04602	6.19909e-09	-1.95771e-09	0.935129
19982174	chr2:19982174:G:T	2.07296e-40	-1.95771e-09	-1.16808	9.48988e-18	-1.95771e-09	-1.30442	5.88031e-10	-1.95771e-09	-1.42025
19982930	chr2:19982930:A:G	1.78051e-41	-2.13345	-1.48929	6.66076e-19	-2.44331	-1.51769	5.45392e-11	-2.27105	-1.52706
19983033	chr2:19983033:T:C	1.79777e-41	-2.7005	-0.912598	9.95083e-19	-2.57394	-0.985633	6.42879e-11	-2.68778	-0.945878
19983541	chr2:19983541:T:A	2.44922e-40	-1.95771e-09	-1.00129	1.22075e-17	-1.95771e-09	-1.05259	8.40107e-10	-1.95771e-09	-1.0635
19983961	chr2:19983961:C:T	1.16615e-40	-1.95771e-09	-1.74334	6.06998e-18	-1.95771e-09	-1.75129	4.20181e-10	-1.95771e-09	-1.75635
19984053	chr2:19984053:ACACC:A	2.9726e-41	-2.69061	-0.419591	1.53796e-18	-2.62718	-0.497004	1.06023e-10	-2.6999	-0.433478
19984326	chr2:19984326:A:G	8.93352e-42	-2.59018	-1.72223	4.5728e-19	-2.58926	-1.74784	2.90832e-11	-2.67306	-1.75381
19984558	chr2:19984558:T:C	2.39926e-40	-1.95771e-09	-1.02189	1.04661e-17	-1.95771e-09	-1.2065	6.5857e-10	-1.95771e-09	-1.30696
19984791	chr2:19984791:T:C	1.85503e-40	-1.95771e-09	-1.27916	9.14242e-18	-1.95771e-09	-1.34172	6.01416e-10	-1.95771e-09	-1.39774
19985610	chr2:19985610:G:A	1.48771e-41	-2.62366	-1.17874	7.4585e-19	-2.69903	-1.14885	5.33736e-11	-2.63644	-1.18327
19985758	chr2:19985758:G:A	1.25296e-40	-1.95771e-09	-1.67155	6.4708e-18	-1.95771e-09	-1.68734	4.45328e-10	-1.95771e-09	-1.69822
19986439	chr2:19986439:G:C	9.06848e-42	-2.59783	-1.69959	5.71922e-19	-2.36807	-1.74532	3.2364e-11	-2.56476	-1.75523
19986707	chr2:19986707:T:TCC	1.78304e-41	-2.13306	-1.48827	6.65527e-19	-2.44504	-1.51678	5.46089e-11	-2.27059	-1.52625
19986747	chr2:19986747:C:T	1.27571e-40	-1.95771e-09	-1.65356	6.73072e-18	-1.95771e-09	-1.64796	4.62773e-10	-1.95771e-09	-1.65979
19986917	chr2:19986917:GATT:G	1.20539e-40	-1.95771e-09	-1.71025	6.26535e-18	-1.95771e-09	-1.71961	4.2952e-10	-1.95771e-09	-1.73436
19986921	chr2:19986921:T:C	1.20529e-40	-1.95771e-09	-1.71034	6.26505e-18	-1.95771e-09	-1.71966	4.29507e-10	-1.95771e-09	-1.73439
19987051	chr2:19987051:C:T	1.76792e-41	-2.12655	-1.50329	6.58905e-19	-2.44122	-1.5306	5.41913e-11	-2.26462	-1.53989
19987599	chr2:19987599:A:G	1.77634e-41	-2.69739	-0.927697	9.54412e-19	-2.59902	-1.00228	6.28041e-11	-2.69513	-0.961879
19988459	chr2:19988459:G:C	3.11561e-40	-1.95771e-09	-0.760632	1.38788e-17	-1.95771e-09	-0.924277	8.53725e-10	-1.95771e-09	-1.04742
19989004	chr2:19989004:C:T	2.83148e-40	-2.65533	1.79907	1.46306e-17	-2.56732	1.6958	1.01677e-09	-2.57291	1.70027
19989254	chr2:19989254:T:C	1.11408e-41	-2.6696	-1.42201	9.0119e-19	-2.49788	-1.1608	6.36063e-11	-2.63793	-1.00639
19989328	chr2:19989328:C:T	7.93184e-42	-2.69317	-1.73817	4.20865e-19	-2.66176	-1.75833	2.82348e-11	-2.70092	-1.75556
19989518	chr2:19989518:A:G	1.62458e-41	-2.19933	-1.51507	6.20789e-19	-2.48911	-1.5423	5.01082e-11	-2.33115	-1.5517
19989537	chr2:19989537:T:C	1.57715e-41	-2.20343	-1.54059	6.04468e-19	-2.49106	-1.56698	4.87844e-11	-2.33364	-1.57598
19990220	chr2:19990220:G:T	1.19744e-40	-1.95771e-09	-1.71687	6.2296e-18	-1.95771e-09	-1.72533	4.27507e-10	-1.95771e-09	-1.73906
19990222	chr2:19990222:T:C	1.22846e-40	-1.95771e-09	-1.69129	6.33038e-18	-1.95771e-09	-1.70928	4.34613e-10	-1.95771e-09	-1.72257
19990398	chr2:19990398:C:A	4.812e-41	-2.62853	-1.53232e-09	2.61093e-18	-2.59494	-1.53232e-09	1.67918e-10	-2.67355	-1.53232e-09
19990571	chr2:19990571:A:G	1.78599e-41	-2.1084	-1.51127	6.62715e-19	-2.42691	-1.53914	5.46267e-11	-2.2482	-1.54831
19991489	chr2:19991489:C:G	1.95286e-41	-2.69116	-0.839191	7.94054e-19	-2.70026	-1.08499	4.77175e-11	-2.67547	-1.25626
19991492	chr2:19991492:T:C	1.15879e-40	-1.95771e-09	-1.74968	6.04663e-18	-1.95771e-09	-1.75514	4.19256e-10	-1.95771e-09	-1.75855
19991671	chr2:19991671:T:C	1.19046e-41	-2.67421	-1.35109	5.23183e-19	-2.69001	-1.51246	3.20242e-11	-2.67538	-1.65516
19991873	chr2:19991873:T:C	1.67373e-41	-2.08674	-1.59784	6.24126e-19	-2.40541	-1.62064	5.20184e-11	-2.21612	-1.62931
19992935	chr2:19992935:G:A	1.6479e-41	-2.70027	-0.999869	9.0717e-19	-2.58209	-1.06997	5.88069e-11	-2.6908	-1.03197
19993170	chr2:19993170:G:A	1.95836e-40	-2.64277	1.41782	1.01966e-17	-2.55406	1.32147	7.17914e-10	-2.56173	1.34105
19994065	chr2:19994065:A:G	3.66634e-41	-1.18901	-1.71144	1.08895e-18	-1.74072	-1.72871	9.04427e-11	-1.55193	-1.74038
19994275	chr2:19994275:G:C	1.67614e-41	-2.70086	-0.982283	9.32808e-19	-2.57166	-1.05254	6.01666e-11	-2.6873	-1.01262
19994837	chr2:19994837:C:T	1.66797e-41	-2.69936	-0.988674	9.07831e-19	-2.59199	-1.05935	5.93143e-11	-2.69349	-1.02069
19995743	chr2:19995743:A:G	3.36019e-40	-1.95771e-09	-0.685058	2.25623e-17	-1.95771e-09	-0.438362	1.98213e-09	-1.95771e-09	-0.205102
19996650	chr2:19996650:T:C	7.52336e-40	-1.95771e-09	0.120957	3.6208e-17	-1.95771e-09	0.0346379	2.2218e-09	-1.95771e-09	-0.0909546
19996662	chr2:19996662:A:C	1.16297e-40	-1.95771e-09	-1.74608	6.06112e-18	-1.95771e-09	-1.75275	4.1988e-10	-1.95771e-09	-1.75706
19997615	chr2:19997615:T:G	1.67701e-41	-2.12581	-1.55682	6.28062e-19	-2.44462	-1.57514	5.182e-11	-2.26672	-1.58254
19998090	chr2:19998090:A:T	8.55842e-42	-2.69972	-1.65559	5.87523e-19	-2.60309	-1.4834	4.18107e-11	-2.68704	-1.37684
19998305	chr2:19998305:G:A	8.31186e-42	-2.67459	-1.70995	4.14796e-19	-2.68758	-1.74703	2.83287e-11	-2.69309	-1.76007
19998709	chr2:19998709:T:A	1.14762e-40	-1.95771e-09	-1.75936	6.01898e-18	-1.95771e-09	-1.75972	4.19942e-10	-1.95771e-09	-1.75691
19998741	chr2:19998741:A:G	9.3018e-42	-2.641	-1.63102	4.68496e-19	-2.69071	-1.62216	3.40783e-11	-2.61287	-1.6555
19999131	chr2:19999131:A:T	2.02038e-40	-1.95771e-09	-1.19377	9.52796e-18	-1.95771e-09	-1.30041	6.17441e-10	-1.95771e-09	-1.37145
19999328	chr2:19999328:A:G	1.51794e-41	-2.09447	-1.68782	5.69878e-19	-2.42191	-1.69507	4.75027e-11	-2.23673	-1.69951
19999353	chr2:19999353:C:T	4.03987e-40	-0.500845	-1.53232e-09	5.45914e-18	-1.85735	-1.53232e-09	7.29789e-10	-1.20427	-1.53232e-09
20000186	chr2:20000186:A:G	2.06849e-40	-1.95771e-09	-1.17024	9.40785e-18	-1.95771e-09	-1.3131	6.33158e-10	-1.95771e-09	-1.34631
20001461	chr2:20001461:A:G	1.68458e-40	-1.95771e-09	-1.37554	7.50365e-18	-1.95771e-09	-1.53925	4.73984e-10	-1.95771e-09	-1.63586
20001697	chr2:20001697:G:A	7.70213e-42	-2.70091	-1.75982	4.23482e-19	-2.69438	-1.71951	3.36681e-11	-2.68848	-1.592
20002713	chr2:20002713:T:C	8.31002e-42	-2.68383	-1.70094	4.20013e-19	-2.67918	-1.74293	2.82166e-11	-2.69739	-1.75973
20002773	chr2:20002773:TA:T	4.30904e-39	-1.95771e-09	1.86624	2.03186e-16	-1.95771e-09	1.75948	1.24187e-08	-1.95771e-09	1.62993
20002774	chr2:20002774:A:T	2.28388e-39	-1.95771e-09	1.2314	1.09548e-16	-1.95771e-09	1.14172	6.7495e-09	-1.95771e-09	1.02019
20003169	chr2:20003169:G:A	1.26299e-40	-1.66358	-1.53232e-09	6.04898e-18	-1.75475	-1.53232e-09	3.61169e-10	-1.90768	-1.53232e-09
20003439	chr2:20003439:T:C	3.02025e-40	-1.95771e-09	-0.791717	1.42609e-17	-1.95771e-09	-0.897124	9.33387e-10	-1.95771e-09	-0.958209
20004137	chr2:20004137:C:T	1.46551e-41	-2.58576	-1.23168	6.42898e-19	-2.59769	-1.39872	3.71583e-11	-2.68203	-1.49981
20004293	chr2:20004293:C:T	8.14441e-42	-2.64914	-1.75575	4.13992e-19	-2.67968	-1.75687	2.9663e-11	-2.64706	-1.76007
20004693	chr2:20004693:T:C	2.5945e-40	-0.943661	-1.53232e-09	1.21646e-17	-1.05611	-1.53232e-09	6.26431e-10	-1.35699	-1.53232e-09
20005245	chr2:20005245:C:T	4.94675e-41	-2.60091	-1.53232e-09	2.354e-18	-2.69853	-1.53232e-09	1.64104e-10	-2.69653	-1.53232e-09
20005289	chr2:20005289:C:T	7.7113e-41	-2.70074	0.543786	3.07998e-18	-2.68389	0.254167	1.71964e-10	-2.63499	-0.0147499
20005309	chr2:20005309:A:T	1.1474e-40	-1.95771e-09	-1.75956	6.01705e-18	-1.95771e-09	-1.76005	4.1893e-10	-1.95771e-09	-1.75933
20005506	chr2:20005506:A:G	3.91089e-40	-1.95771e-09	-0.533291	2.31195e-17	-1.95771e-09	-0.413966	1.64102e-09	-1.95771e-09	-0.393957
20005591	chr2:20005591:C:T	6.23235e-41	-2.36989	-1.53232e-09	3.1482e-18	-2.40781	-1.53232e-09	2.81952e-10	-2.15529	-1.53232e-09
20005780	chr2:20005780:C:T	4.56107e-41	-2.68208	-1.53232e-09	2.39067e-18	-2.68307	-1.53232e-09	1.64879e-10	-2.69182	-1.53232e-09
20005919	chr2:20005919:C:T	9.77166e-42	-2.69387	-1.52887	5.40996e-19	-2.63645	-1.53254	3.6721e-11	-2.70097	-1.49271
20006087	chr2:20006087:G:A	8.86287e-42	-2.68878	-1.63157	4.82434e-19	-2.64893	-1.63462	3.2863e-11	-2.70051	-1.60417
20006654	chr2:20006654:T:C	8.22957e-42	-2.65533	-1.73916	5.2808e-19	-2.45974	-1.73341	3.00859e-11	-2.67853	-1.71444
20006710	chr2:20006710:T:TG	1.70921e-41	-2.03953	-1.62408	8.93544e-19	-1.98692	-1.68028	3.96447e-11	-2.38563	-1.73144
20006781	chr2:20006781:C:T	2.42453e-41	-2.68258	-0.631427	9.40536e-19	-2.61526	-1.00069	5.17401e-11	-2.53469	-1.3161
20007035	chr2:20007035:C:T	1.42969e-41	-2.6359	-1.20628	7.13158e-19	-2.66385	-1.22884	4.98986e-11	-2.69893	-1.18811
20007138	chr2:20007138:A:G	1.43821e-41	-2.10272	-1.73352	5.12631e-19	-2.46487	-1.75797	2.97645e-11	-2.64494	-1.75878
20007250	chr2:20007250:G:A	1.30616e-40	-1.95771e-09	-1.62997	6.79865e-18	-1.95771e-09	-1.63792	4.59594e-10	-1.95771e-09	-1.66669
20007515	chr2:20007515:G:GC	9.08091e-42	-2.5415	-1.75455	4.17888e-19	-2.67636	-1.75083	3.52403e-11	-2.48158	-1.75326
20007858	chr2:20007858:G:A	1.13665e-41	-2.6082	-1.46336	5.24288e-19	-2.69761	-1.50275	3.57722e-11	-2.68321	-1.53665
20008026	chr2:20008026:A:C	4.83218e-40	-1.95771e-09	-0.321759	2.19016e-17	-1.95771e-09	-0.468082	1.29532e-09	-1.95771e-09	-0.63052
20008492	chr2:20008492:G:A	1.1716e-40	-1.95771e-09	-1.73869	6.185e-18	-1.95771e-09	-1.73252	4.30554e-10	-1.95771e-09	-1.73196
20008651	chr2:20008651:G:A	8.52236e-42	-2.65866	-1.70088	4.74219e-19	-2.57045	-1.73028	2.83088e-11	-2.69842	-1.75544
20009334	chr2:20009334:A:G	1.56214e-41	-2.146	-1.60758	7.70726e-19	-2.29364	-1.52142	4.86372e-11	-2.43147	-1.48117
20009857	chr2:20009857:T:C	7.97806e-42	-2.66742	-1.75812	4.59036e-19	-2.57436	-1.75891	2.89657e-11	-2.69138	-1.73954
20010270	chr2:20010270:A:C	3.06596e-40	-1.95771e-09	-0.776696	1.32277e-17	-1.95771e-09	-0.972329	8.93864e-10	-1.95771e-09	-1.00148
20010362	chr2:20010362:T:C	1.14704e-40	-1.95771e-09	-1.75987	6.02018e-18	-1.95771e-09	-1.75953	4.18785e-10	-1.95771e-09	-1.75967
20011532	chr2:20011532:G:T	1.41854e-41	-2.37065	-1.47936	7.74652e-19	-2.4446	-1.36539	5.24797e-11	-2.62323	-1.21337
20012570	chr2:20012570:A:C	1.16802e-40	-1.95771e-09	-1.74174	6.37552e-18	-1.95771e-09	-1.70218	4.46105e-10	-1.95771e-09	-1.69648
20012886	chr2:20012886:A:G	7.83445e-42	-2.69875	-1.74494	4.65028e-19	-2.57056	-1.74974	2.88022e-11	-2.69181	-1.74477
20012939	chr2:20012939:CA:C	9.98816e-42	-2.69653	-1.5043	5.76014e-19	-2.63523	-1.47104	4.22227e-11	-2.68091	-1.37317
20013181	chr2:20013181:G:A	1.01191e-41	-2.69727	-1.49054	5.83514e-19	-2.63695	-1.45638	4.30162e-11	-2.67923	-1.35623
20013365	chr2:20013365:C:T	3.4165e-40	-1.95771e-09	-0.66844	1.6411e-17	-1.95771e-09	-0.75669	1.03041e-09	-1.95771e-09	-0.859315
20013693	chr2:20013693:A:G	5.07006e-40	-1.95771e-09	-0.273704	2.3482e-17	-1.95771e-09	-0.398408	1.43708e-09	-1.95771e-09	-0.526659
20014106	chr2:20014106:T:C	1.94971e-41	-2.70093	-0.831029	8.89148e-19	-2.69436	-0.977773	5.42933e-11	-2.67738	-1.12524
20014364	chr2:20014364:G:C	4.11938e-40	-1.95771e-09	-0.481353	1.92961e-17	-1.95771e-09	-0.59474	1.19087e-09	-1.95771e-09	-0.714589
20015119	chr2:20015119:G:A	9.83791e-42	-2.67242	-1.54357	4.99153e-19	-2.60741	-1.64207	2.98805e-11	-2.6745	-1.72532
20015720	chr2:20015720:C:T	1.67628e-41	-2.63434	-1.04872	5.96536e-19	-2.69908	-1.37218	3.33433e-11	-2.69416	-1.59602
20016218	chr2:20016218:G:A	1.40332e-41	-2.55247	-1.30834	6.31743e-19	-2.68735	-1.32656	5.04431e-11	-2.59578	-1.28041
20016400	chr2:20016400:A:G	1.15568e-40	-1.95771e-09	-1.75237	6.04071e-18	-1.95771e-09	-1.75612	4.2108e-10	-1.95771e-09	-1.75421
20016443	chr2:20016443:C:T	1.46783e-41	-2.55991	-1.25595	5.16457e-19	-2.68216	-1.53325	3.03852e-11	-2.68042	-1.70265
20016748	chr2:20016748:T:C	1.12257e-41	-2.66412	-1.4199	4.5859e-19	-2.69799	-1.63625	3.15547e-11	-2.59877	-1.74654
20016808	chr2:20016808:T:C	3.31014e-41	-2.11044	-0.892214	7.92144e-19	-2.48633	-1.30132	3.60683e-11	-2.64744	-1.56417
20017177	chr2:20017177:G:A	2.41072e-41	-1.59219	-1.72753	8.28375e-19	-2.08866	-1.65427	4.77973e-11	-2.37539	-1.55467
20017217	chr2:20017217:T:C	5.80037e-41	-2.6975	0.255784	3.72603e-18	-2.55596	0.316662	2.35915e-10	-2.69629	0.36273
20017419	chr2:20017419:G:A	7.70093e-41	-1.97098	-0.187317	1.68744e-18	-2.34554	-0.685894	7.10689e-11	-2.52686	-1.00652
20017566	chr2:20017566:CTT:C	1.14826e-40	-1.95771e-09	-1.75881	6.01694e-18	-1.95771e-09	-1.76006	4.19368e-10	-1.95771e-09	-1.75828
20018310	chr2:20018310:T:C	4.52689e-41	-2.68961	-1.53232e-09	2.37352e-18	-2.69027	-1.53232e-09	1.64018e-10	-2.69706	-1.53232e-09
20018313	chr2:20018313:A:G	4.49142e-41	-2.69747	-1.53232e-09	2.3553e-18	-2.69798	-1.53232e-09	1.65582e-10	-2.68756	-1.53232e-09
20018321	chr2:20018321:C:T	4.4855e-41	-2.69879	-1.53232e-09	2.35327e-18	-2.69883	-1.53232e-09	1.65804e-10	-2.68622	-1.53232e-09
20018377	chr2:20018377:T:C	1.3831e-41	-2.16838	-1.70693	7.13336e-19	-2.16408	-1.72836	4.78026e-11	-2.18285	-1.7471
20018380	chr2:20018380:G:A	1.58599e-40	-2.26675	0.8309	4.34689e-18	-2.55441	0.469231	2.64606e-10	-2.31822	0.0994271
20018897	chr2:20018897:G:T	8.61446e-41	-2.70038	0.654177	7.51231e-18	-2.58483	1.04673	5.26966e-10	-2.69944	1.16954
20019478	chr2:20019478:G:A	1.81978e-41	-1.8946	-1.70633	6.84776e-19	-2.31298	-1.62032	4.27476e-11	-2.5344	-1.50731
20019608	chr2:20019608:A:G	8.11467e-41	-2.70038	0.594414	7.04312e-18	-2.58571	0.983116	4.92827e-10	-2.6995	1.10262
20019763	chr2:20019763:C:T	4.15732e-40	-1.95771e-09	-0.472186	2.59992e-17	-1.95771e-09	-0.296577	1.88879e-09	-1.95771e-09	-0.253337
20019868	chr2:20019868:G:A	1.14704e-40	-1.95771e-09	-1.75988	6.02396e-18	-1.95771e-09	-1.7589	4.23314e-10	-1.95771e-09	-1.74891
20019883	chr2:20019883:G:GGA	3.11308e-41	-2.01818	-1.04585	1.12072e-18	-2.31953	-1.12114	6.99345e-11	-2.40573	-1.14374
20020525	chr2:20020525:C:T	1.89375e-41	-1.86065	-1.70043	7.07298e-19	-2.28997	-1.61098	4.39755e-11	-2.51848	-1.49492
20020578	chr2:20020578:G:A	1.37617e-41	-2.17103	-1.70931	7.07124e-19	-2.16879	-1.7324	4.73555e-11	-2.18873	-1.75062
20021318	chr2:20021318:A:G	4.76822e-41	-2.69245	0.0547789	2.1362e-18	-2.53598	-0.259636	1.34754e-10	-2.40132	-0.492254
20022115	chr2:20022115:A:G	1.13435e-41	-2.46934	-1.60425	6.65367e-19	-2.2789	-1.68316	3.07855e-11	-2.642	-1.72799
20022153	chr2:20022153:G:A	2.46823e-40	-1.95771e-09	-0.993553	1.09259e-17	-1.95771e-09	-1.16351	7.41239e-10	-1.95771e-09	-1.18871
20022371	chr2:20022371:C:T	1.14901e-40	-1.95771e-09	-1.75816	6.01804e-18	-1.95771e-09	-1.75988	4.21908e-10	-1.95771e-09	-1.75224
20022572	chr2:20022572:G:A	1.6582e-41	-2.42818	-1.26573	6.81724e-19	-2.45192	-1.48585	3.60283e-11	-2.61864	-1.59409
20022841	chr2:20022841:T:A	1.22795e-40	-1.95771e-09	-1.69171	6.46459e-18	-1.95771e-09	-1.6883	4.5005e-10	-1.95771e-09	-1.68767
20022925	chr2:20022925:C:T	4.65073e-41	-2.66262	-1.53232e-09	2.43545e-18	-2.66451	-1.53232e-09	1.71177e-10	-2.65433	-1.53232e-09
20023173	chr2:20023173:G:C	2.4014e-40	-1.95771e-09	-1.021	1.06868e-17	-1.95771e-09	-1.18563	7.23713e-10	-1.95771e-09	-1.21263
20023229	chr2:20023229:T:C	1.95836e-41	-1.85053	-1.67701	7.59038e-19	-2.24605	-1.5843	4.68625e-11	-2.48186	-1.46795
20023390	chr2:20023390:G:A	8.88494e-42	-2.57509	-1.74278	5.03239e-19	-2.48228	-1.75905	3.92355e-11	-2.40492	-1.72252
20024129	chr2:20024129:T:C	3.0698e-41	-2.03034	-1.04769	1.10825e-18	-2.32774	-1.12412	6.92726e-11	-2.41211	-1.14687
20024136	chr2:20024136:T:C	8.66232e-42	-2.59512	-1.74812	4.91658e-19	-2.50737	-1.75724	3.84052e-11	-2.43493	-1.71391
20024166	chr2:20024166:C:A	1.16841e-41	-2.56355	-1.48045	6.49607e-19	-2.59515	-1.39088	4.38295e-11	-2.67982	-1.3369
20024188	chr2:20024188:G:A	8.53933e-41	-1.95816	-0.0967964	1.77949e-18	-2.34245	-0.635872	6.9828e-11	-2.52725	-1.02374
20024189	chr2:20024189:A:C	8.41666e-41	-1.97263	-0.0967964	1.76165e-18	-2.35252	-0.635872	6.93662e-11	-2.53389	-1.02374
20024532	chr2:20024532:C:T	4.78895e-41	-2.55619	-0.0771444	2.78071e-18	-2.70072	0.168788	2.52268e-10	-2.67037	0.403829
20024763	chr2:20024763:C:T	8.83503e-42	-2.57566	-1.74784	5.0568e-19	-2.47961	-1.75689	3.97611e-11	-2.40307	-1.71107
20025095	chr2:20025095:G:T	3.78417e-41	-1.47479	-1.39402	1.14666e-18	-2.03482	-1.38297	6.61481e-11	-2.25242	-1.35272
20025126	chr2:20025126:C:G	8.42673e-42	-2.61189	-1.75893	4.88131e-19	-2.52941	-1.7424	3.91296e-11	-2.45947	-1.67068
20025444	chr2:20025444:G:A	4.90937e-41	-2.699	0.0905079	2.58552e-18	-2.44735	-0.157364	1.64482e-10	-2.31464	-0.379588
20025920	chr2:20025920:C:T	3.90538e-41	-2.62687	-0.210418	1.31997e-18	-2.68871	-0.588325	7.71183e-11	-2.52199	-0.929697
20025965	chr2:20025965:A:C	8.30455e-42	-2.62595	-1.75948	4.79294e-19	-2.54988	-1.7402	3.83589e-11	-2.48393	-1.66611
20025967	chr2:20025967:T:C	2.29442e-41	-2.56448	-0.804678	1.32245e-18	-2.61587	-0.659285	1.13887e-10	-2.60222	-0.459599
20026642	chr2:20026642:C:T	1.62846e-41	-2.06465	-1.64736	5.93191e-19	-2.37748	-1.6994	3.58945e-11	-2.50304	-1.7134
20026707	chr2:20026707:T:G	4.53612e-41	-2.70052	0.0129485	2.19744e-18	-2.48788	-0.279472	1.42439e-10	-2.33963	-0.498486
20026835	chr2:20026835:C:T	1.40924e-41	-2.21909	-1.6375	5.35561e-19	-2.48666	-1.69242	3.3413e-11	-2.57971	-1.70837
20026977	chr2:20026977:G:C	3.43907e-41	-1.44601	-1.51843	9.75861e-19	-2.00083	-1.57825	4.75559e-11	-2.30562	-1.6295
20027430	chr2:20027430:GCA:G	1.82968e-41	-1.88737	-1.70813	6.83958e-19	-2.31056	-1.62394	4.26256e-11	-2.5327	-1.51188
20027437	chr2:20027437:A:G	1.41885e-41	-2.16264	-1.68716	7.23945e-19	-2.16351	-1.71418	4.8231e-11	-2.18308	-1.73795
20027443	chr2:20027443:T:C	1.17587e-40	-1.95771e-09	-1.73505	6.15269e-18	-1.95771e-09	-1.73775	4.22446e-10	-1.95771e-09	-1.75097
20027497	chr2:20027497:G:A	3.70007e-41	-2.6436	-0.247689	1.27201e-18	-2.69549	-0.618562	7.31919e-11	-2.55015	-0.95379
20027607	chr2:20027607:G:A	1.1011e-41	-2.60238	-1.50095	6.13061e-19	-2.62407	-1.41986	4.21091e-11	-2.69168	-1.36508
20028492	chr2:20028492:T:C	1.65384e-40	-2.29973	0.905772	4.62961e-18	-2.57262	0.550448	2.75378e-10	-2.35097	0.172088
20028626	chr2:20028626:C:T	1.82732e-41	-1.92051	-1.67628	7.00649e-19	-2.33323	-1.57717	4.47122e-11	-2.54728	-1.44951
20028820	chr2:20028820:G:C	2.90994e-41	-2.05432	-1.07719	1.0576e-18	-2.3516	-1.14704	6.62965e-11	-2.43283	-1.17006
20028840	chr2:20028840:A:G	1.86367e-41	-1.89568	-1.68142	7.07132e-19	-2.31622	-1.58496	4.47317e-11	-2.53656	-1.45979
20028901	chr2:20028901:C:T	1.88124e-41	-1.86656	-1.70114	7.03589e-19	-2.29409	-1.61211	4.37255e-11	-2.52273	-1.49637
20029144	chr2:20029144:C:T	1.27938e-40	-1.95771e-09	-1.65068	6.80249e-18	-1.95771e-09	-1.63735	4.71835e-10	-1.95771e-09	-1.6404
20030372	chr2:20030372:T:G	3.92991e-41	-2.64403	-0.186994	1.34867e-18	-2.69512	-0.560405	7.71266e-11	-2.54835	-0.903232
20030393	chr2:20030393:G:T	5.08636e-41	-2.57308	-1.53232e-09	2.56173e-18	-2.61396	-1.53232e-09	1.80783e-10	-2.59973	-1.53232e-09
20030395	chr2:20030395:G:C	8.96146e-41	-1.95009	-0.0566203	1.85715e-18	-2.33466	-0.600942	7.2114e-11	-2.52184	-0.996941
20030695	chr2:20030695:A:C	2.14104e-40	-1.95771e-09	-1.13576	9.58236e-18	-1.95771e-09	-1.29472	6.5216e-10	-1.95771e-09	-1.31674
20030770	chr2:20030770:T:A	4.41644e-41	-2.6109	-0.103405	1.47078e-18	-2.68253	-0.486322	8.62575e-11	-2.49877	-0.840925
20030869	chr2:20030869:T:C	3.59301e-41	-2.66324	-0.257411	1.25597e-18	-2.69965	-0.62708	7.06075e-11	-2.58118	-0.958709
20031537	chr2:20031537:A:T	1.43557e-40	-1.53549	-1.53232e-09	6.94603e-18	-1.61647	-1.53232e-09	4.21024e-10	-1.75434	-1.53232e-09
20031587	chr2:20031587:C:T	4.55002e-41	-2.63163	-0.052877	1.52383e-18	-2.69095	-0.442461	8.6259e-11	-2.53133	-0.808348
20031761	chr2:20031761:A:G	3.63657e-41	-2.63554	-0.273059	1.25111e-18	-2.69241	-0.638205	7.32605e-11	-2.53395	-0.969058
20032526	chr2:20032526:C:T	4.03207e-41	-2.63442	-0.170945	1.36619e-18	-2.69135	-0.551266	7.88341e-11	-2.5329	-0.896786
20032875	chr2:20032875:G:A	1.26363e-40	-1.95771e-09	-1.66307	6.52231e-18	-1.95771e-09	-1.67941	4.57986e-10	-1.95771e-09	-1.67019
20033374	chr2:20033374:T:C	2.98259e-41	-2.68623	-0.420615	1.07073e-18	-2.70094	-0.785357	6.02978e-11	-2.61426	-1.08348
20033584	chr2:20033584:G:A	9.78425e-42	-2.47072	-1.75073	4.62439e-19	-2.60386	-1.72203	3.2224e-11	-2.63975	-1.68457
20033677	chr2:20033677:G:A	2.25091e-40	-1.95771e-09	-1.08572	1.00734e-17	-1.95771e-09	-1.24475	6.82703e-10	-1.95771e-09	-1.27097
20033812	chr2:20033812:A:G	3.31164e-41	-2.68642	-0.315774	1.16993e-18	-2.70095	-0.696745	6.48871e-11	-2.61517	-1.00921
20033946	chr2:20033946:C:T	1.8776e-41	-2.60549	-0.964155	7.33023e-19	-2.61639	-1.24883	4.02573e-11	-2.69389	-1.40785
20034168	chr2:20034168:C:T	2.07094e-41	-2.44447	-1.02717	1.17171e-18	-2.21523	-1.18095	4.79637e-11	-2.60982	-1.31677
20034762	chr2:20034762:C:T	3.49436e-41	-2.69557	-0.25292	1.62487e-18	-2.53328	-0.535936	1.06362e-10	-2.38936	-0.740821
20034962	chr2:20034962:C:T	4.87468e-41	-2.61559	-1.53232e-09	2.35818e-18	-2.69675	-1.53232e-09	1.68804e-10	-2.66829	-1.53232e-09
20035348	chr2:20035348:T:C	2.77169e-41	-1.99297	-1.18722	1.00438e-18	-2.29596	-1.2543	6.24907e-11	-2.38702	-1.27499
20035874	chr2:20035874:CAAG:C	1.04348e-41	-2.61557	-1.5415	5.78604e-19	-2.63775	-1.46403	3.99132e-11	-2.69619	-1.41414
20036156	chr2:20036156:A:G	3.03351e-40	-2.6911	1.90377	1.89979e-17	-2.64727	2.03696	1.31455e-09	-2.6951	2.07931
20036232	chr2:20036232:T:TC	1.33892e-40	-2.69088	1.08568	1.08832e-17	-2.64426	1.47685	8.13647e-10	-2.69829	1.60279
20036569	chr2:20036569:T:C	4.52171e-41	-2.45386	-0.236893	1.56183e-18	-2.42823	-0.680555	6.05582e-11	-2.69586	-0.997569
20037963	chr2:20037963:T:C	1.23234e-41	-2.64244	-1.34829	5.62858e-19	-2.69788	-1.43149	3.7871e-11	-2.64105	-1.5218
20037964	chr2:20037964:G:A	4.1498e-41	-2.6944	-0.0821761	1.94225e-18	-2.69809	-0.192709	1.21977e-10	-2.60224	-0.390956
20038100	chr2:20038100:G:A	3.27423e-40	-1.2349	0.52393	6.83323e-18	-2.1019	0.46905	6.58915e-10	-1.74161	0.435172
20038117	chr2:20038117:T:C	4.97117e-41	-2.59599	-1.53232e-09	2.4453e-18	-2.66047	-1.53232e-09	1.71041e-10	-2.65513	-1.53232e-09
20038315	chr2:20038315:T:A	9.84418e-40	-2.69319	3.08302	1.9398e-17	-2.69383	2.10436	6.68556e-10	-2.48701	1.1951
20038511	chr2:20038511:A:T	1.11378e-39	-2.69513	3.20842	2.14714e-17	-2.69575	2.20783	7.27471e-10	-2.49855	1.29109
20038981	chr2:20038981:A:G	8.88817e-40	-1.95771e-09	0.287665	3.5584e-17	-1.95771e-09	0.0172528	2.04223e-09	-1.95771e-09	-0.175233
20039181	chr2:20039181:T:C	1.86706e-40	-1.95771e-09	-1.27269	8.63678e-18	-1.95771e-09	-1.39861	5.77717e-10	-1.95771e-09	-1.43794
20039559	chr2:20039559:G:C	1.1737e-40	-1.95771e-09	-1.73689	6.17541e-18	-1.95771e-09	-1.73407	4.29469e-10	-1.95771e-09	-1.73448
20039971	chr2:20039971:A:G	1.29412e-41	-2.66449	-1.27733	5.95663e-19	-2.70098	-1.37175	4.10472e-11	-2.61128	-1.47102
20040300	chr2:20040300:A:G	1.69272e-40	-1.95771e-09	-1.37072	9.44222e-18	-1.95771e-09	-1.30945	6.78181e-10	-1.95771e-09	-1.27761
20040428	chr2:20040428:A:G	2.49497e-40	-1.95771e-09	-0.982778	1.10166e-17	-1.95771e-09	-1.15524	7.35462e-10	-1.95771e-09	-1.19653
20041398	chr2:20041398:C:T	9.08981e-42	-2.6533	-1.64177	4.56968e-19	-2.6793	-1.65848	3.10293e-11	-2.68124	-1.68086
20042486	chr2:20042486:C:T	1.90665e-40	-1.95771e-09	-1.25171	8.7881e-18	-1.95771e-09	-1.38124	5.87853e-10	-1.95771e-09	-1.42055
20042655	chr2:20042655:T:C	4.00149e-41	-1.09327	-1.7197	7.03593e-19	-2.15687	-1.74933	5.61228e-11	-2.00946	-1.76003
20042675	chr2:20042675:A:C	3.15206e-39	-1.95771e-09	1.55359	1.22277e-16	-1.95771e-09	1.25164	6.41747e-09	-1.95771e-09	0.96975
20042797	chr2:20042797:C:T	4.09751e-41	-1.08102	-1.70824	7.14734e-19	-2.14726	-1.74323	5.68375e-11	-1.99714	-1.7597
20043008	chr2:20043008:C:T	3.27672e-40	-1.95771e-09	-0.710212	1.87911e-17	-1.95771e-09	-0.621261	1.39947e-09	-1.95771e-09	-0.553182
20043064	chr2:20043064:G:A	1.39136e-40	-1.77297	0.206198	3.35496e-18	-2.21208	-0.132123	1.43003e-10	-2.38146	-0.452701
20043613	chr2:20043613:A:C	3.27279e-40	-1.95771e-09	-0.711412	1.87685e-17	-1.95771e-09	-0.622464	1.3977e-09	-1.95771e-09	-0.55445
20043750	chr2:20043750:TG:T	2.27002e-40	-1.95771e-09	-1.07727	1.13452e-17	-1.95771e-09	-1.12585	7.52347e-10	-1.95771e-09	-1.17383
20044078	chr2:20044078:T:A	1.2234e-40	-1.95771e-09	-1.69542	6.3736e-18	-1.95771e-09	-1.70248	4.42175e-10	-1.95771e-09	-1.70532
20044130	chr2:20044130:G:C	3.18023e-40	-1.95771e-09	-0.740103	1.82158e-17	-1.95771e-09	-0.652355	1.35533e-09	-1.95771e-09	-0.585227
20044364	chr2:20044364:G:A	3.09459e-40	-1.95771e-09	-0.767401	1.34253e-17	-1.95771e-09	-0.957505	8.94695e-10	-1.95771e-09	-1.00055
20044676	chr2:20044676:G:A	2.5592e-41	-2.26143	-0.998515	1.06072e-18	-2.64073	-0.854962	1.03119e-10	-2.40562	-0.755524
20045344	chr2:20045344:T:C	2.45667e-40	-2.08468	1.08643	5.17026e-18	-2.41802	0.506297	1.89933e-10	-2.57117	0.0208132
20045431	chr2:20045431:C:T	2.72172e-40	-1.95771e-09	-0.895793	1.18872e-17	-1.95771e-09	-1.07918	7.87739e-10	-1.95771e-09	-1.12786
20045514	chr2:20045514:T:C	1.03791e-41	-2.63633	-1.5261	5.15182e-19	-2.66739	-1.55049	3.46196e-11	-2.66908	-1.58353
20045616	chr2:20045616:G:A	9.50816e-42	-2.62589	-1.62419	4.72245e-19	-2.66048	-1.64442	3.19822e-11	-2.66338	-1.66847
20046198	chr2:20046198:A:G	1.89724e-41	-2.07089	-1.48835	6.85834e-19	-2.38178	-1.54998	3.73904e-11	-2.53688	-1.63873
20046351	chr2:20046351:A:T	2.03405e-40	-1.95771e-09	-1.18703	1.04427e-17	-1.95771e-09	-1.20874	6.91193e-10	-1.95771e-09	-1.25861
20047310	chr2:20047310:C:T	2.57369e-40	-1.95771e-09	-0.951715	1.13322e-17	-1.95771e-09	-1.12699	7.51705e-10	-1.95771e-09	-1.17469
20047438	chr2:20047438:C:T	1.84644e-41	-2.69885	-0.887531	1.02732e-18	-2.69452	-0.833172	6.95146e-11	-2.69913	-0.856368
20047486	chr2:20047486:C:A	1.78761e-40	-1.95943	0.64325	3.33858e-18	-2.33325	-0.0158521	1.87614e-10	-2.00752	-0.555124
20047528	chr2:20047528:A:G	1.10393e-41	-2.38044	-1.72033	4.39231e-19	-2.67179	-1.70558	3.83484e-11	-2.46196	-1.68835
20047534	chr2:20047534:C:T	3.67619e-40	-1.79641	1.20124	6.69326e-18	-2.22326	0.569717	3.82212e-10	-1.86615	0.0150977
20048156	chr2:20048156:C:A	4.26053e-39	-1.95771e-09	1.85492	1.65379e-16	-1.95771e-09	1.5536	8.48113e-09	-1.95771e-09	1.24857
20048588	chr2:20048588:T:C	1.67253e-39	-2.69924	3.6191	6.02481e-17	-2.65296	3.19679	3.09596e-09	-2.40329	2.64411
20049721	chr2:20049721:G:A	1.46341e-39	-1.95771e-09	0.786299	5.81636e-17	-1.95771e-09	0.508618	3.14545e-09	-1.95771e-09	0.256682
20049773	chr2:20049773:T:C	3.1606e-40	-1.91625	1.16995	5.91809e-18	-2.31238	0.535754	3.33614e-10	-1.97591	-0.0111369
20050068	chr2:20050068:G:A	1.43244e-41	-2.15457	-1.68569	6.00039e-19	-2.406	-1.6594	3.75705e-11	-2.53635	-1.63446
20050276	chr2:20050276:C:A	6.08961e-41	-2.69581	0.302749	2.94264e-18	-2.6599	0.184564	1.93188e-10	-2.48615	-0.0472153
20050603	chr2:20050603:A:G	6.62963e-41	-2.69932	0.391225	3.16892e-18	-2.67039	0.26914	2.0423e-10	-2.51236	0.0345805
20050626	chr2:20050626:G:C	1.07298e-41	-2.40688	-1.72232	4.34574e-19	-2.67899	-1.70904	3.75476e-11	-2.47847	-1.69295
20050913	chr2:20050913:G:A	9.38004e-42	-2.51407	-1.74957	4.46454e-19	-2.61935	-1.74171	3.28225e-11	-2.64402	-1.66189
20051379	chr2:20051379:CG:C	3.52057e-40	-1.95771e-09	-0.638434	2.01142e-17	-1.95771e-09	-0.553215	1.47084e-09	-1.95771e-09	-0.503438
20051997	chr2:20051997:C:T	1.05949e-41	-2.38803	-1.75382	4.33944e-19	-2.64317	-1.74632	4.03658e-11	-2.35809	-1.74096
20052184	chr2:20052184:G:A	1.01802e-39	-1.95771e-09	0.423386	4.13537e-17	-1.95771e-09	0.16752	2.36686e-09	-1.95771e-09	-0.027709
20052246	chr2:20052246:C:T	1.79793e-41	-2.6999	-0.91311	1.02843e-18	-2.68663	-0.839983	7.87561e-11	-2.69072	-0.739959
20052253	chr2:20052253:T:C	6.51914e-41	-2.1126	-0.212297	1.45341e-18	-2.45019	-0.730536	6.01753e-11	-2.59735	-1.10242
20052509	chr2:20052509:A:G	4.61515e-41	-2.16755	-0.502743	1.44858e-18	-2.603	-0.581055	1.19832e-10	-2.29247	-0.718466
20052591	chr2:20052591:A:G	4.21226e-41	-1.98301	-0.778636	1.28191e-18	-2.48536	-0.820932	1.02242e-10	-2.29455	-0.875137
20052934	chr2:20052934:A:G	2.6386e-41	-1.66732	-1.56208	7.10786e-19	-2.36656	-1.52947	6.15726e-11	-2.14989	-1.52693
20052938	chr2:20052938:A:G	4.12868e-40	-1.95771e-09	-0.479098	1.77628e-17	-1.95771e-09	-0.677536	1.17512e-09	-1.95771e-09	-0.7279
20053060	chr2:20053060:A:T	1.17768e-40	-1.95771e-09	-1.73351	6.4453e-18	-1.95771e-09	-1.69129	4.49164e-10	-1.95771e-09	-1.68964
20053082	chr2:20053082:C:T	1.9231e-41	-2.59141	-0.954292	7.47475e-19	-2.6138	-1.2319	4.07856e-11	-2.69019	-1.39851
20053970	chr2:20053970:T:A	3.1364e-41	-1.44666	-1.6099	7.39124e-19	-2.26869	-1.58824	6.77853e-11	-2.02342	-1.55726
20053993	chr2:20053993:C:T	3.08628e-41	-1.48461	-1.58807	7.3796e-19	-2.29463	-1.56388	6.74754e-11	-2.05897	-1.5263
20054055	chr2:20054055:A:C	8.30684e-41	-2.08256	-1.53232e-09	2.45002e-18	-2.65855	-1.53232e-09	2.16021e-10	-2.42165	-1.53232e-09
20054340	chr2:20054340:C:T	1.71562e-40	-1.95771e-09	-1.35728	8.5735e-18	-1.95771e-09	-1.40597	5.72809e-10	-1.95771e-09	-1.44648
20054437	chr2:20054437:C:T	8.70927e-42	-2.69604	-1.6418	5.39417e-19	-2.59299	-1.57892	3.49098e-11	-2.70097	-1.54329
20054584	chr2:20054584:A:G	2.8754e-40	-1.95771e-09	-0.840865	1.54054e-17	-1.95771e-09	-0.819922	1.15001e-09	-1.95771e-09	-0.749504
20054685	chr2:20054685:A:G	8.40141e-41	-2.07124	-1.53232e-09	4.51601e-18	-2.04701	-1.53232e-09	3.22864e-10	-2.0198	-1.53232e-09
20054691	chr2:20054691:C:G	7.60746e-40	-1.95771e-09	0.132074	4.43814e-17	-1.95771e-09	0.238179	3.32876e-09	-1.95771e-09	0.313326
20055254	chr2:20055254:T:C	2.45072e-41	-2.65443	-0.64883	1.03423e-18	-2.51374	-1.00725	6.08012e-11	-2.43532	-1.2541
20055331	chr2:20055331:T:C	9.77115e-41	-1.89732	-0.0228838	2.0216e-18	-2.26151	-0.589242	7.5838e-11	-2.49507	-0.973358
20055490	chr2:20055490:A:G	2.6636e-41	-2.66586	-0.554107	1.08272e-18	-2.53831	-0.936856	6.26346e-11	-2.464	-1.19571
20055874	chr2:20055874:A:G	2.07734e-40	-1.95771e-09	-1.16597	9.60241e-18	-1.95771e-09	-1.29263	6.35763e-10	-1.95771e-09	-1.3422
20056139	chr2:20056139:C:T	3.28068e-41	-1.98972	-1.02187	9.05897e-19	-2.34411	-1.30936	7.07441e-11	-2.01624	-1.52172
20056202	chr2:20056202:A:G	9.76023e-42	-2.57298	-1.65094	4.72717e-19	-2.60689	-1.69701	2.94845e-11	-2.6868	-1.72636
20056414	chr2:20056414:AAG:A	1.56731e-41	-2.68146	-1.06882	6.89094e-19	-2.57252	-1.3545	4.30878e-11	-2.50285	-1.53093
20056431	chr2:20056431:G:A	1.28635e-41	-2.64871	-1.29912	7.38778e-19	-2.60627	-1.25113	5.52006e-11	-2.60174	-1.18432
20056887	chr2:20056887:T:C	3.09921e-40	-1.95771e-09	-0.765908	1.66429e-17	-1.95771e-09	-0.742659	1.25071e-09	-1.95771e-09	-0.66556
20057077	chr2:20057077:G:A	1.31663e-41	-2.63917	-1.28539	7.59103e-19	-2.59449	-1.23577	5.67569e-11	-2.58979	-1.16846
20057268	chr2:20057268:G:GA	1.78049e-39	-1.95771e-09	0.982419	5.55344e-17	-1.95771e-09	0.46236	2.76459e-09	-1.95771e-09	0.127618
20057276	chr2:20057276:A:G	2.18952e-40	-1.95771e-09	-1.11337	1.0103e-17	-1.95771e-09	-1.24181	6.56168e-10	-1.95771e-09	-1.31061
20057283	chr2:20057283:C:G	6.82665e-40	0.0237783	-1.53232e-09	3.49529e-17	-0.000641513	-1.53232e-09	2.44755e-09	0.00581214	-1.53232e-09
20057285	chr2:20057285:G:C	1.69797e-40	-1.95771e-09	-1.36762	9.11219e-18	-1.95771e-09	-1.34503	6.67953e-10	-1.95771e-09	-1.29281
20057433	chr2:20057433:G:A	9.98753e-41	-1.8983	-1.53232e-09	1.3747e-17	-0.933818	-1.53232e-09	6.69496e-10	-1.2905	-1.53232e-09
20057515	chr2:20057515:T:C	1.49502e-40	-1.95771e-09	-1.49491	7.86551e-18	-1.95771e-09	-1.49216	5.46691e-10	-1.95771e-09	-1.49315
20057679	chr2:20057679:A:C	3.77556e-40	-1.95771e-09	-0.568507	2.04034e-17	-1.95771e-09	-0.538942	1.53546e-09	-1.95771e-09	-0.460443
20058194	chr2:20058194:G:A	3.14266e-40	-1.95771e-09	-0.751986	1.94302e-17	-1.95771e-09	-0.587816	1.41296e-09	-1.95771e-09	-0.543587
20058197	chr2:20058197:T:C	2.89327e-40	-1.95771e-09	-0.834669	1.55023e-17	-1.95771e-09	-0.813655	1.15772e-09	-1.95771e-09	-0.74282
20058229	chr2:20058229:A:G	9.69821e-42	-2.57654	-1.65375	4.69917e-19	-2.61064	-1.69921	2.93921e-11	-2.68807	-1.72824
20058309	chr2:20058309:G:C	1.32447e-41	-2.63932	-1.2793	7.6282e-19	-2.59569	-1.22969	5.71194e-11	-2.59008	-1.1618
20058443	chr2:20058443:T:G	1.87864e-40	-1.95771e-09	-1.26651	9.26611e-18	-1.95771e-09	-1.32828	5.83614e-10	-1.95771e-09	-1.42779
20058695	chr2:20058695:C:T	1.87843e-40	-1.95771e-09	-1.26662	9.27051e-18	-1.95771e-09	-1.3278	5.83856e-10	-1.95771e-09	-1.42737
20059065	chr2:20059065:CTATT:C	1.12719e-40	-1.96057	0.183242	2.3098e-18	-2.30167	-0.415817	8.52912e-11	-2.52096	-0.829995
20059072	chr2:20059072:A:G	1.17365e-40	-1.95771e-09	-1.73694	6.20856e-18	-1.95771e-09	-1.72871	4.33253e-10	-1.95771e-09	-1.72571
20059127	chr2:20059127:C:T	1.56789e-39	-1.95771e-09	0.855258	5.02605e-17	-1.95771e-09	0.362578	2.53292e-09	-1.95771e-09	0.0400991
20059451	chr2:20059451:G:T	1.16204e-40	-1.95771e-09	-1.74687	6.13737e-18	-1.95771e-09	-1.74025	4.27965e-10	-1.95771e-09	-1.73799
20059513	chr2:20059513:T:A	2.61738e-40	-1.95771e-09	-0.934881	1.09704e-17	-1.95771e-09	-1.15944	7.35902e-10	-1.95771e-09	-1.19593
20059551	chr2:20059551:C:T	1.55941e-40	-1.95771e-09	-1.45275	8.18283e-18	-1.95771e-09	-1.4526	5.69027e-10	-1.95771e-09	-1.4531
20060089	chr2:20060089:C:T	1.50721e-40	-1.95771e-09	-1.48679	7.67525e-18	-1.95771e-09	-1.51664	5.34343e-10	-1.95771e-09	-1.51599
20060751	chr2:20060751:T:C	1.11567e-40	-1.89628	0.108679	2.24904e-18	-2.2611	-0.483038	8.29977e-11	-2.49397	-0.884245
20060787	chr2:20060787:C:T	1.76212e-40	-1.91062	0.580085	6.84107e-18	-2.06669	0.43499	3.63597e-10	-2.27661	0.375627
20061080	chr2:20061080:G:T	1.94492e-40	-1.95882	0.726985	4.57765e-18	-2.28823	0.254771	1.85675e-10	-2.50522	-0.0678148
20061406	chr2:20061406:T:C	1.22095e-41	-2.64324	-1.35677	6.98748e-19	-2.59972	-1.31339	5.18992e-11	-2.59608	-1.25164
20061677	chr2:20061677:G:A	2.42999e-40	-1.95771e-09	-1.00917	1.33492e-17	-1.95771e-09	-0.96319	9.97373e-10	-1.95771e-09	-0.891905
20061852	chr2:20061852:G:A	2.42999e-40	-1.95771e-09	-1.00917	1.33492e-17	-1.95771e-09	-0.96319	9.97373e-10	-1.95771e-09	-0.891905
20062208	chr2:20062208:G:A	1.24653e-41	-2.6518	-1.32747	7.13866e-19	-2.61152	-1.28018	5.31542e-11	-2.60828	-1.21555
20062607	chr2:20062607:T:C	1.51152e-41	-2.03088	-1.75565	7.97948e-19	-2.02031	-1.76005	4.84624e-11	-2.16097	-1.75527
20062644	chr2:20062644:G:A	2.99327e-40	-1.95771e-09	-0.800689	1.50186e-17	-1.95771e-09	-0.845353	9.68522e-10	-1.95771e-09	-0.921258
20062856	chr2:20062856:A:G	1.69372e-41	-2.02965	-1.64307	9.85063e-19	-1.99237	-1.57732	6.53274e-11	-2.11816	-1.49946
20062961	chr2:20062961:G:A	3.32259e-40	-1.95771e-09	-0.696311	1.44478e-17	-1.95771e-09	-0.8841	8.82408e-10	-1.95771e-09	-1.01437
20063139	chr2:20063139:G:A	9.30947e-42	-2.576	-1.69519	4.49425e-19	-2.62474	-1.72969	2.86118e-11	-2.6939	-1.74931
20063328	chr2:20063328:G:A	8.86234e-42	-2.68275	-1.63766	5.23751e-19	-2.62441	-1.57697	3.50783e-11	-2.69774	-1.54171
20063526	chr2:20063526:G:A	1.51146e-40	-1.95771e-09	-1.48398	7.27069e-18	-1.95771e-09	-1.57079	4.7411e-10	-1.95771e-09	-1.63559
20063550	chr2:20063550:C:G	3.10899e-40	-1.95771e-09	-0.762759	1.66746e-17	-1.95771e-09	-0.740756	1.25438e-09	-1.95771e-09	-0.662631
20063643	chr2:20063643:G:A	1.51607e-41	-2.02551	-1.758	8.03635e-19	-2.01398	-1.75927	4.89356e-11	-2.15493	-1.7516
20064086	chr2:20064086:A:G	1.48166e-41	-2.16636	-1.64012	5.37177e-19	-2.4878	-1.68827	4.53305e-11	-2.23666	-1.74639
20064102	chr2:20064102:G:A	1.24893e-41	-2.63427	-1.34309	7.18112e-19	-2.5888	-1.29698	5.34532e-11	-2.58464	-1.23358
20064117	chr2:20064117:C:T	2.15598e-40	-1.95771e-09	-1.12881	1.04875e-17	-1.95771e-09	-1.20446	6.52494e-10	-1.95771e-09	-1.31623
20064218	chr2:20064218:G:T	3.25553e-40	-1.95771e-09	-0.7167	1.41831e-17	-1.95771e-09	-0.902592	8.67487e-10	-1.95771e-09	-1.03143
20064294	chr2:20064294:AG:A	1.47418e-41	-2.69086	-1.12068	9.39502e-19	-2.48404	-1.13301	5.00959e-11	-2.69575	-1.18734
20065035	chr2:20065035:G:A	1.17499e-40	-1.95771e-09	-1.7358	6.21439e-18	-1.95771e-09	-1.72777	4.33689e-10	-1.95771e-09	-1.7247
20065258	chr2:20065258:T:C	3.77638e-40	-1.95771e-09	-0.568291	2.04271e-17	-1.95771e-09	-0.537778	1.53557e-09	-1.95771e-09	-0.46037
20065680	chr2:20065680:GGA:G	1.16449e-40	-1.95771e-09	-1.74478	6.19087e-18	-1.95771e-09	-1.73157	4.37046e-10	-1.95771e-09	-1.71699
20065921	chr2:20065921:T:A	1.73215e-41	-1.89041	-1.75987	6.82285e-19	-2.17993	-1.75702	3.97783e-11	-2.36074	-1.75297
20066377	chr2:20066377:G:A	2.51418e-40	-1.95771e-09	-0.975108	1.38392e-17	-1.95771e-09	-0.927136	1.03786e-09	-1.95771e-09	-0.852114
20066405	chr2:20066405:G:A	1.50721e-40	-1.95771e-09	-1.48679	7.67525e-18	-1.95771e-09	-1.51664	5.34343e-10	-1.95771e-09	-1.51599
20066620	chr2:20066620:C:T	1.17239e-41	-2.6636	-1.37699	6.74737e-19	-2.6133	-1.33477	4.94899e-11	-2.61889	-1.27637
20066625	chr2:20066625:G:T	1.17091e-41	-2.66264	-1.37921	6.7402e-19	-2.61184	-1.3373	4.94311e-11	-2.6175	-1.27895
20066689	chr2:20066689:A:G	1.16586e-40	-1.95771e-09	-1.74359	6.20537e-18	-1.95771e-09	-1.72923	4.38172e-10	-1.95771e-09	-1.71442
20066901	chr2:20066901:T:C	2.45452e-40	-1.95771e-09	-0.999125	1.35185e-17	-1.95771e-09	-0.950581	1.0109e-09	-1.95771e-09	-0.878433
20067429	chr2:20067429:G:A	5.2875e-40	-1.95771e-09	-0.231711	3.32189e-17	-1.95771e-09	-0.0515236	2.45601e-09	-1.95771e-09	0.00926192
20067730	chr2:20067730:T:A	1.21364e-40	-1.95771e-09	-1.70343	6.73758e-18	-1.95771e-09	-1.64694	4.71929e-10	-1.95771e-09	-1.6402
20067830	chr2:20067830:C:A	1.51177e-40	-1.95771e-09	-1.48377	7.69681e-18	-1.95771e-09	-1.51384	5.35838e-10	-1.95771e-09	-1.5132
20067889	chr2:20067889:C:T	3.87928e-40	-1.95771e-09	-0.541408	2.0885e-17	-1.95771e-09	-0.51561	1.5798e-09	-1.95771e-09	-0.431974
20067890	chr2:20067890:G:A	1.76144e-41	-1.88212	-1.75139	6.85559e-19	-2.1726	-1.75956	3.96611e-11	-2.35663	-1.76003
20068007	chr2:20068007:G:A	1.21364e-40	-1.95771e-09	-1.70343	6.73758e-18	-1.95771e-09	-1.64694	4.71929e-10	-1.95771e-09	-1.6402
20068012	chr2:20068012:T:A	9.24635e-42	-2.68733	-1.59066	5.62884e-19	-2.61427	-1.51505	3.75232e-11	-2.69945	-1.47262
20068156	chr2:20068156:A:G	1.04582e-40	-1.85225	-1.53232e-09	4.83554e-18	-1.97865	-1.53232e-09	2.90822e-10	-2.12432	-1.53232e-09
20068223	chr2:20068223:A:T	1.16602e-40	-1.95771e-09	-1.74346	6.20646e-18	-1.95771e-09	-1.72905	4.38274e-10	-1.95771e-09	-1.71419
20068623	chr2:20068623:A:T	1.20339e-40	-1.95771e-09	-1.71191	6.38428e-18	-1.95771e-09	-1.7008	4.48192e-10	-1.95771e-09	-1.69181
20069037	chr2:20069037:G:T	1.09407e-41	-2.70086	-1.40888	6.63042e-19	-2.5591	-1.40646	3.89065e-11	-2.70084	-1.43503
20069113	chr2:20069113:T:C	1.10311e-41	-2.64803	-1.45347	7.55874e-19	-2.35738	-1.47714	3.64706e-11	-2.67058	-1.52994
20069244	chr2:20069244:G:A	9.47871e-42	-2.6782	-1.57498	5.62114e-19	-2.63456	-1.49613	3.84674e-11	-2.69534	-1.45187
20069796	chr2:20069796:T:C	4.95296e-41	-2.59966	-1.53232e-09	2.97102e-18	-2.46574	-1.53232e-09	1.86089e-10	-2.5708	-1.53232e-09
20069823	chr2:20069823:A:T	1.14713e-40	-1.95771e-09	-1.75979	6.04059e-18	-1.95771e-09	-1.75614	4.23042e-10	-1.95771e-09	-1.74956
20069872	chr2:20069872:T:A	1.35013e-41	-2.65293	-1.24651	9.1377e-19	-2.41506	-1.22976	5.17233e-11	-2.59765	-1.25347
20069943	chr2:20069943:A:G	3.20233e-40	-1.95771e-09	-0.733178	1.57456e-17	-1.95771e-09	-0.798082	1.02327e-09	-1.95771e-09	-0.866269
20070220	chr2:20070220:G:A	2.12592e-40	-1.95771e-09	-1.14285	1.05603e-17	-1.95771e-09	-1.19755	7.05895e-10	-1.95771e-09	-1.23756
20070266	chr2:20070266:A:G	8.07155e-42	-2.6937	-1.72018	4.31894e-19	-2.69572	-1.6985	3.2963e-11	-2.65228	-1.64936
20070385	chr2:20070385:G:A	8.55122e-42	-2.67354	-1.68261	4.76834e-19	-2.65054	-1.64469	3.26018e-11	-2.68731	-1.62535
20070648	chr2:20070648:G:A	8.01293e-42	-2.68875	-1.73242	4.26131e-19	-2.69942	-1.70823	3.32809e-11	-2.63597	-1.65608
20071033	chr2:20071033:C:G	1.57033e-40	-1.95771e-09	-1.44577	7.98847e-18	-1.95771e-09	-1.47664	5.55329e-10	-1.95771e-09	-1.47747
20071094	chr2:20071094:A:G	8.05893e-42	-2.6812	-1.73424	4.22531e-19	-2.70072	-1.71541	3.29852e-11	-2.62865	-1.67232
20071470	chr2:20071470:G:C	2.64488e-40	-1.95771e-09	-0.924429	1.19961e-17	-1.95771e-09	-1.07006	7.65965e-10	-1.95771e-09	-1.15589
20071700	chr2:20071700:C:A	1.19674e-41	-2.35542	-1.66462	5.01566e-19	-2.54868	-1.69598	2.96701e-11	-2.67425	-1.73264
20072165	chr2:20072165:C:T	1.22509e-40	-1.95771e-09	-1.69404	6.30015e-18	-1.95771e-09	-1.71407	4.30469e-10	-1.95771e-09	-1.73215
20072331	chr2:20072331:G:A	1.24152e-40	-1.95771e-09	-1.68072	6.49331e-18	-1.95771e-09	-1.68387	4.51862e-10	-1.95771e-09	-1.68365
20072798	chr2:20072798:G:C	1.25337e-40	-1.95771e-09	-1.67122	6.33984e-18	-1.95771e-09	-1.70779	4.27181e-10	-1.95771e-09	-1.73982
20073084	chr2:20073084:G:A	3.16995e-40	-1.95771e-09	-0.743341	1.40596e-17	-1.95771e-09	-0.911339	8.55167e-10	-1.95771e-09	-1.04573
20074166	chr2:20074166:G:T	1.38845e-41	-2.53346	-1.33799	5.56382e-19	-2.67473	-1.46622	4.09115e-11	-2.54539	-1.54023
20074283	chr2:20074283:G:A	1.56713e-41	-1.99757	-1.75282	5.60998e-19	-2.37552	-1.75716	5.20865e-11	-2.08407	-1.76005
20074353	chr2:20074353:T:C	1.85888e-41	-2.1397	-1.43997	6.60376e-19	-2.42337	-1.54622	5.65009e-11	-2.10932	-1.65345
20074452	chr2:20074452:C:G	3.12186e-41	-1.3077	-1.75352	2.15306e-18	-1.03531	-1.75244	1.24247e-10	-1.25206	-1.72269
20074487	chr2:20074487:C:CT	4.45164e-40	-1.95771e-09	-0.403783	2.30464e-17	-1.95771e-09	-0.417133	1.46486e-09	-1.95771e-09	-0.507514
20074542	chr2:20074542:C:T	3.51094e-41	-2.34602	-0.597736	9.48921e-19	-2.64313	-0.963945	4.72664e-11	-2.69928	-1.24195
20074575	chr2:20074575:A:G	1.58422e-40	-1.95771e-09	-1.43696	8.2098e-18	-1.95771e-09	-1.44931	5.95139e-10	-1.95771e-09	-1.40823
20074685	chr2:20074685:T:C	8.90865e-41	-2.03865	0.0260302	1.66926e-18	-2.40641	-0.635851	6.58453e-11	-2.61161	-0.99811
20074843	chr2:20074843:C:A	3.48913e-40	-1.95771e-09	-0.647404	1.5298e-17	-1.95771e-09	-0.826923	9.24772e-10	-1.95771e-09	-0.967483
20075142	chr2:20075142:C:T	3.84048e-41	-2.39143	-0.462614	1.04018e-18	-2.66102	-0.854235	5.20369e-11	-2.69444	-1.15064
20075830	chr2:20075830:A:G	1.57622e-41	-2.2114	-1.53321	5.81583e-19	-2.47615	-1.62049	4.96111e-11	-2.18975	-1.70307
20075970	chr2:20075970:T:C	3.93472e-41	-2.37876	-0.45104	1.05281e-18	-2.6564	-0.84678	5.25071e-11	-2.69595	-1.14013
20076064	chr2:20076064:G:A	1.26275e-41	-2.26852	-1.69783	1.79885e-18	-1.3808	-1.5867	8.3654e-11	-1.86157	-1.50877
20076136	chr2:20076136:T:C	4.64459e-41	-2.39956	-0.264379	1.24346e-18	-2.66356	-0.673189	6.0356e-11	-2.69367	-1.0031
20076318	chr2:20076318:C:T	4.99557e-41	-2.41013	-0.180958	1.3308e-18	-2.66745	-0.601405	6.43524e-11	-2.69188	-0.940777
20076427	chr2:20076427:C:T	4.95845e-41	-2.33948	-0.259064	1.28926e-18	-2.63948	-0.661094	6.03563e-11	-2.7	-0.99676
20076589	chr2:20076589:C:T	3.50856e-41	-2.55488	-0.389553	1.56287e-18	-2.64765	-0.460462	9.41026e-11	-2.68737	-0.56527
20076649	chr2:20076649:C:G	4.68811e-41	-2.40368	-0.250929	1.25513e-18	-2.66515	-0.66225	6.10381e-11	-2.69298	-0.992553
20077309	chr2:20077309:C:T	1.17269e-41	-2.65731	-1.38303	5.39942e-19	-2.68117	-1.48977	4.34808e-11	-2.43452	-1.59019
20077318	chr2:20077318:A:G	1.56751e-41	-2.48054	-1.26961	6.06744e-19	-2.65338	-1.40091	4.55447e-11	-2.4934	-1.48493
20077657	chr2:20077657:T:A	1.2459e-40	-1.95771e-09	-1.6772	6.40758e-18	-1.95771e-09	-1.69716	4.45132e-10	-1.95771e-09	-1.69866
20077987	chr2:20077987:C:T	1.29104e-40	-2.13252	0.490906	2.26136e-18	-2.46873	-0.269949	8.60367e-11	-2.64409	-0.69817
20078085	chr2:20078085:A:G	2.08087e-40	-1.95771e-09	-1.16427	1.04599e-17	-1.95771e-09	-1.2071	7.02207e-10	-1.95771e-09	-1.2428
20078160	chr2:20078160:G:A	1.3068e-40	-1.95771e-09	-1.62947	7.43125e-18	-1.95771e-09	-1.54895	5.2023e-10	-1.95771e-09	-1.54276
20078272	chr2:20078272:A:G	1.42187e-40	-1.95771e-09	-1.54508	6.8166e-18	-1.95771e-09	-1.63528	4.51004e-10	-1.95771e-09	-1.68555
20078810	chr2:20078810:G:T	1.40784e-40	-1.555	-1.53232e-09	5.90487e-18	-1.77887	-1.53232e-09	5.27975e-10	-1.52798	-1.53232e-09
20078959	chr2:20078959:T:A	1.17431e-40	-1.95771e-09	-1.73638	6.27087e-18	-1.95771e-09	-1.71873	4.50588e-10	-1.95771e-09	-1.68648
20079580	chr2:20079580:T:G	4.67729e-40	-1.95771e-09	-0.354337	2.41493e-17	-1.95771e-09	-0.370387	1.82885e-09	-1.95771e-09	-0.285585
20079822	chr2:20079822:C:T	1.14833e-40	-1.95771e-09	-1.75875	6.06786e-18	-1.95771e-09	-1.75164	4.33079e-10	-1.95771e-09	-1.72611
20080160	chr2:20080160:A:G	1.72604e-41	-2.57276	-1.08105	6.41526e-19	-2.69582	-1.30273	3.88309e-11	-2.66979	-1.46802
20080517	chr2:20080517:CTTG:C	1.15069e-40	-1.95771e-09	-1.75669	6.0305e-18	-1.95771e-09	-1.75781	4.22558e-10	-1.95771e-09	-1.7507
20080741	chr2:20080741:A:G	9.02578e-41	-2.19271	0.193154	1.76057e-18	-2.59013	-0.398877	7.34462e-11	-2.70002	-0.800455
20081531	chr2:20081531:A:G	8.5415e-42	-2.69976	-1.65753	4.33875e-19	-2.69075	-1.69889	3.0987e-11	-2.64103	-1.72243
20081784	chr2:20081784:AG:A	3.29986e-40	-1.95771e-09	-0.703177	1.44593e-17	-1.95771e-09	-0.883307	8.76311e-10	-1.95771e-09	-1.02131
20081863	chr2:20081863:G:A	4.16659e-40	-1.95771e-09	-0.469957	1.79738e-17	-1.95771e-09	-0.665725	1.06918e-09	-1.95771e-09	-0.822386
20082154	chr2:20082154:C:T	3.02822e-40	-1.95771e-09	-0.78908	1.33844e-17	-1.95771e-09	-0.960554	8.16445e-10	-1.95771e-09	-1.09207
20082166	chr2:20082166:T:C	9.57631e-42	-2.54453	-1.69841	4.40568e-19	-2.65762	-1.71671	2.91513e-11	-2.70079	-1.72374
20082568	chr2:20082568:G:GC	3.16911e-40	-1.95771e-09	-0.743606	1.39387e-17	-1.95771e-09	-0.919973	8.47437e-10	-1.95771e-09	-1.05481
20082723	chr2:20082723:C:A	1.14698e-40	-1.95771e-09	-1.75993	6.02946e-18	-1.95771e-09	-1.75799	4.21714e-10	-1.95771e-09	-1.7527
20083170	chr2:20083170:C:T	1.72832e-40	-1.95771e-09	-1.34991	9.48797e-18	-1.95771e-09	-1.30462	7.09902e-10	-1.95771e-09	-1.2319
20083339	chr2:20083339:T:TCA	3.25758e-40	-1.95771e-09	-0.716072	1.42219e-17	-1.95771e-09	-0.899858	8.75617e-10	-1.95771e-09	-1.0221
20083410	chr2:20083410:G:A	1.51141e-40	-1.95771e-09	-1.48402	7.54755e-18	-1.95771e-09	-1.53342	4.98281e-10	-1.95771e-09	-1.58587
20083682	chr2:20083682:T:C	9.48826e-41	-2.4128	0.463212	1.87668e-18	-2.63675	-0.288394	7.9562e-11	-2.70096	-0.719534
20083722	chr2:20083722:G:GA	2.20696e-40	-1.95771e-09	-1.10544	1.23317e-17	-1.95771e-09	-1.04247	9.41143e-10	-1.95771e-09	-0.949935
20083824	chr2:20083824:C:T	2.03771e-40	-1.95771e-09	-1.18523	1.07131e-17	-1.95771e-09	-1.18317	7.86512e-10	-1.95771e-09	-1.12942
20083912	chr2:20083912:T:C	3.51575e-40	-1.95771e-09	-0.639804	1.5261e-17	-1.95771e-09	-0.829345	9.35557e-10	-1.95771e-09	-0.955888
20083929	chr2:20083929:C:A	3.34431e-41	-2.28946	-0.702921	9.54637e-19	-2.60175	-0.999319	5.02798e-11	-2.69074	-1.18869
20083968	chr2:20083968:C:T	6.64364e-41	-2.30598	-1.53232e-09	2.93504e-18	-2.47792	-1.53232e-09	2.07041e-10	-2.46411	-1.53232e-09
20083979	chr2:20083979:T:C	3.52087e-40	-1.95771e-09	-0.638348	1.52772e-17	-1.95771e-09	-0.828279	9.36756e-10	-1.95771e-09	-0.954607
20083994	chr2:20083994:T:C	5.58464e-41	-2.69083	0.211212	1.69551e-18	-2.69806	-0.328597	7.87668e-11	-2.69736	-0.733176
20084137	chr2:20084137:T:C	2.10513e-40	-1.95771e-09	-1.15268	1.10676e-17	-1.95771e-09	-1.15062	8.13785e-10	-1.95771e-09	-1.09533
20084171	chr2:20084171:A:G	3.22171e-40	-1.95771e-09	-0.727145	1.41658e-17	-1.95771e-09	-0.903809	8.60929e-10	-1.95771e-09	-1.03902
20084343	chr2:20084343:A:G	3.94131e-40	-1.95771e-09	-0.525544	1.69514e-17	-1.95771e-09	-0.724292	1.03173e-09	-1.95771e-09	-0.85804
20084354	chr2:20084354:C:A	4.82447e-41	-2.38664	-0.239304	1.55854e-18	-2.59139	-0.519501	8.38327e-11	-2.66743	-0.700779
20084568	chr2:20084568:T:C	1.12585e-41	-2.62279	-1.45831	4.90798e-19	-2.69488	-1.57149	3.19097e-11	-2.68543	-1.6487
20084629	chr2:20084629:C:T	7.66612e-41	-2.21128	0.0484511	1.97705e-18	-2.52473	-0.348302	9.76238e-11	-2.64514	-0.570768
20084936	chr2:20084936:C:T	2.37933e-40	-1.95771e-09	-1.03024	1.22953e-17	-1.95771e-09	-1.04542	8.08941e-10	-1.95771e-09	-1.1013
20084979	chr2:20084979:T:C	1.31094e-41	-2.59629	-1.33261	5.75933e-19	-2.61097	-1.49544	3.30153e-11	-2.69409	-1.60597
20085232	chr2:20085232:TC:T	8.43496e-42	-2.69929	-1.67055	4.30229e-19	-2.68895	-1.70913	3.08588e-11	-2.63723	-1.73038
20085555	chr2:20085555:G:A	1.95004e-40	-1.95771e-09	-1.2292	1.02601e-17	-1.95771e-09	-1.22638	7.52788e-10	-1.95771e-09	-1.17325
20085590	chr2:20085590:A:G	1.575e-40	-2.52624	1.08344	5.16733e-18	-2.19935	0.287068	1.3958e-10	-2.51183	-0.346562
20085737	chr2:20085737:C:T	1.19423e-40	-1.95771e-09	-1.71955	6.2921e-18	-1.95771e-09	-1.71535	4.35718e-10	-1.95771e-09	-1.72003
20085888	chr2:20085888:T:C	2.83507e-40	-1.95771e-09	-0.854988	1.57431e-17	-1.95771e-09	-0.798238	1.24569e-09	-1.95771e-09	-0.669586
20085907	chr2:20085907:C:A	4.81087e-41	-2.70005	0.0712921	1.72709e-18	-2.70098	-0.307225	8.59992e-11	-2.70046	-0.642233
20086010	chr2:20086010:C:T	1.99206e-40	-1.95771e-09	-1.20789	1.03776e-17	-1.95771e-09	-1.21499	6.81517e-10	-1.95771e-09	-1.27271
20086055	chr2:20086055:C:T	1.36274e-40	-1.95771e-09	-1.58756	6.66437e-18	-1.95771e-09	-1.65787	4.52202e-10	-1.95771e-09	-1.6829
20086391	chr2:20086391:C:T	1.95572e-40	-1.95771e-09	-1.2263	1.02889e-17	-1.95771e-09	-1.22358	7.55002e-10	-1.95771e-09	-1.17031
20086573	chr2:20086573:C:T	1.1609e-40	-1.95771e-09	-1.74786	6.01689e-18	-1.95771e-09	-1.76007	4.21117e-10	-1.95771e-09	-1.75412
20086574	chr2:20086574:G:A	1.26571e-40	-1.66142	-1.53232e-09	6.35335e-18	-1.70566	-1.53232e-09	4.63516e-10	-1.65819	-1.53232e-09
20086751	chr2:20086751:C:T	1.3531e-40	-1.95771e-09	-1.59466	6.62887e-18	-1.95771e-09	-1.66321	4.50055e-10	-1.95771e-09	-1.68766
20087086	chr2:20087086:C:T	1.42554e-40	-1.95771e-09	-1.54251	7.2448e-18	-1.95771e-09	-1.57436	4.95987e-10	-1.95771e-09	-1.59048
20087564	chr2:20087564:G:A	1.30977e-40	-1.95771e-09	-1.6272	7.04518e-18	-1.95771e-09	-1.6023	5.10383e-10	-1.95771e-09	-1.56187
20087629	chr2:20087629:T:C	9.5263e-42	-2.64934	-1.59883	4.57183e-19	-2.69904	-1.63828	3.20854e-11	-2.67893	-1.6497
20088457	chr2:20088457:T:C	5.6662e-41	-2.40999	-0.0551365	1.85976e-18	-2.60727	-0.32693	9.84963e-11	-2.67658	-0.53043
20088503	chr2:20088503:G:A	1.48798e-40	-1.95771e-09	-1.49963	7.16589e-18	-1.95771e-09	-1.58531	4.69098e-10	-1.95771e-09	-1.64622
20088772	chr2:20088772:T:C	1.53328e-40	-1.95771e-09	-1.46965	7.32627e-18	-1.95771e-09	-1.56318	4.78198e-10	-1.95771e-09	-1.62701
20089047	chr2:20089047:T:C	1.50854e-40	-1.95771e-09	-1.48591	7.22874e-18	-1.95771e-09	-1.57658	4.72757e-10	-1.95771e-09	-1.63845
20089222	chr2:20089222:A:AT	1.15067e-40	-1.95771e-09	-1.75671	6.03916e-18	-1.95771e-09	-1.75638	4.1869e-10	-1.95771e-09	-1.7599
20089621	chr2:20089621:T:C	1.76687e-40	-1.95771e-09	-1.32784	1.05873e-17	-1.95771e-09	-1.19499	7.52559e-10	-1.95771e-09	-1.17355
20090273	chr2:20090273:T:C	2.07618e-40	-1.95771e-09	-1.16653	1.08133e-17	-1.95771e-09	-1.17386	7.08122e-10	-1.95771e-09	-1.23441
20090363	chr2:20090363:C:T	1.37517e-40	-1.95771e-09	-1.57848	6.93651e-18	-1.95771e-09	-1.61784	4.63031e-10	-1.95771e-09	-1.65923
20090534	chr2:20090534:C:T	1.47539e-40	-1.95771e-09	-1.50814	7.09503e-18	-1.95771e-09	-1.59525	4.65686e-10	-1.95771e-09	-1.65352
20090690	chr2:20090690:C:T	1.76564e-40	-1.32854	-1.53232e-09	8.6648e-18	-1.39537	-1.53232e-09	7.09497e-10	-1.23247	-1.53232e-09
20090716	chr2:20090716:G:A	3.50401e-40	-1.95771e-09	-0.643147	1.54495e-17	-1.95771e-09	-0.817069	9.30225e-10	-1.95771e-09	-0.961603
20090840	chr2:20090840:T:C	3.55928e-41	-2.68064	-0.249437	1.29712e-18	-2.68987	-0.60463	6.77815e-11	-2.67653	-0.904208
20090900	chr2:20090900:C:G	1.69886e-40	-1.95771e-09	-1.3671	8.88487e-18	-1.95771e-09	-1.37029	6.05381e-10	-1.95771e-09	-1.39117
20091146	chr2:20091146:C:G	8.05835e-42	-2.70059	-1.71493	4.14538e-19	-2.69389	-1.74134	2.98648e-11	-2.64817	-1.75218
20091280	chr2:20091280:C:G	5.37365e-41	-2.69742	0.179289	1.88784e-18	-2.70098	-0.218233	9.08573e-11	-2.69813	-0.589613
20091595	chr2:20091595:G:T	6.59307e-41	-2.47736	0.163734	1.92027e-18	-2.68889	-0.213284	9.78404e-11	-2.6868	-0.526887
20092409	chr2:20092409:G:T	1.52765e-40	-1.95771e-09	-1.47333	7.31447e-18	-1.95771e-09	-1.56479	4.7774e-10	-1.95771e-09	-1.62796
20092516	chr2:20092516:G:A	4.77584e-41	-2.63607	-1.53232e-09	2.51114e-18	-2.63391	-1.53232e-09	1.84091e-10	-2.5816	-1.53232e-09
20092820	chr2:20092820:A:G	9.59168e-41	-2.52384	0.585095	2.40058e-18	-2.66135	-0.0175866	1.16465e-10	-2.50523	-0.534212
20092857	chr2:20092857:C:T	2.57242e-41	-2.69919	-0.555608	1.09008e-18	-2.69832	-0.770064	6.20304e-11	-2.69985	-0.969551
20092949	chr2:20092949:T:C	8.0965e-42	-2.69878	-1.71201	4.17379e-19	-2.68858	-1.73982	3.02635e-11	-2.63583	-1.75126
20093047	chr2:20093047:T:C	8.10775e-42	-2.69678	-1.71262	4.18969e-19	-2.68446	-1.74015	3.05457e-11	-2.6263	-1.7515
20093164	chr2:20093164:T:C	2.71111e-41	-2.70092	-0.501367	1.15989e-18	-2.70092	-0.705403	6.51234e-11	-2.69606	-0.924689
20093279	chr2:20093279:G:A	8.06667e-42	-2.699	-1.71549	4.16281e-19	-2.68905	-1.74199	3.01922e-11	-2.63675	-1.75269
20094191	chr2:20094191:C:T	1.23014e-40	-1.95771e-09	-1.68993	6.6039e-18	-1.95771e-09	-1.66698	4.69952e-10	-1.95771e-09	-1.6444
20094329	chr2:20094329:G:T	7.82489e-42	-2.68697	-1.75795	4.13739e-19	-2.68686	-1.7503	2.86951e-11	-2.70096	-1.73935
20094459	chr2:20094459:C:G	1.27922e-40	-2.6915	1.0407	3.4315e-18	-2.70068	0.379035	1.39069e-10	-2.70023	-0.161829
20094652	chr2:20094652:C:T	1.39416e-40	-1.95771e-09	-1.56476	7.54802e-18	-1.95771e-09	-1.53336	5.52216e-10	-1.95771e-09	-1.48309
20094999	chr2:20094999:T:C	1.74374e-40	-1.95771e-09	-1.34102	9.50161e-18	-1.95771e-09	-1.30318	7.01279e-10	-1.95771e-09	-1.24412
20095047	chr2:20095047:A:C	1.7157e-41	-2.70071	-0.959111	7.58715e-19	-2.69897	-1.1318	4.44022e-11	-2.69965	-1.30409
20095721	chr2:20095721:G:C	1.17781e-40	-2.50701	0.773612	3.95804e-18	-2.66501	0.486115	1.98321e-10	-2.69967	0.192526
20096345	chr2:20096345:A:G	2.86213e-40	-1.95771e-09	-0.84549	1.2841e-17	-1.95771e-09	-1.002	7.87523e-10	-1.95771e-09	-1.12814
20096606	chr2:20096606:G:A	7.5092e-41	-2.69262	0.509106	2.58359e-18	-2.70014	0.0946836	1.20093e-10	-2.69278	-0.315983
20097499	chr2:20097499:A:C	2.08027e-40	-1.95771e-09	-1.16456	9.81637e-18	-1.95771e-09	-1.27059	6.18771e-10	-1.95771e-09	-1.36929
20097655	chr2:20097655:G:A	8.39321e-42	-2.63476	-1.74004	4.13383e-19	-2.69117	-1.74686	2.87612e-11	-2.69058	-1.74743
20097937	chr2:20097937:C:T	4.47582e-41	-2.70095	-1.53232e-09	2.34964e-18	-2.70038	-1.53232e-09	1.64425e-10	-2.69458	-1.53232e-09
20097957	chr2:20097957:C:G	1.89154e-41	-2.7009	-0.861348	8.30222e-19	-2.6998	-1.04091	4.80588e-11	-2.69882	-1.22578
20098001	chr2:20098001:T:C	1.73367e-41	-2.70047	-0.948927	7.71233e-19	-2.69841	-1.116	4.49769e-11	-2.7	-1.29088
20098242	chr2:20098242:T:C	1.44175e-40	-2.68983	1.15863	3.83929e-18	-2.70028	0.490927	1.5355e-10	-2.69961	-0.0633966
20098287	chr2:20098287:A:C	1.88489e-41	-2.70081	-0.86496	8.29175e-19	-2.70074	-1.04123	4.81544e-11	-2.6965	-1.22612
20098320	chr2:20098320:C:CACT	5.34874e-41	-2.69686	0.17408	1.90213e-18	-2.70096	-0.210711	9.16182e-11	-2.69654	-0.582859
20098407	chr2:20098407:C:G	1.86743e-41	-2.69807	-0.877007	8.2469e-19	-2.69631	-1.05108	4.77943e-11	-2.70061	-1.22951
20098769	chr2:20098769:C:T	1.18387e-40	-1.95771e-09	-1.72827	6.32347e-18	-1.95771e-09	-1.71037	4.51871e-10	-1.95771e-09	-1.68363
20098974	chr2:20098974:G:T	6.80354e-41	-2.2822	-1.53232e-09	3.24182e-18	-2.37851	-1.53232e-09	2.62179e-10	-2.228	-1.53232e-09
20099418	chr2:20099418:G:A	1.14971e-40	-1.95771e-09	-1.75755	6.02062e-18	-1.95771e-09	-1.75945	4.18962e-10	-1.95771e-09	-1.75925
20099638	chr2:20099638:C:T	5.30344e-41	-2.59101	0.059723	2.44786e-18	-2.66961	0.0101846	1.48511e-10	-2.69565	-0.100722
20099677	chr2:20099677:C:T	8.60481e-42	-2.59602	-1.75388	4.68796e-19	-2.55229	-1.75994	3.69503e-11	-2.42797	-1.75949
20099937	chr2:20099937:CT:C	1.59039e-40	-1.95771e-09	-1.43308	7.46384e-18	-1.95771e-09	-1.54457	4.85983e-10	-1.95771e-09	-1.61086
20100093	chr2:20100093:C:T	8.74362e-42	-2.60434	-1.72956	4.70634e-19	-2.56042	-1.7479	3.67233e-11	-2.43933	-1.75429
20100334	chr2:20100334:T:C	7.91817e-42	-2.68191	-1.75116	4.09788e-19	-2.69137	-1.75539	2.92983e-11	-2.66587	-1.75362
20100484	chr2:20100484:A:G	5.31717e-41	-2.5287	-1.53232e-09	2.67145e-18	-2.57202	-1.53232e-09	2.05645e-10	-2.47088	-1.53232e-09
20100519	chr2:20100519:C:T	3.45203e-41	-2.6801	-0.280579	1.33517e-18	-2.66472	-0.60087	6.99902e-11	-2.67522	-0.873455
20100912	chr2:20100912:A:C	6.21562e-39	-2.04213	4.27472	2.65829e-16	-1.48379	3.512	5.2981e-09	-2.01415	2.79223
20101413	chr2:20101413:G:C	1.49037e-40	-1.95771e-09	-1.49803	8.34782e-18	-1.95771e-09	-1.43264	5.90278e-10	-1.95771e-09	-1.41644
20101539	chr2:20101539:C:T	2.58204e-40	-1.95771e-09	-0.948475	1.18106e-17	-1.95771e-09	-1.08565	7.27654e-10	-1.95771e-09	-1.2072
20101973	chr2:20101973:T:C	1.49294e-40	-1.95771e-09	-1.49631	8.36455e-18	-1.95771e-09	-1.43064	5.91448e-10	-1.95771e-09	-1.41446
20102808	chr2:20102808:C:T	8.70777e-42	-2.64717	-1.69084	4.58577e-19	-2.61297	-1.7213	3.47726e-11	-2.51338	-1.73482
20103372	chr2:20103372:G:A	1.14954e-40	-1.95771e-09	-1.7577	6.04994e-18	-1.95771e-09	-1.75459	4.25335e-10	-1.95771e-09	-1.74415
20103533	chr2:20103533:T:C	1.24685e-40	-1.95771e-09	-1.67643	7.01601e-18	-1.95771e-09	-1.60645	4.89426e-10	-1.95771e-09	-1.6038
20103645	chr2:20103645:C:A	1.41581e-40	-1.95771e-09	-1.54936	6.85096e-18	-1.95771e-09	-1.63025	4.64196e-10	-1.95771e-09	-1.65672
20103799	chr2:20103799:C:T	8.42481e-42	-2.62723	-1.74381	4.53724e-19	-2.58895	-1.75596	3.51514e-11	-2.47816	-1.75921
20104155	chr2:20104155:A:G	1.14911e-40	-1.95771e-09	-1.75807	6.04728e-18	-1.95771e-09	-1.75503	4.25051e-10	-1.95771e-09	-1.74482
20104376	chr2:20104376:A:C	1.3579e-40	-1.95771e-09	-1.59112	7.45937e-18	-1.95771e-09	-1.54517	5.52073e-10	-1.95771e-09	-1.48335
20104404	chr2:20104404:G:A	1.53743e-40	-1.95771e-09	-1.46694	8.38073e-18	-1.95771e-09	-1.42871	6.19425e-10	-1.95771e-09	-1.36824
20104976	chr2:20104976:C:T	1.00992e-40	-1.88718	-1.53232e-09	4.9162e-18	-1.96211	-1.53232e-09	2.92392e-10	-2.11893	-1.53232e-09
20104977	chr2:20104977:G:A	2.66687e-40	-1.95771e-09	-0.916149	1.21689e-17	-1.95771e-09	-1.05576	7.48103e-10	-1.95771e-09	-1.17949
20105005	chr2:20105005:C:T	1.92797e-40	-1.95771e-09	-1.24059	9.48176e-18	-1.95771e-09	-1.30527	6.48315e-10	-1.95771e-09	-1.32265
20105138	chr2:20105138:G:T	1.43274e-40	-2.69639	1.15892	4.05969e-18	-2.67591	0.52237	1.64027e-10	-2.67746	-0.0195367
20105342	chr2:20105342:G:C	2.64727e-40	-1.95771e-09	-0.923529	1.21123e-17	-1.95771e-09	-1.06042	7.4421e-10	-1.95771e-09	-1.18471
20105668	chr2:20105668:C:T	3.14704e-41	-2.66045	-0.392724	1.34866e-18	-2.66938	-0.586155	7.74431e-11	-2.68913	-0.758355
20105775	chr2:20105775:G:A	1.91769e-40	-1.95771e-09	-1.24593	8.72652e-18	-1.95771e-09	-1.38828	5.54539e-10	-1.95771e-09	-1.47889
20106506	chr2:20106506:C:T	1.02428e-40	-1.87306	-1.53232e-09	5.47255e-18	-1.8549	-1.53232e-09	3.11682e-10	-2.05505	-1.53232e-09
20106589	chr2:20106589:C:T	2.7401e-40	-1.95771e-09	-0.889062	1.24763e-17	-1.95771e-09	-1.03081	7.65978e-10	-1.95771e-09	-1.15588
20106727	chr2:20106727:AAG:A	2.49409e-40	-1.95771e-09	-0.983131	1.14586e-17	-1.95771e-09	-1.1159	7.09105e-10	-1.95771e-09	-1.23303
20106820	chr2:20106820:C:T	2.72789e-41	-2.26716	-0.928951	1.72871e-18	-1.88896	-1.11831	7.87267e-11	-2.17193	-1.25912
20106941	chr2:20106941:G:A	3.29557e-40	-1.95771e-09	-0.704476	1.47517e-17	-1.95771e-09	-0.863283	8.93967e-10	-1.95771e-09	-1.00136
20107119	chr2:20107119:C:A	3.10493e-40	-2.52483	1.76077	8.85627e-18	-2.6808	1.30729	4.11005e-10	-2.69778	0.919355
20107148	chr2:20107148:A:G	3.01291e-41	-2.18777	-0.908968	1.88958e-18	-1.81305	-1.10523	8.41266e-11	-2.11026	-1.25445
20107417	chr2:20107417:C:T	2.18475e-39	-2.69104	3.87807	5.19939e-17	-2.68143	3.07792	1.9136e-09	-2.67923	2.43894
20107418	chr2:20107418:T:G	1.20714e-38	-2.64256	5.53893	2.6569e-16	-2.62692	4.65461	8.9281e-09	-2.62579	3.92572
20107425	chr2:20107425:G:A	1.4363e-40	-1.95771e-09	-1.53498	7.88821e-18	-1.95771e-09	-1.48927	5.80619e-10	-1.95771e-09	-1.43293
20107766	chr2:20107766:C:T	1.44355e-40	-1.95771e-09	-1.52995	7.91218e-18	-1.95771e-09	-1.48624	5.81726e-10	-1.95771e-09	-1.43103
20108243	chr2:20108243:C:T	4.56982e-40	-1.95771e-09	-0.377583	1.75218e-17	-1.95771e-09	-0.691197	9.85066e-10	-1.95771e-09	-0.904321
20108300	chr2:20108300:G:A	8.82823e-42	-2.65889	-1.66538	4.53646e-19	-2.66714	-1.67794	3.33367e-11	-2.60695	-1.68342
20108518	chr2:20108518:C:T	3.52848e-40	-1.95771e-09	-0.636188	1.56532e-17	-1.95771e-09	-0.80397	9.40329e-10	-1.95771e-09	-0.9508
20108946	chr2:20108946:G:A	4.84443e-40	-1.95771e-09	-0.319225	1.84888e-17	-1.95771e-09	-0.637476	1.03402e-09	-1.95771e-09	-0.855822
20109019	chr2:20109019:C:T	4.71735e-40	-1.95771e-09	-0.345808	1.80231e-17	-1.95771e-09	-0.662989	1.01111e-09	-1.95771e-09	-0.878223
20109108	chr2:20109108:C:T	4.81675e-40	-1.95771e-09	-0.324957	1.83573e-17	-1.95771e-09	-0.644616	1.02791e-09	-1.95771e-09	-0.861743
20109174	chr2:20109174:G:A	1.27722e-40	-1.95771e-09	-1.65237	7.13186e-18	-1.95771e-09	-1.59007	5.03486e-10	-1.95771e-09	-1.57547
20109231	chr2:20109231:C:T	1.27602e-40	-1.65331	-1.53232e-09	5.35075e-18	-1.87741	-1.53232e-09	3.91749e-10	-1.82641	-1.53232e-09
20109432	chr2:20109432:A:G	2.66389e-40	-1.95771e-09	-0.91727	1.50987e-17	-1.95771e-09	-0.840036	1.16803e-09	-1.95771e-09	-0.733955
20109855	chr2:20109855:T:C	4.56596e-40	-1.95771e-09	-0.378427	1.75306e-17	-1.95771e-09	-0.690694	9.77837e-10	-1.95771e-09	-0.911687
20110217	chr2:20110217:C:T	4.478e-41	-2.70047	-1.53232e-09	2.38236e-18	-2.68655	-1.53232e-09	1.63617e-10	-2.6995	-1.53232e-09
20110237	chr2:20110237:A:T	2.54057e-40	-1.95771e-09	-0.964667	1.44643e-17	-1.95771e-09	-0.882961	1.12145e-09	-1.95771e-09	-0.774648
20110302	chr2:20110302:C:G	8.88698e-42	-2.56026	-1.75738	4.87342e-19	-2.51342	-1.76001	3.91553e-11	-2.37135	-1.75815
20110570	chr2:20110570:C:T	4.91757e-40	-1.95771e-09	-0.304241	1.87066e-17	-1.95771e-09	-0.625766	1.04541e-09	-1.95771e-09	-0.844868
20110744	chr2:20110744:T:G	8.49405e-42	-2.60329	-1.75957	4.61686e-19	-2.56886	-1.75865	3.65055e-11	-2.44496	-1.7546
20110791	chr2:20110791:T:C	1.44288e-40	-1.95771e-09	-1.53041	7.90795e-18	-1.95771e-09	-1.48677	5.81412e-10	-1.95771e-09	-1.43157
20110941	chr2:20110941:G:C	1.08417e-40	-2.17091	0.354669	2.14668e-18	-2.48821	-0.302512	8.38627e-11	-2.65173	-0.716118
20112177	chr2:20112177:A:G	2.70558e-40	-1.95771e-09	-0.90174	1.22896e-17	-1.95771e-09	-1.04589	7.5449e-10	-1.95771e-09	-1.17099
20112234	chr2:20112234:T:TG	5.19515e-41	-2.55192	-1.53232e-09	2.62038e-18	-2.59132	-1.53232e-09	1.99513e-10	-2.50115	-1.53232e-09
20112285	chr2:20112285:C:T	2.53162e-38	-1.95771e-09	3.63697	1.66102e-15	-1.95771e-09	3.86055	1.15373e-07	-1.95771e-09	3.85889
20112538	chr2:20112538:T:C	4.48315e-41	-2.69932	-1.53232e-09	2.39434e-18	-2.68153	-1.53232e-09	1.67092e-10	-2.67849	-1.53232e-09
20112677	chr2:20112677:C:A	1.98531e-41	-1.76257	-1.75129	1.31311e-18	-1.52608	-1.75616	5.79583e-11	-1.9802	-1.75711
20112994	chr2:20112994:C:T	3.05961e-40	-1.95771e-09	-0.778768	1.71064e-17	-1.95771e-09	-0.715191	1.305e-09	-1.95771e-09	-0.623071
20113251	chr2:20113251:G:A	2.49458e-40	-2.52626	1.54332	6.9636e-18	-2.68437	1.07043	3.20382e-10	-2.69602	0.668507
20113392	chr2:20113392:GTGC:G	4.55288e-41	-2.44411	-0.239773	1.96029e-18	-2.50835	-0.373203	1.12677e-10	-2.55841	-0.514099
20113864	chr2:20113864:G:A	5.21407e-40	-1.95771e-09	-0.245694	2.6415e-17	-1.95771e-09	-0.280712	1.72189e-09	-1.95771e-09	-0.34585
20114211	chr2:20114211:C:G	2.55715e-41	-1.58948	-1.67127	1.67745e-18	-1.34198	-1.69539	6.94685e-11	-1.85363	-1.70252
20114307	chr2:20114307:G:A	2.49125e-40	-2.6453	1.66103	9.14164e-18	-2.70098	1.35918	4.62332e-10	-2.67423	1.01348
20114552	chr2:20114552:C:T	3.36614e-41	-2.37193	-0.613948	1.52159e-18	-2.45606	-0.678822	8.95687e-11	-2.52662	-0.775407
20114976	chr2:20114976:A:G	1.78201e-40	-2.63317	1.31385	6.50371e-18	-2.70035	1.01808	3.31572e-10	-2.68156	0.68837
20115240	chr2:20115240:G:A	1.82042e-40	-1.95771e-09	-1.29799	9.58834e-18	-1.95771e-09	-1.2941	6.41581e-10	-1.95771e-09	-1.33309
20115400	chr2:20115400:T:A	1.32977e-40	-1.95771e-09	-1.61205	7.50039e-18	-1.95771e-09	-1.53969	5.71262e-10	-1.95771e-09	-1.44918
20115490	chr2:20115490:C:T	4.90794e-41	-2.60879	-1.53232e-09	2.5791e-18	-2.6072	-1.53232e-09	1.66747e-10	-2.68055	-1.53232e-09
20115916	chr2:20115916:C:T	6.23494e-41	-2.65914	0.289663	2.71731e-18	-2.70098	0.145979	1.53567e-10	-2.68172	-0.081172
20116361	chr2:20116361:T:G	1.74826e-40	-1.95771e-09	-1.33844	9.13457e-18	-1.95771e-09	-1.34258	6.1441e-10	-1.95771e-09	-1.37637
20116520	chr2:20116520:C:T	1.60731e-40	-2.34367	0.921181	3.05489e-18	-2.58714	0.149241	1.17522e-10	-2.68939	-0.341016
20116682	chr2:20116682:G:A	3.24365e-41	-2.60927	-0.413668	1.66515e-18	-2.66121	-0.383523	1.09776e-10	-2.69431	-0.404279
20116717	chr2:20116717:C:T	1.69967e-41	-2.579	-1.09021	8.61484e-19	-2.65126	-1.05248	5.76835e-11	-2.69276	-1.0493
20116793	chr2:20116793:T:C	1.86417e-40	-1.95771e-09	-1.27424	8.60724e-18	-1.95771e-09	-1.40204	5.73585e-10	-1.95771e-09	-1.44512
20116904	chr2:20116904:G:A	9.66652e-42	-2.65545	-1.57811	5.01054e-19	-2.69234	-1.55334	3.4634e-11	-2.69897	-1.55323
20117809	chr2:20117809:C:T	1.14916e-40	-1.75802	-1.53232e-09	4.91927e-18	-1.96148	-1.53232e-09	3.68364e-10	-1.88796	-1.53232e-09
20118054	chr2:20118054:G:A	7.86345e-42	-2.68685	-1.75315	4.09051e-19	-2.69062	-1.75793	2.93936e-11	-2.66001	-1.75624
20118370	chr2:20118370:C:T	1.4352e-40	-1.95771e-09	-1.53575	7.68846e-18	-1.95771e-09	-1.51492	5.62852e-10	-1.95771e-09	-1.46401
20118560	chr2:20118560:C:T	4.23784e-40	-1.95771e-09	-0.453003	1.87932e-17	-1.95771e-09	-0.62115	1.28826e-09	-1.95771e-09	-0.63598
20118756	chr2:20118756:G:C	1.34464e-41	-2.33285	-1.57067	4.6429e-19	-2.62962	-1.69227	2.87406e-11	-2.69866	-1.74005
20118913	chr2:20118913:GC:G	1.5063e-40	-1.95771e-09	-1.4874	7.1817e-18	-1.95771e-09	-1.58311	4.86984e-10	-1.95771e-09	-1.6088
20119003	chr2:20119003:T:C	1.58649e-40	-1.95771e-09	-1.43553	9.3192e-18	-1.95771e-09	-1.32257	6.53824e-10	-1.95771e-09	-1.31419
20119058	chr2:20119058:GC:G	1.32561e-40	-1.95771e-09	-1.61518	7.09826e-18	-1.95771e-09	-1.59479	5.15967e-10	-1.95771e-09	-1.55099
20119224	chr2:20119224:G:A	1.89283e-40	-1.95771e-09	-1.25898	9.22234e-18	-1.95771e-09	-1.33301	6.21379e-10	-1.95771e-09	-1.36509
20119387	chr2:20119387:A:T	1.98269e-40	-1.95771e-09	-1.2126	9.61719e-18	-1.95771e-09	-1.29109	6.46763e-10	-1.95771e-09	-1.32505
20119407	chr2:20119407:A:G	1.26748e-40	-1.95771e-09	-1.66003	6.8463e-18	-1.95771e-09	-1.63093	4.89643e-10	-1.95771e-09	-1.60335
20119544	chr2:20119544:G:A	4.47544e-40	-1.95771e-09	-0.398452	2.08472e-17	-1.95771e-09	-0.517422	1.39384e-09	-1.95771e-09	-0.557215
20119603	chr2:20119603:T:C	1.0701e-41	-2.4894	-1.64249	4.25643e-19	-2.67847	-1.73032	2.83422e-11	-2.69736	-1.75532
20119710	chr2:20119710:C:A	1.35415e-40	-1.95771e-09	-1.59388	7.27256e-18	-1.95771e-09	-1.57053	5.29747e-10	-1.95771e-09	-1.52463
20119778	chr2:20119778:A:G	1.59254e-40	-1.95771e-09	-1.43173	8.70207e-18	-1.95771e-09	-1.39108	6.3351e-10	-1.95771e-09	-1.34575
20119820	chr2:20119820:G:C	4.88504e-40	-1.95771e-09	-0.310879	2.13023e-17	-1.95771e-09	-0.495829	1.4527e-09	-1.95771e-09	-0.515853
20120050	chr2:20120050:C:T	1.37937e-40	-1.95771e-09	-1.57543	7.40986e-18	-1.95771e-09	-1.55183	5.41773e-10	-1.95771e-09	-1.50218
20120106	chr2:20120106:C:T	1.32668e-40	-1.95771e-09	-1.61438	7.10467e-18	-1.95771e-09	-1.59389	5.16499e-10	-1.95771e-09	-1.54996
20120339	chr2:20120339:G:A	8.81377e-41	-2.02333	-1.53232e-09	3.30275e-18	-2.35989	-1.53232e-09	1.86955e-10	-2.56616	-1.53232e-09
20120399	chr2:20120399:G:A	4.7344e-40	-1.95771e-09	-0.342202	2.1954e-17	-1.95771e-09	-0.465695	1.4697e-09	-1.95771e-09	-0.504215
20120508	chr2:20120508:G:A	2.09803e-40	-1.95771e-09	-1.15606	1.07996e-17	-1.95771e-09	-1.17514	7.16496e-10	-1.95771e-09	-1.22266
20120563	chr2:20120563:C:T	1.34854e-40	-1.95771e-09	-1.59803	7.24018e-18	-1.95771e-09	-1.575	5.27146e-10	-1.95771e-09	-1.52955
20120630	chr2:20120630:A:G	1.13033e-41	-2.36431	-1.71283	4.27103e-19	-2.64697	-1.7584	2.83057e-11	-2.70068	-1.75328
20120686	chr2:20120686:C:T	5.19451e-41	-2.55204	-1.53232e-09	2.60794e-18	-2.59608	-1.53232e-09	1.69883e-10	-2.66192	-1.53232e-09
20120728	chr2:20120728:AAAGG:A	1.62357e-40	-1.95771e-09	-1.41243	8.75273e-18	-1.95771e-09	-1.38528	6.48921e-10	-1.95771e-09	-1.32172
20120732	chr2:20120732:G:A	4.12971e-41	-2.22371	-0.557727	1.34393e-18	-2.53171	-0.727336	7.47555e-11	-2.62606	-0.856751
20121142	chr2:20121142:C:G	4.74548e-40	-1.95771e-09	-0.339864	2.10021e-17	-1.95771e-09	-0.51002	1.44089e-09	-1.95771e-09	-0.524012
20121227	chr2:20121227:AG:A	2.0691e-41	-2.51078	-0.961746	1.12168e-18	-2.61814	-0.821673	7.9761e-11	-2.6455	-0.77249
20121371	chr2:20121371:C:T	1.32561e-40	-1.95771e-09	-1.61518	7.09826e-18	-1.95771e-09	-1.59479	5.15967e-10	-1.95771e-09	-1.55099
20121430	chr2:20121430:C:T	8.42111e-42	-2.6126	-1.75889	4.07401e-19	-2.70058	-1.75202	2.98145e-11	-2.67685	-1.72519
20121543	chr2:20121543:C:T	1.31781e-40	-1.95771e-09	-1.62108	7.0537e-18	-1.95771e-09	-1.60109	5.12269e-10	-1.95771e-09	-1.55818
20121750	chr2:20121750:A:G	1.0946e-41	-2.37375	-1.7355	4.25309e-19	-2.64969	-1.75989	2.86153e-11	-2.70073	-1.74236
20122000	chr2:20122000:C:T	8.41534e-41	-2.06958	-1.53232e-09	4.07068e-18	-2.15083	-1.53232e-09	3.45882e-10	-1.95093	-1.53232e-09
20122181	chr2:20122181:C:T	2.1972e-41	-1.72749	-1.68496	8.25382e-19	-2.03812	-1.70843	4.39233e-11	-2.29856	-1.71602
20122182	chr2:20122182:G:A	2.1183e-41	-2.52928	-0.919749	1.15339e-18	-2.6288	-0.78314	8.30806e-11	-2.65426	-0.722961
20122244	chr2:20122244:T:C	1.11154e-41	-2.42028	-1.67361	4.29202e-19	-2.65541	-1.74507	2.81163e-11	-2.70093	-1.75975
20122361	chr2:20122361:G:A	1.90615e-41	-2.48197	-1.07259	9.95654e-19	-2.60806	-0.950943	6.99099e-11	-2.63414	-0.915686
20123153	chr2:20123153:A:C	4.8792e-40	-1.95771e-09	-0.312075	2.1952e-17	-1.95771e-09	-0.465786	1.45649e-09	-1.95771e-09	-0.513248
20123511	chr2:20123511:CT:C	3.41605e-41	-1.22023	-1.75093	1.16275e-18	-1.64939	-1.75446	7.5209e-11	-1.72451	-1.75225
20123867	chr2:20123867:C:T	8.82593e-42	-2.56655	-1.75798	4.0909e-19	-2.69411	-1.75436	2.92334e-11	-2.6928	-1.72892
20123901	chr2:20123901:C:T	4.33953e-40	-1.95771e-09	-0.42929	1.96077e-17	-1.95771e-09	-0.578721	1.3052e-09	-1.95771e-09	-0.622921
20123917	chr2:20123917:G:A	1.93836e-41	-2.28606	-1.25174	1.25075e-18	-1.88278	-1.44812	5.16127e-11	-2.2699	-1.58337
20123974	chr2:20123974:T:A	1.18896e-40	-1.95771e-09	-1.72398	6.40559e-18	-1.95771e-09	-1.69747	4.54565e-10	-1.95771e-09	-1.67769
20124371	chr2:20124371:G:A	5.33005e-41	-2.52628	-1.53232e-09	2.6325e-18	-2.58671	-1.53232e-09	1.88376e-10	-2.55859	-1.53232e-09
20124455	chr2:20124455:G:A	1.18896e-40	-1.95771e-09	-1.72398	6.40559e-18	-1.95771e-09	-1.69747	4.54565e-10	-1.95771e-09	-1.67769
20124689	chr2:20124689:C:T	2.26045e-40	-1.95771e-09	-1.08149	1.07848e-17	-1.95771e-09	-1.1765	7.38831e-10	-1.95771e-09	-1.19196
20124801	chr2:20124801:G:A	9.26475e-42	-2.53515	-1.74086	4.10342e-19	-2.68557	-1.75984	2.83777e-11	-2.69815	-1.75328
20125087	chr2:20125087:A:G	1.30793e-40	-1.95771e-09	-1.62861	7.27266e-18	-1.95771e-09	-1.57052	5.17042e-10	-1.95771e-09	-1.54891
20125852	chr2:20125852:G:T	3.9426e-41	-1.07344	-1.75436	1.33231e-18	-1.51131	-1.75643	8.51134e-11	-1.598	-1.75504
20125958	chr2:20125958:T:C	6.05129e-41	-2.17004	-0.229332	2.82466e-18	-2.41968	-0.0965802	2.20104e-10	-2.36009	-0.0428355
20126119	chr2:20126119:C:A	9.13802e-42	-2.60371	-1.68607	4.5639e-19	-2.66035	-1.6787	3.07991e-11	-2.68939	-1.68015
20126658	chr2:20126658:A:T	1.81886e-41	-2.04462	-1.55682	4.14817e-18	-0.438165	-1.69381	1.23843e-10	-1.24694	-1.73107
20127129	chr2:20127129:G:A	2.12554e-41	-2.2254	-1.22022	1.04779e-18	-2.42139	-1.08658	8.33266e-11	-2.3469	-1.02736
20127184	chr2:20127184:G:C	1.98593e-41	-2.29775	-1.21581	9.9884e-19	-2.47381	-1.08199	8.02645e-11	-2.4033	-1.0084
20127623	chr2:20127623:ACCTCATGATCCACCCGCCTCAG:A	2.09315e-40	-1.95771e-09	-1.15839	1.03456e-17	-1.95771e-09	-1.21808	6.67594e-10	-1.95771e-09	-1.29335
20127949	chr2:20127949:G:A	1.16325e-40	-1.95771e-09	-1.74584	6.02135e-18	-1.95771e-09	-1.75933	4.18669e-10	-1.95771e-09	-1.75995
20128018	chr2:20128018:A:C	3.14803e-41	-1.38415	-1.66872	1.17984e-18	-1.70304	-1.68623	1.06892e-10	-1.41462	-1.7106
20128468	chr2:20128468:G:A	1.44941e-40	-1.95771e-09	-1.5259	7.0398e-18	-1.95771e-09	-1.60306	4.63705e-10	-1.95771e-09	-1.65778
20128494	chr2:20128494:G:T	9.25272e-41	-1.97472	-1.53232e-09	4.37102e-18	-2.07965	-1.53232e-09	3.34906e-10	-1.98318	-1.53232e-09
20128748	chr2:20128748:ATATG:A	1.40419e-40	-1.95771e-09	-1.55759	6.91122e-18	-1.95771e-09	-1.6215	4.77835e-10	-1.95771e-09	-1.62776
20128758	chr2:20128758:CAT:C	1.20688e-41	-2.34005	-1.67155	5.13264e-19	-2.50163	-1.71998	4.21621e-11	-2.31222	-1.74328
20128770	chr2:20128770:A:G	1.28218e-40	-1.95771e-09	-1.64849	6.61692e-18	-1.95771e-09	-1.66501	4.68503e-10	-1.95771e-09	-1.64749
20128841	chr2:20128841:A:G	6.35564e-41	-2.3503	-1.53232e-09	3.93784e-18	-2.18401	-1.53232e-09	2.34511e-10	-2.33953	-1.53232e-09
20129133	chr2:20129133:G:A	1.28192e-41	-2.66212	-1.28917	7.5774e-19	-2.37405	-1.45801	7.22632e-11	-1.92255	-1.59416
20129331	chr2:20129331:G:T	8.28459e-42	-2.65232	-1.73551	4.29079e-19	-2.67682	-1.72394	2.99404e-11	-2.67102	-1.7268
20129375	chr2:20129375:G:T	1.48146e-41	-2.27965	-1.52697	5.98286e-19	-2.45649	-1.61184	4.85303e-11	-2.25472	-1.66012
20129592	chr2:20129592:C:T	8.49416e-42	-2.63172	-1.73113	5.31027e-19	-2.4534	-1.73418	3.14713e-11	-2.59562	-1.75233
20129615	chr2:20129615:G:T	1.64315e-41	-2.67658	-1.02645	9.05093e-19	-2.41215	-1.24221	7.90989e-11	-2.00397	-1.42236
20131367	chr2:20131367:T:A	9.45042e-42	-2.57363	-1.68254	6.09796e-19	-2.2975	-1.75177	3.31474e-11	-2.54539	-1.75068
20131606	chr2:20131606:G:C	1.14967e-40	-1.95771e-09	-1.75758	6.12344e-18	-1.95771e-09	-1.74252	4.28399e-10	-1.95771e-09	-1.73697
20131679	chr2:20131679:GTC:G	1.75646e-41	-2.63983	-0.996515	1.00769e-18	-2.32401	-1.22297	9.2824e-11	-1.86095	-1.40537
20131725	chr2:20131725:A:G	2.22703e-40	-1.95771e-09	-1.09639	1.1871e-17	-1.95771e-09	-1.08054	7.91309e-10	-1.95771e-09	-1.12334
20131810	chr2:20131810:C:T	1.15044e-39	-1.95771e-09	0.545671	7.28289e-17	-1.95771e-09	0.73347	4.93633e-09	-1.95771e-09	0.707348
20132288	chr2:20132288:T:C	1.06098e-41	-2.48931	-1.65114	6.81451e-19	-2.25382	-1.68435	3.64853e-11	-2.47581	-1.72431
20132726	chr2:20132726:G:C	9.87476e-42	-2.59893	-1.61331	6.40652e-19	-2.38192	-1.61799	3.57124e-11	-2.55244	-1.66909
20133181	chr2:20133181:A:G	1.01566e-41	-2.64319	-1.54092	5.66622e-19	-2.44465	-1.67806	3.05737e-11	-2.62597	-1.75092
20133261	chr2:20133261:C:T	9.172e-42	-2.63514	-1.65093	5.38749e-19	-2.48943	-1.68372	3.13304e-11	-2.62867	-1.72377
20134052	chr2:20134052:G:C	1.15009e-40	-1.95771e-09	-1.75722	6.13476e-18	-1.95771e-09	-1.74067	4.29393e-10	-1.95771e-09	-1.73466
20134568	chr2:20134568:TGAGTTTTTCTAA:T	1.86235e-40	-1.95771e-09	-1.27522	7.45563e-18	-1.95771e-09	-1.54567	4.77305e-10	-1.95771e-09	-1.62887
20134624	chr2:20134624:G:A	1.53518e-41	-2.53382	-1.23717	8.59397e-19	-2.32371	-1.38246	4.2004e-11	-2.55046	-1.5088
20134691	chr2:20134691:G:A	1.14719e-40	-1.95771e-09	-1.75974	6.08246e-18	-1.95771e-09	-1.74923	4.23594e-10	-1.95771e-09	-1.74825
20134997	chr2:20134997:T:G	1.25249e-41	-2.65439	-1.32011	8.50836e-19	-2.60712	-1.10906	6.71304e-11	-2.58535	-1.00504
20135140	chr2:20135140:C:T	1.14928e-40	-1.95771e-09	-1.75792	6.1179e-18	-1.95771e-09	-1.74342	4.26103e-10	-1.95771e-09	-1.74235
20135294	chr2:20135294:C:T	1.23611e-40	-1.95771e-09	-1.68509	6.21247e-18	-1.95771e-09	-1.72808	4.26884e-10	-1.95771e-09	-1.74052
20135306	chr2:20135306:G:C	1.92835e-41	-2.61725	-0.925721	1.10103e-18	-2.30611	-1.15229	1.04987e-10	-1.79587	-1.34732
20135853	chr2:20135853:G:A	2.33776e-41	-2.03917	-1.31128	6.05411e-19	-2.59564	-1.46085	5.27443e-11	-2.24307	-1.5885
20135924	chr2:20135924:C:T	1.16666e-40	-1.95771e-09	-1.74291	6.1924e-18	-1.95771e-09	-1.73132	4.38555e-10	-1.95771e-09	-1.71354
20135948	chr2:20135948:G:A	2.38088e-41	-2.04537	-1.28681	6.159e-19	-2.59417	-1.44514	5.35184e-11	-2.24152	-1.57548
20136296	chr2:20136296:A:G	1.20203e-40	-1.95771e-09	-1.71304	6.2184e-18	-1.95771e-09	-1.72713	4.25789e-10	-1.95771e-09	-1.74309
20136449	chr2:20136449:C:T	3.3457e-41	-2.53765	-0.454315	2.00698e-18	-2.17191	-0.686102	1.87264e-10	-1.61204	-0.952469
20136450	chr2:20136450:G:A	4.47588e-41	-2.70094	-1.53232e-09	2.35229e-18	-2.69926	-1.53232e-09	1.63804e-10	-2.69836	-1.53232e-09
20136454	chr2:20136454:G:C	2.2087e-41	-2.08117	-1.32607	5.88827e-19	-2.61253	-1.47173	5.0622e-11	-2.27509	-1.59756
20136476	chr2:20136476:C:T	1.48823e-41	-2.41889	-1.38316	6.77119e-19	-2.50714	-1.43742	5.53893e-11	-2.29973	-1.48291
20136830	chr2:20136830:T:C	1.66238e-41	-2.2869	-1.40449	7.3612e-19	-2.40523	-1.45577	6.3164e-11	-2.14861	-1.50269
20136947	chr2:20136947:C:T	1.21509e-40	-1.95771e-09	-1.70224	6.1482e-18	-1.95771e-09	-1.73848	4.23415e-10	-1.95771e-09	-1.74868
20136986	chr2:20136986:G:A	1.92949e-40	-1.95771e-09	-1.2398	1.04058e-17	-1.95771e-09	-1.21228	6.92085e-10	-1.95771e-09	-1.25732
20137012	chr2:20137012:C:T	2.34741e-41	-2.02666	-1.31967	6.03857e-19	-2.58753	-1.47153	5.33733e-11	-2.22424	-1.59548
20137274	chr2:20137274:A:G	2.49403e-41	-1.99454	-1.2912	6.26785e-19	-2.57341	-1.44839	5.58932e-11	-2.19633	-1.57725
20137584	chr2:20137584:A:T	8.13293e-42	-2.67386	-1.73245	4.29644e-19	-2.64219	-1.75725	2.83938e-11	-2.69556	-1.7553
20137823	chr2:20137823:C:T	1.6813e-41	-2.43365	-1.24643	6.956e-19	-2.67334	-1.24429	5.08346e-11	-2.66754	-1.20091
20138013	chr2:20138013:T:C	8.12933e-42	-2.66774	-1.73901	4.25627e-19	-2.65013	-1.7587	2.84147e-11	-2.69757	-1.75256
20138025	chr2:20138025:G:C	4.4789e-41	-2.70026	-1.53232e-09	2.34833e-18	-2.70094	-1.53232e-09	1.63418e-10	-2.70072	-1.53232e-09
20138045	chr2:20138045:A:C	4.47652e-41	-2.7008	-1.53232e-09	2.34912e-18	-2.7006	-1.53232e-09	1.63513e-10	-2.70014	-1.53232e-09
20138259	chr2:20138259:T:C	8.02486e-42	-2.67813	-1.74155	4.32237e-19	-2.63404	-1.75938	2.86193e-11	-2.69234	-1.75061
20138442	chr2:20138442:C:T	1.27712e-40	-1.95771e-09	-1.65245	6.64689e-18	-1.95771e-09	-1.66049	4.52579e-10	-1.95771e-09	-1.68207
20138493	chr2:20138493:A:G	7.76986e-42	-2.70089	-1.75108	4.74206e-19	-2.54096	-1.7598	3.02331e-11	-2.648	-1.74009
20138527	chr2:20138527:A:G	4.00912e-41	-2.51687	-0.294201	1.20065e-18	-2.58769	-0.784088	6.30226e-11	-2.70072	-0.952816
20138578	chr2:20138578:T:G	2.77023e-40	-1.95771e-09	-0.878126	1.81873e-17	-1.95771e-09	-0.653921	1.34387e-09	-1.95771e-09	-0.593722
20138609	chr2:20138609:C:G	1.14687e-40	-1.95771e-09	-1.76002	6.01744e-18	-1.95771e-09	-1.75998	4.19968e-10	-1.95771e-09	-1.75685
20138800	chr2:20138800:C:T	9.96572e-42	-2.61247	-1.59061	5.91596e-19	-2.57071	-1.50886	4.53858e-11	-2.54702	-1.43481
20139003	chr2:20139003:T:C	7.78455e-42	-2.70098	-1.74911	4.77563e-19	-2.53367	-1.76004	3.02778e-11	-2.64382	-1.74279
20139290	chr2:20139290:C:A	1.30498e-41	-2.19071	-1.74275	5.40726e-19	-2.42476	-1.74472	3.52341e-11	-2.49743	-1.73758
20139605	chr2:20139605:AGGGTC:A	6.69704e-41	-2.39099	0.0930149	4.18184e-18	-1.93414	-0.189755	4.00754e-10	-1.28971	-0.513973
20139723	chr2:20139723:T:C	1.2089e-40	-1.95771e-09	-1.70734	6.12739e-18	-1.95771e-09	-1.74187	4.22155e-10	-1.95771e-09	-1.75166
20141045	chr2:20141045:C:T	2.74339e-40	-1.97291	1.08505	3.93327e-18	-2.53625	0.351081	1.6424e-10	-2.5842	-0.111502
20141427	chr2:20141427:C:T	1.15864e-40	-1.95771e-09	-1.74981	6.01689e-18	-1.95771e-09	-1.76007	4.19276e-10	-1.95771e-09	-1.7585
20141640	chr2:20141640:C:T	1.52477e-41	-2.17442	-1.60338	6.52704e-19	-2.28192	-1.69935	6.32025e-11	-1.90368	-1.74701
20141749	chr2:20141749:A:G	2.29617e-40	-1.95771e-09	-1.06581	1.0213e-17	-1.95771e-09	-1.23099	6.67624e-10	-1.95771e-09	-1.2933
20142503	chr2:20142503:G:T	1.63238e-40	-1.95771e-09	-1.40702	9.01931e-18	-1.95771e-09	-1.35528	6.55003e-10	-1.95771e-09	-1.31239
20142740	chr2:20142740:T:C	1.88666e-41	-2.68685	-0.877982	1.40595e-18	-2.4067	-0.807228	8.0566e-11	-2.66518	-0.742772
20142902	chr2:20142902:G:C	1.1776e-40	-1.95771e-09	-1.73358	6.20415e-18	-1.95771e-09	-1.72942	4.30204e-10	-1.95771e-09	-1.73277
20143154	chr2:20143154:C:T	1.55313e-40	-1.95771e-09	-1.45679	8.14833e-18	-1.95771e-09	-1.45683	5.43243e-10	-1.95771e-09	-1.49947
20144250	chr2:20144250:T:C	2.21502e-41	-1.64431	-1.76007	7.46769e-19	-2.08725	-1.75939	6.05274e-11	-1.93695	-1.75699
20144267	chr2:20144267:T:C	2.49683e-41	-1.6466	-1.63802	8.13543e-19	-2.13771	-1.62329	6.39831e-11	-2.02968	-1.60873
20144568	chr2:20144568:GA:G	9.54457e-42	-2.65648	-1.58977	4.74926e-19	-2.67444	-1.6248	3.35548e-11	-2.66389	-1.61996
20144862	chr2:20144862:AAAG:A	5.11653e-40	-1.95771e-09	-0.26458	2.56148e-17	-1.95771e-09	-0.311471	1.63169e-09	-1.95771e-09	-0.39966
20145019	chr2:20145019:T:C	2.38221e-40	-1.95771e-09	-1.02903	1.04814e-17	-1.95771e-09	-1.20504	6.87776e-10	-1.95771e-09	-1.26357
20145127	chr2:20145127:T:C	1.81737e-41	-2.35958	-1.24268	1.3954e-18	-1.88198	-1.33948	1.06741e-10	-1.67979	-1.44683
20145953	chr2:20145953:C:T	1.72366e-41	-2.37756	-1.27762	1.30296e-18	-1.9185	-1.3715	1.00661e-10	-1.71024	-1.47504
20146075	chr2:20146075:T:C	1.39204e-40	-1.95771e-09	-1.56628	6.81892e-18	-1.95771e-09	-1.63494	4.50656e-10	-1.95771e-09	-1.68633
20146134	chr2:20146134:T:C	8.57936e-42	-2.69792	-1.65495	4.86126e-19	-2.68703	-1.5889	3.64947e-11	-2.67173	-1.52813
20146161	chr2:20146161:C:G	1.9642e-41	-2.35335	-1.17121	1.4962e-18	-1.88017	-1.27154	1.14582e-10	-1.66782	-1.38792
20146262	chr2:20146262:G:C	9.36545e-42	-2.67569	-1.58951	4.85378e-19	-2.6552	-1.62227	3.37928e-11	-2.64499	-1.63179
20146436	chr2:20146436:C:T	9.11807e-42	-2.58752	-1.70445	4.35077e-19	-2.695	-1.69187	3.15307e-11	-2.68378	-1.66228
20146551	chr2:20146551:C:T	8.60174e-42	-2.69908	-1.65118	6.67175e-19	-2.37921	-1.58014	3.75248e-11	-2.6669	-1.50513
20147020	chr2:20147020:A:G	1.22196e-40	-1.95771e-09	-1.6966	6.16223e-18	-1.95771e-09	-1.7362	4.23807e-10	-1.95771e-09	-1.74775
20147048	chr2:20147048:C:T	1.62738e-40	-1.95771e-09	-1.41009	8.29625e-18	-1.95771e-09	-1.43884	5.53141e-10	-1.95771e-09	-1.48142
20147350	chr2:20147350:C:T	1.22602e-40	-1.95771e-09	-1.69328	6.25351e-18	-1.95771e-09	-1.7215	4.33186e-10	-1.95771e-09	-1.72586
20147479	chr2:20147479:T:C	1.14907e-40	-1.95771e-09	-1.7581	6.01864e-18	-1.95771e-09	-1.75978	4.19625e-10	-1.95771e-09	-1.75767
20147618	chr2:20147618:G:A	1.18012e-41	-2.6354	-1.39863	6.77871e-19	-2.52779	-1.41565	4.0998e-11	-2.69579	-1.38771
20147885	chr2:20147885:C:T	1.15308e-40	-1.95771e-09	-1.75462	6.05303e-18	-1.95771e-09	-1.75408	4.23652e-10	-1.95771e-09	-1.74812
20148045	chr2:20148045:A:G	2.63006e-41	-2.16775	-1.06488	1.62311e-18	-1.71016	-1.36014	6.40432e-11	-2.0592	-1.57827
20148063	chr2:20148063:G:A	1.07934e-41	-2.56383	-1.55946	5.96374e-19	-2.53528	-1.53625	3.63834e-11	-2.659	-1.54392
20148132	chr2:20148132:G:T	2.00489e-41	-2.06788	-1.43617	7.78564e-19	-2.23195	-1.573	5.54219e-11	-2.13437	-1.64769
20148148	chr2:20148148:T:C	1.38714e-40	-1.95771e-09	-1.56981	7.1812e-18	-1.95771e-09	-1.58318	4.74309e-10	-1.95771e-09	-1.63517
20148853	chr2:20148853:C:A	6.40601e-41	-2.34241	-1.53232e-09	3.20841e-18	-2.38887	-1.53232e-09	1.93584e-10	-2.53132	-1.53232e-09
20148876	chr2:20148876:G:T	3.52853e-40	-1.95771e-09	-0.636175	1.7135e-17	-1.95771e-09	-0.713517	1.23664e-09	-1.95771e-09	-0.676874
20148919	chr2:20148919:A:T	1.29743e-40	-1.95771e-09	-1.63667	6.68396e-18	-1.95771e-09	-1.65493	4.57298e-10	-1.95771e-09	-1.67169
20149265	chr2:20149265:A:G	9.35347e-42	-2.56808	-1.6984	4.2906e-19	-2.6995	-1.7013	3.01402e-11	-2.69446	-1.69671
20149672	chr2:20149672:C:T	1.48461e-40	-2.03236	0.530455	2.27875e-18	-2.57508	-0.155935	9.54675e-11	-2.64599	-0.59225
20149778	chr2:20149778:T:C	2.76631e-40	-1.95771e-09	-0.879542	1.50888e-17	-1.95771e-09	-0.840692	1.1781e-09	-1.95771e-09	-0.725371
20149829	chr2:20149829:C:T	1.90777e-40	-1.95771e-09	-1.25112	8.71342e-18	-1.95771e-09	-1.38978	5.43717e-10	-1.95771e-09	-1.4986
20150224	chr2:20150224:C:G	4.969e-41	-1.45163	-1.14479	1.72554e-18	-1.77929	-1.22982	1.65197e-10	-1.39087	-1.29902
20150591	chr2:20150591:A:T	4.71657e-41	-2.64856	-1.53232e-09	2.47118e-18	-2.64995	-1.53232e-09	1.68157e-10	-2.67213	-1.53232e-09
20150656	chr2:20150656:C:A	1.88064e-40	-1.95771e-09	-1.26545	1.17098e-17	-1.95771e-09	-1.09422	8.48542e-10	-1.95771e-09	-1.05351
20150990	chr2:20150990:G:A	1.07098e-41	-2.45775	-1.67331	5.57469e-19	-2.45352	-1.68547	4.71871e-11	-2.26396	-1.67895
20151022	chr2:20151022:C:T	2.67488e-41	-2.13923	-1.07651	1.59081e-18	-1.90944	-1.18096	1.55756e-10	-1.49724	-1.2515
20151131	chr2:20151131:C:T	8.8771e-42	-2.55892	-1.75983	4.31976e-19	-2.64718	-1.74685	3.00735e-11	-2.65552	-1.73787
20151242	chr2:20151242:T:C	2.27545e-41	-2.17192	-1.20554	1.92704e-18	-1.5978	-1.30086	1.53057e-10	-1.35081	-1.41541
20151375	chr2:20151375:G:C	1.93236e-41	-2.32602	-1.21488	1.52968e-18	-1.82032	-1.30927	1.17176e-10	-1.61077	-1.42258
20151471	chr2:20151471:A:T	1.57478e-40	-1.95771e-09	-1.44294	7.68404e-18	-1.95771e-09	-1.5155	5.06707e-10	-1.95771e-09	-1.5691
20151630	chr2:20151630:A:C	2.04039e-41	-1.76846	-1.71804	1.02897e-18	-1.792	-1.73408	1.01349e-10	-1.44436	-1.73409
20152040	chr2:20152040:T:G	2.02805e-41	-2.70086	-0.791703	1.01158e-18	-2.68534	-0.857784	6.63925e-11	-2.63774	-0.963708
20152244	chr2:20152244:A:G	1.15437e-40	-1.95771e-09	-1.7535	6.01849e-18	-1.95771e-09	-1.75981	4.1976e-10	-1.95771e-09	-1.75735
20152299	chr2:20152299:T:C	1.37238e-41	-2.58163	-1.30147	7.09179e-19	-2.59855	-1.29974	4.62092e-11	-2.70034	-1.26351
20152683	chr2:20152683:T:A	1.1584e-40	-1.95771e-09	-1.75001	6.0169e-18	-1.95771e-09	-1.76007	4.19187e-10	-1.95771e-09	-1.75871
20152719	chr2:20152719:G:A	1.09725e-40	-2.47976	0.675507	2.48036e-18	-2.70052	0.0542777	1.10071e-10	-2.68987	-0.40603
20152927	chr2:20152927:G:T	1.52597e-40	-1.95771e-09	-1.47442	8.30128e-18	-1.95771e-09	-1.43823	5.86548e-10	-1.95771e-09	-1.42277
20153108	chr2:20153108:G:A	3.3147e-41	-2.53987	-0.461405	1.06545e-18	-2.57255	-0.91869	5.57606e-11	-2.69874	-1.07723
20153455	chr2:20153455:G:A	3.28007e-41	-2.53076	-0.481014	1.03711e-18	-2.58404	-0.934169	5.49962e-11	-2.69985	-1.08992
20153462	chr2:20153462:G:A	1.51768e-41	-2.21917	-1.56328	8.91482e-19	-2.08754	-1.58197	8.4646e-11	-1.78291	-1.57564
20153595	chr2:20153595:C:T	2.54707e-41	-1.74672	-1.51797	9.49233e-19	-2.07101	-1.53573	8.88562e-11	-1.77589	-1.53412
20153759	chr2:20153759:A:C	3.55368e-41	-1.65524	-1.27642	1.31678e-18	-1.98569	-1.29376	1.22669e-10	-1.69768	-1.28986
20153965	chr2:20153965:T:TC	1.32182e-41	-2.68428	-1.23635	9.03623e-19	-2.40314	-1.25284	5.02571e-11	-2.66174	-1.21814
20154801	chr2:20154801:G:A	1.63268e-41	-2.36246	-1.34696	9.53665e-19	-2.21176	-1.39033	8.82751e-11	-1.92572	-1.39085
20154805	chr2:20154805:T:C	1.5261e-41	-2.69892	-1.078	8.38907e-19	-2.68971	-1.04059	6.08831e-11	-2.6725	-1.01557
20155531	chr2:20155531:C:T	3.14231e-40	-1.95771e-09	-0.752096	1.4416e-17	-1.95771e-09	-0.886302	9.888e-10	-1.95771e-09	-0.900538
20155682	chr2:20155682:C:T	5.01449e-41	-2.58731	-1.53232e-09	2.69325e-18	-2.56389	-1.53232e-09	1.80117e-10	-2.60342	-1.53232e-09
20156001	chr2:20156001:G:A	1.21614e-40	-1.95771e-09	-1.70138	6.35757e-18	-1.95771e-09	-1.705	4.35289e-10	-1.95771e-09	-1.72102
20156030	chr2:20156030:C:T	2.96055e-41	-1.81359	-1.30067	1.13682e-18	-2.10485	-1.32156	1.05023e-10	-1.82842	-1.31443
20156269	chr2:20156269:C:T	1.37286e-41	-2.57105	-1.31169	7.5071e-19	-2.65101	-1.19037	5.16582e-11	-2.64615	-1.20623
20156573	chr2:20156573:A:T	1.63772e-40	-1.95771e-09	-1.40375	8.25059e-18	-1.95771e-09	-1.44436	5.67069e-10	-1.95771e-09	-1.45655
20156845	chr2:20156845:G:T	1.03301e-41	-2.63927	-1.52789	6.0297e-19	-2.51803	-1.5425	3.61405e-11	-2.69449	-1.51512
20156911	chr2:20156911:C:T	1.22376e-41	-2.68386	-1.31386	6.74485e-19	-2.66494	-1.28351	4.94843e-11	-2.63559	-1.25978
20157049	chr2:20157049:T:C	3.38752e-40	-1.95771e-09	-0.676957	1.54096e-17	-1.95771e-09	-0.819653	1.05515e-09	-1.95771e-09	-0.83559
20157178	chr2:20157178:C:A	2.1301e-40	-1.95771e-09	-1.14089	1.056e-17	-1.95771e-09	-1.19757	7.22314e-10	-1.95771e-09	-1.21457
20157183	chr2:20157183:T:C	1.34022e-41	-2.33425	-1.57256	7.56052e-19	-2.23176	-1.60253	6.60648e-11	-1.99615	-1.61024
20157217	chr2:20157217:G:C	2.53313e-41	-2.42965	-0.840538	1.85383e-18	-1.9685	-0.968886	1.35907e-10	-1.76195	-1.12312
20157291	chr2:20157291:G:A	1.02768e-41	-2.64906	-1.52328	6.15422e-19	-2.50097	-1.53912	3.64215e-11	-2.69074	-1.51113
20157352	chr2:20157352:G:A	1.19056e-40	-1.95771e-09	-1.72263	6.06543e-18	-1.95771e-09	-1.75204	4.19864e-10	-1.95771e-09	-1.7571
20157371	chr2:20157371:C:T	8.32965e-42	-2.66217	-1.72024	4.81924e-19	-2.55346	-1.73115	3.85164e-11	-2.42355	-1.72239
20157864	chr2:20157864:T:C	1.24648e-41	-2.32916	-1.65015	7.10264e-19	-2.21931	-1.67745	6.26125e-11	-1.9765	-1.68357
20158011	chr2:20158011:C:T	1.88332e-40	-1.95771e-09	-1.26402	9.27718e-18	-1.95771e-09	-1.32708	6.3827e-10	-1.95771e-09	-1.33827
20158210	chr2:20158210:A:G	8.35312e-42	-2.65996	-1.71963	4.83888e-19	-2.54994	-1.73061	3.86949e-11	-2.41957	-1.72175
20158224	chr2:20158224:G:A	4.51534e-41	-2.69216	-1.53232e-09	2.34876e-18	-2.70076	-1.53232e-09	1.63915e-10	-2.69768	-1.53232e-09
20158356	chr2:20158356:C:T	3.679e-40	-1.95771e-09	-0.594414	1.84911e-17	-1.95771e-09	-0.637354	1.20228e-09	-1.95771e-09	-0.705058
20158595	chr2:20158595:T:C	1.37425e-41	-2.2317	-1.65004	7.89991e-19	-2.1174	-1.67297	7.01621e-11	-1.86857	-1.67765
20159251	chr2:20159251:G:A	1.19967e-40	-1.95771e-09	-1.71501	6.08302e-18	-1.95771e-09	-1.74914	4.20636e-10	-1.95771e-09	-1.75526
20159432	chr2:20159432:A:G	2.05763e-40	-1.95771e-09	-1.1755	1.28075e-17	-1.95771e-09	-1.00461	9.42351e-10	-1.95771e-09	-0.948652
20159529	chr2:20159529:A:C	1.27761e-41	-2.33714	-1.61751	7.15241e-19	-2.24148	-1.6483	6.30117e-11	-1.99552	-1.65818
20159610	chr2:20159610:A:G	4.59094e-40	-1.95771e-09	-0.37297	2.06744e-17	-1.95771e-09	-0.525746	1.41552e-09	-1.95771e-09	-0.541781
20159791	chr2:20159791:G:T	4.40318e-40	-1.95771e-09	-0.414729	1.98495e-17	-1.95771e-09	-0.566463	1.36042e-09	-1.95771e-09	-0.581482
20160142	chr2:20160142:C:T	1.71974e-40	-1.95771e-09	-1.35488	7.92735e-18	-1.95771e-09	-1.48432	5.38523e-10	-1.95771e-09	-1.5082
20160218	chr2:20160218:G:T	1.16488e-40	-1.95771e-09	-1.74444	6.01872e-18	-1.95771e-09	-1.75977	4.18743e-10	-1.95771e-09	-1.75977
20160636	chr2:20160636:G:A	6.71787e-41	-2.29487	-1.53232e-09	3.73228e-18	-2.23762	-1.53232e-09	2.71534e-10	-2.19294	-1.53232e-09
20160700	chr2:20160700:T:C	5.10124e-41	-2.57016	-1.53232e-09	3.15369e-18	-2.40607	-1.53232e-09	2.02295e-10	-2.4873	-1.53232e-09
20160702	chr2:20160702:G:T	1.48744e-40	-1.95771e-09	-1.5	8.06902e-18	-1.95771e-09	-1.46661	5.70832e-10	-1.95771e-09	-1.44993
20161072	chr2:20161072:T:C	1.15575e-40	-1.95771e-09	-1.7523	6.14844e-18	-1.95771e-09	-1.73844	4.29503e-10	-1.95771e-09	-1.7344
20161256	chr2:20161256:C:T	1.23159e-40	-1.95771e-09	-1.68875	6.43172e-18	-1.95771e-09	-1.6934	4.3972e-10	-1.95771e-09	-1.71089
20161341	chr2:20161341:G:GCA	2.68345e-41	-2.47337	-0.739167	1.95629e-18	-2.00287	-0.880726	1.08383e-10	-2.08041	-1.03095
20161566	chr2:20161566:T:C	2.05763e-40	-1.95771e-09	-1.1755	1.28075e-17	-1.95771e-09	-1.00461	9.42351e-10	-1.95771e-09	-0.948652
20161985	chr2:20161985:T:C	1.8288e-40	-1.95771e-09	-1.2934	1.13635e-17	-1.95771e-09	-1.12424	8.24511e-10	-1.95771e-09	-1.08224
20162150	chr2:20162150:C:T	1.15192e-40	-1.95771e-09	-1.75562	6.03524e-18	-1.95771e-09	-1.75703	4.19553e-10	-1.95771e-09	-1.75784
20162689	chr2:20162689:A:G	2.14339e-40	-1.95771e-09	-1.13467	9.59031e-18	-1.95771e-09	-1.29389	5.89402e-10	-1.95771e-09	-1.41792
20163313	chr2:20163313:G:T	2.58433e-41	-2.2565	-0.993679	1.47832e-18	-2.08029	-1.08344	1.42026e-10	-1.73028	-1.11074
20163532	chr2:20163532:C:T	1.26673e-40	-1.95771e-09	-1.66061	6.61107e-18	-1.95771e-09	-1.6659	4.50129e-10	-1.95771e-09	-1.68749
20164517	chr2:20164517:G:A	9.93307e-42	-2.44712	-1.75923	4.39066e-19	-2.64374	-1.734	3.09461e-11	-2.67385	-1.69093
20164533	chr2:20164533:G:A	6.66892e-41	-2.30218	-1.53232e-09	3.70131e-18	-2.24596	-1.53232e-09	2.64379e-10	-2.21965	-1.53232e-09
20165644	chr2:20165644:CACA:C	1.05401e-40	-0.0870486	-1.75741	2.82915e-18	-0.755027	-1.75964	1.77863e-10	-0.856261	-1.75975
20165722	chr2:20165722:T:C	1.50619e-41	-2.28894	-1.50112	1.15749e-18	-1.75115	-1.65724	5.09362e-11	-2.12215	-1.7443
20165855	chr2:20165855:A:G	8.51091e-42	-2.68458	-1.6763	5.33935e-19	-2.49235	-1.68977	3.08173e-11	-2.68081	-1.68815
20166462	chr2:20166462:T:G	1.90593e-40	-1.95771e-09	-1.25209	1.2042e-17	-1.95771e-09	-1.06624	8.69783e-10	-1.95771e-09	-1.02879
20166722	chr2:20166722:G:A	2.9571e-41	-2.36409	-0.751344	2.28479e-18	-2.26502	-0.463348	1.88384e-10	-2.28277	-0.275776
20167123	chr2:20167123:C:T	3.13032e-41	-2.37801	-0.680492	2.46761e-18	-2.28103	-0.370361	2.05165e-10	-2.29917	-0.174045
20167200	chr2:20167200:G:A	1.14771e-40	-1.95771e-09	-1.75929	6.12885e-18	-1.95771e-09	-1.74164	4.31046e-10	-1.95771e-09	-1.73081
20167400	chr2:20167400:G:C	2.61362e-40	-1.95771e-09	-0.936319	1.68862e-17	-1.95771e-09	-0.728148	1.24611e-09	-1.95771e-09	-0.669247
20167528	chr2:20167528:C:T	1.34312e-41	-2.6938	-1.21084	8.6068e-19	-2.45173	-1.25294	4.84397e-11	-2.66136	-1.25535
20167927	chr2:20167927:G:A	1.46003e-40	-1.95771e-09	-1.5186	6.84262e-18	-1.95771e-09	-1.63147	4.61203e-10	-1.95771e-09	-1.66319
20168050	chr2:20168050:C:T	2.61362e-40	-1.95771e-09	-0.936319	1.68862e-17	-1.95771e-09	-0.728148	1.24611e-09	-1.95771e-09	-0.669247
20168326	chr2:20168326:C:T	1.47938e-40	-1.95771e-09	-1.50543	6.92028e-18	-1.95771e-09	-1.62019	4.65038e-10	-1.95771e-09	-1.65491
20168435	chr2:20168435:A:G	5.23541e-41	-0.784283	-1.75991	8.0359e-18	0.269346	-1.74007	3.66997e-10	-0.212462	-1.67921
20168632	chr2:20168632:G:A	2.50208e-41	-1.53987	-1.74264	1.88822e-18	-1.18434	-1.73467	1.39388e-10	-1.13436	-1.72541
20168642	chr2:20168642:C:T	4.75459e-41	-2.64053	-1.53232e-09	2.69889e-18	-2.5618	-1.53232e-09	1.90537e-10	-2.54719	-1.53232e-09
20168758	chr2:20168758:G:T	5.36111e-41	-0.959747	-1.56072	4.05537e-18	-0.599101	-1.5555	4.10625e-10	-0.232783	-1.54657
20168976	chr2:20168976:A:T	1.34704e-40	-1.95771e-09	-1.59914	6.9874e-18	-1.95771e-09	-1.61053	4.71846e-10	-1.95771e-09	-1.64038
20169381	chr2:20169381:G:A	2.86075e-41	-2.29124	-0.857321	2.20826e-18	-2.19141	-0.571032	1.84146e-10	-2.19512	-0.386178
20169730	chr2:20169730:C:T	1.41157e-40	-1.95771e-09	-1.55236	6.68686e-18	-1.95771e-09	-1.6545	4.52362e-10	-1.95771e-09	-1.68255
20169758	chr2:20169758:A:G	1.48812e-40	-1.95771e-09	-1.49954	7.74137e-18	-1.95771e-09	-1.50806	5.16648e-10	-1.95771e-09	-1.54967
20169940	chr2:20169940:T:A	6.3356e-41	-1.07909	-1.27436	4.73771e-18	-0.745534	-1.25355	4.69248e-10	-0.405008	-1.24089
20169961	chr2:20169961:T:A	1.26072e-40	-1.95771e-09	-1.66537	6.85669e-18	-1.95771e-09	-1.62942	4.90831e-10	-1.95771e-09	-1.60093
20170050	chr2:20170050:G:A	3.0481e-41	-2.43201	-0.653111	2.39314e-18	-2.3494	-0.332632	2.02594e-10	-2.35368	-0.132151
20170408	chr2:20170408:AC:A	6.83504e-41	-1.05752	-1.22006	5.05123e-18	-0.735416	-1.19959	5.04196e-10	-0.390122	-1.18394
20170581	chr2:20170581:C:T	1.37309e-40	-1.95771e-09	-1.57999	6.56094e-18	-1.95771e-09	-1.67351	4.45101e-10	-1.95771e-09	-1.69873
20170663	chr2:20170663:G:A	1.40803e-40	-1.95771e-09	-1.55486	6.67315e-18	-1.95771e-09	-1.65655	4.51462e-10	-1.95771e-09	-1.68454
20170880	chr2:20170880:A:C	6.21914e-41	-0.837314	-1.53469	4.5017e-18	-0.622075	-1.42811	4.24098e-10	-0.365956	-1.38111
20170884	chr2:20170884:T:C	1.93574e-41	-2.69715	-0.842007	1.00796e-18	-2.56098	-0.98573	6.50653e-11	-2.47402	-1.14762
20171127	chr2:20171127:T:C	1.40653e-40	-1.95771e-09	-1.55593	6.666e-18	-1.95771e-09	-1.65762	4.51565e-10	-1.95771e-09	-1.68431
20171385	chr2:20171385:T:G	1.19826e-40	-1.95771e-09	-1.71618	6.05425e-18	-1.95771e-09	-1.75388	4.19115e-10	-1.95771e-09	-1.75888
20171406	chr2:20171406:C:T	5.94945e-41	-0.85428	-1.56206	4.23095e-18	-0.652743	-1.45947	3.9517e-10	-0.40478	-1.41293
20171540	chr2:20171540:T:G	3.5573e-41	-1.34633	-1.58431	2.41269e-18	-1.0845	-1.5894	2.37892e-10	-0.737687	-1.58753
20171619	chr2:20171619:G:A	7.93421e-41	-0.960548	-1.16791	6.32338e-18	-0.57299	-1.1374	6.48804e-10	-0.190681	-1.13122
20171675	chr2:20171675:G:T	1.52281e-40	-1.95771e-09	-1.4765	7.71743e-18	-1.95771e-09	-1.51116	5.22286e-10	-1.95771e-09	-1.53881
20171806	chr2:20171806:T:A	4.55939e-41	-2.57746	-0.104994	1.84031e-18	-2.66149	-0.283219	1.33794e-10	-2.44698	-0.453751
20171852	chr2:20171852:T:C	6.31678e-41	-1.0791	-1.27733	5.14694e-18	-0.689596	-1.22664	5.06854e-10	-0.300283	-1.26852
20172011	chr2:20172011:G:A	6.77571e-41	-1.05122	-1.23508	5.1e-18	-0.840378	-1.08502	4.88503e-10	-0.565673	-1.04001
20172014	chr2:20172014:C:T	1.09035e-41	-2.66071	-1.45243	5.43218e-19	-2.61382	-1.55106	3.95141e-11	-2.53985	-1.58052
20172127	chr2:20172127:C:T	1.68806e-40	-1.95771e-09	-1.37348	9.37202e-18	-1.95771e-09	-1.31691	7.26154e-10	-1.95771e-09	-1.20927
20172359	chr2:20172359:G:A	1.15086e-40	-1.95771e-09	-1.75655	6.02893e-18	-1.95771e-09	-1.75807	4.2123e-10	-1.95771e-09	-1.75385
20172653	chr2:20172653:T:C	8.43873e-41	-2.65487	0.58806	3.90892e-18	-2.66506	0.473675	2.26863e-10	-2.62554	0.252862
20172692	chr2:20172692:A:C	1.22042e-40	-1.95771e-09	-1.69786	6.3589e-18	-1.95771e-09	-1.70479	4.3505e-10	-1.95771e-09	-1.72157
20172697	chr2:20172697:G:A	3.05782e-40	-1.95771e-09	-0.779354	2.02925e-17	-1.95771e-09	-0.544391	1.50857e-09	-1.95771e-09	-0.478115
20172833	chr2:20172833:G:C	1.45605e-40	-1.95771e-09	-1.52133	7.76683e-18	-1.95771e-09	-1.50478	5.25595e-10	-1.95771e-09	-1.5325
20172977	chr2:20172977:C:T	1.14764e-40	-1.95771e-09	-1.75935	6.01692e-18	-1.95771e-09	-1.76007	4.18718e-10	-1.95771e-09	-1.75983
20173296	chr2:20173296:G:A	1.63515e-41	-2.64475	-1.06316	9.72944e-19	-2.3944	-1.18767	6.71259e-11	-2.26633	-1.32413
20173345	chr2:20173345:G:A	1.33902e-40	-1.95771e-09	-1.60512	7.22545e-18	-1.95771e-09	-1.57703	5.11092e-10	-1.95771e-09	-1.56048
20173476	chr2:20173476:ATTG:A	2.57563e-40	-1.95771e-09	-0.950963	1.66062e-17	-1.95771e-09	-0.744867	1.2225e-09	-1.95771e-09	-0.688377
20173611	chr2:20173611:C:T	5.72829e-41	-0.904412	-1.54981	2.18788e-18	-1.25679	-1.51492	1.89922e-10	-1.06754	-1.48288
20173684	chr2:20173684:C:A	1.14688e-40	-1.95771e-09	-1.76001	6.07485e-18	-1.95771e-09	-1.75049	4.25662e-10	-1.95771e-09	-1.74338
20173762	chr2:20173762:G:A	1.33902e-40	-1.95771e-09	-1.60512	7.22545e-18	-1.95771e-09	-1.57703	5.11092e-10	-1.95771e-09	-1.56048
20174107	chr2:20174107:C:T	1.35296e-40	-1.95771e-09	-1.59476	6.49122e-18	-1.95771e-09	-1.68419	4.42081e-10	-1.95771e-09	-1.70554
20174108	chr2:20174108:A:G	1.5596e-40	-0.661374	-0.791252	5.14224e-17	0.954225	-0.568794	2.52608e-09	0.50114	-0.463744
20174397	chr2:20174397:G:A	1.29406e-40	-1.31093	-0.328343	1.17649e-17	-0.98614	-0.103381	1.07145e-09	-0.734579	-0.0856778
20174525	chr2:20174525:G:A	8.24243e-41	-1.5507	-0.539643	6.6529e-18	-1.18749	-0.4721	6.19163e-10	-0.872204	-0.496457
20175145	chr2:20175145:C:T	2.63094e-41	-1.50509	-1.72721	1.58924e-18	-1.45284	-1.63854	1.05382e-10	-1.55611	-1.58333
20175391	chr2:20175391:C:T	1.30515e-40	-1.95771e-09	-1.63074	7.11822e-18	-1.95771e-09	-1.59199	4.9616e-10	-1.95771e-09	-1.59013
20176034	chr2:20176034:A:G	2.92735e-41	-1.36583	-1.75972	1.67906e-18	-1.30995	-1.72646	1.07179e-10	-1.43134	-1.6912
20176046	chr2:20176046:C:T	1.19808e-40	-1.95771e-09	-1.71633	6.69084e-18	-1.95771e-09	-1.6539	4.7693e-10	-1.95771e-09	-1.62966
20176174	chr2:20176174:G:T	1.19645e-40	-1.95771e-09	-1.7177	6.1604e-18	-1.95771e-09	-1.7365	4.26014e-10	-1.95771e-09	-1.74256
20176226	chr2:20176226:C:T	2.45593e-41	-2.45229	-0.848844	2.17465e-18	-1.74589	-1.03188	1.19901e-10	-1.91027	-1.10009
20176261	chr2:20176261:T:C	4.1425e-41	-1.57562	-1.20272	4.68385e-18	-1.07436	-0.936164	2.90479e-10	-1.40451	-0.720992
20176551	chr2:20176551:G:C	1.16348e-40	-1.95771e-09	-1.74564	6.42226e-18	-1.95771e-09	-1.69487	4.58357e-10	-1.95771e-09	-1.66938
20176609	chr2:20176609:C:T	1.17676e-40	-1.95771e-09	-1.73429	6.56699e-18	-1.95771e-09	-1.67259	4.70177e-10	-1.95771e-09	-1.64392
20176941	chr2:20176941:C:T	1.14909e-40	-1.95771e-09	-1.75808	6.22435e-18	-1.95771e-09	-1.72617	4.41189e-10	-1.95771e-09	-1.70756
20177005	chr2:20177005:T:C	1.16161e-40	-1.95771e-09	-1.74725	6.02782e-18	-1.95771e-09	-1.75826	4.18752e-10	-1.95771e-09	-1.75975
20177309	chr2:20177309:C:T	2.67721e-41	-1.45835	-1.75652	1.61125e-18	-1.36223	-1.7154	1.05036e-10	-1.45344	-1.68929
20177631	chr2:20177631:C:A	2.53913e-41	-1.99527	-1.27255	1.25955e-18	-2.23216	-1.09173	9.94012e-11	-2.12305	-1.07481
20178444	chr2:20178444:G:C	2.42127e-41	-1.94809	-1.36726	1.15687e-18	-2.20897	-1.19995	9.23192e-11	-2.09309	-1.17869
20178830	chr2:20178830:G:A	2.63799e-40	-1.95771e-09	-0.92704	1.24433e-17	-1.95771e-09	-1.03346	8.4012e-10	-1.95771e-09	-1.06348
20178865	chr2:20178865:C:A	1.8184e-40	-1.95771e-09	-1.2991	8.37869e-18	-1.95771e-09	-1.42895	5.29029e-10	-1.95771e-09	-1.52599
20178897	chr2:20178897:C:T	1.42596e-40	-1.95771e-09	-1.54221	7.91621e-18	-1.95771e-09	-1.48573	5.77678e-10	-1.95771e-09	-1.43801
20179074	chr2:20179074:G:A	1.22907e-40	-1.95771e-09	-1.6908	7.00672e-18	-1.95771e-09	-1.60777	5.08736e-10	-1.95771e-09	-1.5651
20179121	chr2:20179121:T:G	1.20157e-39	-0.925878	1.51504	2.05586e-16	0.0377364	1.73349	1.27314e-08	-0.056311	1.71111
20179248	chr2:20179248:T:C	3.69403e-41	-2.55214	-0.340779	2.64694e-18	-1.94458	-0.636661	1.41846e-10	-2.07619	-0.766102
20179264	chr2:20179264:C:G	1.19616e-40	-1.95771e-09	-1.71794	6.73728e-18	-1.95771e-09	-1.64699	4.85906e-10	-1.95771e-09	-1.61101
20179277	chr2:20179277:T:C	1.15027e-40	-1.95771e-09	-1.75706	6.23679e-18	-1.95771e-09	-1.72418	4.43628e-10	-1.95771e-09	-1.70204
20179297	chr2:20179297:T:A	1.42492e-40	-1.95771e-09	-1.54294	7.90923e-18	-1.95771e-09	-1.48661	5.77136e-10	-1.95771e-09	-1.43895
20179380	chr2:20179380:T:C	1.19885e-40	-1.95771e-09	-1.71569	6.68991e-18	-1.95771e-09	-1.65404	4.77148e-10	-1.95771e-09	-1.6292
20179500	chr2:20179500:A:G	2.00423e-41	-2.07115	-1.43323	9.7381e-19	-2.30373	-1.27745	7.74669e-11	-2.1999	-1.24728
20180095	chr2:20180095:G:C	2.66908e-41	-2.52357	-0.694336	2.04393e-18	-1.88241	-0.95736	1.1179e-10	-2.01479	-1.06562
20180517	chr2:20180517:C:T	3.24014e-40	-1.78469	1.06325	2.99411e-17	-1.12488	0.969468	1.67331e-09	-1.18171	0.807236
20180543	chr2:20180543:C:T	1.84543e-41	-2.05864	-1.52829	8.58747e-19	-2.31966	-1.38726	6.82633e-11	-2.2254	-1.34826
20180651	chr2:20180651:A:G	2.24859e-41	-1.89976	-1.48958	1.05399e-18	-2.19441	-1.30766	8.58649e-11	-2.09094	-1.25331
20180755	chr2:20180755:TC:T	1.42451e-40	-1.95771e-09	-1.54323	7.9075e-18	-1.95771e-09	-1.48683	5.77008e-10	-1.95771e-09	-1.43917
20180956	chr2:20180956:C:T	1.73493e-41	-2.27023	-1.37845	8.4149e-19	-2.41437	-1.31285	6.52687e-11	-2.2975	-1.32102
20181096	chr2:20181096:C:G	2.71116e-41	-1.50618	-1.69608	1.38588e-18	-1.4885	-1.73981	1.81303e-10	-0.838105	-1.75875
20181264	chr2:20181264:G:A	1.40041e-40	-1.56029	-1.53232e-09	5.91176e-18	-1.7777	-1.53232e-09	4.38129e-10	-1.71452	-1.53232e-09
20181619	chr2:20181619:A:G	3.48847e-40	-1.95771e-09	-0.647593	1.73844e-17	-1.95771e-09	-0.699067	1.13856e-09	-1.95771e-09	-0.759514
20181641	chr2:20181641:T:C	2.30166e-41	-2.11466	-1.25135	1.18946e-18	-2.33099	-1.05015	9.43241e-11	-2.22562	-1.02468
20181642	chr2:20181642:C:G	1.37252e-40	-1.95771e-09	-1.5804	7.40603e-18	-1.95771e-09	-1.55235	5.38502e-10	-1.95771e-09	-1.50824
20182940	chr2:20182940:C:T	1.1654e-40	-1.95771e-09	-1.74399	6.29942e-18	-1.95771e-09	-1.71418	4.37537e-10	-1.95771e-09	-1.71587
20183308	chr2:20183308:G:A	1.36536e-40	-1.95771e-09	-1.58563	6.81779e-18	-1.95771e-09	-1.63511	4.59552e-10	-1.95771e-09	-1.66678
20183899	chr2:20183899:C:T	2.17416e-41	-2.23372	-1.18928	1.38094e-18	-2.04753	-1.18435	9.70142e-11	-2.05682	-1.16536
20184049	chr2:20184049:G:T	5.60132e-41	-2.47664	-1.53232e-09	3.30911e-18	-2.35796	-1.53232e-09	1.92062e-10	-2.53921	-1.53232e-09
20184092	chr2:20184092:G:T	1.48246e-41	-2.42194	-1.384	7.84016e-19	-2.38982	-1.40815	6.12267e-11	-2.27377	-1.40867
20184209	chr2:20184209:A:T	1.11677e-41	-2.67937	-1.40983	5.78403e-19	-2.47078	-1.63135	3.14669e-11	-2.64994	-1.69815
20184576	chr2:20184576:G:A	9.86555e-42	-2.69737	-1.5158	5.47603e-19	-2.53792	-1.61893	3.4517e-11	-2.59337	-1.66221
20184622	chr2:20184622:G:A	9.98424e-42	-2.70078	-1.50044	5.33228e-19	-2.5684	-1.61505	3.37404e-11	-2.61795	-1.66038
20184722	chr2:20184722:CA:C	1.30731e-40	-1.95771e-09	-1.62908	6.83213e-18	-1.95771e-09	-1.63301	4.61418e-10	-1.95771e-09	-1.66273
20184791	chr2:20184791:C:T	1.03376e-41	-2.70063	-1.46581	5.38661e-19	-2.58554	-1.58778	3.39816e-11	-2.63265	-1.63856
20184808	chr2:20184808:A:G	1.16902e-40	-1.95771e-09	-1.74089	6.39962e-18	-1.95771e-09	-1.6984	4.55928e-10	-1.95771e-09	-1.6747
20184945	chr2:20184945:C:T	9.15906e-42	-2.69869	-1.58879	6.30121e-19	-2.4009	-1.61559	3.45033e-11	-2.62769	-1.62829
20185082	chr2:20185082:A:G	9.44036e-42	-2.69843	-1.5588	4.70347e-19	-2.70098	-1.60795	3.21293e-11	-2.69332	-1.63394
20185404	chr2:20185404:A:G	7.93996e-42	-2.69918	-1.73114	4.0958e-19	-2.69484	-1.75243	2.81386e-11	-2.70066	-1.75923
20185472	chr2:20185472:G:A	1.25465e-40	-2.1127	0.442496	1.34471e-17	-1.22109	0.265216	6.68321e-10	-1.5239	0.231636
20185783	chr2:20185783:C:T	1.65375e-40	-1.95771e-09	-1.39401	9.31905e-18	-1.95771e-09	-1.32258	7.01388e-10	-1.95771e-09	-1.24397
20185940	chr2:20185940:T:C	7.94868e-42	-2.70088	-1.72834	4.08448e-19	-2.69897	-1.75107	2.82152e-11	-2.69864	-1.75852
20186267	chr2:20186267:G:A	2.83564e-41	-1.75229	-1.40508	2.86236e-18	-1.32291	-1.18008	1.78091e-10	-1.60979	-1.00494
20186337	chr2:20186337:T:C	1.24797e-40	-1.95771e-09	-1.67554	6.91824e-18	-1.95771e-09	-1.62048	5.01844e-10	-1.95771e-09	-1.57874
20186353	chr2:20186353:C:T	1.05175e-41	-2.70039	-1.4488	5.55301e-19	-2.59654	-1.54635	3.46803e-11	-2.64566	-1.6052
20186899	chr2:20186899:C:T	4.12118e-41	-1.91657	-0.866934	2.74822e-18	-1.71379	-0.829895	1.94042e-10	-1.76733	-0.761626
20187088	chr2:20187088:T:C	1.16776e-40	-1.95771e-09	-1.74196	6.22663e-18	-1.95771e-09	-1.72581	4.42415e-10	-1.95771e-09	-1.70478
20187200	chr2:20187200:A:G	8.11795e-42	-2.6973	-1.71085	4.40052e-19	-2.64224	-1.73326	2.95027e-11	-2.69777	-1.71478
20187503	chr2:20187503:G:A	8.53236e-42	-2.69993	-1.65843	4.36097e-19	-2.70018	-1.68436	2.97288e-11	-2.69906	-1.70585
20188202	chr2:20188202:C:T	9.81952e-42	-2.70091	-1.51695	4.85551e-19	-2.69751	-1.5796	3.25483e-11	-2.70075	-1.61355
20188672	chr2:20188672:C:T	1.50743e-40	-1.95771e-09	-1.48665	8.41549e-18	-1.95771e-09	-1.42457	6.16876e-10	-1.95771e-09	-1.37236
20188682	chr2:20188682:G:A	9.69504e-42	-2.70058	-1.53004	4.86818e-19	-2.69865	-1.57585	3.28721e-11	-2.7004	-1.604
20188723	chr2:20188723:C:A	9.02949e-42	-2.69954	-1.60219	4.47453e-19	-2.70091	-1.65791	3.02741e-11	-2.69648	-1.69026
20188754	chr2:20188754:A:G	9.24814e-42	-2.6997	-1.5781	4.56144e-19	-2.70087	-1.63872	3.07638e-11	-2.69665	-1.67404
20188810	chr2:20188810:G:A	9.04062e-42	-2.69317	-1.60733	4.54623e-19	-2.68139	-1.66154	3.0219e-11	-2.69543	-1.69313
20189221	chr2:20189221:G:A	1.12247e-41	-2.32814	-1.75598	7.03386e-19	-2.16202	-1.74448	5.04665e-11	-2.14923	-1.72649
20189522	chr2:20189522:C:T	1.5505e-40	-1.95771e-09	-1.45848	9.00847e-18	-1.95771e-09	-1.35648	6.57934e-10	-1.95771e-09	-1.30792
20189646	chr2:20189646:G:A	1.14739e-40	-1.95771e-09	-1.75957	6.01949e-18	-1.95771e-09	-1.75964	4.19221e-10	-1.95771e-09	-1.75863
20189806	chr2:20189806:A:C	4.07664e-41	-1.15548	-1.63889	9.87113e-19	-1.96751	-1.60011	6.09718e-11	-2.15004	-1.53657
20190291	chr2:20190291:G:A	1.15679e-40	-1.95771e-09	-1.75141	6.19531e-18	-1.95771e-09	-1.73085	4.34977e-10	-1.95771e-09	-1.72174
20190292	chr2:20190292:G:A	1.2965e-41	-2.17997	-1.76	8.21158e-19	-1.99433	-1.75735	5.84711e-11	-1.98217	-1.74633
20190933	chr2:20190933:G:A	2.71019e-41	-2.50376	-0.698863	1.76871e-18	-2.06574	-0.918651	1.34896e-10	-1.81688	-1.07565
20192092	chr2:20192092:C:T	1.34996e-41	-2.69225	-1.20731	5.8274e-19	-2.67704	-1.41762	3.762e-11	-2.61488	-1.55461
20192467	chr2:20192467:T:G	8.05517e-42	-2.68583	-1.73008	7.16945e-19	-2.128	-1.7594	3.56207e-11	-2.46465	-1.75945
20192479	chr2:20192479:C:T	1.42817e-40	-1.95771e-09	-1.54066	7.07252e-18	-1.95771e-09	-1.59843	4.7549e-10	-1.95771e-09	-1.63268
20192628	chr2:20192628:CCTATTTGGGAGG:C	2.1791e-41	-2.6297	-0.791032	1.07685e-18	-2.45108	-1.02953	9.24697e-11	-2.06344	-1.20671
20192903	chr2:20192903:G:A	4.23092e-41	-1.93552	-0.821704	4.77874e-18	-1.49418	-0.496286	3.34004e-10	-1.76302	-0.222857
20193033	chr2:20193033:G:A	6.61612e-41	-2.31013	-1.53232e-09	3.5047e-18	-2.30054	-1.53232e-09	3.26998e-10	-2.00708	-1.53232e-09
20193153	chr2:20193153:A:G	4.35006e-41	-1.85279	-0.876659	4.87827e-18	-1.40172	-0.568137	3.38945e-10	-1.67566	-0.295527
20193164	chr2:20193164:G:A	1.1723e-40	-1.95771e-09	-1.73809	6.08377e-18	-1.95771e-09	-1.74902	4.21381e-10	-1.95771e-09	-1.75349
20193214	chr2:20193214:C:T	4.1958e-41	-1.84345	-0.922105	4.80421e-18	-1.37758	-0.607575	3.29613e-10	-1.65779	-0.341322
20193216	chr2:20193216:C:T	4.29694e-41	-1.85132	-0.890417	4.89579e-18	-1.39174	-0.574532	3.37443e-10	-1.66912	-0.306516
20193289	chr2:20193289:A:G	4.12709e-41	-1.85826	-0.923809	4.68898e-18	-1.40192	-0.60751	3.23055e-10	-1.67573	-0.343481
20193422	chr2:20193422:A:T	2.64101e-41	-1.88968	-1.3388	1.92819e-18	-1.55025	-1.34781	1.65168e-10	-1.28716	-1.40291
20193551	chr2:20193551:A:G	1.18741e-40	-1.95771e-09	-1.72529	6.17907e-18	-1.95771e-09	-1.73347	4.24987e-10	-1.95771e-09	-1.74497
20193648	chr2:20193648:T:C	4.21492e-41	-2.69918	-0.0618287	2.17332e-18	-2.56108	-0.217303	1.07229e-10	-2.63523	-0.486841
20193682	chr2:20193682:A:C	1.14683e-40	-1.95771e-09	-1.76006	6.08508e-18	-1.95771e-09	-1.7488	4.31483e-10	-1.95771e-09	-1.7298
20193810	chr2:20193810:G:A	1.16545e-40	-1.95771e-09	-1.74395	6.1887e-18	-1.95771e-09	-1.73192	4.37924e-10	-1.95771e-09	-1.71498
20193849	chr2:20193849:G:A	1.21204e-40	-1.95771e-09	-1.70476	6.17898e-18	-1.95771e-09	-1.73349	4.25967e-10	-1.95771e-09	-1.74267
20193900	chr2:20193900:G:A	1.15219e-40	-1.95771e-09	-1.75539	6.14415e-18	-1.95771e-09	-1.73914	4.32492e-10	-1.95771e-09	-1.72747
20193911	chr2:20193911:A:G	2.55248e-41	-1.90595	-1.35663	7.55821e-19	-2.41071	-1.42389	3.83397e-11	-2.6197	-1.53085
20194300	chr2:20194300:C:A	3.28395e-41	-1.60768	-1.40292	3.44089e-18	-0.975694	-1.34322	1.73306e-10	-1.39308	-1.24889
20194590	chr2:20194590:G:A	1.5255e-41	-2.4034	-1.37391	6.4938e-19	-2.62709	-1.35929	3.74385e-11	-2.69943	-1.4749
20194681	chr2:20194681:T:A	1.17869e-40	-1.95771e-09	-1.73265	6.53024e-18	-1.95771e-09	-1.6782	4.64549e-10	-1.95771e-09	-1.65596
20195042	chr2:20195042:G:A	1.67825e-40	-1.95771e-09	-1.37931	9.01331e-18	-1.95771e-09	-1.35594	6.55949e-10	-1.95771e-09	-1.31095
20195087	chr2:20195087:G:C	2.47971e-41	-2.58041	-0.711086	1.00251e-18	-2.64808	-0.90406	6.4289e-11	-2.65319	-0.980453
20195334	chr2:20195334:CAATTA:C	3.1295e-41	-2.38574	-0.673028	1.73701e-18	-2.28117	-0.721309	1.27511e-10	-2.1546	-0.794231
20195399	chr2:20195399:A:G	3.13596e-41	-2.31967	-0.737036	1.76136e-18	-2.20763	-0.780924	1.3126e-10	-2.07245	-0.847396
20195439	chr2:20195439:A:G	2.82676e-41	-2.4174	-0.743114	1.55456e-18	-2.3201	-0.793353	1.14272e-10	-2.19653	-0.861913
20195950	chr2:20195950:C:T	1.92616e-41	-2.5376	-1.00651	7.68652e-19	-2.43336	-1.3844	5.37283e-11	-2.22336	-1.58973
20196203	chr2:20196203:A:G	1.5783e-40	-1.95771e-09	-1.44071	8.72602e-18	-1.95771e-09	-1.38833	6.04862e-10	-1.95771e-09	-1.39203
20196330	chr2:20196330:C:T	1.13852e-41	-2.47184	-1.59807	1.02745e-18	-2.01121	-1.51636	5.99396e-11	-2.27048	-1.43321
20196361	chr2:20196361:T:C	3.97971e-41	-2.29166	-0.526775	2.25497e-18	-2.18672	-0.554791	1.64782e-10	-2.07736	-0.615043
20196479	chr2:20196479:C:T	1.77148e-41	-2.60308	-1.02475	9.23141e-19	-2.54043	-1.09419	5.53254e-11	-2.59058	-1.19322
20196749	chr2:20196749:A:T	1.14882e-40	-1.95771e-09	-1.75832	6.08167e-18	-1.95771e-09	-1.74936	4.28285e-10	-1.95771e-09	-1.73724
20196849	chr2:20196849:A:C	2.98619e-41	-2.45969	-0.645958	1.67517e-18	-2.36351	-0.675221	1.19152e-10	-2.26928	-0.747346
20196945	chr2:20196945:A:G	3.14845e-41	-2.43063	-0.622102	1.82545e-18	-2.33739	-0.615421	1.29737e-10	-2.25184	-0.679685
20197007	chr2:20197007:T:C	1.61e-40	-1.95771e-09	-1.42082	8.93549e-18	-1.95771e-09	-1.36461	6.67988e-10	-1.95771e-09	-1.29276
20197062	chr2:20197062:T:C	3.17345e-41	-2.4572	-0.587625	1.78072e-18	-2.36014	-0.617487	1.25866e-10	-2.26972	-0.692089
20197268	chr2:20197268:A:G	1.87927e-40	-1.95771e-09	-1.26617	9.03136e-18	-1.95771e-09	-1.35394	5.94557e-10	-1.95771e-09	-1.40921
20197353	chr2:20197353:C:T	7.19366e-41	-2.48742	0.260978	3.84575e-18	-2.3836	0.17593	2.62514e-10	-2.27992	0.0531936
20197354	chr2:20197354:C:T	1.15152e-40	-1.95771e-09	-1.75597	6.02241e-18	-1.95771e-09	-1.75916	4.19847e-10	-1.95771e-09	-1.75714
20197785	chr2:20197785:A:G	1.20584e-40	-1.95771e-09	-1.70988	6.5248e-18	-1.95771e-09	-1.67903	4.59825e-10	-1.95771e-09	-1.66618
20198398	chr2:20198398:T:C	2.81027e-40	-1.95771e-09	-0.863776	1.28309e-17	-1.95771e-09	-1.00279	7.79984e-10	-1.95771e-09	-1.13776
20198534	chr2:20198534:G:A	1.14915e-41	-2.44205	-1.61856	1.04671e-18	-1.95943	-1.54957	6.11033e-11	-2.20878	-1.47568
20198601	chr2:20198601:G:T	1.90317e-40	-1.95771e-09	-1.25353	9.12206e-18	-1.95771e-09	-1.34395	6.00523e-10	-1.95771e-09	-1.39923
20198618	chr2:20198618:G:T	1.21884e-40	-1.95771e-09	-1.69915	6.175e-18	-1.95771e-09	-1.73413	4.24656e-10	-1.95771e-09	-1.74575
20199032	chr2:20199032:G:A	1.2355e-40	-1.95771e-09	-1.68558	6.23387e-18	-1.95771e-09	-1.72464	4.2778e-10	-1.95771e-09	-1.73842
20199146	chr2:20199146:G:T	1.33428e-40	-1.95771e-09	-1.60866	6.51145e-18	-1.95771e-09	-1.68108	4.35081e-10	-1.95771e-09	-1.7215
20199293	chr2:20199293:A:G	3.85681e-41	-2.19761	-0.652189	2.65958e-18	-2.16296	-0.413511	2.23509e-10	-2.12093	-0.266648
20199322	chr2:20199322:G:A	3.5123e-40	-1.95771e-09	-0.640786	1.57327e-17	-1.95771e-09	-0.798902	9.66503e-10	-1.95771e-09	-0.923345
20199575	chr2:20199575:G:A	1.25583e-40	-1.95771e-09	-1.66926	6.18472e-18	-1.95771e-09	-1.73256	4.20378e-10	-1.95771e-09	-1.75588
20199805	chr2:20199805:G:T	3.0612e-40	-2.34955	1.5713	2.00594e-17	-2.31189	1.75594	1.79134e-09	-2.25333	1.94702
20199831	chr2:20199831:G:A	1.85363e-40	-1.95771e-09	-1.27991	8.66902e-18	-1.95771e-09	-1.39489	5.58602e-10	-1.95771e-09	-1.47159
20199989	chr2:20199989:A:G	1.17139e-40	-1.95771e-09	-1.73886	6.04012e-18	-1.95771e-09	-1.75622	4.18643e-10	-1.95771e-09	-1.76001
20200003	chr2:20200003:A:T	2.0091e-41	-2.70097	-0.800984	7.72219e-19	-2.68244	-1.13069	4.35552e-11	-2.65575	-1.36725
20200169	chr2:20200169:G:A	1.21224e-40	-1.95771e-09	-1.70459	6.54496e-18	-1.95771e-09	-1.67595	4.62736e-10	-1.95771e-09	-1.65987
20200172	chr2:20200172:G:T	1.149e-40	-1.95771e-09	-1.75816	6.01897e-18	-1.95771e-09	-1.75973	4.18619e-10	-1.95771e-09	-1.76007
20200212	chr2:20200212:CCTGGGGT:C	1.21862e-40	-1.95771e-09	-1.69933	6.14169e-18	-1.95771e-09	-1.73954	4.19835e-10	-1.95771e-09	-1.75717
20200295	chr2:20200295:A:G	1.19207e-40	-1.95771e-09	-1.72137	6.07213e-18	-1.95771e-09	-1.75093	4.18631e-10	-1.95771e-09	-1.76004
20200669	chr2:20200669:A:G	3.0571e-41	-2.34508	-0.737097	1.65247e-18	-2.62795	-0.42442	1.39168e-10	-2.53555	-0.325796
20200795	chr2:20200795:T:C	7.18157e-40	-1.76143	1.83589	1.57128e-17	-2.13492	1.33475	6.87031e-10	-2.29975	1.03509
20200992	chr2:20200992:G:A	2.25926e-40	-1.95771e-09	-1.08202	1.10432e-17	-1.95771e-09	-1.15283	7.13751e-10	-1.95771e-09	-1.2265
20201191	chr2:20201191:A:G	1.22042e-40	-1.95771e-09	-1.69786	6.23892e-18	-1.95771e-09	-1.72384	4.27381e-10	-1.95771e-09	-1.73935
20201302	chr2:20201302:C:G	1.95507e-40	-1.95771e-09	-1.22663	1.0827e-17	-1.95771e-09	-1.1726	8.23205e-10	-1.95771e-09	-1.08382
20201851	chr2:20201851:C:T	1.1879e-40	-1.95771e-09	-1.72487	6.08725e-18	-1.95771e-09	-1.74845	4.20342e-10	-1.95771e-09	-1.75596
20203660	chr2:20203660:C:T	1.58972e-40	-1.95771e-09	-1.4335	7.98314e-18	-1.95771e-09	-1.47731	5.36369e-10	-1.95771e-09	-1.51221
20204033	chr2:20204033:A:T	1.24573e-40	-1.95771e-09	-1.67733	6.83474e-18	-1.95771e-09	-1.63262	5.13069e-10	-1.95771e-09	-1.55662
20204188	chr2:20204188:C:T	7.8888e-42	-2.70094	-1.73585	4.16067e-19	-2.68431	-1.74724	2.82575e-11	-2.69991	-1.75576
20204196	chr2:20204196:C:T	2.69693e-40	-1.95771e-09	-0.904941	1.28395e-17	-1.95771e-09	-1.00211	8.15527e-10	-1.95771e-09	-1.0932
20204213	chr2:20204213:G:A	1.15857e-40	-1.95771e-09	-1.74987	6.13278e-18	-1.95771e-09	-1.74099	4.30696e-10	-1.95771e-09	-1.73163
20204488	chr2:20204488:T:C	2.67167e-40	-0.914352	-1.53232e-09	1.28042e-17	-1.00487	-1.53232e-09	1.03963e-09	-0.850405	-1.53232e-09
20204717	chr2:20204717:C:A	1.17897e-40	-1.95771e-09	-1.73241	6.34581e-18	-1.95771e-09	-1.70685	4.50887e-10	-1.95771e-09	-1.68581
20204776	chr2:20204776:C:T	1.22443e-40	-1.95771e-09	-1.69458	6.32355e-18	-1.95771e-09	-1.71036	4.36229e-10	-1.95771e-09	-1.71886
20205001	chr2:20205001:C:T	1.0788e-41	-2.64943	-1.47437	4.4692e-19	-2.70081	-1.65921	2.87305e-11	-2.70094	-1.73813
20205018	chr2:20205018:A:T	7.73029e-42	-2.6979	-1.75918	4.14462e-19	-2.67557	-1.75985	2.83633e-11	-2.69346	-1.75848
20205243	chr2:20205243:C:T	7.75247e-42	-2.69455	-1.75967	4.17815e-19	-2.66729	-1.76007	2.85716e-11	-2.68734	-1.75728
20205280	chr2:20205280:C:G	9.55662e-42	-2.5994	-1.64559	5.17711e-19	-2.65149	-1.56149	3.54609e-11	-2.68784	-1.54076
20205289	chr2:20205289:A:C	1.16049e-40	-1.95771e-09	-1.74821	6.03841e-18	-1.95771e-09	-1.7565	4.18623e-10	-1.95771e-09	-1.76006
20205626	chr2:20205626:C:T	3.20912e-40	-1.95771e-09	-0.73106	1.51432e-17	-1.95771e-09	-0.837092	9.52052e-10	-1.95771e-09	-0.93841
20205659	chr2:20205659:C:A	1.15806e-40	-1.95771e-09	-1.75031	6.19881e-18	-1.95771e-09	-1.73029	4.3336e-10	-1.95771e-09	-1.72546
20205848	chr2:20205848:T:C	4.59899e-41	-2.6738	-1.53232e-09	2.36752e-18	-2.6928	-1.53232e-09	1.6487e-10	-2.69187	-1.53232e-09
20205912	chr2:20205912:G:A	1.24858e-40	-1.95771e-09	-1.67505	6.3741e-18	-1.95771e-09	-1.7024	4.33151e-10	-1.95771e-09	-1.72594
20206097	chr2:20206097:A:G	1.16025e-40	-1.95771e-09	-1.74842	6.20464e-18	-1.95771e-09	-1.72935	4.36123e-10	-1.95771e-09	-1.71911
20206230	chr2:20206230:G:A	1.25332e-40	-1.95771e-09	-1.67126	6.80317e-18	-1.95771e-09	-1.63725	4.9252e-10	-1.95771e-09	-1.5975
20206250	chr2:20206250:TG:T	1.73926e-40	-1.95771e-09	-1.3436	8.89535e-18	-1.95771e-09	-1.36911	5.78045e-10	-1.95771e-09	-1.43738
20206484	chr2:20206484:C:T	8.44928e-42	-2.60808	-1.76007	4.19199e-19	-2.67018	-1.75387	2.943e-11	-2.6729	-1.74212
20207156	chr2:20207156:C:T	2.26076e-41	-2.40856	-0.975378	9.54181e-19	-2.54468	-1.05686	6.63171e-11	-2.5793	-1.02328
20207343	chr2:20207343:A:G	1.3628e-40	-1.95771e-09	-1.58752	7.04851e-18	-1.95771e-09	-1.60183	4.81937e-10	-1.95771e-09	-1.61922
20207444	chr2:20207444:C:T	2.40923e-41	-2.68692	-0.633411	1.06909e-18	-2.69946	-0.78837	7.52366e-11	-2.63625	-0.840144
20207535	chr2:20207535:T:A	1.0357e-41	-2.65201	-1.51255	5.54349e-19	-2.53148	-1.61313	3.56355e-11	-2.56455	-1.65913
20207583	chr2:20207583:T:C	2.07295e-40	-1.95771e-09	-1.16808	9.94054e-18	-1.95771e-09	-1.25802	6.98224e-10	-1.95771e-09	-1.24849
20207871	chr2:20207871:T:A	1.8688e-41	-1.8771	-1.69724	1.60012e-18	-1.39058	-1.69398	1.04317e-10	-1.49111	-1.65849
20208177	chr2:20208177:A:G	1.6119e-40	-1.95771e-09	-1.41964	7.77895e-18	-1.95771e-09	-1.50322	5.15368e-10	-1.95771e-09	-1.55215
20208495	chr2:20208495:G:T	9.77541e-42	-2.6373	-1.58505	4.45703e-19	-2.68469	-1.67806	3.00078e-11	-2.66786	-1.72771
20208590	chr2:20208590:C:G	1.25385e-40	-1.95771e-09	-1.67083	6.22906e-18	-1.95771e-09	-1.72542	4.22733e-10	-1.95771e-09	-1.75029
20208599	chr2:20208599:G:A	1.25746e-41	-2.54959	-1.42096	8.62954e-19	-2.36048	-1.34155	5.93712e-11	-2.42969	-1.28353
20208761	chr2:20208761:T:C	1.55394e-40	-1.95771e-09	-1.45626	7.87596e-18	-1.95771e-09	-1.49083	5.14279e-10	-1.95771e-09	-1.55426
20209075	chr2:20209075:C:T	1.78165e-40	-1.95771e-09	-1.31952	8.76253e-18	-1.95771e-09	-1.38416	5.95079e-10	-1.95771e-09	-1.40834
20209083	chr2:20209083:C:T	1.58187e-40	-1.95771e-09	-1.43845	8.75732e-18	-1.95771e-09	-1.38475	6.35526e-10	-1.95771e-09	-1.34258
20209764	chr2:20209764:T:C	3.17902e-40	-1.95771e-09	-0.740483	1.86837e-17	-1.95771e-09	-0.626992	1.35857e-09	-1.95771e-09	-0.582839
20209794	chr2:20209794:G:A	1.44816e-41	-2.18188	-1.64747	1.13747e-18	-1.80603	-1.6198	6.93039e-11	-1.95064	-1.60789
20209895	chr2:20209895:C:T	1.14683e-40	-1.95771e-09	-1.76006	6.06692e-18	-1.95771e-09	-1.75179	4.34042e-10	-1.95771e-09	-1.72389
20209930	chr2:20209930:C:T	1.46468e-39	1.43804	-0.650872	6.78219e-17	1.76157	-1.09933	2.55787e-09	1.37099	-1.32109
20209998	chr2:20209998:A:G	3.33636e-41	-2.68665	-0.308112	1.67133e-18	-2.65476	-0.386266	1.13059e-10	-2.68072	-0.388395
20210413	chr2:20210413:G:A	3.12249e-41	-2.68049	-0.380522	1.55259e-18	-2.60165	-0.513062	9.6895e-11	-2.65358	-0.569824
20210450	chr2:20210450:G:A	2.35874e-41	-1.64256	-1.69895	9.4308e-19	-1.85962	-1.75362	8.79879e-11	-1.56222	-1.75761
20210530	chr2:20210530:G:C	1.14881e-40	-1.95771e-09	-1.75833	6.02514e-18	-1.95771e-09	-1.7587	4.22597e-10	-1.95771e-09	-1.75061
20210537	chr2:20210537:G:A	1.20908e-40	-1.70719	-1.53232e-09	7.4048e-18	-1.55251	-1.53232e-09	3.94225e-10	-1.82011	-1.53232e-09
20210861	chr2:20210861:C:T	4.53869e-41	-1.02308	-1.66392	1.39525e-18	-1.62756	-1.59401	1.12973e-10	-1.54696	-1.52292
20211685	chr2:20211685:C:T	1.135e-40	-1.77042	-1.53232e-09	5.57521e-18	-1.83631	-1.53232e-09	3.88208e-10	-1.83549	-1.53232e-09
20211692	chr2:20211692:G:A	4.2819e-41	-0.989404	-1.75584	1.23086e-18	-1.59039	-1.75654	9.55472e-11	-1.49242	-1.74499
20211729	chr2:20211729:C:T	2.20118e-40	-1.95771e-09	-1.10806	1.50478e-17	-1.95771e-09	-0.843413	1.20168e-09	-1.95771e-09	-0.705551
20211767	chr2:20211767:G:A	8.89829e-41	-2.13932	0.125538	6.16341e-18	-1.79144	0.055424	3.41791e-10	-1.98924	0.0264148
20211827	chr2:20211827:T:C	4.3148e-40	-1.95771e-09	-0.435006	1.7567e-17	-1.95771e-09	-0.688619	1.09809e-09	-1.95771e-09	-0.795706
20211900	chr2:20211900:C:T	1.22928e-40	-1.95771e-09	-1.69063	6.66448e-18	-1.95771e-09	-1.65785	4.68558e-10	-1.95771e-09	-1.64737
20211901	chr2:20211901:G:A	1.25631e-40	-1.95771e-09	-1.66888	6.5183e-18	-1.95771e-09	-1.68003	4.64503e-10	-1.95771e-09	-1.65606
20212436	chr2:20212436:C:T	6.51689e-41	-0.577034	-1.74821	1.79745e-18	-1.25626	-1.71202	1.42068e-10	-1.15309	-1.68763
20212466	chr2:20212466:G:A	1.406e-40	0.017432	-1.57374	2.66516e-18	-1.07029	-1.50409	1.88881e-10	-1.06936	-1.48655
20212765	chr2:20212765:G:A	5.04481e-41	-0.910473	-1.67081	1.3739e-18	-1.50607	-1.73092	1.04163e-10	-1.40126	-1.74982
20212800	chr2:20212800:C:A	2.66569e-41	-2.00889	-1.21029	2.1933e-18	-1.56685	-1.20239	1.41588e-10	-1.68803	-1.15608
20212810	chr2:20212810:G:A	9.6665e-40	-1.95771e-09	0.37161	5.40044e-17	-1.95771e-09	0.434423	3.39826e-09	-1.95771e-09	0.333989
20212925	chr2:20212925:T:C	8.98011e-41	-0.344561	-1.66007	1.80364e-18	-1.36091	-1.60393	1.27498e-10	-1.36554	-1.58338
20212974	chr2:20212974:T:C	6.0397e-41	-0.664767	-1.73652	1.69283e-18	-1.33413	-1.69411	1.32341e-10	-1.24601	-1.66564
20212995	chr2:20212995:C:T	1.26967e-40	-1.95771e-09	-1.6583	7.35169e-18	-1.95771e-09	-1.55971	5.35507e-10	-1.95771e-09	-1.51381
20213069	chr2:20213069:T:C	1.43609e-40	-1.95771e-09	-1.53513	8.87452e-18	-1.95771e-09	-1.37146	6.76249e-10	-1.95771e-09	-1.28047
20213989	chr2:20213989:A:G	7.08418e-41	-0.566714	-1.67506	1.51779e-18	-1.51553	-1.62186	1.07018e-10	-1.52219	-1.60184
20214394	chr2:20214394:T:C	4.04794e-40	-1.95771e-09	-0.498849	1.91668e-17	-1.95771e-09	-0.601461	1.23021e-09	-1.95771e-09	-0.682086
20214436	chr2:20214436:G:A	1.1484e-40	-1.95771e-09	-1.75869	6.02237e-18	-1.95771e-09	-1.75916	4.18769e-10	-1.95771e-09	-1.75971
20214678	chr2:20214678:G:A	1.2501e-40	-1.95771e-09	-1.67383	6.45158e-18	-1.95771e-09	-1.69032	4.49601e-10	-1.95771e-09	-1.68867
20214797	chr2:20214797:A:G	1.45424e-40	-1.95771e-09	-1.52257	8.59061e-18	-1.95771e-09	-1.40397	6.35663e-10	-1.95771e-09	-1.34236
20215348	chr2:20215348:AACC:A	7.90997e-40	-1.95771e-09	0.171067	4.3637e-17	-1.95771e-09	0.221264	2.76276e-09	-1.95771e-09	0.126958
20215361	chr2:20215361:C:T	1.45999e-40	-1.95771e-09	-1.51863	8.17841e-18	-1.95771e-09	-1.45315	5.99829e-10	-1.95771e-09	-1.40039
20215496	chr2:20215496:G:A	1.26489e-40	-1.95771e-09	-1.66207	6.39243e-18	-1.95771e-09	-1.69953	4.40735e-10	-1.95771e-09	-1.70859
20215532	chr2:20215532:C:G	1.1588e-40	-1.95771e-09	-1.74967	6.06509e-18	-1.95771e-09	-1.75209	4.23454e-10	-1.95771e-09	-1.74858
20215805	chr2:20215805:G:A	1.0831e-40	-0.526702	-1.29053	2.98908e-18	-1.24793	-1.21174	2.21385e-10	-1.19492	-1.20221
20215890	chr2:20215890:AC:A	1.0227e-40	-0.635106	-1.2395	2.85328e-18	-1.34363	-1.16255	2.11203e-10	-1.29045	-1.15376
20216402	chr2:20216402:C:T	9.2038e-40	-1.95771e-09	0.32256	4.22906e-17	-1.95771e-09	0.189923	2.88101e-09	-1.95771e-09	0.168867
20216654	chr2:20216654:C:T	3.821e-40	-1.95771e-09	-0.556544	1.82081e-17	-1.95771e-09	-0.652778	1.17009e-09	-1.95771e-09	-0.732193
20216784	chr2:20216784:C:G	9.2038e-40	-1.95771e-09	0.32256	4.22906e-17	-1.95771e-09	0.189923	2.88101e-09	-1.95771e-09	0.168867
20217090	chr2:20217090:C:T	8.3184e-42	-2.62576	-1.758	4.23707e-19	-2.66613	-1.74723	3.02635e-11	-2.64437	-1.74272
20217352	chr2:20217352:A:G	9.21486e-41	-0.526894	-1.45193	2.45863e-18	-1.25115	-1.40389	1.79309e-10	-1.20905	-1.39887
20217541	chr2:20217541:G:A	4.05643e-40	-1.95771e-09	-0.496753	1.92058e-17	-1.95771e-09	-0.599431	1.23253e-09	-1.95771e-09	-0.680209
20217694	chr2:20217694:T:C	1.19004e-40	-1.95771e-09	-1.72307	6.58534e-18	-1.95771e-09	-1.6698	4.66746e-10	-1.95771e-09	-1.65124
20218221	chr2:20218221:G:A	7.02235e-41	-2.25054	-1.53232e-09	4.20214e-18	-2.11905	-1.53232e-09	2.77605e-10	-2.17083	-1.53232e-09
20218283	chr2:20218283:C:T	1.25758e-40	-1.95771e-09	-1.66786	7.11051e-18	-1.95771e-09	-1.59307	5.18751e-10	-1.95771e-09	-1.54561
20218346	chr2:20218346:A:T	1.72783e-41	-1.97601	-1.67676	8.79512e-19	-1.94731	-1.73572	9.77939e-11	-1.45604	-1.75813
20218406	chr2:20218406:A:G	1.31242e-40	-1.95771e-09	-1.62518	6.59118e-18	-1.95771e-09	-1.66891	4.53758e-10	-1.95771e-09	-1.67946
20218527	chr2:20218527:A:G	8.47744e-41	-0.857662	-1.20457	2.50163e-18	-1.51542	-1.12228	1.82099e-10	-1.46366	-1.12882
20218742	chr2:20218742:C:T	4.13868e-41	-1.20405	-1.57522	1.33393e-18	-1.76936	-1.49716	1.0492e-10	-1.68333	-1.4605
20219115	chr2:20219115:C:T	1.31956e-40	-1.95771e-09	-1.61976	6.61481e-18	-1.95771e-09	-1.66533	4.54179e-10	-1.95771e-09	-1.67854
20219165	chr2:20219165:A:G	5.25688e-41	-0.78531	-1.75479	1.13128e-18	-1.67216	-1.75913	7.7176e-11	-1.69733	-1.75361
20219790	chr2:20219790:C:T	1.1659e-40	-1.95771e-09	-1.74356	6.40014e-18	-1.95771e-09	-1.69832	4.53566e-10	-1.95771e-09	-1.67989
20220162	chr2:20220162:T:C	3.73259e-41	-1.1421	-1.74044	1.14398e-18	-1.71518	-1.70495	8.88543e-11	-1.62801	-1.68203
20220182	chr2:20220182:T:C	1.31369e-40	-1.95771e-09	-1.62422	6.58168e-18	-1.95771e-09	-1.67035	4.52336e-10	-1.95771e-09	-1.68261
20220229	chr2:20220229:T:C	2.21702e-40	-1.95771e-09	-1.10089	1.03459e-17	-1.95771e-09	-1.21806	6.97877e-10	-1.95771e-09	-1.24899
20220317	chr2:20220317:G:A	3.56933e-41	-1.19519	-1.73207	1.11623e-18	-1.75308	-1.6916	8.68082e-11	-1.66727	-1.66606
20220464	chr2:20220464:A:G	1.29396e-40	-1.95771e-09	-1.63935	6.50124e-18	-1.95771e-09	-1.68265	4.47928e-10	-1.95771e-09	-1.6924
20220955	chr2:20220955:C:G	3.27281e-41	-1.27615	-1.73784	1.04823e-18	-1.81178	-1.69576	8.27728e-11	-1.71561	-1.66532
20220971	chr2:20220971:A:C	2.97573e-41	-1.34908	-1.76007	5.05137e-18	-0.176779	-1.7582	5.79292e-10	0.316578	-1.7518
20221247	chr2:20221247:C:T	1.20093e-40	-1.95771e-09	-1.71396	6.64483e-18	-1.95771e-09	-1.6608	4.81852e-10	-1.95771e-09	-1.61939
20221331	chr2:20221331:G:A	3.54152e-41	-1.3034	-1.63168	1.05661e-18	-1.79253	-1.70704	7.94639e-11	-1.68095	-1.74077
20221678	chr2:20221678:C:G	1.01947e-41	-2.47729	-1.70307	5.78965e-19	-2.42918	-1.67198	3.91456e-11	-2.46084	-1.6689
20222025	chr2:20222025:T:C	1.69756e-41	-2.17006	-1.50039	4.22723e-18	-0.743167	-1.36993	2.34683e-10	-1.04196	-1.29684
20222112	chr2:20222112:G:C	1.17437e-41	-2.27888	-1.76002	5.83818e-19	-2.33719	-1.75561	4.28483e-11	-2.29474	-1.74463
20222357	chr2:20222357:T:C	1.4572e-40	-1.95771e-09	-1.52054	8.6764e-18	-1.95771e-09	-1.39404	6.41533e-10	-1.95771e-09	-1.33317
20222758	chr2:20222758:C:T	1.31935e-40	-1.95771e-09	-1.61992	6.60645e-18	-1.95771e-09	-1.6666	4.54648e-10	-1.95771e-09	-1.67751
20222989	chr2:20222989:C:T	1.16963e-40	-1.95771e-09	-1.74037	6.1804e-18	-1.95771e-09	-1.73326	4.36769e-10	-1.95771e-09	-1.71763
20223061	chr2:20223061:A:G	1.15731e-40	-1.95771e-09	-1.75096	6.10577e-18	-1.95771e-09	-1.74541	4.2975e-10	-1.95771e-09	-1.73383
20223105	chr2:20223105:C:T	1.26694e-40	-1.95771e-09	-1.66045	6.37097e-18	-1.95771e-09	-1.70289	4.44794e-10	-1.95771e-09	-1.69942
20223106	chr2:20223106:C:T	4.13933e-40	-1.95771e-09	-0.476523	1.9757e-17	-1.95771e-09	-0.571133	1.26776e-09	-1.95771e-09	-0.652024
20223610	chr2:20223610:G:A	1.2173e-40	-1.95771e-09	-1.70042	6.272e-18	-1.95771e-09	-1.71855	4.26604e-10	-1.95771e-09	-1.74117
20223653	chr2:20223653:G:A	1.23698e-40	-1.95771e-09	-1.68438	6.94706e-18	-1.95771e-09	-1.61632	5.02705e-10	-1.95771e-09	-1.57703
20223710	chr2:20223710:T:G	1.96046e-40	-1.95771e-09	-1.22388	9.92525e-18	-1.95771e-09	-1.25956	6.3632e-10	-1.95771e-09	-1.34133
20223843	chr2:20223843:C:T	9.86965e-42	-2.54914	-1.66362	5.64037e-19	-2.50053	-1.62674	3.84046e-11	-2.52739	-1.62146
20223910	chr2:20223910:G:A	1.27502e-40	-1.95771e-09	-1.6541	6.85723e-18	-1.95771e-09	-1.62934	4.85561e-10	-1.95771e-09	-1.61173
20224598	chr2:20224598:G:T	1.27579e-40	-1.95771e-09	-1.65349	6.8617e-18	-1.95771e-09	-1.62869	4.85887e-10	-1.95771e-09	-1.61105
20224705	chr2:20224705:T:C	1.90554e-40	-1.95771e-09	-1.25229	9.62017e-18	-1.95771e-09	-1.29078	6.18582e-10	-1.95771e-09	-1.3696
20225438	chr2:20225438:G:A	3.70215e-40	-1.95771e-09	-0.588143	1.75661e-17	-1.95771e-09	-0.688671	1.13589e-09	-1.95771e-09	-0.761854
20225558	chr2:20225558:GGGGGCGAT:G	1.30385e-40	-1.95771e-09	-1.63174	7.19592e-18	-1.95771e-09	-1.58113	5.19529e-10	-1.95771e-09	-1.54411
20225784	chr2:20225784:T:C	3.70365e-39	1.30144	0.413403	1.52207e-16	1.73819	-0.267589	4.44824e-09	1.22989	-0.626652
20225814	chr2:20225814:C:A	1.21738e-40	-1.95771e-09	-1.70035	6.34217e-18	-1.95771e-09	-1.70742	4.41737e-10	-1.95771e-09	-1.70632
20225955	chr2:20225955:GC:G	2.03085e-40	-1.95771e-09	-1.1886	1.02552e-17	-1.95771e-09	-1.22685	6.56515e-10	-1.95771e-09	-1.31008
20225960	chr2:20225960:C:T	2.03085e-40	-1.95771e-09	-1.1886	1.02552e-17	-1.95771e-09	-1.22685	6.56515e-10	-1.95771e-09	-1.31008
20226005	chr2:20226005:C:T	1.15153e-40	-1.95771e-09	-1.75597	6.06839e-18	-1.95771e-09	-1.75155	4.2525e-10	-1.95771e-09	-1.74435
20226051	chr2:20226051:C:T	1.29069e-40	-1.95771e-09	-1.64188	7.44533e-18	-1.95771e-09	-1.54706	5.41572e-10	-1.95771e-09	-1.50255
20226329	chr2:20226329:A:T	1.01721e-41	-2.69777	-1.4848	5.08745e-19	-2.65563	-1.57482	3.40683e-11	-2.6503	-1.61837
20226442	chr2:20226442:G:A	1.19734e-40	-1.95771e-09	-1.71695	6.61544e-18	-1.95771e-09	-1.66524	4.75439e-10	-1.95771e-09	-1.63279
20226808	chr2:20226808:G:A	5.07413e-40	-0.2729	-1.53232e-09	5.07164e-17	0.371607	-1.53232e-09	4.40762e-09	0.594061	-1.53232e-09
20227130	chr2:20227130:TG:T	1.68655e-40	-1.95771e-09	-1.37437	9.57144e-18	-1.95771e-09	-1.29586	7.20773e-10	-1.95771e-09	-1.21671
20227373	chr2:20227373:G:A	1.60473e-40	-1.95771e-09	-1.4241	7.89836e-18	-1.95771e-09	-1.48799	5.14274e-10	-1.95771e-09	-1.55427
20227428	chr2:20227428:G:T	3.84838e-41	-1.09591	-1.75607	1.04882e-18	-1.74739	-1.75958	8.32795e-11	-1.61706	-1.75777
20227430	chr2:20227430:C:T	3.87242e-41	-1.08969	-1.75607	1.0536e-18	-1.74284	-1.75958	8.36745e-11	-1.61232	-1.75777
20227723	chr2:20227723:G:C	9.45074e-42	-2.54256	-1.71357	4.05289e-19	-2.69887	-1.75893	2.8392e-11	-2.69556	-1.75537
20228362	chr2:20228362:C:T	1.03817e-41	-2.53407	-1.62811	5.99775e-19	-2.49379	-1.57206	4.06695e-11	-2.53268	-1.55887
20228541	chr2:20228541:G:A	1.64827e-40	-1.95771e-09	-1.39733	8.0197e-18	-1.95771e-09	-1.47274	5.52259e-10	-1.95771e-09	-1.48301
20228706	chr2:20228706:G:A	1.18302e-40	-1.95771e-09	-1.72899	6.2052e-18	-1.95771e-09	-1.72926	4.36319e-10	-1.95771e-09	-1.71866
20228737	chr2:20228737:A:G	1.96958e-40	-1.95771e-09	-1.21924	9.97923e-18	-1.95771e-09	-1.25414	6.40328e-10	-1.95771e-09	-1.33505
20228792	chr2:20228792:G:A	1.79221e-40	-1.95771e-09	-1.31361	8.6496e-18	-1.95771e-09	-1.39713	5.95609e-10	-1.95771e-09	-1.40745
20228976	chr2:20228976:G:A	4.74258e-41	-1.03471	-1.60835	1.65703e-18	-1.50208	-1.54753	1.55243e-10	-1.24756	-1.50448
20229333	chr2:20229333:G:A	5.61475e-41	-0.761743	-1.7125	1.33685e-18	-1.52057	-1.74376	1.08657e-10	-1.35912	-1.74972
20229502	chr2:20229502:G:C	1.48921e-40	-1.95771e-09	-1.49881	7.49246e-18	-1.95771e-09	-1.54074	5.2985e-10	-1.95771e-09	-1.52444
20229563	chr2:20229563:G:A	4.5477e-41	-2.68502	-1.53232e-09	2.39709e-18	-2.68039	-1.53232e-09	1.68841e-10	-2.66807	-1.53232e-09
20229564	chr2:20229564:G:A	6.99943e-41	-1.29754	-0.956276	3.22981e-18	-1.03851	-1.34371	5.06802e-10	-0.0253411	-1.54357
20229612	chr2:20229612:G:T	1.21043e-40	-1.95771e-09	-1.70608	6.65821e-18	-1.95771e-09	-1.65879	4.89183e-10	-1.95771e-09	-1.60429
20230221	chr2:20230221:T:C	6.35138e-41	-0.745106	-1.60586	1.58724e-18	-1.45765	-1.63499	1.39955e-10	-1.22949	-1.62622
20230288	chr2:20230288:T:C	5.38279e-41	-0.960679	-1.55576	1.40138e-18	-1.62768	-1.5895	1.21686e-10	-1.41469	-1.58089
20230584	chr2:20230584:G:A	4.76209e-40	-1.95771e-09	-0.336369	2.12143e-17	-1.95771e-09	-0.499968	1.3114e-09	-1.95771e-09	-0.618182
20230808	chr2:20230808:G:T	1.00686e-41	-2.48487	-1.70794	5.66501e-19	-2.45108	-1.67184	3.69948e-11	-2.52468	-1.66158
20230848	chr2:20230848:G:A	6.09806e-41	-0.825584	-1.56609	1.55329e-18	-1.5152	-1.59906	1.36353e-10	-1.2924	-1.58938
20230956	chr2:20230956:A:G	7.83965e-41	-0.543106	-1.59734	1.91813e-18	-1.27664	-1.62665	1.73104e-10	-1.02653	-1.61661
20230989	chr2:20230989:T:C	1.47601e-38	2.61059	0.486861	6.39972e-16	3.10233	-0.195545	1.63685e-08	2.52198	-0.615893
20231002	chr2:20231002:T:G	1.89754e-40	-1.95771e-09	-1.2565	1.22622e-17	-1.95771e-09	-1.04812	9.49675e-10	-1.95771e-09	-0.94091
20231181	chr2:20231181:A:G	1.32946e-40	-1.95771e-09	-1.61228	7.50162e-18	-1.95771e-09	-1.53952	5.62112e-10	-1.95771e-09	-1.46533
20231642	chr2:20231642:A:G	1.48074e-40	-1.95771e-09	-1.50451	8.64286e-18	-1.95771e-09	-1.39791	6.57224e-10	-1.95771e-09	-1.30901
20231784	chr2:20231784:C:A	1.02984e-41	-2.41589	-1.75435	5.55998e-19	-2.39775	-1.74389	3.51998e-11	-2.48929	-1.7467
20231952	chr2:20231952:C:G	2.00661e-40	-2.35302	1.15241	1.03034e-17	-1.91014	0.687972	5.80184e-10	-1.9074	0.473721
20232272	chr2:20232272:C:T	1.43173e-40	-1.95771e-09	-1.53818	7.77446e-18	-1.95771e-09	-1.5038	5.40675e-10	-1.95771e-09	-1.50421
20232273	chr2:20232273:G:A	1.74397e-40	-1.95771e-09	-1.34089	8.39848e-18	-1.95771e-09	-1.42659	5.76095e-10	-1.95771e-09	-1.44076
20232320	chr2:20232320:C:T	2.06922e-38	2.98158	0.453707	9.28613e-16	3.50705	-0.227998	2.29282e-08	2.88495	-0.641855
20232559	chr2:20232559:T:A	1.40466e-40	-1.55726	-1.53232e-09	9.58114e-18	-1.29485	-1.53232e-09	6.08929e-10	-1.38533	-1.53232e-09
20233079	chr2:20233079:C:T	4.86875e-41	-2.6168	-1.53232e-09	2.54403e-18	-2.62089	-1.53232e-09	1.66739e-10	-2.6806	-1.53232e-09
20233132	chr2:20233132:T:A	1.15889e-40	-1.95771e-09	-1.7496	6.14916e-18	-1.95771e-09	-1.73833	4.34558e-10	-1.95771e-09	-1.7227
20233317	chr2:20233317:T:C	8.60536e-40	1.48432	-1.22899	6.52445e-17	2.07937	-1.45588	2.65136e-09	1.63108	-1.54528
20233457	chr2:20233457:T:C	1.61293e-40	-0.116939	-1.30206	3.81789e-18	-0.894109	-1.32084	3.38412e-10	-0.685083	-1.28768
20233534	chr2:20233534:T:C	1.17954e-40	-1.95771e-09	-1.73193	6.11321e-18	-1.95771e-09	-1.74419	4.19917e-10	-1.95771e-09	-1.75697
20233682	chr2:20233682:G:A	6.74029e-41	-0.580915	-1.71062	1.67085e-18	-1.30897	-1.73234	1.47432e-10	-1.07003	-1.73363
20233786	chr2:20233786:G:A	1.14882e-40	-1.95771e-09	-1.75832	6.02181e-18	-1.95771e-09	-1.75926	4.20436e-10	-1.95771e-09	-1.75574
20234212	chr2:20234212:TTC:T	1.29931e-41	-2.35601	-1.5818	7.63662e-19	-2.3066	-1.51767	4.90235e-11	-2.39841	-1.50632
20234213	chr2:20234213:TC:T	5.31022e-41	-0.769935	-1.76007	1.47461e-18	-1.40661	-1.75964	1.2558e-10	-1.20415	-1.75994
20234280	chr2:20234280:T:C	1.19725e-40	-1.95771e-09	-1.71703	6.63827e-18	-1.95771e-09	-1.66179	4.71084e-10	-1.95771e-09	-1.64199
20234452	chr2:20234452:C:T	1.17767e-40	-0.0773419	-1.65618	2.74332e-18	-0.865994	-1.67948	2.27558e-10	-0.68683	-1.68279
20234563	chr2:20234563:G:T	1.16569e-40	-1.95771e-09	-1.74374	6.02644e-18	-1.95771e-09	-1.75849	4.18617e-10	-1.95771e-09	-1.76007
20234953	chr2:20234953:G:A	1.29836e-41	-2.34491	-1.59363	7.64164e-19	-2.29092	-1.53269	4.88771e-11	-2.39141	-1.51631
20235172	chr2:20235172:T:C	2.23241e-40	-1.95771e-09	-1.09397	1.06371e-17	-1.95771e-09	-1.19029	7.16466e-10	-1.95771e-09	-1.2227
20235555	chr2:20235555:A:G	1.43574e-41	-2.25904	-1.57892	8.58344e-19	-2.19393	-1.51346	5.44245e-11	-2.30368	-1.49654
20236115	chr2:20236115:A:G	1.14912e-40	-1.95771e-09	-1.75806	6.01775e-18	-1.95771e-09	-1.75993	4.18733e-10	-1.95771e-09	-1.7598
20236217	chr2:20236217:G:A	1.17899e-40	-1.95771e-09	-1.7324	6.25629e-18	-1.95771e-09	-1.72105	4.36199e-10	-1.95771e-09	-1.71893
20236456	chr2:20236456:CTCCCTCCCTTCCTTCCCACCCTCCTTCCTTCCT:C	1.14722e-40	-1.95771e-09	-1.75971	6.15712e-18	-1.95771e-09	-1.73703	4.39167e-10	-1.95771e-09	-1.71215
20236634	chr2:20236634:A:G	1.18498e-40	-1.95771e-09	-1.72733	6.14128e-18	-1.95771e-09	-1.73961	4.22827e-10	-1.95771e-09	-1.75007
20236729	chr2:20236729:A:C	1.48429e-41	-2.26408	-1.54062	8.99396e-19	-2.19319	-1.46749	5.67893e-11	-2.30296	-1.45472
20236794	chr2:20236794:C:T	1.39862e-41	-2.42259	-1.44157	1.17664e-18	-1.93964	-1.45234	8.61717e-11	-1.89506	-1.44563
20236913	chr2:20236913:C:T	5.07193e-41	-2.57592	-1.53232e-09	3.04193e-18	-2.44215	-1.53232e-09	1.91641e-10	-2.54141	-1.53232e-09
20236932	chr2:20236932:C:T	1.17249e-40	-1.95771e-09	-1.73793	6.28004e-18	-1.95771e-09	-1.71727	4.56658e-10	-1.95771e-09	-1.67309
20237076	chr2:20237076:C:T	4.67584e-40	-1.95771e-09	-0.354646	2.18372e-17	-1.95771e-09	-0.47103	1.38551e-09	-1.95771e-09	-0.56321
20237189	chr2:20237189:A:G	1.36795e-40	-1.95771e-09	-1.58375	7.9613e-18	-1.95771e-09	-1.48005	5.89427e-10	-1.95771e-09	-1.41788
20237603	chr2:20237603:G:A	1.18506e-40	-1.95771e-09	-1.72726	6.14178e-18	-1.95771e-09	-1.73953	4.22844e-10	-1.95771e-09	-1.75003
20237605	chr2:20237605:A:G	2.0083e-41	-2.66055	-0.841808	9.03608e-19	-2.56673	-1.08927	5.67121e-11	-2.544	-1.21505
20237623	chr2:20237623:C:T	6.3736e-41	-0.863383	-1.48409	1.93385e-18	-1.34896	-1.54617	1.60247e-10	-1.13304	-1.58727
20237797	chr2:20237797:CATATTTGCAA:C	1.18401e-40	-1.95771e-09	-1.72815	6.13739e-18	-1.95771e-09	-1.74024	4.22637e-10	-1.95771e-09	-1.75052
20238094	chr2:20238094:C:T	3.67671e-41	-1.13778	-1.75984	1.3398e-18	-1.51631	-1.74582	1.2471e-10	-1.26405	-1.70699
20238549	chr2:20238549:G:A	2.17127e-40	-1.95771e-09	-1.12175	1.26125e-17	-1.95771e-09	-1.01996	9.6273e-10	-1.95771e-09	-0.927257
20238650	chr2:20238650:T:G	2.16774e-40	-1.95771e-09	-1.12337	1.25876e-17	-1.95771e-09	-1.02193	9.60601e-10	-1.95771e-09	-0.92947
20238920	chr2:20238920:C:T	1.18253e-40	-1.95771e-09	-1.7294	6.44871e-18	-1.95771e-09	-1.69076	4.59885e-10	-1.95771e-09	-1.66605
20239167	chr2:20239167:C:T	1.86323e-41	-2.47813	-1.0992	9.08259e-19	-2.40914	-1.24173	5.78191e-11	-2.43897	-1.30074
20239220	chr2:20239220:T:C	4.49148e-40	-1.95771e-09	-0.394874	2.14307e-17	-1.95771e-09	-0.489821	1.36311e-09	-1.95771e-09	-0.579508
20239865	chr2:20239865:G:A	4.08686e-41	-1.03339	-1.75847	1.5062e-18	-1.41596	-1.72909	1.4302e-10	-1.15711	-1.67693
20240087	chr2:20240087:A:C	1.74417e-41	-1.93208	-1.71128	9.17651e-19	-1.95425	-1.68633	5.63734e-11	-2.07958	-1.68545
20240560	chr2:20240560:C:T	9.60514e-42	-2.49565	-1.74428	4.11303e-19	-2.70098	-1.74209	3.24398e-11	-2.63811	-1.67953
20240802	chr2:20240802:T:C	1.1602e-40	-1.95771e-09	-1.74847	6.12936e-18	-1.95771e-09	-1.74155	4.26892e-10	-1.95771e-09	-1.7405
20240892	chr2:20240892:C:G	1.88715e-41	-2.44483	-1.11975	9.24235e-19	-2.37113	-1.2623	5.87587e-11	-2.40367	-1.31992
20241099	chr2:20241099:C:T	5.92936e-41	-0.81301	-1.60671	1.79944e-18	-1.31761	-1.64956	1.49205e-10	-1.10968	-1.68203
20241100	chr2:20241100:G:A	1.92913e-41	-1.8309	-1.71167	1.01136e-18	-1.85654	-1.68681	6.15426e-11	-1.9913	-1.686
20241361	chr2:20241361:C:T	2.23736e-40	-1.95771e-09	-1.09176	1.05705e-17	-1.95771e-09	-1.19658	7.10335e-10	-1.95771e-09	-1.23129
20241443	chr2:20241443:G:A	1.68051e-41	-1.95939	-1.72116	8.71737e-19	-1.99124	-1.70067	5.39825e-11	-2.11083	-1.69754
20241617	chr2:20241617:C:T	6.17565e-41	-2.37903	-1.53232e-09	3.49831e-18	-2.30236	-1.53232e-09	2.30196e-10	-2.3581	-1.53232e-09
20242430	chr2:20242430:G:A	1.3523e-40	-1.95771e-09	-1.59525	7.69457e-18	-1.95771e-09	-1.51413	5.84002e-10	-1.95771e-09	-1.42713
20242658	chr2:20242658:G:C	2.19612e-40	-1.95771e-09	-1.11036	1.11391e-17	-1.95771e-09	-1.14418	7.74701e-10	-1.95771e-09	-1.14455
20242870	chr2:20242870:A:C	4.53035e-41	-1.01272	-1.67613	1.25765e-18	-1.61821	-1.70719	1.01907e-10	-1.45857	-1.7144
20242972	chr2:20242972:G:A	4.59615e-41	-0.937516	-1.73691	1.54198e-18	-1.36294	-1.75864	1.37783e-10	-1.11551	-1.75584
20243126	chr2:20243126:C:T	1.17307e-40	-1.95771e-09	-1.73743	6.11319e-18	-1.95771e-09	-1.74419	4.21029e-10	-1.95771e-09	-1.75433
20243940	chr2:20243940:T:C	4.01068e-40	-1.95771e-09	-0.508095	1.92676e-17	-1.95771e-09	-0.59622	1.23262e-09	-1.95771e-09	-0.680133
20244011	chr2:20244011:C:T	1.14683e-40	-1.95771e-09	-1.76006	6.02128e-18	-1.95771e-09	-1.75934	4.20761e-10	-1.95771e-09	-1.75497
20244630	chr2:20244630:C:T	1.27466e-40	-1.95771e-09	-1.65437	6.87731e-18	-1.95771e-09	-1.62642	4.94838e-10	-1.95771e-09	-1.5928
20244965	chr2:20244965:A:G	1.18234e-40	-1.95771e-09	-1.72956	6.26422e-18	-1.95771e-09	-1.71979	4.39336e-10	-1.95771e-09	-1.71176
20244966	chr2:20244966:GCAGA:G	5.37718e-40	-1.95771e-09	-0.214892	2.88502e-17	-1.95771e-09	-0.192525	1.86444e-09	-1.95771e-09	-0.266315
20245337	chr2:20245337:G:T	1.47136e-40	-1.95771e-09	-1.51087	7.29143e-18	-1.95771e-09	-1.56794	4.83791e-10	-1.95771e-09	-1.61538
20245878	chr2:20245878:T:C	4.0747e-41	-1.03716	-1.75769	1.35759e-18	-1.52946	-1.71948	1.66084e-10	-1.04391	-1.64063
20245946	chr2:20245946:T:C	4.73157e-41	-0.946379	-1.699	1.34772e-18	-1.52639	-1.72984	1.14378e-10	-1.32416	-1.73336
20246309	chr2:20246309:T:G	1.2337e-40	-1.95771e-09	-1.68704	6.62027e-18	-1.95771e-09	-1.66451	4.74293e-10	-1.95771e-09	-1.6352
20246645	chr2:20246645:C:T	1.2109e-40	-1.95771e-09	-1.7057	6.11881e-18	-1.95771e-09	-1.74327	4.2118e-10	-1.95771e-09	-1.75397
20247104	chr2:20247104:GGGA:G	1.1586e-40	-1.95771e-09	-1.74984	6.0719e-18	-1.95771e-09	-1.75097	4.25663e-10	-1.95771e-09	-1.74338
20247528	chr2:20247528:G:GT	4.47577e-41	-2.70096	-1.53232e-09	2.41827e-18	-2.67159	-1.53232e-09	1.63651e-10	-2.69929	-1.53232e-09
20247880	chr2:20247880:G:A	2.54524e-41	-1.73583	-1.52959	2.99133e-18	-0.910105	-1.54882	2.36374e-10	-0.79875	-1.53286
20248427	chr2:20248427:T:C	1.91204e-40	-1.95771e-09	-1.24888	9.19193e-18	-1.95771e-09	-1.33632	6.24461e-10	-1.95771e-09	-1.36014
20248760	chr2:20248760:C:T	2.72554e-40	-2.49963	1.60524	1.29542e-17	-2.16585	1.17263	6.94093e-10	-2.16475	0.910325
20248800	chr2:20248800:A:G	1.3674e-39	1.06277	-0.34433	4.95332e-17	1.20673	-0.858725	2.05527e-09	0.942991	-1.11186
20248918	chr2:20248918:A:G	1.62994e-40	-1.95771e-09	-1.40851	9.6588e-18	-1.95771e-09	-1.28677	7.44482e-10	-1.95771e-09	-1.18434
20249307	chr2:20249307:A:G	1.51384e-40	-1.95771e-09	-1.48241	7.2663e-18	-1.95771e-09	-1.5714	4.83141e-10	-1.95771e-09	-1.61672
20249413	chr2:20249413:G:A	5.57871e-41	-0.787428	-1.69325	1.84628e-18	-1.21097	-1.73049	1.65098e-10	-0.939176	-1.75132
20250467	chr2:20250467:A:T	1.77828e-40	-1.95771e-09	-1.32141	8.49549e-18	-1.95771e-09	-1.41511	5.60858e-10	-1.95771e-09	-1.46756
20251942	chr2:20251942:G:A	1.87181e-41	-1.82012	-1.75262	9.01062e-19	-1.90355	-1.75527	5.46026e-11	-2.04487	-1.75207
20251966	chr2:20251966:C:T	5.81678e-41	-2.43889	-1.53232e-09	2.5667e-18	-2.61202	-1.53232e-09	1.73077e-10	-2.64329	-1.53232e-09
20251996	chr2:20251996:A:G	1.1659e-40	-1.95771e-09	-1.74356	6.02065e-18	-1.95771e-09	-1.75945	4.18929e-10	-1.95771e-09	-1.75933
20252240	chr2:20252240:G:A	1.28993e-40	-1.95771e-09	-1.64247	7.31802e-18	-1.95771e-09	-1.5643	5.35752e-10	-1.95771e-09	-1.51336
20252245	chr2:20252245:C:T	1.17616e-40	-1.95771e-09	-1.7348	6.22251e-18	-1.95771e-09	-1.72647	4.36022e-10	-1.95771e-09	-1.71934
20252778	chr2:20252778:T:C	2.62839e-40	-1.95771e-09	-0.930686	1.54759e-17	-1.95771e-09	-0.815356	1.19636e-09	-1.95771e-09	-0.709992
20253015	chr2:20253015:T:C	1.04232e-41	-2.54887	-1.60933	5.38635e-19	-2.53611	-1.63725	3.56378e-11	-2.58842	-1.6352
20253098	chr2:20253098:G:A	1.19639e-40	-1.95771e-09	-1.71775	6.07926e-18	-1.95771e-09	-1.74976	4.19647e-10	-1.95771e-09	-1.75762
20253107	chr2:20253107:G:A	8.69141e-42	-2.69796	-1.64193	4.32032e-19	-2.69726	-1.69663	2.98294e-11	-2.69199	-1.70954
20254335	chr2:20254335:T:C	1.17589e-40	-1.95771e-09	-1.73503	6.22052e-18	-1.95771e-09	-1.72679	4.3587e-10	-1.95771e-09	-1.71969
20254412	chr2:20254412:C:T	1.44146e-40	-1.95771e-09	-1.5314	7.34737e-18	-1.95771e-09	-1.5603	5.01101e-10	-1.95771e-09	-1.58022
20254530	chr2:20254530:A:G	9.69856e-42	-2.49843	-1.73182	4.0426e-19	-2.70094	-1.7594	3.05618e-11	-2.6329	-1.74438
20254670	chr2:20254670:A:G	1.79508e-41	-1.98104	-1.63355	4.52927e-18	-0.501302	-1.54278	2.31331e-10	-0.853715	-1.49947
20254705	chr2:20254705:T:C	4.47639e-41	-2.70082	-1.53232e-09	2.69243e-18	-2.5642	-1.53232e-09	1.66154e-10	-2.68411	-1.53232e-09
20254808	chr2:20254808:T:C	4.65103e-40	-1.95771e-09	-0.359968	2.26169e-17	-1.95771e-09	-0.435946	1.5504e-09	-1.95771e-09	-0.450759
20255485	chr2:20255485:A:G	1.53119e-41	-2.0147	-1.7589	7.70611e-19	-2.05996	-1.75525	4.7682e-11	-2.176	-1.75647
20255706	chr2:20255706:A:T	1.1898e-40	-1.95771e-09	-1.72327	6.12337e-18	-1.95771e-09	-1.74253	4.20929e-10	-1.95771e-09	-1.75457
20255868	chr2:20255868:TACTG:T	1.93237e-41	-1.80063	-1.74027	9.40076e-19	-1.87091	-1.74553	5.64468e-11	-2.02259	-1.74114
20255996	chr2:20255996:C:G	1.02579e-41	-2.42169	-1.75249	4.1634e-19	-2.67344	-1.75745	2.87247e-11	-2.67931	-1.75996
20256210	chr2:20256210:C:T	1.18575e-40	-1.95771e-09	-1.72668	6.49836e-18	-1.95771e-09	-1.68309	4.58853e-10	-1.95771e-09	-1.6683
20256570	chr2:20256570:A:C	2.03883e-40	-1.95771e-09	-1.18468	9.75644e-18	-1.95771e-09	-1.27671	6.58436e-10	-1.95771e-09	-1.30716
20256649	chr2:20256649:G:A	2.08306e-41	-1.71255	-1.75326	1.01163e-18	-1.78673	-1.75635	6.02956e-11	-1.94434	-1.75344
20256737	chr2:20256737:A:T	3.14015e-41	-1.29852	-1.75685	1.09573e-18	-1.71216	-1.75106	1.27244e-10	-1.24807	-1.70286
20257535	chr2:20257535:T:C	5.9696e-40	-1.95771e-09	-0.110376	2.84108e-17	-1.95771e-09	-0.207873	1.78996e-09	-1.95771e-09	-0.307081
20257836	chr2:20257836:A:T	1.15418e-40	-1.95771e-09	-1.75367	6.0201e-18	-1.95771e-09	-1.75954	4.20912e-10	-1.95771e-09	-1.75461
20258112	chr2:20258112:TAAC:T	1.18532e-40	-1.95771e-09	-1.72704	6.29985e-18	-1.95771e-09	-1.71412	4.38296e-10	-1.95771e-09	-1.71413
20258913	chr2:20258913:C:T	1.20963e-40	-1.95771e-09	-1.70674	6.4665e-18	-1.95771e-09	-1.68801	4.62009e-10	-1.95771e-09	-1.66144
20259221	chr2:20259221:A:G	1.84193e-41	-1.83638	-1.75244	9.13117e-19	-1.88715	-1.75839	5.57386e-11	-2.01862	-1.75774
20259516	chr2:20259516:G:A	1.44146e-40	-1.95771e-09	-1.5314	7.34737e-18	-1.95771e-09	-1.5603	5.01101e-10	-1.95771e-09	-1.58022
20259599	chr2:20259599:T:C	1.52264e-40	-1.95771e-09	-1.47661	7.49384e-18	-1.95771e-09	-1.54056	4.94998e-10	-1.95771e-09	-1.59248
20259709	chr2:20259709:C:T	2.03602e-40	-1.95771e-09	-1.18606	9.74367e-18	-1.95771e-09	-1.27802	6.57553e-10	-1.95771e-09	-1.3085
20259892	chr2:20259892:A:T	2.03806e-40	-1.95771e-09	-1.18506	9.75405e-18	-1.95771e-09	-1.27696	6.58214e-10	-1.95771e-09	-1.3075
20260517	chr2:20260517:G:A	6.33288e-40	-1.95771e-09	-0.0513003	3.01716e-17	-1.95771e-09	-0.147742	1.89489e-09	-1.95771e-09	-0.250113
20261909	chr2:20261909:C:T	2.05102e-41	-1.72584	-1.75546	9.93293e-19	-1.8103	-1.75107	5.94134e-11	-1.95794	-1.75457
20261973	chr2:20261973:T:C	1.77733e-41	-1.86892	-1.75561	8.65555e-19	-1.94768	-1.75135	5.24469e-11	-2.08243	-1.7548
20262032	chr2:20262032:T:C	3.37946e-40	-1.95771e-09	-0.679339	1.69253e-17	-1.95771e-09	-0.725835	1.10145e-09	-1.95771e-09	-0.792643
20262398	chr2:20262398:CTACAG:C	1.17455e-40	-1.95771e-09	-1.73617	6.21347e-18	-1.95771e-09	-1.72792	4.40309e-10	-1.95771e-09	-1.70955
20262564	chr2:20262564:G:C	2.58412e-40	-1.95771e-09	-0.947673	1.19921e-17	-1.95771e-09	-1.0704	7.37736e-10	-1.95771e-09	-1.19344
20263091	chr2:20263091:G:C	3.81301e-41	-1.10115	-1.76007	1.47376e-18	-1.42519	-1.74163	1.45105e-10	-1.12437	-1.69521
20263777	chr2:20263777:T:C	6.68255e-40	-1.95771e-09	0.0024438	2.8149e-17	-1.95771e-09	-0.217132	1.68097e-09	-1.95771e-09	-0.369903
20264030	chr2:20264030:A:C	1.26502e-40	-1.95771e-09	-1.66197	6.8158e-18	-1.95771e-09	-1.6354	4.86599e-10	-1.95771e-09	-1.60959
20264269	chr2:20264269:G:A	1.78903e-41	-1.87052	-1.74745	4.69706e-18	-0.294964	-1.71274	2.28435e-10	-0.671215	-1.69456
20264571	chr2:20264571:A:T	4.3451e-41	-1.24913	-1.48146	1.3849e-18	-1.72396	-1.50506	1.2221e-10	-1.5078	-1.48349
20264769	chr2:20264769:G:A	1.52726e-40	-1.95771e-09	-1.47358	9.12002e-18	-1.95771e-09	-1.34417	6.8166e-10	-1.95771e-09	-1.2725
20264948	chr2:20264948:A:G	6.35299e-40	-1.95771e-09	-0.0481312	3.02625e-17	-1.95771e-09	-0.144734	1.90091e-09	-1.95771e-09	-0.246939
20264952	chr2:20264952:T:C	4.38948e-41	-1.27933	-1.4411	1.40293e-18	-1.74336	-1.47271	1.22535e-10	-1.53797	-1.45067
20265001	chr2:20265001:T:C	1.1818e-40	-1.95771e-09	-1.73002	6.04312e-18	-1.95771e-09	-1.75572	4.1872e-10	-1.95771e-09	-1.75983
20265251	chr2:20265251:A:C	1.99835e-41	-1.75299	-1.75433	9.9407e-19	-1.80881	-1.75178	6.02535e-11	-1.94535	-1.75312
20265253	chr2:20265253:A:C	1.9043e-41	-1.82006	-1.73547	9.31047e-19	-1.89437	-1.73172	5.57752e-11	-2.0399	-1.7358
20265255	chr2:20265255:A:C	1.14758e-40	-1.95771e-09	-1.7594	6.07947e-18	-1.95771e-09	-1.74972	4.27335e-10	-1.95771e-09	-1.73946
20265519	chr2:20265519:C:T	2.15242e-41	-1.70814	-1.72491	1.03859e-18	-1.78556	-1.73122	6.20013e-11	-1.94444	-1.72544
20265590	chr2:20265590:TG:T	7.07642e-40	-1.95771e-09	0.0597126	3.36123e-17	-1.95771e-09	-0.0397514	2.10407e-09	-1.95771e-09	-0.145402
20265654	chr2:20265654:T:C	1.49611e-40	-1.95771e-09	-1.49419	7.65467e-18	-1.95771e-09	-1.51933	5.22886e-10	-1.95771e-09	-1.53767
20265895	chr2:20265895:C:T	2.03602e-40	-1.95771e-09	-1.18606	9.74367e-18	-1.95771e-09	-1.27802	6.57553e-10	-1.95771e-09	-1.3085
20266055	chr2:20266055:G:A	1.15543e-40	-1.95771e-09	-1.75258	6.0204e-18	-1.95771e-09	-1.75949	4.19006e-10	-1.95771e-09	-1.75914
20266305	chr2:20266305:T:C	6.36283e-40	-1.95771e-09	-0.0465825	3.03129e-17	-1.95771e-09	-0.14307	1.90338e-09	-1.95771e-09	-0.245643
20266602	chr2:20266602:T:C	1.3431e-40	-1.95771e-09	-1.60207	7.72298e-18	-1.95771e-09	-1.51044	5.71559e-10	-1.95771e-09	-1.44866
20266673	chr2:20266673:G:A	5.40886e-41	-0.770041	-1.74156	1.87819e-18	-1.16481	-1.75952	1.80819e-10	-0.847442	-1.75209
20266845	chr2:20266845:CTTTCTT:C	1.15793e-40	-1.95771e-09	-1.75042	6.01727e-18	-1.95771e-09	-1.76001	4.19985e-10	-1.95771e-09	-1.75681
20267591	chr2:20267591:A:C	1.5503e-41	-2.47929	-1.2819	1.24888e-18	-2.03833	-1.29407	9.23406e-11	-1.99238	-1.27917
20267729	chr2:20267729:A:G	4.84507e-41	-0.957578	-1.6641	1.6121e-18	-1.36645	-1.71065	1.40513e-10	-1.11176	-1.73998
20267793	chr2:20267793:T:C	2.15867e-41	-1.67076	-1.75939	1.04994e-18	-1.74818	-1.75773	6.21273e-11	-1.90855	-1.75929
20267933	chr2:20267933:G:A	4.69714e-41	-0.978534	-1.67415	1.57182e-18	-1.38493	-1.71748	1.37099e-10	-1.13203	-1.7443
20267985	chr2:20267985:G:T	8.63144e-42	-2.65648	-1.69034	4.13683e-19	-2.69816	-1.73914	2.82217e-11	-2.69732	-1.75962
20268168	chr2:20268168:C:T	1.7763e-41	-1.95925	-1.66586	4.52087e-18	-0.460479	-1.58546	2.29639e-10	-0.81237	-1.54815
20268207	chr2:20268207:T:C	1.77768e-40	-1.32175	-1.53232e-09	1.17637e-17	-1.08962	-1.53232e-09	6.46574e-10	-1.32534	-1.53232e-09
20268510	chr2:20268510:C:T	3.65707e-41	-1.35755	-1.54542	1.20196e-18	-1.80376	-1.56694	1.05879e-10	-1.59584	-1.53889
20268634	chr2:20268634:C:CA	2.06856e-41	-1.71276	-1.76003	1.00416e-18	-1.79116	-1.75933	5.97644e-11	-1.94669	-1.75993
20268643	chr2:20268643:T:A	5.22954e-41	-2.54532	-1.53232e-09	3.24133e-18	-2.37866	-1.53232e-09	2.11063e-10	-2.44487	-1.53232e-09
20268970	chr2:20268970:T:C	1.36636e-40	-1.95771e-09	-1.5849	6.94572e-18	-1.95771e-09	-1.61652	4.88681e-10	-1.95771e-09	-1.60532
20270300	chr2:20270300:T:C	1.78929e-40	-1.95771e-09	-1.31524	9.8397e-18	-1.95771e-09	-1.26822	7.06795e-10	-1.95771e-09	-1.23629
20270547	chr2:20270547:AAT:A	3.42431e-41	-1.21173	-1.75701	1.31756e-18	-1.52525	-1.75361	1.26657e-10	-1.23559	-1.71995
20271059	chr2:20271059:C:T	2.18011e-41	-1.67007	-1.7502	1.05533e-18	-1.74676	-1.75403	6.27299e-11	-1.9079	-1.75029
20271094	chr2:20271094:TG:T	4.03046e-40	-1.95771e-09	-0.503175	1.96898e-17	-1.95771e-09	-0.574543	1.35926e-09	-1.95771e-09	-0.582335
20271750	chr2:20271750:T:A	1.52151e-40	-1.95771e-09	-1.47735	7.48819e-18	-1.95771e-09	-1.54132	4.9468e-10	-1.95771e-09	-1.59312
20271768	chr2:20271768:G:A	1.14782e-40	-1.95771e-09	-1.75919	6.01857e-18	-1.95771e-09	-1.75979	4.19152e-10	-1.95771e-09	-1.7588
20272269	chr2:20272269:A:T	4.48565e-41	-2.69876	-1.53232e-09	2.39653e-18	-2.68062	-1.53232e-09	1.71775e-10	-2.65084	-1.53232e-09
20272270	chr2:20272270:A:T	3.27032e-41	-1.25759	-1.75717	1.23207e-18	-1.5892	-1.75675	1.1428e-10	-1.32698	-1.7314
20272521	chr2:20272521:C:T	1.4634e-40	-1.95771e-09	-1.5163	7.81539e-18	-1.95771e-09	-1.49855	5.66631e-10	-1.95771e-09	-1.45732
20272529	chr2:20272529:T:TA	1.48637e-40	-1.95771e-09	-1.50072	8.08386e-18	-1.95771e-09	-1.46477	5.81649e-10	-1.95771e-09	-1.43116
20272539	chr2:20272539:T:C	1.16092e-40	-1.95771e-09	-1.74784	6.017e-18	-1.95771e-09	-1.76005	4.19509e-10	-1.95771e-09	-1.75795
20272646	chr2:20272646:G:A	1.80735e-40	-1.95771e-09	-1.30519	8.54609e-18	-1.95771e-09	-1.40917	5.42553e-10	-1.95771e-09	-1.50074
20273021	chr2:20273021:A:C	5.26708e-41	-2.53816	-1.53232e-09	2.72054e-18	-2.55381	-1.53232e-09	1.78669e-10	-2.6115	-1.53232e-09
20273086	chr2:20273086:G:A	3.58748e-41	-2.00616	-0.916032	4.38157e-18	-1.20978	-0.867456	2.67471e-10	-1.36854	-0.839475
20273282	chr2:20273282:C:T	6.33288e-40	-1.95771e-09	-0.0513003	3.01716e-17	-1.95771e-09	-0.147742	1.89489e-09	-1.95771e-09	-0.250113
20274017	chr2:20274017:T:C	5.28834e-41	-2.53414	-1.53232e-09	2.72815e-18	-2.55102	-1.53232e-09	1.79208e-10	-2.60848	-1.53232e-09
20274174	chr2:20274174:C:T	6.33288e-40	-1.95771e-09	-0.0513003	3.01716e-17	-1.95771e-09	-0.147742	1.89489e-09	-1.95771e-09	-0.250113
20274522	chr2:20274522:G:A	8.90716e-42	-2.57166	-1.74371	4.15459e-19	-2.69224	-1.74077	3.13876e-11	-2.67563	-1.67498
20274533	chr2:20274533:T:C	2.15928e-41	-1.69919	-1.73068	1.04141e-18	-1.77797	-1.73609	6.21432e-11	-1.93691	-1.73068
20275404	chr2:20275404:C:T	4.46429e-41	-1.04968	-1.65385	1.49557e-18	-1.44903	-1.70311	1.29305e-10	-1.1996	-1.73526
20275959	chr2:20275959:T:C	1.19886e-40	-1.95771e-09	-1.71568	6.43596e-18	-1.95771e-09	-1.69274	4.60267e-10	-1.95771e-09	-1.66522
20276169	chr2:20276169:A:G	1.17443e-40	-1.95771e-09	-1.73627	6.21288e-18	-1.95771e-09	-1.72802	4.4026e-10	-1.95771e-09	-1.70966
20276223	chr2:20276223:T:C	2.22912e-41	-1.66937	-1.72867	1.07253e-18	-1.75116	-1.73346	6.37933e-11	-1.9134	-1.72798
20276405	chr2:20276405:A:G	1.1476e-40	-1.95771e-09	-1.75938	6.01954e-18	-1.95771e-09	-1.75963	4.19273e-10	-1.95771e-09	-1.75851
20276427	chr2:20276427:A:G	1.68276e-39	1.98255	-1.05658	1.16924e-16	2.51416	-1.30728	4.41588e-09	2.03621	-1.44028
20276533	chr2:20276533:TA:T	6.51397e-40	-1.95771e-09	-0.0231076	2.81588e-17	-1.95771e-09	-0.216782	1.73632e-09	-1.95771e-09	-0.337505
20276809	chr2:20276809:A:G	1.23577e-40	-1.68536	-1.53232e-09	5.9166e-18	-1.77688	-1.53232e-09	4.02868e-10	-1.79842	-1.53232e-09
20277387	chr2:20277387:T:C	1.2897e-40	-1.95771e-09	-1.64264	6.78787e-18	-1.95771e-09	-1.63951	4.84964e-10	-1.95771e-09	-1.61296
20279021	chr2:20279021:T:C	1.94661e-41	-1.7806	-1.75296	9.41027e-19	-1.85944	-1.75599	5.63772e-11	-2.01214	-1.75282
20279147	chr2:20279147:C:T	1.23928e-40	-1.95771e-09	-1.68252	6.44816e-18	-1.95771e-09	-1.69085	4.48763e-10	-1.95771e-09	-1.69053
20279205	chr2:20279205:C:T	1.2101e-40	-1.95771e-09	-1.70635	6.42089e-18	-1.95771e-09	-1.69509	4.50658e-10	-1.95771e-09	-1.68632
20279399	chr2:20279399:C:T	2.49735e-40	-1.95771e-09	-0.981825	1.17361e-17	-1.95771e-09	-1.09198	7.72384e-10	-1.95771e-09	-1.14755
20279409	chr2:20279409:C:T	9.837e-41	-0.400594	-1.5129	1.96591e-17	1.07079	-1.64689	2.38005e-09	1.68805	-1.71021
20279609	chr2:20279609:C:T	1.16838e-40	-1.95771e-09	-1.74144	6.10278e-18	-1.95771e-09	-1.7459	4.26699e-10	-1.95771e-09	-1.74095
20279706	chr2:20279706:T:C	1.59502e-39	2.01321	-1.1408	1.10992e-16	2.52828	-1.37346	4.24628e-09	2.05324	-1.49647
20279872	chr2:20279872:C:T	4.09257e-41	-1.09289	-1.69758	1.39649e-18	-1.48738	-1.73331	1.21884e-10	-1.2411	-1.75286
20280153	chr2:20280153:G:A	1.23521e-40	-1.95771e-09	-1.68581	6.63303e-18	-1.95771e-09	-1.66258	4.74495e-10	-1.95771e-09	-1.63478
20280246	chr2:20280246:T:C	1.59735e-40	-1.95771e-09	-1.42871	8.72664e-18	-1.95771e-09	-1.38826	6.30423e-10	-1.95771e-09	-1.35064
20280499	chr2:20280499:CTATT:C	7.3703e-41	-0.599834	-1.60235	1.48468e-17	0.887016	-1.74387	1.96166e-09	1.54066	-1.75614
20282118	chr2:20282118:C:T	1.27211e-40	-1.95771e-09	-1.65638	6.86282e-18	-1.95771e-09	-1.62852	4.89592e-10	-1.95771e-09	-1.60346
20282585	chr2:20282585:C:T	6.24464e-40	-1.95771e-09	-0.065333	2.96105e-17	-1.95771e-09	-0.166512	1.85762e-09	-1.95771e-09	-0.26998
20282813	chr2:20282813:A:C	1.30729e-40	-1.95771e-09	-1.6291	6.5261e-18	-1.95771e-09	-1.67883	4.44548e-10	-1.95771e-09	-1.69997
20283837	chr2:20283837:A:G	1.25457e-40	-1.95771e-09	-1.67026	6.37239e-18	-1.95771e-09	-1.70267	4.41503e-10	-1.95771e-09	-1.70684
20283917	chr2:20283917:C:T	1.16246e-40	-1.95771e-09	-1.74652	6.03455e-18	-1.95771e-09	-1.75714	4.19705e-10	-1.95771e-09	-1.75748
20284265	chr2:20284265:T:C	6.30456e-40	-1.95771e-09	-0.0557833	3.00432e-17	-1.95771e-09	-0.152008	1.88699e-09	-1.95771e-09	-0.254292
20284628	chr2:20284628:T:C	1.7386e-41	-1.89614	-1.75042	8.74715e-19	-1.95027	-1.73823	5.36945e-11	-2.07253	-1.74119
20284948	chr2:20284948:G:A	3.94903e-41	-1.22052	-1.60565	1.29075e-18	-1.67758	-1.62183	1.13369e-10	-1.46749	-1.59889
20285149	chr2:20285149:G:A	8.98677e-42	-2.56255	-1.74392	4.14305e-19	-2.6953	-1.7405	3.15868e-11	-2.66988	-1.67441
20285359	chr2:20285359:T:C	1.32916e-40	-1.95771e-09	-1.61251	7.16743e-18	-1.95771e-09	-1.5851	5.18244e-10	-1.95771e-09	-1.54658
20285558	chr2:20285558:G:C	1.55321e-40	-1.95771e-09	-1.45673	9.34346e-18	-1.95771e-09	-1.31997	7.11883e-10	-1.95771e-09	-1.22912
20285931	chr2:20285931:T:C	2.02717e-41	-1.73301	-1.75999	9.85845e-19	-1.80979	-1.75911	5.88712e-11	-1.96173	-1.75995
20286028	chr2:20286028:C:T	2.33684e-41	-1.61696	-1.73388	1.12987e-18	-1.69357	-1.73897	6.70704e-11	-1.85719	-1.7341
20286188	chr2:20286188:A:G	2.36408e-41	-1.63211	-1.70714	1.12993e-18	-1.71803	-1.71445	6.73719e-11	-1.8794	-1.70741
20286190	chr2:20286190:G:A	4.48941e-41	-2.69792	-1.53232e-09	2.35442e-18	-2.69835	-1.53232e-09	1.63391e-10	-2.70088	-1.53232e-09
20286356	chr2:20286356:T:G	2.57811e-41	-1.8241	-1.42848	1.67202e-18	-1.59021	-1.4504	9.31199e-11	-1.76638	-1.49676
20286401	chr2:20286401:T:C	2.22418e-41	-1.64024	-1.76002	1.07745e-18	-1.72084	-1.7592	6.3818e-11	-1.88102	-1.75998
20286565	chr2:20286565:T:A	3.86865e-41	-1.10421	-1.74252	1.41807e-18	-1.44565	-1.7597	1.31095e-10	-1.16951	-1.7516
20287164	chr2:20287164:C:A	5.77053e-40	-1.95771e-09	-0.144292	2.74195e-17	-1.95771e-09	-0.243386	1.72492e-09	-1.95771e-09	-0.344096
20287208	chr2:20287208:C:T	2.64966e-40	-2.48213	1.55951	1.26426e-17	-2.12629	1.10872	6.83123e-10	-2.13335	0.862995
20287233	chr2:20287233:G:C	1.15781e-40	-1.95771e-09	-1.75052	6.11577e-18	-1.95771e-09	-1.74377	4.26077e-10	-1.95771e-09	-1.74241
20287236	chr2:20287236:T:C	1.26736e-40	-1.95771e-09	-1.66012	6.59363e-18	-1.95771e-09	-1.66854	4.58786e-10	-1.95771e-09	-1.66845
20287757	chr2:20287757:T:C	6.6912e-41	-2.29885	-1.53232e-09	4.4258e-18	-2.06719	-1.53232e-09	2.35681e-10	-2.33455	-1.53232e-09
20288406	chr2:20288406:T:C	4.27485e-41	-1.04272	-1.70417	1.5035e-18	-1.4039	-1.74294	1.33295e-10	-1.14649	-1.75797
20288507	chr2:20288507:G:A	1.185e-40	-1.95771e-09	-1.72731	6.29798e-18	-1.95771e-09	-1.71441	4.38162e-10	-1.95771e-09	-1.71444
20289056	chr2:20289056:G:A	2.03602e-40	-1.95771e-09	-1.18606	9.74367e-18	-1.95771e-09	-1.27802	6.57553e-10	-1.95771e-09	-1.3085
20289207	chr2:20289207:T:C	1.51197e-41	-2.57349	-1.21274	1.12194e-18	-2.21402	-1.22557	8.23552e-11	-2.17614	-1.20985
20289275	chr2:20289275:G:A	1.15789e-40	-1.95771e-09	-1.75046	6.11638e-18	-1.95771e-09	-1.74367	4.26116e-10	-1.95771e-09	-1.74232
20289835	chr2:20289835:T:C	2.27144e-41	-1.62972	-1.7495	1.07379e-18	-1.73028	-1.75317	6.30726e-11	-1.90376	-1.74898
20290166	chr2:20290166:C:T	1.86251e-40	-1.95771e-09	-1.27513	1.0263e-17	-1.95771e-09	-1.2261	7.38129e-10	-1.95771e-09	-1.19291
20291080	chr2:20291080:T:A	5.89748e-40	1.40727	-1.5298	6.55337e-17	2.17941	-1.55149	3.48881e-09	1.90343	-1.54314
20291083	chr2:20291083:T:A	1.46775e-40	-2.67905	1.16572	6.47607e-18	-2.50835	0.821825	3.51698e-10	-2.49933	0.565077
20291451	chr2:20291451:G:A	1.95113e-41	-1.90717	-1.62407	5.15676e-18	-0.382974	-1.53136	2.62671e-10	-0.737794	-1.48833
20291560	chr2:20291560:G:A	3.93208e-41	-1.12785	-1.70262	1.41593e-18	-1.4648	-1.74206	1.32715e-10	-1.15112	-1.7577
20291823	chr2:20291823:T:C	3.51102e-41	-1.18412	-1.75962	1.36163e-18	-1.49892	-1.74705	1.31759e-10	-1.21043	-1.70562
20291871	chr2:20291871:G:A	1.25855e-41	-2.47214	-1.49754	1.01423e-18	-2.038	-1.50251	7.47087e-11	-1.98809	-1.49534
20292610	chr2:20292610:AC:A	8.9891e-42	-2.56763	-1.73858	4.12731e-19	-2.69349	-1.74611	3.10964e-11	-2.67351	-1.68642
20292763	chr2:20292763:C:T	6.33608e-40	-1.95771e-09	-0.0507964	3.00236e-17	-1.95771e-09	-0.152658	1.88229e-09	-1.95771e-09	-0.256787
20292777	chr2:20292777:C:G	1.17307e-40	-1.95771e-09	-1.73743	6.02827e-18	-1.95771e-09	-1.75818	4.18631e-10	-1.95771e-09	-1.76004
20292793	chr2:20292793:T:C	2.43094e-41	-1.56484	-1.74653	1.17345e-18	-1.65451	-1.74018	6.78744e-11	-1.83264	-1.74673
20293006	chr2:20293006:G:A	1.17627e-40	-1.95771e-09	-1.73471	6.03519e-18	-1.95771e-09	-1.75704	4.18623e-10	-1.95771e-09	-1.76006
20293191	chr2:20293191:T:C	1.36278e-39	2.13078	-1.41573	1.01972e-16	2.65673	-1.58667	4.07471e-09	2.18053	-1.66501
20293197	chr2:20293197:T:C	6.79181e-41	-0.536772	-1.74715	1.32935e-17	0.7672	-1.73457	1.52901e-09	1.25566	-1.72032
20293306	chr2:20293306:A:G	2.53962e-40	-1.95771e-09	-0.965042	1.50683e-17	-1.95771e-09	-0.842049	1.16116e-09	-1.95771e-09	-0.739851
20293446	chr2:20293446:C:T	2.27657e-39	1.7248	-0.496603	1.37904e-16	2.2305	-0.858589	5.00712e-09	1.76766	-1.04607
20293487	chr2:20293487:T:C	4.54865e-41	-0.973177	-1.71163	1.58966e-18	-1.34419	-1.74693	1.42298e-10	-1.0799	-1.75921
20293889	chr2:20293889:C:CA	2.53241e-41	-2.60967	-0.660794	1.97738e-18	-2.26718	-0.605684	1.55556e-10	-2.22107	-0.528959
20295823	chr2:20295823:T:C	1.55184e-40	-1.95771e-09	-1.45762	8.4634e-18	-1.95771e-09	-1.41889	6.10451e-10	-1.95771e-09	-1.38283
20296048	chr2:20296048:A:G	1.52151e-40	-1.95771e-09	-1.47735	7.48819e-18	-1.95771e-09	-1.54132	4.9468e-10	-1.95771e-09	-1.59312
20296050	chr2:20296050:T:C	6.32462e-40	-1.95771e-09	-0.052606	2.9969e-17	-1.95771e-09	-0.15448	1.87926e-09	-1.95771e-09	-0.258396
20296292	chr2:20296292:G:A	1.23072e-40	-1.95771e-09	-1.68945	6.8461e-18	-1.95771e-09	-1.63096	4.85371e-10	-1.95771e-09	-1.61212
20296322	chr2:20296322:C:T	1.45734e-40	-1.95771e-09	-1.52044	7.28162e-18	-1.95771e-09	-1.56929	4.82438e-10	-1.95771e-09	-1.61818
20296385	chr2:20296385:C:T	1.44146e-40	-1.95771e-09	-1.5314	7.34737e-18	-1.95771e-09	-1.5603	5.01101e-10	-1.95771e-09	-1.58022
20296415	chr2:20296415:A:G	2.56134e-40	-1.95771e-09	-0.956525	1.52032e-17	-1.95771e-09	-0.833139	1.17211e-09	-1.95771e-09	-0.730468
20296691	chr2:20296691:T:C	1.61583e-39	2.00929	-1.12391	1.76208e-16	2.63121	-1.01418	4.7244e-08	3.81096	-0.844906
20296789	chr2:20296789:A:G	1.4428e-40	-1.95771e-09	-1.53047	7.35399e-18	-1.95771e-09	-1.5594	5.01516e-10	-1.95771e-09	-1.57939
20296822	chr2:20296822:T:C	1.15758e-40	-1.95771e-09	-1.75072	6.11428e-18	-1.95771e-09	-1.74402	4.25971e-10	-1.95771e-09	-1.74266
20296885	chr2:20296885:GCTT:G	1.1575e-40	-1.95771e-09	-1.75079	6.11346e-18	-1.95771e-09	-1.74415	4.25916e-10	-1.95771e-09	-1.74279
20297059	chr2:20297059:T:C	2.56066e-40	-1.95771e-09	-0.956792	1.52033e-17	-1.95771e-09	-0.833131	1.17219e-09	-1.95771e-09	-0.730398
20297510	chr2:20297510:A:G	1.82985e-40	-1.95771e-09	-1.29282	8.83961e-18	-1.95771e-09	-1.3754	5.98517e-10	-1.95771e-09	-1.40258
20298243	chr2:20298243:AAATG:A	1.72278e-40	-1.95771e-09	-1.35312	8.34918e-18	-1.95771e-09	-1.43248	5.73058e-10	-1.95771e-09	-1.44604
20298399	chr2:20298399:C:T	1.14803e-40	-1.95771e-09	-1.759	6.02525e-18	-1.95771e-09	-1.75868	4.18683e-10	-1.95771e-09	-1.75991
20298559	chr2:20298559:C:T	4.32263e-41	-0.979516	-1.75626	1.5053e-18	-1.38686	-1.75879	1.36631e-10	-1.13303	-1.74672
20298826	chr2:20298826:G:A	2.21648e-41	-1.96347	-1.44025	1.10202e-18	-1.95693	-1.50057	6.89157e-11	-2.06685	-1.49729
20298840	chr2:20298840:G:A	2.23675e-41	-1.63461	-1.76001	1.06491e-18	-1.73296	-1.7588	6.27449e-11	-1.89795	-1.76
20299395	chr2:20299395:T:C	2.46125e-41	-1.54919	-1.74978	1.1725e-18	-1.64213	-1.75338	6.83019e-11	-1.82383	-1.74926
20299469	chr2:20299469:G:A	1.15168e-40	-1.95771e-09	-1.75584	6.12161e-18	-1.95771e-09	-1.74282	4.3044e-10	-1.95771e-09	-1.73222
20299540	chr2:20299540:T:C	1.7239e-41	-2.55781	-1.09724	1.44011e-18	-2.15811	-1.03181	1.12372e-10	-2.10484	-0.970382
20299624	chr2:20299624:C:T	4.02674e-41	-1.04834	-1.75834	1.41791e-18	-1.44863	-1.75683	1.28131e-10	-1.20264	-1.74134
20299758	chr2:20299758:C:T	1.19225e-40	-1.95771e-09	-1.72121	6.16912e-18	-1.95771e-09	-1.73509	4.21329e-10	-1.95771e-09	-1.75361
20299943	chr2:20299943:T:C	1.91659e-41	-1.94654	-1.60255	1.17078e-18	-1.88762	-1.50936	2.01453e-10	-1.18394	-1.30753
20300000	chr2:20300000:G:C	1.43551e-39	1.8503	-1.08326	9.97808e-17	2.37622	-1.32788	3.82743e-09	1.90915	-1.45623
20300602	chr2:20300602:G:A	1.16247e-40	-1.95771e-09	-1.74651	6.13985e-18	-1.95771e-09	-1.73984	4.29426e-10	-1.95771e-09	-1.73458
20300818	chr2:20300818:C:T	2.14897e-41	-1.67472	-1.75994	1.02723e-18	-1.76935	-1.75843	6.09155e-11	-1.92766	-1.75988
20300852	chr2:20300852:A:T	1.17079e-40	-1.95771e-09	-1.73938	6.02452e-18	-1.95771e-09	-1.75881	4.18706e-10	-1.95771e-09	-1.75986
20300993	chr2:20300993:A:G	1.16183e-40	-1.95771e-09	-1.74706	6.1357e-18	-1.95771e-09	-1.74052	4.29101e-10	-1.95771e-09	-1.73534
20301331	chr2:20301331:G:C	2.54441e-41	-1.51624	-1.7495	1.20715e-18	-1.61321	-1.75317	7.03469e-11	-1.79461	-1.74898
20301372	chr2:20301372:T:TA	1.51834e-40	-1.95771e-09	-1.47944	7.47523e-18	-1.95771e-09	-1.54305	4.93924e-10	-1.95771e-09	-1.59465
20301479	chr2:20301479:TA:T	1.16161e-40	-1.95771e-09	-1.74725	6.14152e-18	-1.95771e-09	-1.73957	4.2794e-10	-1.95771e-09	-1.73805
20301566	chr2:20301566:C:G	4.67884e-40	-1.95771e-09	-0.354005	2.5137e-17	-1.95771e-09	-0.330303	1.63648e-09	-1.95771e-09	-0.396724
20301656	chr2:20301656:T:C	1.45993e-40	-1.95771e-09	-1.51867	7.15022e-18	-1.95771e-09	-1.5875	4.79671e-10	-1.95771e-09	-1.62393
20301735	chr2:20301735:G:A	4.14831e-41	-1.02197	-1.75497	1.5512e-18	-1.35965	-1.75597	1.50158e-10	-1.05894	-1.72639
20302437	chr2:20302437:A:C	3.48592e-41	-1.19696	-1.75395	1.2858e-18	-1.54447	-1.75879	1.19295e-10	-1.27601	-1.73943
20302709	chr2:20302709:A:G	1.81462e-41	-2.57793	-1.02584	1.49061e-18	-2.19822	-0.957236	1.16371e-10	-2.14679	-0.893455
20303580	chr2:20303580:A:C	1.1622e-40	-1.95771e-09	-1.74674	6.13809e-18	-1.95771e-09	-1.74013	4.29287e-10	-1.95771e-09	-1.7349
20303675	chr2:20303675:C:T	3.63178e-41	-1.41707	-1.49285	1.20337e-18	-1.85267	-1.51685	1.04317e-10	-1.65427	-1.49532
20303696	chr2:20303696:C:T	1.24985e-39	1.86535	-1.23679	8.97613e-17	2.38902	-1.44651	3.50725e-09	1.92162	-1.55606
20303987	chr2:20303987:C:CCTT	2.43471e-41	-1.64981	-1.66	8.89935e-19	-2.00928	-1.66197	7.69569e-11	-1.80966	-1.64413
20304028	chr2:20304028:A:G	5.39851e-40	-1.95771e-09	-0.210934	2.91565e-17	-1.95771e-09	-0.181966	1.88118e-09	-1.95771e-09	-0.257373
20304305	chr2:20304305:C:T	1.38314e-39	1.86542	-1.13553	9.7306e-17	2.38838	-1.36516	3.75948e-09	1.92302	-1.48801
20304929	chr2:20304929:T:C	4.42452e-40	-1.95771e-09	-0.409895	2.11943e-17	-1.95771e-09	-0.50091	1.34442e-09	-1.95771e-09	-0.593309
20304968	chr2:20304968:T:C	1.18601e-40	-1.95771e-09	-1.72646	6.05397e-18	-1.95771e-09	-1.75393	4.18903e-10	-1.95771e-09	-1.75939
20306146	chr2:20306146:A:T	1.4886e-40	-1.95771e-09	-1.49922	8.83818e-18	-1.95771e-09	-1.37556	6.60406e-10	-1.95771e-09	-1.30418
20306214	chr2:20306214:A:T	1.53743e-40	-1.95771e-09	-1.46695	7.53703e-18	-1.95771e-09	-1.53481	5.10911e-10	-1.95771e-09	-1.56083
20306695	chr2:20306695:G:A	1.19459e-40	-1.95771e-09	-1.71925	6.17331e-18	-1.95771e-09	-1.73441	4.21349e-10	-1.95771e-09	-1.75357
20306732	chr2:20306732:C:T	1.43594e-40	-1.95771e-09	-1.53523	7.19253e-18	-1.95771e-09	-1.5816	4.77434e-10	-1.95771e-09	-1.6286
20307331	chr2:20307331:T:C	1.03389e-41	-2.50286	-1.66346	5.36409e-19	-2.49031	-1.68719	3.52042e-11	-2.55337	-1.68249
20307708	chr2:20307708:T:C	2.55238e-41	-1.51072	-1.75189	1.23043e-18	-1.60005	-1.74723	7.07062e-11	-1.78611	-1.75239
20307945	chr2:20307945:CTT:C	1.18372e-40	-1.95771e-09	-1.7284	6.0486e-18	-1.95771e-09	-1.75482	4.18793e-10	-1.95771e-09	-1.75965
20309158	chr2:20309158:T:A	5.24189e-41	-2.54296	-1.53232e-09	2.71929e-18	-2.55427	-1.53232e-09	1.7339e-10	-2.64149	-1.53232e-09
20309217	chr2:20309217:G:A	1.19747e-40	-1.95771e-09	-1.71685	6.4268e-18	-1.95771e-09	-1.69417	4.59492e-10	-1.95771e-09	-1.66691
20309218	chr2:20309218:C:A	1.19773e-40	-1.95771e-09	-1.71663	6.42882e-18	-1.95771e-09	-1.69385	4.59659e-10	-1.95771e-09	-1.66654
20309299	chr2:20309299:A:T	7.48243e-40	1.87544	-1.75993	8.34849e-17	2.62609	-1.75606	3.96383e-09	2.24229	-1.75435
20309957	chr2:20309957:T:A	2.29488e-41	-1.61747	-1.75149	1.11423e-18	-1.70031	-1.74617	6.48874e-11	-1.87273	-1.75165
20310729	chr2:20310729:T:G	2.6318e-41	-1.48095	-1.75103	1.27148e-18	-1.56833	-1.74613	7.29147e-11	-1.75621	-1.75153
20311821	chr2:20311821:T:C	2.28614e-41	-1.61477	-1.75801	1.0959e-18	-1.70811	-1.75496	6.43235e-11	-1.875	-1.7581
20311825	chr2:20311825:G:A	1.14715e-40	-1.95771e-09	-1.75978	6.03015e-18	-1.95771e-09	-1.75787	4.23108e-10	-1.95771e-09	-1.7494
20312047	chr2:20312047:T:C	7.61212e-41	-2.1699	-1.53232e-09	5.29138e-18	-1.88856	-1.53232e-09	3.79943e-10	-1.85701	-1.53232e-09
20312708	chr2:20312708:G:T	1.16202e-40	-1.95771e-09	-1.7469	6.13689e-18	-1.95771e-09	-1.74032	4.29195e-10	-1.95771e-09	-1.73512
20312754	chr2:20312754:T:C	2.16695e-41	-1.67631	-1.75001	1.04031e-18	-1.77077	-1.74436	6.12949e-11	-1.93134	-1.74999
20312827	chr2:20312827:G:A	1.20834e-40	-1.95771e-09	-1.70781	6.18697e-18	-1.95771e-09	-1.7322	4.28319e-10	-1.95771e-09	-1.73716
20313405	chr2:20313405:G:C	2.03602e-40	-1.95771e-09	-1.18606	9.74367e-18	-1.95771e-09	-1.27802	6.57553e-10	-1.95771e-09	-1.3085
20313455	chr2:20313455:T:C	4.1653e-40	-1.95771e-09	-0.470267	1.64891e-17	-1.95771e-09	-0.751945	9.73694e-10	-1.95771e-09	-0.915932
20313471	chr2:20313471:T:C	1.16195e-40	-1.95771e-09	-1.74696	6.13637e-18	-1.95771e-09	-1.74041	4.2915e-10	-1.95771e-09	-1.73522
20313603	chr2:20313603:G:A	5.05756e-41	-0.86572	-1.71304	1.68562e-18	-1.28949	-1.74302	1.48837e-10	-1.03686	-1.75731
20314204	chr2:20314204:A:G	1.31667e-40	-1.95771e-09	-1.62195	6.59861e-18	-1.95771e-09	-1.66778	4.51633e-10	-1.95771e-09	-1.68416
20314551	chr2:20314551:A:G	4.05369e-41	-1.28445	-1.51557	1.30597e-18	-1.74896	-1.53873	1.14003e-10	-1.5409	-1.5199
20314657	chr2:20314657:G:A	1.16838e-40	-1.95771e-09	-1.74144	6.10278e-18	-1.95771e-09	-1.7459	4.26699e-10	-1.95771e-09	-1.74095
20315000	chr2:20315000:G:A	1.54626e-41	-2.21088	-1.55292	9.53475e-19	-2.17156	-1.43072	6.20744e-11	-2.34195	-1.32675
20315566	chr2:20315566:A:T	6.23842e-41	-2.36891	-1.53232e-09	3.27942e-18	-2.36698	-1.53232e-09	2.08795e-10	-2.45568	-1.53232e-09
20316667	chr2:20316667:T:C	3.44441e-40	-1.95771e-09	-0.660303	1.66369e-17	-1.95771e-09	-0.743017	1.06294e-09	-1.95771e-09	-0.828233
20316806	chr2:20316806:C:G	3.43231e-40	-1.95771e-09	-0.663824	1.65755e-17	-1.95771e-09	-0.746719	1.05931e-09	-1.95771e-09	-0.831653
20318025	chr2:20318025:A:G	4.68181e-40	-1.95771e-09	-0.353372	2.51546e-17	-1.95771e-09	-0.329601	1.63755e-09	-1.95771e-09	-0.396073
20318049	chr2:20318049:C:T	4.31255e-41	-1.06174	-1.67637	1.45426e-18	-1.46074	-1.7194	1.2651e-10	-1.21204	-1.74467
20318968	chr2:20318968:C:T	1.88703e-41	-1.82498	-1.73965	9.15885e-19	-1.91196	-1.73055	5.48574e-11	-2.05348	-1.73882
20319013	chr2:20319013:T:TC	2.00167e-40	-1.95771e-09	-1.20308	9.84805e-18	-1.95771e-09	-1.26737	6.84992e-10	-1.95771e-09	-1.26762
20319120	chr2:20319120:A:T	1.93645e-41	-1.79885	-1.73993	9.39665e-19	-1.88525	-1.73162	5.60429e-11	-2.03129	-1.73962
20319611	chr2:20319611:C:G	1.44128e-40	-1.95771e-09	-1.53152	8.42216e-18	-1.95771e-09	-1.42378	6.26933e-10	-1.95771e-09	-1.35619
20320876	chr2:20320876:T:C	4.81773e-41	-0.947061	-1.68028	1.60546e-18	-1.35917	-1.72206	1.40116e-10	-1.10828	-1.74628
20321019	chr2:20321019:A:G	2.03602e-40	-1.95771e-09	-1.18606	9.74367e-18	-1.95771e-09	-1.27802	6.57553e-10	-1.95771e-09	-1.3085
20321117	chr2:20321117:C:T	7.26953e-40	1.84483	-1.75819	8.05868e-17	2.59469	-1.76	3.83073e-09	2.21302	-1.75924
20321186	chr2:20321186:G:T	4.49084e-41	-2.6976	-1.53232e-09	2.35468e-18	-2.69824	-1.53232e-09	1.63395e-10	-2.70086	-1.53232e-09
20321740	chr2:20321740:T:C	1.33632e-40	-1.95771e-09	-1.60713	7.66436e-18	-1.95771e-09	-1.51806	5.6518e-10	-1.95771e-09	-1.45988
20321886	chr2:20321886:G:A	3.4141e-39	2.07217	-0.438724	1.93871e-16	2.56809	-0.855539	6.53777e-09	2.05884	-1.07052
20322193	chr2:20322193:C:T	1.9908e-41	-2.64696	-0.864147	8.86217e-19	-2.57777	-1.09766	5.66345e-11	-2.57925	-1.18116
20322213	chr2:20322213:A:G	1.32938e-40	-1.95771e-09	-1.61234	7.29375e-18	-1.95771e-09	-1.56763	5.29855e-10	-1.95771e-09	-1.52443
20322546	chr2:20322546:G:A	1.16234e-40	-1.95771e-09	-1.74662	6.0343e-18	-1.95771e-09	-1.75718	4.19692e-10	-1.95771e-09	-1.75751
20322595	chr2:20322595:G:A	2.838e-41	-1.70529	-1.45125	1.50748e-18	-1.77641	-1.36779	2.81852e-10	-0.984111	-1.17154
20322925	chr2:20322925:C:T	1.79867e-41	-1.86154	-1.75105	8.83611e-19	-1.93275	-1.74563	5.28155e-11	-2.07901	-1.75121
20323106	chr2:20323106:T:C	2.0427e-40	-1.95771e-09	-1.18278	9.77383e-18	-1.95771e-09	-1.27493	6.59489e-10	-1.95771e-09	-1.30556
20323385	chr2:20323385:T:C	1.55395e-41	-2.51396	-1.24488	1.2132e-18	-2.1025	-1.25888	8.95067e-11	-2.05828	-1.24444
20323831	chr2:20323831:A:G	8.01697e-42	-2.69862	-1.72205	5.15451e-19	-2.51251	-1.70485	3.12542e-11	-2.67043	-1.68444
20324589	chr2:20324589:C:T	1.7474e-41	-1.88149	-1.76003	8.45225e-19	-1.96308	-1.75972	5.13156e-11	-2.09902	-1.76002
20325027	chr2:20325027:T:C	6.84356e-41	-2.27633	-1.53232e-09	3.20342e-18	-2.39042	-1.53232e-09	2.49308e-10	-2.27834	-1.53232e-09
20325228	chr2:20325228:T:TA	1.93025e-41	-1.78207	-1.75992	9.36707e-19	-1.86007	-1.75995	5.58634e-11	-2.0143	-1.75982
20325521	chr2:20325521:TAGAA:T	3.70111e-40	-1.95771e-09	-0.588423	1.85667e-17	-1.95771e-09	-0.633271	1.20276e-09	-1.95771e-09	-0.704658
20325747	chr2:20325747:G:A	1.21578e-40	-1.95771e-09	-1.70167	6.65756e-18	-1.95771e-09	-1.65889	4.66285e-10	-1.95771e-09	-1.65223
20325863	chr2:20325863:C:T	1.15261e-39	0.822036	-0.274481	4.16979e-17	0.977579	-0.801771	1.75069e-09	0.726684	-1.05595
20326126	chr2:20326126:T:A	1.68885e-40	-1.95771e-09	-1.37301	9.25942e-18	-1.95771e-09	-1.329	6.63732e-10	-1.95771e-09	-1.29915
20326841	chr2:20326841:T:C	1.3053e-40	-1.95771e-09	-1.63062	7.02008e-18	-1.95771e-09	-1.60587	5.06963e-10	-1.95771e-09	-1.56859
20327024	chr2:20327024:T:C	4.62859e-41	-0.987066	-1.68032	1.54925e-18	-1.3947	-1.72217	1.35137e-10	-1.14441	-1.74633
20327033	chr2:20327033:G:A	3.07721e-41	-1.32935	-1.74627	1.17616e-18	-1.63267	-1.75972	1.10633e-10	-1.35065	-1.74016
20327707	chr2:20327707:T:G	1.1581e-40	-1.95771e-09	-1.75027	6.11369e-18	-1.95771e-09	-1.74411	4.27428e-10	-1.95771e-09	-1.73924
20327874	chr2:20327874:C:T	1.15036e-40	-1.95771e-09	-1.75698	6.1068e-18	-1.95771e-09	-1.74524	4.2912e-10	-1.95771e-09	-1.73529
20328320	chr2:20328320:ACT:A	1.2421e-40	-1.95771e-09	-1.68025	6.27235e-18	-1.95771e-09	-1.71849	4.29787e-10	-1.95771e-09	-1.73374
20328774	chr2:20328774:G:A	1.15738e-40	-1.95771e-09	-1.7509	6.11266e-18	-1.95771e-09	-1.74428	4.25865e-10	-1.95771e-09	-1.74291
20328960	chr2:20328960:C:T	5.16047e-41	-2.55861	-1.53232e-09	2.39572e-18	-2.68096	-1.53232e-09	1.64225e-10	-2.69579	-1.53232e-09
20329035	chr2:20329035:T:C	1.48949e-40	-1.95771e-09	-1.49862	7.36296e-18	-1.95771e-09	-1.55818	4.88372e-10	-1.95771e-09	-1.60595
20329064	chr2:20329064:A:G	4.74967e-41	-1.1857	-1.45587	1.51396e-18	-1.65998	-1.47993	1.33911e-10	-1.44105	-1.45881
20329523	chr2:20329523:T:C	1.18417e-40	-1.95771e-09	-1.72802	6.10391e-18	-1.95771e-09	-1.74571	4.21125e-10	-1.95771e-09	-1.7541
20329646	chr2:20329646:G:A	1.21076e-40	-1.95771e-09	-1.70581	6.24017e-18	-1.95771e-09	-1.72364	4.24073e-10	-1.95771e-09	-1.74712
20329685	chr2:20329685:G:A	1.15405e-40	-1.95771e-09	-1.75378	6.02237e-18	-1.95771e-09	-1.75916	4.18696e-10	-1.95771e-09	-1.75988
20329691	chr2:20329691:T:C	1.51879e-40	-1.95771e-09	-1.47914	9.06138e-18	-1.95771e-09	-1.35062	6.78339e-10	-1.95771e-09	-1.27738
20329911	chr2:20329911:T:C	1.15895e-40	-1.95771e-09	-1.74954	6.03407e-18	-1.95771e-09	-1.75722	4.18655e-10	-1.95771e-09	-1.75998
20330179	chr2:20330179:T:C	7.92466e-41	-2.12966	-1.53232e-09	5.54746e-18	-1.8413	-1.53232e-09	3.98701e-10	-1.80882	-1.53232e-09
20330187	chr2:20330187:T:C	1.85698e-41	-1.83396	-1.74673	9.0161e-19	-1.91761	-1.7406	5.41007e-11	-2.05915	-1.74703
20331155	chr2:20331155:G:A	5.6858e-40	-1.95771e-09	-0.159083	2.71821e-17	-1.95771e-09	-0.252083	1.71298e-09	-1.95771e-09	-0.351041
20331211	chr2:20331211:G:A	1.21799e-40	-1.95771e-09	-1.69986	6.13673e-18	-1.95771e-09	-1.74035	4.21885e-10	-1.95771e-09	-1.7523
20332235	chr2:20332235:G:C	1.16005e-40	-1.95771e-09	-1.74859	6.12574e-18	-1.95771e-09	-1.74214	4.28376e-10	-1.95771e-09	-1.73703
20332440	chr2:20332440:A:G	1.92161e-41	-1.81989	-1.72658	9.35184e-19	-1.90441	-1.71724	5.58893e-11	-2.04721	-1.72645
20332444	chr2:20332444:T:TAAGCTC	2.04845e-41	-1.74039	-1.74217	1.00021e-18	-1.81814	-1.7363	5.9022e-11	-1.9761	-1.74302
20332870	chr2:20332870:T:G	4.24768e-40	-1.95771e-09	-0.450682	1.67858e-17	-1.95771e-09	-0.734107	1.00931e-09	-1.95771e-09	-0.880004
20333414	chr2:20333414:G:A	1.15596e-40	-1.95771e-09	-1.75212	6.06898e-18	-1.95771e-09	-1.75145	4.19122e-10	-1.95771e-09	-1.75887
20334063	chr2:20334063:G:C	1.16308e-40	-1.95771e-09	-1.74598	6.08756e-18	-1.95771e-09	-1.7484	4.25772e-10	-1.95771e-09	-1.74313
20334155	chr2:20334155:T:A	1.19007e-40	-1.95771e-09	-1.72304	6.30433e-18	-1.95771e-09	-1.71341	4.42202e-10	-1.95771e-09	-1.70526
20334930	chr2:20334930:C:T	3.1411e-40	-1.95771e-09	-0.752483	1.27782e-17	-1.95771e-09	-1.0069	7.97502e-10	-1.95771e-09	-1.11555
20335971	chr2:20335971:G:C	6.34489e-40	-1.95771e-09	-0.0494069	3.02304e-17	-1.95771e-09	-0.145796	1.89852e-09	-1.95771e-09	-0.248199
20336294	chr2:20336294:A:G	1.7283e-39	2.01208	-1.05941	1.19366e-16	2.53506	-1.30751	4.50919e-09	2.05588	-1.43904
20336438	chr2:20336438:T:C	4.76649e-41	-0.93359	-1.70444	1.60554e-18	-1.3436	-1.73758	1.40672e-10	-1.0958	-1.75479
20336474	chr2:20336474:C:T	1.17409e-40	-1.95771e-09	-1.73656	6.21085e-18	-1.95771e-09	-1.72835	4.40076e-10	-1.95771e-09	-1.71008
20336635	chr2:20336635:G:A	1.3241e-40	-1.95771e-09	-1.61632	7.58258e-18	-1.95771e-09	-1.52879	5.58093e-10	-1.95771e-09	-1.4725
20338020	chr2:20338020:A:G	2.22484e-41	-1.66098	-1.73897	1.08098e-18	-1.74403	-1.73274	6.33497e-11	-1.90828	-1.74008
20338240	chr2:20338240:C:T	3.54556e-41	-1.34446	-1.58948	1.17415e-18	-1.78879	-1.60531	1.02716e-10	-1.58216	-1.5829
20338805	chr2:20338805:C:G	1.52366e-40	-1.95771e-09	-1.47594	7.49824e-18	-1.95771e-09	-1.53997	4.95252e-10	-1.95771e-09	-1.59196
20338860	chr2:20338860:G:A	1.14868e-40	-1.95771e-09	-1.75844	6.08666e-18	-1.95771e-09	-1.74854	4.27393e-10	-1.95771e-09	-1.73932
20338861	chr2:20338861:T:A	1.14868e-40	-1.95771e-09	-1.75844	6.08666e-18	-1.95771e-09	-1.74854	4.27393e-10	-1.95771e-09	-1.73932
20339165	chr2:20339165:A:G	6.04465e-40	-1.95771e-09	-0.0978818	2.88327e-17	-1.95771e-09	-0.193132	1.81419e-09	-1.95771e-09	-0.293635
20339172	chr2:20339172:C:CTAAAT	1.95717e-41	-1.79955	-1.72859	9.47608e-19	-1.88892	-1.71954	5.65201e-11	-2.03396	-1.72847
20339196	chr2:20339196:T:C	1.87557e-40	-1.95771e-09	-1.26814	8.52219e-18	-1.95771e-09	-1.41197	5.61452e-10	-1.95771e-09	-1.4665
20339206	chr2:20339206:C:T	2.08986e-41	-1.71965	-1.74289	1.01578e-18	-1.80127	-1.73771	5.97853e-11	-1.96215	-1.74412
20339752	chr2:20339752:C:T	4.13657e-41	-1.03534	-1.74443	1.52372e-18	-1.37342	-1.76007	1.47638e-10	-1.0562	-1.74606
20339843	chr2:20339843:C:T	4.12936e-41	-1.02207	-1.75945	1.36157e-18	-1.51596	-1.73004	1.66105e-10	-1.02633	-1.65808
20341239	chr2:20341239:C:T	1.70315e-41	-2.01885	-1.64831	4.12941e-18	-0.573743	-1.56276	2.15773e-10	-0.900946	-1.52185
20341242	chr2:20341242:TAAAC:T	1.15172e-40	-1.95771e-09	-1.7558	6.04771e-18	-1.95771e-09	-1.75496	4.19556e-10	-1.95771e-09	-1.75783
20341489	chr2:20341489:C:T	4.6555e-40	-1.95771e-09	-0.359008	2.26166e-17	-1.95771e-09	-0.435957	1.55633e-09	-1.95771e-09	-0.446945
20341850	chr2:20341850:C:T	3.80624e-41	-1.10307	-1.75993	1.47112e-18	-1.42329	-1.74533	1.43582e-10	-1.12767	-1.70245
20342173	chr2:20342173:TA:T	1.27862e-40	-1.95771e-09	-1.65128	6.90933e-18	-1.95771e-09	-1.62177	4.93624e-10	-1.95771e-09	-1.59526
20342455	chr2:20342455:TA:T	3.5499e-41	-1.17729	-1.75543	1.20038e-18	-1.62576	-1.74624	1.45237e-10	-1.13654	-1.68212
20342513	chr2:20342513:T:C	3.81227e-41	-1.10665	-1.75477	1.40882e-18	-1.45333	-1.75856	1.31878e-10	-1.17688	-1.73827
20342623	chr2:20342623:T:A	1.60423e-41	-2.06672	-1.66027	3.7331e-18	-0.657925	-1.57948	1.95123e-10	-0.984475	-1.53892
20342849	chr2:20342849:G:A	2.18582e-41	-1.67001	-1.74764	1.04518e-18	-1.75919	-1.75126	6.17875e-11	-1.92665	-1.74667
20342970	chr2:20342970:T:C	4.64781e-40	-1.95771e-09	-0.36066	2.2259e-17	-1.95771e-09	-0.451898	1.41044e-09	-1.95771e-09	-0.545373
20342971	chr2:20342971:A:T	4.95135e-41	-0.908725	-1.69126	1.65711e-18	-1.32043	-1.72913	1.45545e-10	-1.06609	-1.75046
20343062	chr2:20343062:C:T	4.65286e-41	-0.967404	-1.69476	1.57292e-18	-1.37041	-1.73129	1.37653e-10	-1.12067	-1.75163
20343088	chr2:20343088:C:T	2.05351e-41	-1.74354	-1.73655	9.87933e-19	-1.83721	-1.72957	5.86055e-11	-1.98906	-1.73714
20343302	chr2:20343302:A:G	3.5307e-41	-1.34051	-1.59763	1.17307e-18	-1.78071	-1.61431	1.02683e-10	-1.57232	-1.59306
20343581	chr2:20343581:G:A	1.97744e-40	-1.95771e-09	-1.21525	9.92613e-18	-1.95771e-09	-1.25947	6.70371e-10	-1.95771e-09	-1.2892
20343887	chr2:20343887:C:T	2.17049e-41	-1.66685	-1.75784	1.04216e-18	-1.75417	-1.75918	6.15976e-11	-1.91905	-1.75735
20344096	chr2:20344096:C:T	4.02447e-40	-1.95771e-09	-0.504663	1.59936e-17	-1.95771e-09	-0.782452	9.66314e-10	-1.95771e-09	-0.923541
20344520	chr2:20344520:A:G	8.08098e-42	-2.69286	-1.71986	5.35734e-19	-2.47638	-1.70238	3.18496e-11	-2.65447	-1.68153
20344798	chr2:20344798:T:C	1.15205e-40	-1.95771e-09	-1.75551	6.21344e-18	-1.95771e-09	-1.72793	4.34579e-10	-1.95771e-09	-1.72265
20345181	chr2:20345181:C:T	1.16249e-40	-1.95771e-09	-1.74649	6.13984e-18	-1.95771e-09	-1.73984	4.29425e-10	-1.95771e-09	-1.73458
20345357	chr2:20345357:G:A	1.15852e-40	-1.95771e-09	-1.74991	6.03201e-18	-1.95771e-09	-1.75756	4.1863e-10	-1.95771e-09	-1.76004
20346517	chr2:20346517:A:G	1.43605e-41	-2.52963	-1.30811	1.11552e-18	-2.12901	-1.31631	8.20612e-11	-2.08207	-1.3075
20346813	chr2:20346813:G:C	1.15767e-40	-1.95771e-09	-1.75065	6.06041e-18	-1.95771e-09	-1.75287	4.23396e-10	-1.95771e-09	-1.74872
20347042	chr2:20347042:T:C	1.2016e-40	-1.95771e-09	-1.7134	6.20658e-18	-1.95771e-09	-1.72903	4.22769e-10	-1.95771e-09	-1.7502
20347369	chr2:20347369:A:C	2.04169e-40	-1.95771e-09	-1.18328	9.76771e-18	-1.95771e-09	-1.27556	6.59106e-10	-1.95771e-09	-1.30614
20347417	chr2:20347417:T:C	4.17968e-41	-1.00995	-1.75946	1.53425e-18	-1.37378	-1.75282	1.46628e-10	-1.08652	-1.72261
20347482	chr2:20347482:C:T	4.26721e-41	-0.992371	-1.75631	1.41006e-18	-1.49496	-1.71605	1.74666e-10	-1.00067	-1.63349
20347554	chr2:20347554:A:G	1.94329e-41	-1.77713	-1.75813	9.36844e-19	-1.8604	-1.75949	5.61041e-11	-2.01207	-1.75775
20347791	chr2:20347791:A:G	4.73843e-40	-1.95771e-09	-0.341351	2.27437e-17	-1.95771e-09	-0.430355	1.43849e-09	-1.95771e-09	-0.525679
20348307	chr2:20348307:T:C	1.14923e-40	-1.95771e-09	-1.75797	6.0469e-18	-1.95771e-09	-1.7551	4.21909e-10	-1.95771e-09	-1.75224
20348781	chr2:20348781:GGCGTGGTGGCGT:G	7.86348e-42	-2.68281	-1.75719	4.66407e-19	-2.56191	-1.75543	2.87609e-11	-2.69078	-1.74723
20348797	chr2:20348797:C:CA	7.86655e-42	-2.68213	-1.75748	4.67127e-19	-2.56	-1.7558	2.8758e-11	-2.69025	-1.74786
20348799	chr2:20348799:T:G	7.86489e-42	-2.68234	-1.75748	4.66852e-19	-2.56059	-1.7558	2.87532e-11	-2.69042	-1.74786
20348803	chr2:20348803:C:T	1.06293e-41	-2.38508	-1.75353	4.232e-19	-2.68891	-1.72565	3.59875e-11	-2.56963	-1.64423
20348958	chr2:20348958:T:C	2.56622e-40	-1.95771e-09	-0.954623	1.51524e-17	-1.95771e-09	-0.836486	1.17143e-09	-1.95771e-09	-0.731052
20349468	chr2:20349468:T:C	1.24965e-40	-1.95771e-09	-1.67419	6.99842e-18	-1.95771e-09	-1.60896	5.08169e-10	-1.95771e-09	-1.56622
20349753	chr2:20349753:C:A	1.50852e-40	-1.95771e-09	-1.48592	7.41717e-18	-1.95771e-09	-1.55085	5.02818e-10	-1.95771e-09	-1.5768
20350267	chr2:20350267:G:GAGA	4.75356e-40	-0.338162	-1.53232e-09	1.11877e-16	1.16276	-1.53232e-09	5.95547e-09	0.895036	-1.53232e-09
20350328	chr2:20350328:C:G	1.82556e-41	-1.86986	-1.72789	8.93069e-19	-1.94991	-1.71783	5.36606e-11	-2.08727	-1.72708
20351494	chr2:20351494:A:G	2.03602e-40	-1.95771e-09	-1.18606	9.74367e-18	-1.95771e-09	-1.27802	6.57553e-10	-1.95771e-09	-1.3085
20351648	chr2:20351648:G:T	6.36035e-41	-0.72378	-1.62578	1.25756e-17	0.728503	-1.75139	1.68469e-09	1.38312	-1.75081
20352232	chr2:20352232:G:A	1.8221e-41	-2.64177	-0.957878	7.22119e-19	-2.69785	-1.18236	4.58599e-11	-2.70085	-1.27059
20352364	chr2:20352364:C:T	8.53286e-42	-2.68545	-1.67285	4.15737e-19	-2.69997	-1.73238	2.86434e-11	-2.69689	-1.74522
20352421	chr2:20352421:C:T	5.5988e-40	-1.95771e-09	-0.174505	2.67702e-17	-1.95771e-09	-0.267353	1.6879e-09	-1.95771e-09	-0.36579
20352890	chr2:20352890:G:A	1.21977e-40	-1.95771e-09	-1.69839	6.14152e-18	-1.95771e-09	-1.73957	4.22022e-10	-1.95771e-09	-1.75197
20353005	chr2:20353005:A:G	1.93264e-40	-1.95771e-09	-1.23817	9.29753e-18	-1.95771e-09	-1.32489	6.2937e-10	-1.95771e-09	-1.35231
20353406	chr2:20353406:A:G	1.46695e-40	-1.95771e-09	-1.51387	7.32496e-18	-1.95771e-09	-1.56335	4.84895e-10	-1.95771e-09	-1.6131
20353671	chr2:20353671:C:T	1.45734e-40	-1.95771e-09	-1.52044	7.28162e-18	-1.95771e-09	-1.56929	4.82438e-10	-1.95771e-09	-1.61818
20353812	chr2:20353812:G:A	2.25122e-40	-1.95771e-09	-1.08558	1.26841e-17	-1.95771e-09	-1.01429	9.4298e-10	-1.95771e-09	-0.947985
20354137	chr2:20354137:G:A	2.54479e-40	-1.95771e-09	-0.963006	1.50186e-17	-1.95771e-09	-0.845356	1.16046e-09	-1.95771e-09	-0.740456
20354295	chr2:20354295:C:T	1.93264e-40	-1.95771e-09	-1.23817	9.29753e-18	-1.95771e-09	-1.32489	6.2937e-10	-1.95771e-09	-1.35231
20355457	chr2:20355457:T:G	7.03815e-41	-0.497369	-1.75093	2.41203e-18	-0.915088	-1.75908	2.45854e-10	-0.556222	-1.73607
20355722	chr2:20355722:C:T	6.96062e-41	-0.512267	-1.74711	2.37597e-18	-0.929355	-1.75988	2.40432e-10	-0.573223	-1.74137
20355782	chr2:20355782:A:G	1.22376e-40	-1.95771e-09	-1.69513	6.53287e-18	-1.95771e-09	-1.6778	4.6741e-10	-1.95771e-09	-1.64982
20356149	chr2:20356149:C:T	1.15414e-40	-1.95771e-09	-1.7537	6.02734e-18	-1.95771e-09	-1.75834	4.18652e-10	-1.95771e-09	-1.75999
20356432	chr2:20356432:C:T	5.85753e-41	-0.723244	-1.70867	1.02296e-17	0.476418	-1.70577	9.74167e-10	0.801497	-1.71694
20357097	chr2:20357097:G:A	1.9602e-40	-1.95771e-09	-1.22401	9.06633e-18	-1.95771e-09	-1.35008	5.84727e-10	-1.95771e-09	-1.42588
20357194	chr2:20357194:G:A	1.36075e-40	-1.95771e-09	-1.58902	7.21174e-18	-1.95771e-09	-1.57893	5.18396e-10	-1.95771e-09	-1.54629
20357544	chr2:20357544:A:T	1.44705e-40	-1.95771e-09	-1.52753	7.24409e-18	-1.95771e-09	-1.57446	4.92259e-10	-1.95771e-09	-1.59803
20357660	chr2:20357660:G:A	1.74102e-40	-1.95771e-09	-1.34258	8.5099e-18	-1.95771e-09	-1.41341	5.72785e-10	-1.95771e-09	-1.44652
20357694	chr2:20357694:C:T	6.30318e-40	-1.95771e-09	-0.0560011	3.05084e-17	-1.95771e-09	-0.136639	1.91518e-09	-1.95771e-09	-0.239461
20358660	chr2:20358660:G:A	3.089e-41	-2.48442	-0.587374	4.80358e-18	-1.53774	-0.447544	2.66928e-10	-1.79812	-0.411926
20358851	chr2:20358851:C:A	1.1657e-40	-1.95771e-09	-1.74373	6.0203e-18	-1.95771e-09	-1.75951	4.1899e-10	-1.95771e-09	-1.75918
20359038	chr2:20359038:G:T	2.48413e-40	-1.95771e-09	-0.987134	1.47113e-17	-1.95771e-09	-0.866026	1.13419e-09	-1.95771e-09	-0.763353
20359481	chr2:20359481:A:G	7.60503e-40	-1.95771e-09	0.131753	3.52276e-17	-1.95771e-09	0.00718742	2.20251e-09	-1.95771e-09	-0.0996767
20359833	chr2:20359833:G:T	1.41209e-40	0.0447703	-1.59675	4.0459e-18	-0.53933	-1.61761	3.58611e-10	-0.264436	-1.65036
20359880	chr2:20359880:G:A	8.66122e-42	-2.65889	-1.68448	4.14607e-19	-2.69382	-1.74125	2.89899e-11	-2.67262	-1.75746
20360150	chr2:20360150:G:A	1.26238e-40	-1.95771e-09	-1.66406	6.7605e-18	-1.95771e-09	-1.64355	4.70718e-10	-1.95771e-09	-1.64277
20361092	chr2:20361092:A:G	2.96058e-41	-2.5532	-0.561061	1.81915e-18	-2.20734	-0.748937	1.15762e-10	-2.19261	-0.852879
20361810	chr2:20361810:C:T	1.42745e-40	0.0261136	-1.56728	4.28836e-18	-0.452528	-1.64621	3.99492e-10	-0.117613	-1.68922
20362328	chr2:20362328:G:C	1.18588e-40	-1.95771e-09	-1.72657	6.49196e-18	-1.95771e-09	-1.68408	4.70627e-10	-1.95771e-09	-1.64296
20362416	chr2:20362416:A:G	1.62191e-40	-1.95771e-09	-1.41345	7.67622e-18	-1.95771e-09	-1.51652	5.04863e-10	-1.95771e-09	-1.57274
20362836	chr2:20362836:G:A	9.29875e-42	-2.52695	-1.7454	5.37311e-19	-2.41829	-1.75753	3.74242e-11	-2.41479	-1.75993
20363457	chr2:20363457:C:T	8.41601e-42	-2.61275	-1.75934	4.05001e-19	-2.6997	-1.75881	2.82621e-11	-2.69933	-1.75618
20363727	chr2:20363727:C:T	1.22268e-40	-1.95771e-09	-1.69601	6.191e-18	-1.95771e-09	-1.73155	4.22541e-10	-1.95771e-09	-1.75074
20363923	chr2:20363923:G:A	1.35101e-40	-1.95771e-09	-1.5962	6.94129e-18	-1.95771e-09	-1.61716	4.749e-10	-1.95771e-09	-1.63392
20364308	chr2:20364308:G:A	1.15548e-40	-1.95771e-09	-1.75254	6.09205e-18	-1.95771e-09	-1.74766	4.25679e-10	-1.95771e-09	-1.74334
20364411	chr2:20364411:C:T	7.55941e-40	-1.95771e-09	0.125738	3.48053e-17	-1.95771e-09	-0.00487197	2.17236e-09	-1.95771e-09	-0.11346
20364484	chr2:20364484:A:T	2.49387e-41	-1.59349	-1.69231	4.073e-18	-0.390241	-1.76002	4.90871e-10	0.120647	-1.72149
20364677	chr2:20364677:C:T	1.35101e-40	-1.95771e-09	-1.5962	6.94129e-18	-1.95771e-09	-1.61716	4.749e-10	-1.95771e-09	-1.63392
20365083	chr2:20365083:C:T	1.15571e-40	-1.95771e-09	-1.75234	6.09365e-18	-1.95771e-09	-1.7474	4.25813e-10	-1.95771e-09	-1.74303
20365264	chr2:20365264:C:T	2.03461e-40	-1.95771e-09	-1.18675	1.01084e-17	-1.95771e-09	-1.24128	6.72195e-10	-1.95771e-09	-1.28648
20365362	chr2:20365362:A:G	1.11271e-41	-2.42977	-1.66307	4.09408e-19	-2.69907	-1.74861	2.87724e-11	-2.67896	-1.75865
20365668	chr2:20365668:T:C	1.64554e-40	-2.61304	1.21405	7.56446e-18	-2.33944	0.808259	4.08102e-10	-2.33804	0.552531
20365964	chr2:20365964:G:A	1.75487e-40	-1.95771e-09	-1.33466	8.21677e-18	-1.95771e-09	-1.44847	5.55774e-10	-1.95771e-09	-1.47667
20366445	chr2:20366445:G:A	1.51931e-40	-1.95771e-09	-1.4788	7.57862e-18	-1.95771e-09	-1.52931	5.03127e-10	-1.95771e-09	-1.57619
20366543	chr2:20366543:G:A	1.05087e-41	-2.68621	-1.46381	4.92884e-19	-2.67399	-1.58813	3.32376e-11	-2.63961	-1.65374
20366801	chr2:20366801:T:C	2.394e-41	-2.53498	-0.791699	8.22955e-19	-2.69429	-1.0552	4.84012e-11	-2.7007	-1.21681
20367015	chr2:20367015:C:T	1.60525e-40	-1.95771e-09	-1.42378	7.5838e-18	-1.95771e-09	-1.52863	4.92314e-10	-1.95771e-09	-1.59791
20367039	chr2:20367039:T:G	1.15571e-40	-1.95771e-09	-1.75234	6.09365e-18	-1.95771e-09	-1.7474	4.25813e-10	-1.95771e-09	-1.74303
20367075	chr2:20367075:A:G	1.1378e-40	-1.76796	-1.53232e-09	7.8395e-18	-1.49547	-1.53232e-09	4.13822e-10	-1.77159	-1.53232e-09
20367543	chr2:20367543:A:G	4.64566e-41	-2.66371	-1.53232e-09	2.43562e-18	-2.66444	-1.53232e-09	1.66735e-10	-2.68062	-1.53232e-09
20367716	chr2:20367716:C:A	8.58031e-42	-2.65608	-1.69668	4.11676e-19	-2.69509	-1.74708	2.88722e-11	-2.67481	-1.75934
20368022	chr2:20368022:T:A	1.15593e-40	-1.95771e-09	-1.75215	6.09511e-18	-1.95771e-09	-1.74716	4.25933e-10	-1.95771e-09	-1.74275
20368087	chr2:20368087:A:G	1.15549e-40	-1.95771e-09	-1.75253	6.09217e-18	-1.95771e-09	-1.74764	4.2569e-10	-1.95771e-09	-1.74332
20368435	chr2:20368435:G:A	2.42756e-41	-1.61257	-1.70018	1.78256e-18	-1.29466	-1.68193	9.91357e-11	-1.52076	-1.67978
20368731	chr2:20368731:C:T	1.15151e-40	-1.95771e-09	-1.75599	6.0343e-18	-1.95771e-09	-1.75718	4.19559e-10	-1.95771e-09	-1.75783
20369634	chr2:20369634:G:A	1.59535e-40	-1.95771e-09	-1.42996	8.26564e-18	-1.95771e-09	-1.44254	5.63919e-10	-1.95771e-09	-1.46212
20369671	chr2:20369671:G:A	1.35091e-40	-1.95771e-09	-1.59628	6.94009e-18	-1.95771e-09	-1.61733	4.74873e-10	-1.95771e-09	-1.63398
20370006	chr2:20370006:G:A	1.70454e-40	-1.95771e-09	-1.36376	8.96835e-18	-1.95771e-09	-1.36094	6.54806e-10	-1.95771e-09	-1.31269
20370636	chr2:20370636:A:C	1.03263e-40	-1.31522	-0.549728	5.36528e-18	-1.05514	-0.819559	2.25901e-10	-1.34043	-1.03651
20370659	chr2:20370659:T:TC	5.36556e-41	-2.51964	-1.53232e-09	2.35056e-18	-2.69999	-1.53232e-09	1.81276e-10	-2.59701	-1.53232e-09
20371079	chr2:20371079:G:C	1.83805e-41	-2.39113	-1.19981	2.9211e-18	-1.35072	-1.13196	1.50574e-10	-1.65427	-1.1283
20371142	chr2:20371142:T:C	8.77252e-42	-2.58389	-1.74671	4.97915e-19	-2.49365	-1.75831	3.46671e-11	-2.49118	-1.76005
20371314	chr2:20371314:C:T	7.77293e-41	-2.14899	-1.53232e-09	4.05497e-18	-2.1547	-1.53232e-09	2.69557e-10	-2.20025	-1.53232e-09
20371780	chr2:20371780:G:T	1.94946e-40	-1.95771e-09	-1.2295	1.18278e-17	-1.95771e-09	-1.08419	9.05096e-10	-1.95771e-09	-0.988989
20371870	chr2:20371870:T:C	1.00062e-40	-0.162484	-1.73395	3.3267e-18	-0.595628	-1.75704	3.22097e-10	-0.263194	-1.75898
20371908	chr2:20371908:G:A	2.01531e-40	-1.95771e-09	-1.19628	1.22851e-17	-1.95771e-09	-1.04626	9.41397e-10	-1.95771e-09	-0.949664
20371912	chr2:20371912:G:A	1.86406e-41	-2.45782	-1.11906	2.82925e-18	-1.47747	-1.03716	1.4932e-10	-1.76321	-1.02773
20371933	chr2:20371933:C:T	1.12322e-41	-2.39993	-1.68351	4.13213e-19	-2.68747	-1.75096	3.22479e-11	-2.56358	-1.76
20372031	chr2:20372031:G:A	5.08131e-41	-2.57407	-1.53232e-09	2.69928e-18	-2.56166	-1.53232e-09	1.73265e-10	-2.64221	-1.53232e-09
20372065	chr2:20372065:C:T	1.15571e-40	-1.95771e-09	-1.75234	6.09365e-18	-1.95771e-09	-1.7474	4.25813e-10	-1.95771e-09	-1.74303
20372685	chr2:20372685:C:A	2.63666e-40	-1.95771e-09	-0.927542	1.26913e-17	-1.95771e-09	-1.01372	8.47088e-10	-1.95771e-09	-1.05523
20373282	chr2:20373282:G:A	5.09577e-40	-1.95771e-09	-0.268646	2.72839e-17	-1.95771e-09	-0.248346	1.77696e-09	-1.95771e-09	-0.314373
20373735	chr2:20373735:C:T	2.78009e-40	-1.95771e-09	-0.874572	1.64926e-17	-1.95771e-09	-0.751733	1.27896e-09	-1.95771e-09	-0.643224
20373769	chr2:20373769:T:C	8.19062e-41	-2.29501	0.198362	7.99232e-18	-1.4558	-0.0203634	3.23668e-10	-1.80414	-0.213168
20373874	chr2:20373874:T:C	3.9729e-39	2.44144	-0.656413	6.9372e-16	3.83633	-0.848905	2.57393e-08	3.32557	-0.966826
20373945	chr2:20373945:G:A	7.44148e-40	-1.95771e-09	0.110013	3.44917e-17	-1.95771e-09	-0.0139249	2.15801e-09	-1.95771e-09	-0.120089
20374105	chr2:20374105:G:A	4.6962e-41	-2.65289	-1.53232e-09	2.42924e-18	-2.66706	-1.53232e-09	1.64876e-10	-2.69184	-1.53232e-09
20374192	chr2:20374192:A:T	4.65916e-41	-2.66081	-1.53232e-09	2.41309e-18	-2.67373	-1.53232e-09	1.64325e-10	-2.69518	-1.53232e-09
20374610	chr2:20374610:A:G	1.15601e-40	-1.95771e-09	-1.75208	6.0958e-18	-1.95771e-09	-1.74704	4.25989e-10	-1.95771e-09	-1.74262
20374981	chr2:20374981:G:A	9.81658e-42	-2.53092	-1.68723	5.40888e-19	-2.45201	-1.71717	3.6789e-11	-2.46063	-1.7312
20375251	chr2:20375251:A:G	1.89163e-39	1.94816	-0.905197	3.37185e-16	3.30635	-1.04036	1.32921e-08	2.83587	-1.13797
20375435	chr2:20375435:C:T	1.39729e-41	-2.27722	-1.58788	1.86863e-18	-1.31539	-1.61405	8.61357e-11	-1.69835	-1.64276
20375560	chr2:20375560:T:C	2.83333e-39	2.30345	-0.856471	5.30243e-16	3.71431	-0.995616	2.00725e-08	3.20721	-1.09713
20375588	chr2:20375588:G:A	1.18998e-40	-1.95771e-09	-1.72312	6.54329e-18	-1.95771e-09	-1.6762	4.74038e-10	-1.95771e-09	-1.63574
20375599	chr2:20375599:C:T	1.47156e-40	-1.95771e-09	-1.51073	7.00475e-18	-1.95771e-09	-1.60805	4.61937e-10	-1.95771e-09	-1.6616
20375691	chr2:20375691:C:T	1.00339e-41	-2.51546	-1.6808	5.53664e-19	-2.43308	-1.71276	3.75724e-11	-2.44304	-1.72772
20375724	chr2:20375724:A:G	2.83765e-39	2.26529	-0.816788	5.33127e-16	3.6799	-0.955782	2.031e-08	3.18183	-1.05999
20375725	chr2:20375725:T:C	2.86197e-39	2.26842	-0.811377	5.38905e-16	3.68568	-0.950786	2.05956e-08	3.19113	-1.05533
20376135	chr2:20376135:C:T	1.47838e-40	-1.95771e-09	-1.50611	7.03472e-18	-1.95771e-09	-1.60378	4.63284e-10	-1.95771e-09	-1.65869
20376542	chr2:20376542:C:T	1.15838e-40	-1.95771e-09	-1.75004	6.31246e-18	-1.95771e-09	-1.71212	4.41159e-10	-1.95771e-09	-1.70763
20376554	chr2:20376554:G:A	2.72954e-41	-2.43646	-0.75905	4.33595e-18	-1.43916	-0.648542	2.32406e-10	-1.71967	-0.628868
20376723	chr2:20376723:A:C	1.20912e-40	-1.95771e-09	-1.70716	6.40822e-18	-1.95771e-09	-1.69706	4.40501e-10	-1.95771e-09	-1.70912
20376753	chr2:20376753:A:C	5.37284e-41	-2.51828	-1.53232e-09	2.76879e-18	-2.53623	-1.53232e-09	1.8289e-10	-2.58815	-1.53232e-09
20376818	chr2:20376818:C:T	2.82416e-41	-2.20954	-0.951893	2.31968e-18	-1.48404	-1.22918	8.85941e-11	-1.89916	-1.4138
20376835	chr2:20376835:T:C	7.37075e-40	-1.95771e-09	0.100463	3.42828e-17	-1.95771e-09	-0.0199998	2.14718e-09	-1.95771e-09	-0.12512
20377094	chr2:20377094:T:C	1.20858e-40	-1.95771e-09	-1.70761	6.69265e-18	-1.95771e-09	-1.65363	4.87341e-10	-1.95771e-09	-1.60806
20377303	chr2:20377303:C:T	3.01423e-40	-1.95771e-09	-0.79371	1.79795e-17	-1.95771e-09	-0.665412	1.39679e-09	-1.95771e-09	-0.555096
20377547	chr2:20377547:C:T	1.85565e-40	-1.95771e-09	-1.27882	1.11726e-17	-1.95771e-09	-1.14118	8.5323e-10	-1.95771e-09	-1.048
20377803	chr2:20377803:T:A	1.45636e-40	-1.95771e-09	-1.52112	6.95203e-18	-1.95771e-09	-1.61561	4.58901e-10	-1.95771e-09	-1.6682
20378024	chr2:20378024:T:C	7.47518e-40	-1.95771e-09	0.114532	3.47396e-17	-1.95771e-09	-0.00676112	2.17481e-09	-1.95771e-09	-0.112331
20378094	chr2:20378094:C:T	1.20397e-40	-1.95771e-09	-1.71143	6.65488e-18	-1.95771e-09	-1.65929	4.841e-10	-1.95771e-09	-1.61474
20378163	chr2:20378163:T:C	1.49261e-40	-1.95771e-09	-1.49653	7.0834e-18	-1.95771e-09	-1.59689	4.65698e-10	-1.95771e-09	-1.65349
20378493	chr2:20378493:A:G	1.50147e-40	-1.95771e-09	-1.49061	7.10188e-18	-1.95771e-09	-1.59428	4.66727e-10	-1.95771e-09	-1.65128
20379044	chr2:20379044:G:A	1.81893e-41	-2.43605	-1.16534	2.84054e-18	-1.42653	-1.08412	1.51342e-10	-1.71478	-1.0627
20379151	chr2:20379151:C:G	6.37262e-41	-2.34763	-1.53232e-09	2.88065e-18	-2.49663	-1.53232e-09	1.87496e-10	-2.56327	-1.53232e-09
20379330	chr2:20379330:C:T	7.37075e-40	-1.95771e-09	0.100463	3.42828e-17	-1.95771e-09	-0.0199998	2.14718e-09	-1.95771e-09	-0.12512
20379460	chr2:20379460:T:A	1.16309e-40	-1.95771e-09	-1.74597	6.20593e-18	-1.95771e-09	-1.72914	4.38821e-10	-1.95771e-09	-1.71294
20379540	chr2:20379540:G:A	1.6766e-40	-1.95771e-09	-1.38029	9.13956e-18	-1.95771e-09	-1.34203	6.40158e-10	-1.95771e-09	-1.33531
20379548	chr2:20379548:C:T	4.77729e-40	0.734683	-1.06787	2.05485e-17	0.826727	-1.35858	9.42628e-10	0.520012	-1.46837
20379569	chr2:20379569:G:C	7.37075e-40	-1.95771e-09	0.100463	3.42828e-17	-1.95771e-09	-0.0199998	2.14718e-09	-1.95771e-09	-0.12512
20379851	chr2:20379851:CT:C	1.21933e-40	-1.95771e-09	-1.69876	6.62044e-18	-1.95771e-09	-1.66448	4.7379e-10	-1.95771e-09	-1.63627
20380119	chr2:20380119:T:C	2.37885e-41	-2.53175	-0.801272	3.34693e-18	-1.66279	-0.683812	1.8399e-10	-1.90984	-0.672309
20380306	chr2:20380306:T:A	2.02088e-40	-1.95771e-09	-1.19352	1.06438e-17	-1.95771e-09	-1.18966	7.84331e-10	-1.95771e-09	-1.1322
20380359	chr2:20380359:G:A	9.64639e-42	-2.4777	-1.75794	5.63259e-19	-2.36862	-1.76003	3.69772e-11	-2.42705	-1.75968
20380360	chr2:20380360:C:T	1.3749e-40	-1.95771e-09	-1.57867	7.03741e-18	-1.95771e-09	-1.6034	4.80554e-10	-1.95771e-09	-1.62209
20380361	chr2:20380361:G:A	1.22813e-40	-1.95771e-09	-1.69157	6.25257e-18	-1.95771e-09	-1.72165	4.31233e-10	-1.95771e-09	-1.73038
20380532	chr2:20380532:T:C	4.86659e-40	1.02774	-1.3424	8.3232e-17	2.25092	-1.38393	5.16462e-09	2.13418	-1.38163
20380928	chr2:20380928:C:G	1.731e-40	-1.95771e-09	-1.34836	1.00254e-17	-1.95771e-09	-1.24952	7.4972e-10	-1.95771e-09	-1.17733
20381297	chr2:20381297:A:G	9.28987e-42	-2.52394	-1.74937	5.95878e-19	-2.36228	-1.71008	4.0227e-11	-2.44379	-1.6587
20381323	chr2:20381323:A:T	7.58136e-40	-1.95771e-09	0.128636	3.56272e-17	-1.95771e-09	0.0184674	2.23027e-09	-1.95771e-09	-0.0871533
20381541	chr2:20381541:GC:G	1.17347e-40	-1.95771e-09	-1.73709	6.35734e-18	-1.95771e-09	-1.70503	4.48033e-10	-1.95771e-09	-1.69216
20381542	chr2:20381542:C:T	1.4743e-41	-2.10001	-1.71145	5.52094e-19	-2.38863	-1.76005	5.53904e-11	-2.07603	-1.70659
20381924	chr2:20381924:C:T	1.28073e-40	-1.95771e-09	-1.64963	7.00486e-18	-1.95771e-09	-1.60804	5.12624e-10	-1.95771e-09	-1.55749
20382232	chr2:20382232:T:G	1.12731e-41	-2.35958	-1.72022	6.07678e-19	-2.30099	-1.75176	4.34974e-11	-2.26729	-1.75704
20382524	chr2:20382524:A:G	2.58135e-40	-1.95771e-09	-0.948744	1.51351e-17	-1.95771e-09	-0.837627	1.19753e-09	-1.95771e-09	-0.709013
20382874	chr2:20382874:G:A	1.47968e-41	-2.34683	-1.46098	7.56705e-19	-2.28086	-1.55256	5.08843e-11	-2.28809	-1.57939
20382922	chr2:20382922:C:T	1.33949e-41	-2.2342	-1.67315	5.15317e-19	-2.46276	-1.75486	4.82081e-11	-2.18489	-1.73661
20383029	chr2:20383029:A:G	2.74993e-41	-2.2854	-0.902663	1.02437e-18	-2.47857	-1.05199	6.47997e-11	-2.45611	-1.16962
20383118	chr2:20383118:T:C	4.96094e-40	-0.559465	0.264005	1.4995e-17	-0.890798	0.0438751	1.36458e-09	-0.684495	0.106066
20383467	chr2:20383467:A:G	2.2926e-40	-1.95771e-09	-1.06737	1.29331e-17	-1.95771e-09	-0.99485	9.61434e-10	-1.95771e-09	-0.928604
20383533	chr2:20383533:T:C	1.1173e-39	-1.95771e-09	0.516449	5.05736e-17	-1.95771e-09	0.368786	3.08796e-09	-1.95771e-09	0.238238
20383627	chr2:20383627:T:C	1.14755e-40	-1.95771e-09	-1.75943	6.05823e-18	-1.95771e-09	-1.75322	4.24776e-10	-1.95771e-09	-1.74547
20383858	chr2:20383858:A:T	2.3259e-40	-1.95771e-09	-1.05295	1.36053e-17	-1.95771e-09	-0.944183	1.07209e-09	-1.95771e-09	-0.819664
20384009	chr2:20384009:G:T	1.49565e-41	-2.60499	-1.19209	8.88439e-19	-2.41631	-1.25662	5.93469e-11	-2.41319	-1.30044
20384035	chr2:20384035:A:G	5.61739e-41	-2.47377	-1.53232e-09	2.5585e-18	-2.61522	-1.53232e-09	1.71971e-10	-2.64971	-1.53232e-09
20384146	chr2:20384146:G:A	1.44375e-41	-2.27339	-1.55901	5.77754e-19	-2.45755	-1.6457	4.02128e-11	-2.42192	-1.68092
20384195	chr2:20384195:C:G	2.09428e-40	-1.95771e-09	-1.15784	1.25974e-17	-1.95771e-09	-1.02115	1.00895e-09	-1.95771e-09	-0.880369
20384310	chr2:20384310:C:T	1.49059e-41	-2.04065	-1.75982	9.03317e-19	-1.89628	-1.76005	7.33784e-11	-1.74147	-1.75993
20384396	chr2:20384396:G:A	8.42663e-41	-2.06824	-1.53232e-09	4.17934e-18	-2.12449	-1.53232e-09	3.26929e-10	-2.00729	-1.53232e-09
20384783	chr2:20384783:T:C	1.81559e-40	-1.95771e-09	-1.30064	1.03286e-17	-1.95771e-09	-1.21973	7.99239e-10	-1.95771e-09	-1.11337
20384796	chr2:20384796:G:T	1.1425e-41	-2.33268	-1.73374	4.33562e-19	-2.63042	-1.75994	3.52272e-11	-2.48822	-1.74699
20384829	chr2:20384829:A:G	4.44294e-40	0.0934663	-0.499205	1.40875e-17	-0.302315	-0.607041	1.32197e-09	-0.0708665	-0.539283
20385032	chr2:20385032:C:T	1.00457e-39	-1.95771e-09	0.410094	4.50937e-17	-1.95771e-09	0.2541	2.77187e-09	-1.95771e-09	0.130248
20385239	chr2:20385239:G:A	2.60233e-40	-1.95771e-09	-0.940647	1.51287e-17	-1.95771e-09	-0.838047	1.21099e-09	-1.95771e-09	-0.697834
20385253	chr2:20385253:T:C	2.11189e-40	-0.718396	-0.431076	7.29939e-18	-1.0305	-0.536356	6.78895e-10	-0.815481	-0.461082
20386005	chr2:20386005:G:A	1.22512e-41	-2.25142	-1.74519	7.25328e-19	-2.12943	-1.74635	5.78739e-11	-1.98584	-1.75293
20386030	chr2:20386030:C:T	2.52137e-40	-0.428434	-0.543821	8.02258e-18	-0.783859	-0.688523	7.30433e-10	-0.578253	-0.625139
20386322	chr2:20386322:A:G	1.38214e-40	-1.95771e-09	-1.57342	7.44033e-18	-1.95771e-09	-1.54773	5.35384e-10	-1.95771e-09	-1.51405
20386441	chr2:20386441:C:T	1.71418e-41	-1.97359	-1.68712	6.04715e-19	-2.37024	-1.6874	5.8578e-11	-2.02408	-1.70259
20386745	chr2:20386745:T:C	2.47567e-40	-1.95771e-09	-0.990545	1.43319e-17	-1.95771e-09	-0.892155	1.14231e-09	-1.95771e-09	-0.756223
20386762	chr2:20386762:G:A	2.46701e-40	-1.95771e-09	-0.994049	1.4281e-17	-1.95771e-09	-0.895712	1.13824e-09	-1.95771e-09	-0.759795
20386796	chr2:20386796:C:T	2.4612e-40	-1.95771e-09	-0.996409	1.42453e-17	-1.95771e-09	-0.898218	1.13517e-09	-1.95771e-09	-0.762492
20387159	chr2:20387159:A:G	1.29961e-41	-2.33974	-1.59783	6.65054e-19	-2.32141	-1.64112	4.54496e-11	-2.31958	-1.66085
20388204	chr2:20388204:T:C	8.15357e-41	-1.39448	-0.706701	3.266e-18	-1.44698	-0.924098	2.48212e-10	-1.27026	-1.01248
20388275	chr2:20388275:C:T	4.57345e-41	-2.67937	-1.53232e-09	2.40737e-18	-2.67611	-1.53232e-09	1.74887e-10	-2.63289	-1.53232e-09
20388382	chr2:20388382:A:G	6.21141e-41	-2.37325	-1.53232e-09	2.98809e-18	-2.46001	-1.53232e-09	2.13391e-10	-2.4339	-1.53232e-09
20388463	chr2:20388463:C:A	1.67799e-40	-1.95771e-09	-1.37946	9.25988e-18	-1.95771e-09	-1.32895	6.16325e-10	-1.95771e-09	-1.37325
20388525	chr2:20388525:G:C	1.67799e-40	-1.95771e-09	-1.37946	9.25988e-18	-1.95771e-09	-1.32895	6.16325e-10	-1.95771e-09	-1.37325
20388629	chr2:20388629:T:C	4.82546e-40	-1.95771e-09	-0.323151	2.22928e-17	-1.95771e-09	-0.450379	1.3938e-09	-1.95771e-09	-0.557242
20389101	chr2:20389101:T:C	1.83383e-41	-1.95578	-1.63745	6.49643e-19	-2.24168	-1.74429	6.47447e-11	-1.87513	-1.75145
20389169	chr2:20389169:T:C	2.28659e-41	-1.99163	-1.38095	1.3115e-18	-1.90227	-1.3812	1.10525e-10	-1.71754	-1.37425
20389330	chr2:20389330:C:T	5.62832e-40	-0.466986	0.297742	1.58883e-17	-0.841675	0.0526124	1.44392e-09	-0.644752	0.122838
20389397	chr2:20389397:G:A	1.81522e-40	-1.95771e-09	-1.30085	1.01645e-17	-1.95771e-09	-1.23574	7.17031e-10	-1.95771e-09	-1.22191
20389645	chr2:20389645:T:C	1.6746e-41	-2.05399	-1.63008	6.10114e-19	-2.30707	-1.74169	5.78947e-11	-1.98438	-1.75402
20389679	chr2:20389679:A:G	2.30373e-40	-1.95771e-09	-1.06253	1.33046e-17	-1.95771e-09	-0.966536	1.05485e-09	-1.95771e-09	-0.835872
20389698	chr2:20389698:C:A	1.61515e-41	-2.11229	-1.60792	5.90745e-19	-2.34873	-1.73228	5.4187e-11	-2.04674	-1.75785
20390101	chr2:20390101:G:C	1.15276e-40	-1.95771e-09	-1.7549	6.01813e-18	-1.95771e-09	-1.75987	4.18777e-10	-1.95771e-09	-1.75969
20390152	chr2:20390152:C:T	2.84365e-40	-1.95771e-09	-0.851968	1.67156e-17	-1.95771e-09	-0.738301	1.27661e-09	-1.95771e-09	-0.645063
20390874	chr2:20390874:T:C	1.58395e-41	-2.00682	-1.7329	5.6252e-19	-2.39719	-1.73278	5.42615e-11	-2.06373	-1.73949
20391362	chr2:20391362:G:A	4.08181e-40	0.619683	-1.1102	1.00275e-17	-0.124503	-1.12481	2.12385e-09	0.861382	-0.997426
20391653	chr2:20391653:C:T	1.25301e-41	-2.28781	-1.68628	6.589e-19	-2.25913	-1.7127	4.51519e-11	-2.2624	-1.72459
20391781	chr2:20391781:A:G	4.05321e-40	-1.95771e-09	-0.497546	2.20138e-17	-1.95771e-09	-0.462975	1.66323e-09	-1.95771e-09	-0.380516
20391887	chr2:20391887:C:A	1.61463e-41	-2.08825	-1.63229	5.92899e-19	-2.36048	-1.71689	5.25369e-11	-2.07818	-1.75734
20392263	chr2:20392263:C:T	1.15391e-40	-1.95771e-09	-1.7539	6.15102e-18	-1.95771e-09	-1.73802	4.31388e-10	-1.95771e-09	-1.73002
20392823	chr2:20392823:C:T	1.14968e-40	-1.95771e-09	-1.75757	6.07392e-18	-1.95771e-09	-1.75064	4.30227e-10	-1.95771e-09	-1.73272
20392993	chr2:20392993:A:G	1.7605e-41	-1.94219	-1.69186	6.43924e-19	-2.23653	-1.75829	6.52061e-11	-1.88332	-1.73615
20393037	chr2:20393037:G:A	2.16039e-41	-2.16983	-1.25953	9.15958e-19	-2.45697	-1.18546	8.26408e-11	-2.2958	-1.08672
20393488	chr2:20393488:G:C	1.35694e-41	-2.69935	-1.19506	4.98185e-19	-2.70098	-1.55045	3.13921e-11	-2.64804	-1.70243
20393608	chr2:20393608:C:G	2.14917e-40	-1.95771e-09	-1.13197	1.06097e-17	-1.95771e-09	-1.19287	6.86502e-10	-1.95771e-09	-1.26542
20393729	chr2:20393729:C:T	3.1398e-41	-1.90075	-1.15473	1.41812e-18	-1.74915	-1.45616	1.64827e-10	-1.07985	-1.61228
20394157	chr2:20394157:C:T	1.56229e-40	-1.95771e-09	-1.4509	7.46969e-18	-1.95771e-09	-1.54379	4.8784e-10	-1.95771e-09	-1.60704
20394353	chr2:20394353:C:T	3.507e-41	-1.34428	-1.6006	1.22898e-18	-1.83238	-1.51608	1.5491e-10	-1.38424	-1.36995
20394967	chr2:20394967:T:C	3.69253e-41	-1.15688	-1.73645	1.12654e-18	-1.74711	-1.68838	7.0516e-11	-1.88393	-1.65726
20395303	chr2:20395303:A:T	2.94894e-40	-1.95771e-09	-0.815608	1.28352e-17	-1.95771e-09	-1.00245	8.65393e-10	-1.95771e-09	-1.03385
20395318	chr2:20395318:G:A	3.43693e-41	-1.32529	-1.63978	1.13865e-18	-1.88135	-1.54345	7.36248e-11	-1.9963	-1.50175
20395349	chr2:20395349:AC:A	9.26018e-42	-2.603	-1.6735	5.06475e-19	-2.53216	-1.70277	3.44239e-11	-2.54998	-1.7083
20395654	chr2:20395654:A:G	1.8836e-41	-2.19981	-1.36664	1.08559e-18	-2.14055	-1.33197	8.3498e-11	-2.047	-1.3252
20395728	chr2:20395728:T:C	1.1487e-40	-1.95771e-09	-1.75843	6.04505e-18	-1.95771e-09	-1.7554	4.23018e-10	-1.95771e-09	-1.74961
20396101	chr2:20396101:C:T	1.15572e-40	-1.95771e-09	-1.75233	6.08924e-18	-1.95771e-09	-1.74812	4.27227e-10	-1.95771e-09	-1.73972
20396106	chr2:20396106:A:T	1.14716e-40	-1.95771e-09	-1.75977	6.07649e-18	-1.95771e-09	-1.75021	4.26019e-10	-1.95771e-09	-1.74255
20396197	chr2:20396197:T:C	1.3055e-41	-2.31925	-1.6138	7.35252e-19	-2.25378	-1.6084	5.6522e-11	-2.14989	-1.61251
20396302	chr2:20396302:A:C	3.73304e-40	-1.95771e-09	-0.579832	1.88885e-17	-1.95771e-09	-0.616087	1.22591e-09	-1.95771e-09	-0.685591
20396721	chr2:20396721:A:G	3.00568e-40	-1.95771e-09	-0.796554	1.54459e-17	-1.95771e-09	-0.817296	9.99876e-10	-1.95771e-09	-0.889398
20396771	chr2:20396771:T:C	4.51114e-41	-2.69309	-1.53232e-09	2.41819e-18	-2.67162	-1.53232e-09	1.641e-10	-2.69655	-1.53232e-09
20396790	chr2:20396790:G:A	4.03188e-41	-1.28257	-1.52284	9.29909e-19	-1.93603	-1.69128	8.26035e-11	-1.63627	-1.74671
20397463	chr2:20397463:G:C	1.90394e-40	-1.95771e-09	-1.25313	1.06568e-17	-1.95771e-09	-1.18844	7.69611e-10	-1.95771e-09	-1.15114
20397862	chr2:20397862:G:A	1.2081e-40	-1.95771e-09	-1.708	6.18224e-18	-1.95771e-09	-1.73296	4.24478e-10	-1.95771e-09	-1.74617
20398247	chr2:20398247:C:T	1.44128e-41	-2.14179	-1.69232	8.2097e-19	-2.27422	-1.47769	1.16013e-10	-1.89372	-1.1496
20398707	chr2:20398707:C:G	1.227e-40	-1.95771e-09	-1.69248	6.20638e-18	-1.95771e-09	-1.72906	4.24386e-10	-1.95771e-09	-1.74639
20398749	chr2:20398749:A:C	8.28852e-42	-2.69237	-1.69499	4.73784e-19	-2.64429	-1.65735	3.16019e-11	-2.69198	-1.65183
20398755	chr2:20398755:C:T	8.36406e-42	-2.68107	-1.69721	4.78234e-19	-2.62331	-1.66898	3.17086e-11	-2.6828	-1.65764
20399344	chr2:20399344:G:A	9.52512e-42	-2.60139	-1.6469	6.90361e-19	-2.28142	-1.64377	4.85804e-11	-2.27187	-1.64193
20399573	chr2:20399573:C:T	5.65387e-41	-0.759619	-1.70768	1.62425e-18	-1.42805	-1.64155	9.99376e-11	-1.58224	-1.61024
20400039	chr2:20400039:A:G	1.6649e-41	-1.933	-1.75687	7.6898e-19	-2.11705	-1.70028	9.40056e-11	-1.68166	-1.57202
20400115	chr2:20400115:T:C	1.57814e-41	-1.98643	-1.75697	7.33822e-19	-2.16311	-1.70103	8.83505e-11	-1.7423	-1.57342
20400118	chr2:20400118:C:T	1.74033e-40	-1.95771e-09	-1.34298	9.6465e-18	-1.95771e-09	-1.28805	6.95875e-10	-1.95771e-09	-1.25186
20400198	chr2:20400198:A:G	2.67282e-41	-1.59335	-1.62316	9.40023e-19	-2.06212	-1.55437	9.40829e-11	-1.71784	-1.53501
20400417	chr2:20400417:T:A	2.37773e-41	-1.71503	-1.61846	1.69461e-18	-1.29523	-1.73196	1.96362e-10	-0.757227	-1.75984
20400449	chr2:20400449:C:T	3.70712e-40	-1.95771e-09	-0.5868	1.8752e-17	-1.95771e-09	-0.623341	1.21515e-09	-1.95771e-09	-0.694406
20400471	chr2:20400471:A:G	2.44169e-41	-1.68716	-1.61979	1.78343e-18	-1.24409	-1.73202	2.0535e-10	-0.712476	-1.75984
20400476	chr2:20400476:T:G	2.42366e-41	-1.72258	-1.59178	1.23844e-18	-1.77978	-1.56101	9.58822e-11	-1.66865	-1.56526
20400551	chr2:20400551:T:C	2.44319e-41	-1.68812	-1.61821	1.7827e-18	-1.2452	-1.73131	2.05167e-10	-0.713309	-1.7599
20400591	chr2:20400591:G:GGCTGGTAATC	2.393e-41	-1.69822	-1.62887	1.75261e-18	-1.25752	-1.73602	2.02291e-10	-0.728015	-1.75931
20400663	chr2:20400663:C:T	4.34295e-41	-1.13163	-1.59946	9.81808e-19	-1.84353	-1.72947	9.16945e-11	-1.5193	-1.75927
20400764	chr2:20400764:C:T	8.74345e-42	-2.66041	-1.67352	4.6789e-19	-2.61134	-1.70282	3.18552e-11	-2.62748	-1.70835
20400820	chr2:20400820:T:C	3.75723e-41	-1.13413	-1.74183	2.93859e-18	-0.81123	-1.66548	3.72384e-10	-0.317078	-1.56003
20400873	chr2:20400873:CA:C	4.64537e-41	-2.66377	-1.53232e-09	2.42398e-18	-2.66923	-1.53232e-09	1.73117e-10	-2.64306	-1.53232e-09
20401026	chr2:20401026:C:T	1.83887e-40	-1.95771e-09	-1.2879	1.02553e-17	-1.95771e-09	-1.22685	7.3936e-10	-1.95771e-09	-1.19125
20401047	chr2:20401047:GATA:CATA	4.51161e-41	-1.09687	-1.59612	1.00883e-18	-1.8181	-1.72775	9.45603e-11	-1.48877	-1.75902
20401229	chr2:20401229:T:C	1.15728e-40	-1.95771e-09	-1.75098	6.13657e-18	-1.95771e-09	-1.74038	4.23412e-10	-1.95771e-09	-1.74868
20401375	chr2:20401375:T:C	1.16086e-40	-1.95771e-09	-1.74789	6.15143e-18	-1.95771e-09	-1.73796	4.33926e-10	-1.95771e-09	-1.72416
20401533	chr2:20401533:G:C	3.26512e-41	-1.25993	-1.75642	2.46649e-18	-0.947647	-1.7042	3.0657e-10	-0.4558	-1.61578
20401700	chr2:20401700:C:T	5.03831e-41	-0.900452	-1.68212	3.05488e-18	-0.821861	-1.61604	3.40503e-10	-0.443054	-1.52355
20401802	chr2:20401802:T:C	2.36846e-41	-1.74067	-1.59673	1.20046e-18	-1.80454	-1.5674	9.28554e-11	-1.6956	-1.57039
20401885	chr2:20401885:G:A	1.16395e-40	-1.95771e-09	-1.74523	6.03395e-18	-1.95771e-09	-1.75724	4.18617e-10	-1.95771e-09	-1.76007
20401896	chr2:20401896:C:T	4.37853e-41	-0.962868	-1.76006	2.88644e-18	-0.752463	-1.74216	3.33481e-10	-0.28923	-1.69821
20402024	chr2:20402024:G:A	2.97052e-40	-1.95771e-09	-0.808318	1.40388e-17	-1.95771e-09	-0.912819	8.91952e-10	-1.95771e-09	-1.00362
20402060	chr2:20402060:C:G	3.40373e-41	-1.2193	-1.75547	2.58779e-18	-0.903088	-1.70075	3.23224e-10	-0.407925	-1.61076
20402113	chr2:20402113:G:A	3.41353e-41	-1.22785	-1.74404	2.63095e-18	-0.916608	-1.67069	3.28034e-10	-0.435773	-1.56814
20402167	chr2:20402167:C:T	1.48678e-40	-1.95771e-09	-1.50045	8.45801e-18	-1.95771e-09	-1.41953	5.93002e-10	-1.95771e-09	-1.41183
20402276	chr2:20402276:A:T	3.83981e-41	-1.09563	-1.75859	2.96835e-18	-0.747863	-1.71877	3.76859e-10	-0.22919	-1.63597
20402449	chr2:20402449:C:A	3.94365e-41	-1.24895	-1.57859	1.33322e-18	-1.80591	-1.46114	8.60774e-11	-1.93046	-1.41132
20402607	chr2:20402607:G:A	2.48925e-41	-1.70802	-1.57964	1.2598e-18	-1.77437	-1.54932	9.76896e-11	-1.66261	-1.55263
20402621	chr2:20402621:G:A	3.48524e-41	-1.21257	-1.73853	2.71303e-18	-0.898872	-1.6577	3.40716e-10	-0.416735	-1.54925
20402874	chr2:20402874:C:T	1.3912e-41	-2.10957	-1.75991	6.36559e-19	-2.28715	-1.71917	7.58407e-11	-1.86533	-1.60306
20402940	chr2:20402940:A:G	3.08553e-41	-1.31301	-1.75991	2.28616e-18	-0.999168	-1.7286	2.81714e-10	-0.502591	-1.65355
20403164	chr2:20403164:A:T	1.19019e-40	-1.95771e-09	-1.72294	6.08602e-18	-1.95771e-09	-1.74865	4.19571e-10	-1.95771e-09	-1.7578
20403306	chr2:20403306:C:T	1.53126e-40	-1.95771e-09	-1.47096	7.68831e-18	-1.95771e-09	-1.51494	5.15147e-10	-1.95771e-09	-1.55258
20403390	chr2:20403390:T:G	1.96493e-41	-1.80508	-1.71911	1.31047e-18	-1.52533	-1.75893	1.43853e-10	-1.0849	-1.74333
20403468	chr2:20403468:A:G	1.13922e-41	-2.35594	-1.71335	6.45105e-19	-2.26356	-1.72943	5.04993e-11	-2.13365	-1.74142
20403731	chr2:20403731:C:T	2.97271e-40	-1.95771e-09	-0.807583	1.76055e-17	-1.95771e-09	-0.686433	1.32457e-09	-1.95771e-09	-0.608185
20403779	chr2:20403779:T:G	2.93479e-41	-1.38858	-1.73442	2.05239e-18	-1.17114	-1.6645	2.45573e-10	-0.744214	-1.54922
20404085	chr2:20404085:C:T	2.39043e-41	-1.61126	-1.71691	1.47883e-18	-1.50923	-1.65417	1.61635e-10	-1.16122	-1.55046
20404136	chr2:20404136:C:T	2.49758e-40	-1.95771e-09	-0.981732	1.29185e-17	-1.95771e-09	-0.995981	8.4203e-10	-1.95771e-09	-1.06121
20404185	chr2:20404185:C:T	1.1678e-40	-1.95771e-09	-1.74194	6.21442e-18	-1.95771e-09	-1.72777	4.27473e-10	-1.95771e-09	-1.73914
20404495	chr2:20404495:T:C	5.58432e-40	0.527511	-0.704604	1.81621e-17	0.27428	-0.929588	1.52197e-09	0.521564	-0.99083
20404582	chr2:20404582:G:A	1.36946e-40	-1.95771e-09	-1.58264	7.54733e-18	-1.95771e-09	-1.53345	5.46767e-10	-1.95771e-09	-1.49301
20404979	chr2:20404979:C:T	3.34648e-40	-1.95771e-09	-0.689148	1.82205e-17	-1.95771e-09	-0.652094	1.33953e-09	-1.95771e-09	-0.596957
20405285	chr2:20405285:T:G	2.4188e-40	-1.95771e-09	-1.01379	1.14964e-17	-1.95771e-09	-1.1126	7.31963e-10	-1.95771e-09	-1.2013
20405488	chr2:20405488:A:G	4.62242e-41	-0.978002	-1.69072	1.20785e-18	-1.63285	-1.73295	6.59082e-11	-1.86156	-1.7472
20405542	chr2:20405542:T:G	1.25019e-41	-2.22233	-1.75401	6.1072e-19	-2.36156	-1.6862	7.01669e-11	-1.98415	-1.562
20405739	chr2:20405739:G:A	8.21819e-41	-0.584944	-1.50835	1.55397e-18	-1.44212	-1.6717	1.56147e-10	-1.01097	-1.73526
20406049	chr2:20406049:C:A	4.76178e-41	-1.08776	-1.55126	1.89518e-18	-1.32106	-1.59427	1.367e-10	-1.27366	-1.60558
20406162	chr2:20406162:C:CT	1.33491e-41	-2.19643	-1.71434	7.40398e-19	-2.14742	-1.70779	5.86988e-11	-2.02752	-1.69709
20406216	chr2:20406216:A:T	1.27822e-40	-1.95771e-09	-1.65159	6.98555e-18	-1.95771e-09	-1.6108	5.14494e-10	-1.95771e-09	-1.55385
20406363	chr2:20406363:G:A	1.11237e-41	-2.33363	-1.75951	5.14834e-19	-2.48914	-1.72942	3.68677e-11	-2.55988	-1.62982
20406630	chr2:20406630:C:T	5.1342e-41	-1.03594	-1.52778	2.85369e-18	-0.923136	-1.58289	2.03722e-10	-0.857497	-1.62278
20406660	chr2:20406660:A:G	1.40221e-41	-2.15312	-1.70847	7.88611e-19	-2.09232	-1.6998	6.32038e-11	-1.96344	-1.68722
20406727	chr2:20406727:G:A	1.15257e-40	-1.95771e-09	-1.75506	6.14351e-18	-1.95771e-09	-1.73925	4.35048e-10	-1.95771e-09	-1.72157
20407407	chr2:20407407:T:C	1.14793e-40	-1.95771e-09	-1.75909	6.0174e-18	-1.95771e-09	-1.75999	4.18739e-10	-1.95771e-09	-1.75978
20407625	chr2:20407625:G:A	1.63561e-40	-1.95771e-09	-1.40504	8.12608e-18	-1.95771e-09	-1.45956	5.47315e-10	-1.95771e-09	-1.492
20407662	chr2:20407662:C:A	1.14579e-41	-2.31883	-1.74471	5.68022e-19	-2.44278	-1.67746	6.32003e-11	-2.09827	-1.55245
20408452	chr2:20408452:C:G	1.16525e-41	-2.28764	-1.75907	5.65149e-19	-2.41262	-1.71269	6.36528e-11	-2.05079	-1.59279
20408570	chr2:20408570:T:G	1.17493e-41	-2.32523	-1.7132	6.00873e-19	-2.44772	-1.61629	6.90401e-11	-2.10573	-1.45661
20408635	chr2:20408635:T:C	2.91611e-40	-1.95771e-09	-0.826805	1.40617e-17	-1.95771e-09	-0.911191	8.86257e-10	-1.95771e-09	-1.01002
20409266	chr2:20409266:T:C	1.14294e-41	-2.40176	-1.66428	7.91513e-19	-2.26282	-1.52564	8.91479e-11	-1.96215	-1.34459
20409529	chr2:20409529:A:G	1.15441e-41	-2.42418	-1.63187	8.14842e-19	-2.2839	-1.4755	9.20842e-11	-1.99539	-1.27894
20409851	chr2:20409851:T:C	1.21073e-40	-1.95771e-09	-1.70583	6.50548e-18	-1.95771e-09	-1.682	4.69553e-10	-1.95771e-09	-1.64525
20410003	chr2:20410003:C:T	2.14728e-41	-1.88031	-1.55513	8.27484e-19	-2.17153	-1.57248	7.14664e-11	-1.98359	-1.54421
20410547	chr2:20410547:T:G	1.48481e-41	-2.23078	-1.57358	8.02179e-19	-2.24823	-1.52684	7.98144e-11	-1.97305	-1.44428
20410562	chr2:20410562:T:C	1.13748e-41	-2.4271	-1.64372	5.96058e-19	-2.45401	-1.61805	5.61072e-11	-2.2214	-1.54836
20410568	chr2:20410568:A:C	1.13991e-41	-2.42821	-1.64048	5.97568e-19	-2.45514	-1.61439	5.62635e-11	-2.22299	-1.54399
20410584	chr2:20410584:G:A	1.5945e-41	-2.34245	-1.39063	9.76449e-19	-2.27026	-1.30821	1.15342e-10	-1.90375	-1.14537
20410904	chr2:20410904:G:C	7.13219e-41	-2.23502	-1.53232e-09	3.71795e-18	-2.24147	-1.53232e-09	2.57267e-10	-2.24691	-1.53232e-09
20411247	chr2:20411247:G:T	1.34414e-41	-2.14576	-1.75812	5.17e-19	-2.47601	-1.73834	4.02723e-11	-2.38241	-1.71895
20411350	chr2:20411350:G:A	1.41123e-41	-2.0977	-1.75748	5.3668e-19	-2.44084	-1.73615	4.19371e-11	-2.34485	-1.71601
20411635	chr2:20411635:TA:T	1.42905e-41	-2.08403	-1.7586	5.39878e-19	-2.43125	-1.7398	4.2121e-11	-2.33537	-1.72112
20412590	chr2:20412590:T:C	1.11967e-41	-2.33716	-1.74945	5.4546e-19	-2.43701	-1.72376	6.58874e-11	-2.06053	-1.54855
20412774	chr2:20412774:T:C	4.64149e-41	-2.66461	-1.53232e-09	2.52757e-18	-2.62738	-1.53232e-09	1.67743e-10	-2.6746	-1.53232e-09
20412792	chr2:20412792:T:A	1.13083e-41	-2.31749	-1.7592	5.49427e-19	-2.43988	-1.71364	6.09924e-11	-2.09258	-1.5937
20412804	chr2:20412804:G:A	1.01354e-41	-2.62182	-1.56437	5.15333e-19	-2.68656	-1.53103	3.86764e-11	-2.63653	-1.50527
20412897	chr2:20412897:AG:A	2.01258e-41	-1.9057	-1.59452	7.82038e-19	-2.19047	-1.61002	6.70761e-11	-2.00659	-1.58461
20413320	chr2:20413320:AG:A	1.96889e-41	-1.88102	-1.64116	8.29415e-19	-2.10347	-1.63821	7.48736e-11	-1.87772	-1.60351
20413397	chr2:20413397:T:G	1.15124e-40	-1.95771e-09	-1.75621	6.02006e-18	-1.95771e-09	-1.75955	4.1872e-10	-1.95771e-09	-1.75983
20413541	chr2:20413541:C:T	1.3031e-41	-2.18164	-1.75325	7.66619e-19	-2.07828	-1.74213	6.25143e-11	-1.92875	-1.73288
20413600	chr2:20413600:G:A	2.08007e-41	-2.09925	-1.36799	1.16337e-18	-2.05319	-1.35013	9.20844e-11	-1.93177	-1.34256
20413833	chr2:20413833:A:G	4.08921e-41	-1.22344	-1.56785	1.11953e-18	-1.79905	-1.64269	6.18905e-11	-2.00139	-1.67027
20413924	chr2:20413924:G:A	2.06518e-41	-2.1041	-1.37032	1.15497e-18	-2.05814	-1.35242	9.12716e-11	-1.93758	-1.34561
20414016	chr2:20414016:A:C	2.27598e-41	-2.04404	-1.33319	1.28401e-18	-1.98861	-1.31605	1.01407e-10	-1.8691	-1.30878
20414040	chr2:20414040:A:G	2.21152e-41	-2.02923	-1.37673	1.24605e-18	-1.97324	-1.36142	9.83571e-11	-1.85331	-1.35512
20414054	chr2:20414054:G:A	1.63402e-40	-1.95771e-09	-1.40601	8.11887e-18	-1.95771e-09	-1.46045	5.46849e-10	-1.95771e-09	-1.49286
20414070	chr2:20414070:A:G	2.1281e-40	0.353301	-1.49513	3.37373e-18	-0.658761	-1.67986	3.60347e-10	-0.169619	-1.74034
20414075	chr2:20414075:C:T	1.68882e-41	-2.17076	-1.50485	9.37885e-19	-2.12621	-1.49256	7.3855e-11	-2.01019	-1.48474
20414208	chr2:20414208:T:C	1.15087e-40	-1.95771e-09	-1.75654	6.05027e-18	-1.95771e-09	-1.75454	4.22682e-10	-1.95771e-09	-1.75041
20414656	chr2:20414656:G:A	1.20944e-40	-1.95771e-09	-1.7069	6.30394e-18	-1.95771e-09	-1.71347	4.34614e-10	-1.95771e-09	-1.72257
20414695	chr2:20414695:T:C	1.69616e-41	-2.19162	-1.47966	9.35108e-19	-2.14636	-1.47538	7.55565e-11	-2.02769	-1.44446
20414986	chr2:20414986:A:G	2.69383e-41	-2.08172	-1.12695	1.4891e-18	-2.03599	-1.12048	1.17924e-10	-1.92258	-1.10441
20415180	chr2:20415180:T:TG	4.27157e-41	-2.06113	-0.686533	2.32995e-18	-2.02433	-0.684471	1.83261e-10	-1.91751	-0.668615
20415301	chr2:20415301:T:C	2.16443e-41	-1.82474	-1.60274	8.25119e-19	-2.12937	-1.6175	7.16135e-11	-1.9332	-1.59254
20415349	chr2:20415349:C:T	1.326e-40	-1.95771e-09	-1.61489	7.08298e-18	-1.95771e-09	-1.59695	5.04034e-10	-1.95771e-09	-1.57439
20415721	chr2:20415721:A:G	1.68033e-40	-1.37807	-1.53232e-09	5.64009e-18	-1.82474	-1.53232e-09	5.11604e-10	-1.55948	-1.53232e-09
20415867	chr2:20415867:C:T	1.83835e-41	-2.14676	-1.44401	1.02679e-18	-2.10203	-1.42617	8.23945e-11	-1.98449	-1.40102
20416077	chr2:20416077:G:T	9.38334e-40	-1.95771e-09	0.34188	6.04972e-17	-1.95771e-09	0.547954	4.80477e-09	-1.95771e-09	0.680335
20416168	chr2:20416168:A:G	1.73213e-41	-1.92993	-1.72035	7.65888e-19	-2.10606	-1.7153	6.95446e-11	-1.86478	-1.69028
20416272	chr2:20416272:C:T	1.29512e-41	-2.37241	-1.56862	5.74899e-19	-2.55774	-1.55046	4.75885e-11	-2.38639	-1.54805
20416327	chr2:20416327:C:T	7.02752e-41	-2.24981	-1.53232e-09	3.70825e-18	-2.24408	-1.53232e-09	2.3939e-10	-2.31893	-1.53232e-09
20416546	chr2:20416546:G:T	2.18896e-41	-1.76605	-1.65016	9.08589e-19	-2.00402	-1.64648	8.3086e-11	-1.76436	-1.61279
20416664	chr2:20416664:C:T	1.84461e-41	-1.97446	-1.61291	7.14159e-19	-2.38398	-1.50732	5.95545e-11	-2.2998	-1.41034
20416904	chr2:20416904:C:T	6.04148e-41	-2.40099	-1.53232e-09	2.76506e-18	-2.53758	-1.53232e-09	2.18224e-10	-2.41151	-1.53232e-09
20416947	chr2:20416947:G:C	2.52231e-41	-2.06825	-1.20622	1.3793e-18	-2.02333	-1.20974	1.10231e-10	-1.90339	-1.19107
20417605	chr2:20417605:C:T	1.15672e-40	-1.95771e-09	-1.75147	6.20389e-18	-1.95771e-09	-1.72947	4.37712e-10	-1.95771e-09	-1.71547
20417609	chr2:20417609:C:T	9.72788e-42	-2.68265	-1.54458	6.42286e-19	-2.61641	-1.38095	5.87951e-11	-2.52587	-1.1971
20417663	chr2:20417663:C:T	4.47574e-41	-2.70097	-1.53232e-09	2.34919e-18	-2.70057	-1.53232e-09	1.6433e-10	-2.69515	-1.53232e-09
20417807	chr2:20417807:C:T	1.37269e-40	-1.95771e-09	-1.58028	7.67529e-18	-1.95771e-09	-1.51664	5.65999e-10	-1.95771e-09	-1.45844
20417921	chr2:20417921:T:C	1.36465e-41	-2.46974	-1.419	5.92176e-19	-2.62523	-1.45336	4.53281e-11	-2.53283	-1.45027
20417975	chr2:20417975:C:T	9.891e-42	-2.66198	-1.54862	6.61925e-19	-2.57558	-1.39167	6.11667e-11	-2.4732	-1.21022
20418021	chr2:20418021:C:A	1.47706e-41	-2.45998	-1.34961	9.51551e-19	-2.33321	-1.2711	6.56502e-11	-2.4298	-1.18289
20418089	chr2:20418089:T:C	8.9118e-42	-2.61631	-1.69854	4.58275e-19	-2.6897	-1.64523	3.38179e-11	-2.67396	-1.60208
20418267	chr2:20418267:G:A	1.2665e-40	-0.724882	-0.935917	4.80887e-18	-0.921819	-1.06236	4.06026e-10	-0.758477	-1.03213
20418343	chr2:20418343:T:G	1.60403e-40	-1.95771e-09	-1.42453	8.26686e-18	-1.95771e-09	-1.44239	5.36031e-10	-1.95771e-09	-1.51284
20418346	chr2:20418346:T:C	2.00157e-41	-2.36697	-1.13874	8.00569e-19	-2.58472	-1.19236	6.10455e-11	-2.46838	-1.21703
20418487	chr2:20418487:A:AT	1.52573e-40	-1.47458	-1.53232e-09	8.45552e-18	-1.41982	-1.53232e-09	5.41915e-10	-1.50192	-1.53232e-09
20418675	chr2:20418675:C:T	8.06626e-42	-2.67973	-1.73481	4.14146e-19	-2.70034	-1.73584	2.8997e-11	-2.69111	-1.73873
20418680	chr2:20418680:C:T	8.05089e-42	-2.68953	-1.72692	4.19049e-19	-2.69694	-1.72747	2.90437e-11	-2.69713	-1.7311
20418897	chr2:20418897:G:T	8.75567e-42	-2.57307	-1.75946	4.06262e-19	-2.70074	-1.75466	2.85472e-11	-2.69901	-1.74646
20419160	chr2:20419160:C:T	8.34768e-42	-2.69477	-1.68547	5.65609e-19	-2.386	-1.7385	4.51113e-11	-2.22849	-1.75941
20419186	chr2:20419186:A:G	1.59639e-40	-1.95771e-09	-1.42931	7.71519e-18	-1.95771e-09	-1.51145	5.10742e-10	-1.95771e-09	-1.56116
20419346	chr2:20419346:C:T	1.7849e-40	-1.95771e-09	-1.31769	9.73082e-18	-1.95771e-09	-1.27934	7.14871e-10	-1.95771e-09	-1.22493
20419522	chr2:20419522:T:C	1.14717e-40	-1.95771e-09	-1.75976	6.02101e-18	-1.95771e-09	-1.75939	4.20774e-10	-1.95771e-09	-1.75493
20419588	chr2:20419588:A:C	1.05318e-41	-2.69541	-1.45242	5.69987e-19	-2.61956	-1.49722	3.75256e-11	-2.60385	-1.56815
20419591	chr2:20419591:C:T	1.05395e-41	-2.69467	-1.45242	5.68317e-19	-2.6225	-1.49722	3.74184e-11	-2.60671	-1.56815
20419863	chr2:20419863:G:A	1.6826e-40	-1.95771e-09	-1.37671	8.7414e-18	-1.95771e-09	-1.38657	5.7164e-10	-1.95771e-09	-1.44852
20420332	chr2:20420332:A:G	1.40498e-41	-2.14926	-1.71036	1.35643e-18	-1.50569	-1.74409	7.73991e-11	-1.70071	-1.74735
20420514	chr2:20420514:C:T	1.18227e-41	-2.30595	-1.72625	1.54276e-18	-1.45114	-1.66993	8.00621e-11	-1.79695	-1.61728
20420525	chr2:20420525:A:G	1.81794e-41	-1.98575	-1.61619	1.54461e-18	-1.41107	-1.7088	7.87729e-11	-1.69157	-1.73889
20420550	chr2:20420550:A:T	5.58932e-41	-2.47878	-1.53232e-09	2.69685e-18	-2.56256	-1.53232e-09	1.82997e-10	-2.58756	-1.53232e-09
20420834	chr2:20420834:C:T	1.21227e-40	-1.95771e-09	-1.70457	6.30712e-18	-1.95771e-09	-1.71296	4.26867e-10	-1.95771e-09	-1.74056
20420943	chr2:20420943:G:T	3.11183e-40	-1.95771e-09	-0.761845	1.36982e-17	-1.95771e-09	-0.937377	8.79075e-10	-1.95771e-09	-1.01816
20421076	chr2:20421076:C:T	1.13465e-41	-2.35459	-1.71873	1.41519e-18	-1.54811	-1.65927	7.46958e-11	-1.87756	-1.60605
20421273	chr2:20421273:T:C	1.48839e-41	-2.07556	-1.72639	2.08729e-18	-1.14384	-1.67494	1.13568e-10	-1.43647	-1.62816
20421281	chr2:20421281:C:T	1.15252e-41	-2.32203	-1.73566	1.46349e-18	-1.48721	-1.6866	7.61684e-11	-1.82598	-1.63811
20421460	chr2:20421460:G:A	1.15174e-41	-2.33412	-1.72426	1.46463e-18	-1.50497	-1.66806	7.68486e-11	-1.8404	-1.6148
20421522	chr2:20421522:C:T	1.23074e-40	-1.95771e-09	-1.68944	6.65339e-18	-1.95771e-09	-1.65952	4.89315e-10	-1.95771e-09	-1.60402
20421643	chr2:20421643:C:T	1.17488e-41	-2.29282	-1.74565	1.50613e-18	-1.44139	-1.70371	7.74587e-11	-1.78645	-1.66083
20421706	chr2:20421706:C:G	1.87476e-41	-1.9623	-1.60886	1.56815e-18	-1.39901	-1.70574	8.01297e-11	-1.67613	-1.73725
20421799	chr2:20421799:T:C	1.40028e-41	-2.17764	-1.68533	1.90642e-18	-1.29196	-1.61746	1.06189e-10	-1.57047	-1.56133
20421806	chr2:20421806:G:A	1.99026e-40	-1.95771e-09	-1.20879	9.66232e-18	-1.95771e-09	-1.28641	6.7148e-10	-1.95771e-09	-1.28755
20421834	chr2:20421834:G:A	1.24845e-40	-1.95771e-09	-1.67515	6.75328e-18	-1.95771e-09	-1.64461	4.97641e-10	-1.95771e-09	-1.58715
20422018	chr2:20422018:G:A	1.14725e-40	-1.95771e-09	-1.75969	6.03994e-18	-1.95771e-09	-1.75625	4.26447e-10	-1.95771e-09	-1.74154
20422231	chr2:20422231:C:A	1.43072e-40	-1.95771e-09	-1.53888	7.8873e-18	-1.95771e-09	-1.48939	5.64293e-10	-1.95771e-09	-1.46146
20422232	chr2:20422232:A:G	8.3609e-42	-2.65933	-1.71933	4.49335e-19	-2.68705	-1.66758	3.33727e-11	-2.67919	-1.61011
20422531	chr2:20422531:C:T	1.39613e-40	-1.95771e-09	-1.56335	8.07838e-18	-1.95771e-09	-1.46545	6.02946e-10	-1.95771e-09	-1.3952
20422593	chr2:20422593:C:A	2.03385e-41	-2.66443	-0.825282	1.14007e-18	-2.69357	-0.729981	8.97651e-11	-2.68941	-0.610421
20423181	chr2:20423181:A:G	1.34833e-41	-2.15567	-1.7451	1.76846e-18	-1.28671	-1.69782	9.68962e-11	-1.57375	-1.64964
20423255	chr2:20423255:G:C	2.72655e-40	-1.95771e-09	-0.894019	1.6915e-17	-1.95771e-09	-0.726444	1.34242e-09	-1.95771e-09	-0.594799
20423324	chr2:20423324:A:C	1.807e-41	-2.01259	-1.59538	1.44792e-18	-1.47841	-1.70611	7.4329e-11	-1.74883	-1.7397
20423636	chr2:20423636:C:T	1.72563e-40	-1.95771e-09	-1.35146	8.5045e-18	-1.95771e-09	-1.41405	5.81134e-10	-1.95771e-09	-1.43205
20423953	chr2:20423953:A:G	2.94866e-41	-1.41705	-1.70124	2.89068e-18	-0.948536	-1.54461	5.22325e-10	-0.171741	-1.367
20424408	chr2:20424408:C:T	1.02612e-40	-2.65309	0.781818	7.39784e-18	-2.64264	1.08919	5.37423e-10	-2.70076	1.19051
20424453	chr2:20424453:AC:A	5.46887e-41	-2.50057	-1.53232e-09	2.59664e-18	-2.60042	-1.53232e-09	1.79464e-10	-2.60706	-1.53232e-09
20425146	chr2:20425146:C:T	3.1041e-40	-1.95771e-09	-0.764333	1.50121e-17	-1.95771e-09	-0.845789	9.33894e-10	-1.95771e-09	-0.957666
20425176	chr2:20425176:T:C	8.30134e-42	-2.62933	-1.75648	4.32755e-19	-2.68955	-1.70268	3.31816e-11	-2.68806	-1.60698
20425188	chr2:20425188:C:T	1.47598e-41	-2.66667	-1.14365	6.35317e-19	-2.68855	-1.31973	3.85509e-11	-2.67672	-1.46833
20425209	chr2:20425209:A:G	2.9431e-41	-2.67753	-0.442648	2.09099e-18	-2.61214	-0.204866	1.44975e-10	-2.70031	-0.120155
20425211	chr2:20425211:G:T	2.95554e-41	-2.68044	-0.435515	2.11843e-18	-2.60615	-0.197814	1.46116e-10	-2.69972	-0.112915
20425244	chr2:20425244:C:T	6.42375e-40	-1.95771e-09	-0.0370535	3.51948e-17	-1.95771e-09	0.00625645	2.28917e-09	-1.95771e-09	-0.0610838
20425384	chr2:20425384:A:G	8.25219e-42	-2.63547	-1.75628	4.31877e-19	-2.69209	-1.70217	3.33332e-11	-2.68508	-1.6054
20425391	chr2:20425391:G:C	7.98402e-42	-2.69951	-1.72527	4.92065e-19	-2.538	-1.72578	3.52203e-11	-2.54084	-1.69457
20425413	chr2:20425413:T:C	8.017e-42	-2.69328	-1.72738	5.11787e-19	-2.4969	-1.72759	3.66156e-11	-2.49931	-1.69724
20425533	chr2:20425533:A:G	2.67958e-41	-2.68687	-0.527108	1.95088e-18	-2.58917	-0.297192	1.32245e-10	-2.69723	-0.215147
20425640	chr2:20425640:A:C	1.53898e-40	-1.95771e-09	-1.46594	7.64199e-18	-1.95771e-09	-1.52099	5.05847e-10	-1.95771e-09	-1.57079
20426003	chr2:20426003:C:T	6.19385e-41	-2.37608	-1.53232e-09	3.19996e-18	-2.39151	-1.53232e-09	2.31651e-10	-2.3518	-1.53232e-09
20426844	chr2:20426844:T:C	3.17996e-40	-1.95771e-09	-0.740187	1.51566e-17	-1.95771e-09	-0.836203	1.04876e-09	-1.95771e-09	-0.841667
20427047	chr2:20427047:T:G	1.14686e-40	-1.95771e-09	-1.76003	6.02822e-18	-1.95771e-09	-1.75819	4.2475e-10	-1.95771e-09	-1.74553
20427355	chr2:20427355:C:T	1.24328e-41	-2.6926	-1.28929	5.57114e-19	-2.70076	-1.43887	3.48484e-11	-2.69794	-1.54808
20427382	chr2:20427382:C:T	2.34202e-40	-1.95771e-09	-1.04604	1.35062e-17	-1.95771e-09	-0.951495	1.01067e-09	-1.95771e-09	-0.87866
20427388	chr2:20427388:T:C	2.28726e-40	-1.95771e-09	-1.0697	1.3205e-17	-1.95771e-09	-0.97405	9.8789e-10	-1.95771e-09	-0.901458
20427474	chr2:20427474:C:T	8.29033e-42	-2.70072	-1.68642	5.19194e-19	-2.53736	-1.67276	3.92854e-11	-2.51131	-1.61487
20427699	chr2:20427699:A:G	1.36013e-40	-1.95771e-09	-1.58948	7.43637e-18	-1.95771e-09	-1.54826	5.33459e-10	-1.95771e-09	-1.51765
20427971	chr2:20427971:G:A	1.14817e-40	-1.95771e-09	-1.75889	6.01789e-18	-1.95771e-09	-1.75991	4.20515e-10	-1.95771e-09	-1.75555
20427994	chr2:20427994:G:T	1.28043e-40	-1.95771e-09	-1.64986	6.44473e-18	-1.95771e-09	-1.69138	4.36747e-10	-1.95771e-09	-1.71767
20428010	chr2:20428010:C:T	2.8201e-40	-1.95771e-09	-0.860282	1.63287e-17	-1.95771e-09	-0.761717	1.21855e-09	-1.95771e-09	-0.691612
20428114	chr2:20428114:G:A	9.85671e-42	-2.45568	-1.7584	5.93052e-19	-2.32847	-1.74864	6.41265e-11	-1.94839	-1.68779
20428205	chr2:20428205:A:G	4.601e-41	-2.67337	-1.53232e-09	2.35679e-18	-2.69734	-1.53232e-09	1.71144e-10	-2.65453	-1.53232e-09
20428372	chr2:20428372:A:T	2.15899e-40	-1.95771e-09	-1.12742	1.05959e-17	-1.95771e-09	-1.19418	7.11141e-10	-1.95771e-09	-1.23016
20428970	chr2:20428970:A:G	1.67825e-41	-2.66671	-1.01518	7.08114e-19	-2.6882	-1.21159	4.22216e-11	-2.67557	-1.37853
20429517	chr2:20429517:G:A	1.38544e-41	-2.13723	-1.7364	9.58133e-19	-1.86049	-1.73692	5.85149e-11	-1.99685	-1.7309
20429610	chr2:20429610:T:C	2.82918e-40	-1.95771e-09	-0.857069	1.73279e-17	-1.95771e-09	-0.702324	1.29994e-09	-1.95771e-09	-0.62696
20429678	chr2:20429678:C:T	3.75191e-40	-1.95771e-09	-0.574791	2.03289e-17	-1.95771e-09	-0.542599	1.52295e-09	-1.95771e-09	-0.468625
20429962	chr2:20429962:T:C	8.23173e-42	-2.63576	-1.75847	4.08043e-19	-2.69097	-1.76006	2.86845e-11	-2.68169	-1.75898
20430511	chr2:20430511:G:A	1.80591e-41	-2.26678	-1.3418	7.98835e-19	-2.60647	-1.17278	8.74363e-11	-2.27886	-1.04726
20430765	chr2:20430765:C:A	9.25056e-41	-2.58781	0.612851	6.0517e-18	-2.68317	0.928862	4.70816e-10	-2.68055	1.03798
20430768	chr2:20430768:C:T	4.60291e-40	-1.95771e-09	-0.370367	2.47698e-17	-1.95771e-09	-0.345017	1.80197e-09	-1.95771e-09	-0.300396
20430925	chr2:20430925:G:C	1.22643e-40	-1.95771e-09	-1.69295	6.24188e-18	-1.95771e-09	-1.72336	4.26568e-10	-1.95771e-09	-1.74126
20431479	chr2:20431479:T:C	1.17685e-40	-1.95771e-09	-1.73421	6.16027e-18	-1.95771e-09	-1.73652	4.2337e-10	-1.95771e-09	-1.74878
20431635	chr2:20431635:A:G	4.48898e-41	-2.69802	-1.53232e-09	2.38498e-18	-2.68545	-1.53232e-09	1.64014e-10	-2.69708	-1.53232e-09
20431755	chr2:20431755:G:T	1.62997e-40	-1.95771e-09	-1.4085	8.01686e-18	-1.95771e-09	-1.4731	5.28995e-10	-1.95771e-09	-1.52605
20431837	chr2:20431837:T:C	1.16492e-40	-1.95771e-09	-1.7444	6.08332e-18	-1.95771e-09	-1.74909	4.1884e-10	-1.95771e-09	-1.75954
20432124	chr2:20432124:G:A	2.22228e-41	-2.0105	-1.39061	9.57886e-19	-2.20054	-1.39713	5.87796e-11	-2.29838	-1.42485
20432313	chr2:20432313:G:A	6.27888e-40	-1.95771e-09	-0.059864	3.53319e-17	-1.95771e-09	0.0101447	2.29971e-09	-1.95771e-09	-0.0564933
20432593	chr2:20432593:T:C	1.63562e-40	-1.95771e-09	-1.40504	7.85609e-18	-1.95771e-09	-1.49335	5.14911e-10	-1.95771e-09	-1.55303
20432881	chr2:20432881:G:T	1.18259e-40	-1.95771e-09	-1.72935	6.30661e-18	-1.95771e-09	-1.71305	4.56499e-10	-1.95771e-09	-1.67344
20432882	chr2:20432882:GC:G	1.1798e-40	-1.95771e-09	-1.73171	6.28778e-18	-1.95771e-09	-1.71604	4.54643e-10	-1.95771e-09	-1.67752
20433068	chr2:20433068:C:T	1.70105e-40	-2.65148	1.28567	2.47728e-17	-2.36643	2.02153	4.88011e-09	-1.96032	2.65621
20433680	chr2:20433680:T:G	8.35308e-42	-2.65937	-1.72023	4.11981e-19	-2.6846	-1.75682	2.94329e-11	-2.65511	-1.7598
20434545	chr2:20434545:T:G	1.5975e-40	-1.95771e-09	-1.42862	8.24348e-18	-1.95771e-09	-1.44522	5.68947e-10	-1.95771e-09	-1.45324
20434591	chr2:20434591:A:G	7.14623e-41	-1.13763	-1.09543	1.31236e-17	0.0110683	-0.991299	8.00657e-10	-0.169475	-0.942123
20434668	chr2:20434668:T:C	1.14685e-40	-1.95771e-09	-1.76003	6.03495e-18	-1.95771e-09	-1.75708	4.2615e-10	-1.95771e-09	-1.74224
20434786	chr2:20434786:T:C	5.66993e-41	-1.35878	-1.10568	9.33737e-18	-0.301292	-1.01933	5.60649e-10	-0.47693	-0.991005
20435266	chr2:20435266:G:A	2.03864e-40	-1.95771e-09	-1.18477	9.2478e-18	-1.95771e-09	-1.33026	5.61627e-10	-1.95771e-09	-1.46619
20435473	chr2:20435473:C:T	1.16404e-40	-1.95771e-09	-1.74516	6.17336e-18	-1.95771e-09	-1.7344	4.43537e-10	-1.95771e-09	-1.70225
20436366	chr2:20436366:G:C	5.15465e-41	-1.41256	-1.14719	3.47067e-18	-0.955378	-1.35492	1.92689e-10	-1.03213	-1.50382
20436372	chr2:20436372:T:C	1.72779e-41	-2.51626	-1.13654	6.62924e-19	-2.68654	-1.2792	4.01281e-11	-2.698	-1.40695
20436620	chr2:20436620:G:T	1.48165e-41	-2.49073	-1.31576	1.33716e-18	-1.64473	-1.61937	9.73522e-11	-1.48724	-1.73145
20437168	chr2:20437168:A:G	1.3888e-40	-1.95771e-09	-1.56861	6.91721e-18	-1.95771e-09	-1.62063	4.6219e-10	-1.95771e-09	-1.66105
20437572	chr2:20437572:G:A	1.17634e-40	-1.95771e-09	-1.73465	6.0288e-18	-1.95771e-09	-1.7581	4.19459e-10	-1.95771e-09	-1.75806
20437810	chr2:20437810:C:T	8.2223e-42	-2.69449	-1.70089	4.31864e-19	-2.69944	-1.69485	3.031e-11	-2.69038	-1.69517
20438136	chr2:20438136:T:C	1.44319e-40	-1.95771e-09	-1.5302	8.19993e-18	-1.95771e-09	-1.45052	5.98647e-10	-1.95771e-09	-1.40236
20438492	chr2:20438492:G:C	1.17787e-41	-2.33464	-1.70129	6.40457e-19	-2.30478	-1.69543	4.01621e-11	-2.41691	-1.6872
20439025	chr2:20439025:C:T	1.77351e-40	-1.95771e-09	-1.32409	8.90215e-18	-1.95771e-09	-1.36835	5.84719e-10	-1.95771e-09	-1.4259
20440395	chr2:20440395:C:A	1.14778e-40	-1.95771e-09	-1.75923	6.01894e-18	-1.95771e-09	-1.75973	4.20107e-10	-1.95771e-09	-1.75652
20440399	chr2:20440399:A:G	2.77676e-40	-1.95771e-09	-0.87577	1.51222e-17	-1.95771e-09	-0.838479	1.02704e-09	-1.95771e-09	-0.862596
20440547	chr2:20440547:A:T	5.81265e-40	-1.95771e-09	-0.137019	3.09628e-17	-1.95771e-09	-0.121856	2.23583e-09	-1.95771e-09	-0.0846628
20440777	chr2:20440777:C:T	1.33419e-40	-1.95771e-09	-1.60873	6.61633e-18	-1.95771e-09	-1.6651	4.54256e-10	-1.95771e-09	-1.67837
20441066	chr2:20441066:G:A	2.32812e-40	-1.95771e-09	-1.052	1.01137e-17	-1.95771e-09	-1.24075	6.65981e-10	-1.95771e-09	-1.29577
20441297	chr2:20441297:TG:T	1.87565e-40	-1.95771e-09	-1.2681	9.21883e-18	-1.95771e-09	-1.33339	5.74302e-10	-1.95771e-09	-1.44387
20441646	chr2:20441646:A:G	1.56823e-40	-1.95771e-09	-1.44711	8.74285e-18	-1.95771e-09	-1.38641	6.75363e-10	-1.95771e-09	-1.28178
20442994	chr2:20442994:G:A	1.29939e-40	-1.95771e-09	-1.63516	6.73548e-18	-1.95771e-09	-1.64725	4.57696e-10	-1.95771e-09	-1.67083
20443095	chr2:20443095:A:G	1.34194e-40	-1.95771e-09	-1.60294	7.47672e-18	-1.95771e-09	-1.54285	5.26289e-10	-1.95771e-09	-1.53118
20443195	chr2:20443195:T:C	2.80068e-41	-1.60262	-1.56716	3.67529e-18	-0.550868	-1.70214	2.20594e-10	-0.652715	-1.74799
20443338	chr2:20443338:TTTC:T	1.5263e-40	-1.95771e-09	-1.47421	9.08964e-18	-1.95771e-09	-1.34751	6.74102e-10	-1.95771e-09	-1.28365
20443351	chr2:20443351:CTTTCT:C	1.70814e-40	-1.95771e-09	-1.36165	8.76026e-18	-1.95771e-09	-1.38442	5.48591e-10	-1.95771e-09	-1.48968
20443438	chr2:20443438:G:C	1.15268e-40	-1.95771e-09	-1.75497	6.01875e-18	-1.95771e-09	-1.75976	4.19359e-10	-1.95771e-09	-1.7583
20443586	chr2:20443586:C:T	1.4142e-40	-1.95771e-09	-1.55049	8.22207e-18	-1.95771e-09	-1.44782	5.98313e-10	-1.95771e-09	-1.40292
20444021	chr2:20444021:G:A	1.16024e-40	-1.95771e-09	-1.74843	6.0248e-18	-1.95771e-09	-1.75876	4.18649e-10	-1.95771e-09	-1.76
20444087	chr2:20444087:G:C	1.00997e-40	-1.05667	-0.830473	1.08531e-17	-0.193356	-0.97684	6.07477e-10	-0.358289	-1.02943
20444926	chr2:20444926:G:A	1.52156e-40	-1.95771e-09	-1.47732	8.62898e-18	-1.95771e-09	-1.39952	6.11602e-10	-1.95771e-09	-1.38095
20444977	chr2:20444977:G:T	9.11984e-41	-1.98919	-1.53232e-09	3.81528e-18	-2.21563	-1.53232e-09	3.65362e-10	-1.89614	-1.53232e-09
20445054	chr2:20445054:C:T	1.14693e-40	-1.95771e-09	-1.75997	6.02722e-18	-1.95771e-09	-1.75836	4.24464e-10	-1.95771e-09	-1.7462
20445695	chr2:20445695:G:T	4.63414e-41	-2.66619	-1.53232e-09	2.36444e-18	-2.6941	-1.53232e-09	1.68637e-10	-2.66928	-1.53232e-09
20446306	chr2:20446306:C:T	4.47961e-41	-2.7001	-1.53232e-09	2.36994e-18	-2.69178	-1.53232e-09	1.6411e-10	-2.6965	-1.53232e-09
20446348	chr2:20446348:G:A	1.73305e-41	-2.2223	-1.42746	9.98859e-19	-2.11184	-1.44395	6.09688e-11	-2.22496	-1.46171
20447199	chr2:20447199:G:A	1.14719e-40	-1.95771e-09	-1.75974	6.01792e-18	-1.95771e-09	-1.7599	4.23225e-10	-1.95771e-09	-1.74913
20447480	chr2:20447480:C:T	4.6479e-41	-2.66323	-1.53232e-09	2.41869e-18	-2.67142	-1.53232e-09	1.68418e-10	-2.67058	-1.53232e-09
20447669	chr2:20447669:C:T	4.5022e-41	-2.69508	-1.53232e-09	2.39582e-18	-2.68092	-1.53232e-09	1.65474e-10	-2.68822	-1.53232e-09
20448338	chr2:20448338:G:T	8.01988e-41	-2.11772	-1.53232e-09	3.44248e-18	-2.31845	-1.53232e-09	3.19495e-10	-2.03029	-1.53232e-09
20448363	chr2:20448363:C:T	9.53654e-42	-2.50148	-1.74562	5.8224e-19	-2.37506	-1.72046	3.89541e-11	-2.43556	-1.69909
20448450	chr2:20448450:G:T	2.27063e-41	-1.73608	-1.64351	2.76454e-18	-0.801394	-1.73637	1.70051e-10	-0.901384	-1.75955
20448645	chr2:20448645:C:G	1.91193e-40	-1.95771e-09	-1.24894	9.54097e-18	-1.95771e-09	-1.29905	6.22036e-10	-1.95771e-09	-1.36403
20449063	chr2:20449063:T:C	1.43756e-40	-1.95771e-09	-1.53411	8.3959e-18	-1.95771e-09	-1.4269	6.1734e-10	-1.95771e-09	-1.37161
20449200	chr2:20449200:T:C	1.67843e-40	-1.95771e-09	-1.3792	8.42994e-18	-1.95771e-09	-1.42285	5.53444e-10	-1.95771e-09	-1.48087
20449302	chr2:20449302:ATTG:A	2.27983e-41	-2.3021	-1.07344	1.20607e-18	-2.25654	-1.11073	8.85868e-11	-2.14063	-1.17242
20449766	chr2:20449766:C:CT	1.59258e-41	-2.03411	-1.70017	1.93224e-18	-1.13589	-1.76007	1.37386e-10	-1.14818	-1.72606
20449785	chr2:20449785:C:T	1.17445e-40	-1.95771e-09	-1.73625	6.11958e-18	-1.95771e-09	-1.74315	4.1967e-10	-1.95771e-09	-1.75756
20449814	chr2:20449814:TATC:T	7.55314e-41	-0.419899	-1.75778	1.21405e-17	0.701477	-1.75957	8.58577e-10	0.71617	-1.75792
20449913	chr2:20449913:A:G	1.41503e-40	-1.95771e-09	-1.54991	7.13184e-18	-1.95771e-09	-1.59007	4.76975e-10	-1.95771e-09	-1.62956
20450234	chr2:20450234:C:T	4.7361e-41	-2.64443	-1.53232e-09	2.42576e-18	-2.6685	-1.53232e-09	1.72948e-10	-2.64404	-1.53232e-09
20450353	chr2:20450353:A:G	1.70236e-40	-1.95771e-09	-1.36504	1.01052e-17	-1.95771e-09	-1.2416	7.57722e-10	-1.95771e-09	-1.16671
20450454	chr2:20450454:G:A	1.54015e-40	-1.95771e-09	-1.46518	8.94528e-18	-1.95771e-09	-1.36352	6.56464e-10	-1.95771e-09	-1.31016
20450774	chr2:20450774:A:G	2.02267e-40	-1.95771e-09	-1.19264	9.50137e-18	-1.95771e-09	-1.30321	6.24946e-10	-1.95771e-09	-1.35936
20450782	chr2:20450782:C:G	1.23983e-40	-1.95771e-09	-1.68208	6.67592e-18	-1.95771e-09	-1.65614	4.93355e-10	-1.95771e-09	-1.5958
20450817	chr2:20450817:C:T	1.08126e-41	-2.43444	-1.68707	6.01845e-19	-2.36079	-1.70161	3.79777e-11	-2.45124	-1.70879
20451072	chr2:20451072:G:A	1.36433e-40	-1.95771e-09	-1.5864	7.63037e-18	-1.95771e-09	-1.52251	5.37125e-10	-1.95771e-09	-1.5108
20451204	chr2:20451204:T:C	8.91482e-41	-0.327517	-1.68441	1.29466e-17	0.709363	-1.70317	8.65173e-10	0.657607	-1.69171
20451952	chr2:20451952:A:G	1.65533e-40	-1.95771e-09	-1.39305	9.84278e-18	-1.95771e-09	-1.2679	7.34837e-10	-1.95771e-09	-1.19738
20452150	chr2:20452150:G:C	1.04957e-40	-1.84867	-1.53232e-09	5.31251e-18	-1.88458	-1.53232e-09	3.2067e-10	-2.02662	-1.53232e-09
20452604	chr2:20452604:G:A	1.24857e-40	-1.95771e-09	-1.67506	6.68597e-18	-1.95771e-09	-1.65463	4.93098e-10	-1.95771e-09	-1.59632
20452746	chr2:20452746:A:G	3.34074e-41	-1.27776	-1.71569	4.11475e-18	-0.435008	-1.70506	2.71658e-10	-0.471351	-1.72113
20452906	chr2:20452906:A:C	1.22925e-41	-2.34904	-1.6442	7.38846e-19	-2.3749	-1.48241	5.99305e-11	-2.31747	-1.38637
20453150	chr2:20453150:C:T	1.16718e-40	-1.95771e-09	-1.74247	6.18853e-18	-1.95771e-09	-1.73195	4.45455e-10	-1.95771e-09	-1.69793
20453249	chr2:20453249:TGAG:T	1.17717e-41	-2.27706	-1.75947	7.5154e-19	-2.19308	-1.64719	5.86662e-11	-2.22732	-1.49785
20453685	chr2:20453685:A:C	5.00077e-41	-2.59005	-1.53232e-09	2.55146e-18	-2.61798	-1.53232e-09	1.72319e-10	-2.64768	-1.53232e-09
20454147	chr2:20454147:G:A	1.18252e-40	-1.95771e-09	-1.7294	6.08929e-18	-1.95771e-09	-1.74811	4.22081e-10	-1.95771e-09	-1.75183
20454247	chr2:20454247:G:A	1.38842e-40	-1.95771e-09	-1.56889	6.33108e-18	-1.95771e-09	-1.70917	4.29223e-10	-1.95771e-09	-1.73505
20454347	chr2:20454347:T:C	1.3395e-41	-2.20295	-1.70439	1.34258e-18	-1.49998	-1.76007	1.02268e-10	-1.44437	-1.72506
20454412	chr2:20454412:GCAC:G	7.35611e-40	-2.68982	2.7883	3.61715e-17	-2.67557	2.7092	2.55831e-09	-2.68836	2.73844
20454526	chr2:20454526:G:A	3.24771e-41	-1.27506	-1.74664	6.65575e-19	-2.28791	-1.67384	3.78176e-11	-2.61685	-1.54741
20454585	chr2:20454585:C:T	1.54792e-40	-1.95771e-09	-1.46014	8.12252e-18	-1.95771e-09	-1.46	6.00282e-10	-1.95771e-09	-1.39963
20454809	chr2:20454809:C:T	1.9836e-40	-1.95771e-09	-1.21214	1.00782e-17	-1.95771e-09	-1.24427	6.777e-10	-1.95771e-09	-1.27832
20454810	chr2:20454810:G:A	1.94839e-40	-2.63902	1.40897	1.37218e-17	-2.61713	1.68147	1.04761e-09	-2.65888	1.81612
20455021	chr2:20455021:C:T	5.19773e-41	-0.815199	-1.73622	4.31467e-18	-0.332869	-1.75975	2.38256e-10	-0.57198	-1.7517
20455099	chr2:20455099:G:T	1.91246e-41	-2.348	-1.20326	8.70913e-19	-2.2501	-1.44276	7.57819e-11	-1.91108	-1.55809
20455139	chr2:20455139:A:G	5.18994e-40	-1.95771e-09	-0.250333	2.5146e-17	-1.95771e-09	-0.329944	1.70195e-09	-1.95771e-09	-0.357501
20455151	chr2:20455151:G:A	1.91271e-41	-2.348	-1.20312	8.70975e-19	-2.2501	-1.44269	7.57872e-11	-1.91108	-1.55802
20455257	chr2:20455257:A:T	2.23423e-41	-2.05999	-1.33576	1.8211e-18	-1.6086	-1.3466	1.09375e-10	-1.79753	-1.30472
20455623	chr2:20455623:T:G	1.16283e-40	-1.95771e-09	-1.7462	6.01772e-18	-1.95771e-09	-1.75993	4.18784e-10	-1.95771e-09	-1.75967
20455916	chr2:20455916:G:T	2.02398e-41	-1.77613	-1.71844	1.44672e-18	-1.43292	-1.75243	7.1261e-11	-1.77063	-1.76005
20456153	chr2:20456153:G:A	1.16244e-40	-1.95771e-09	-1.74653	6.01771e-18	-1.95771e-09	-1.75994	4.18775e-10	-1.95771e-09	-1.75969
20456186	chr2:20456186:C:T	2.67692e-41	-2.02828	-1.18669	2.1853e-18	-1.56941	-1.20348	1.28666e-10	-1.77009	-1.16972
20456202	chr2:20456202:G:A	6.58722e-41	-2.31451	-1.53232e-09	4.54263e-18	-2.04114	-1.53232e-09	3.36173e-10	-1.9794	-1.53232e-09
20456205	chr2:20456205:C:G	2.5476e-40	-1.95771e-09	-0.961904	1.25448e-17	-1.95771e-09	-1.02533	8.09377e-10	-1.95771e-09	-1.10077
20456261	chr2:20456261:C:A	1.38311e-40	-1.95771e-09	-1.57272	7.01832e-18	-1.95771e-09	-1.60612	4.75717e-10	-1.95771e-09	-1.63221
20456536	chr2:20456536:A:G	3.02414e-41	-1.97731	-1.11571	2.52505e-18	-1.49934	-1.12904	1.47568e-10	-1.70602	-1.09672
20456717	chr2:20456717:G:A	3.51722e-41	-1.6608	-1.28117	2.23162e-18	-1.30013	-1.45179	9.62202e-11	-1.67754	-1.55285
20456958	chr2:20456958:C:T	1.22518e-40	-1.95771e-09	-1.69397	6.32313e-18	-1.95771e-09	-1.71043	4.3739e-10	-1.95771e-09	-1.71621
20457030	chr2:20457030:T:C	3.39281e-39	-1.95771e-09	1.62719	1.19673e-16	-1.95771e-09	1.23012	6.50127e-09	-1.95771e-09	0.982723
20457070	chr2:20457070:G:A	5.58998e-41	-2.47867	-1.53232e-09	3.74004e-18	-2.23555	-1.53232e-09	2.71977e-10	-2.19131	-1.53232e-09
20457416	chr2:20457416:T:A	5.18994e-40	-1.95771e-09	-0.250333	2.5146e-17	-1.95771e-09	-0.329944	1.70195e-09	-1.95771e-09	-0.357501
20457806	chr2:20457806:C:T	2.11643e-41	-2.24665	-1.20326	9.74397e-19	-2.13782	-1.44276	8.78616e-11	-1.76318	-1.55809
20457937	chr2:20457937:A:G	1.18173e-40	-1.95771e-09	-1.73007	6.28781e-18	-1.95771e-09	-1.71603	4.38476e-10	-1.95771e-09	-1.71373
20458365	chr2:20458365:G:A	2.03519e-41	-2.28579	-1.20326	9.32637e-19	-2.18162	-1.44276	8.29716e-11	-1.82044	-1.55809
20458404	chr2:20458404:C:A	1.66534e-41	-2.05634	-1.63327	1.79219e-18	-1.22898	-1.74222	1.13274e-10	-1.30882	-1.7584
20458758	chr2:20458758:C:A	2.77691e-41	-1.96776	-1.21054	2.26739e-18	-1.50514	-1.23087	1.32205e-10	-1.70912	-1.20355
20459173	chr2:20459173:G:A	5.19856e-40	-1.95771e-09	-0.248674	2.52722e-17	-1.95771e-09	-0.324938	1.71235e-09	-1.95771e-09	-0.351407
20459201	chr2:20459201:T:C	2.02803e-41	-2.28932	-1.20326	9.29736e-19	-2.18474	-1.44276	8.25914e-11	-1.82504	-1.55809
20459718	chr2:20459718:A:G	1.57481e-41	-2.07321	-1.6723	1.72553e-18	-1.25386	-1.75525	1.11432e-10	-1.33372	-1.7499
20459737	chr2:20459737:A:G	5.19941e-40	-1.95771e-09	-0.248511	2.52859e-17	-1.95771e-09	-0.324394	1.71327e-09	-1.95771e-09	-0.350868
20460101	chr2:20460101:G:T	8.72342e-41	-0.749582	-1.28405	5.98322e-18	-0.257428	-1.50826	2.95958e-10	-0.513149	-1.59366
20460280	chr2:20460280:G:A	1.21093e-40	-1.95771e-09	-1.70567	6.77566e-18	-1.95771e-09	-1.64131	4.94048e-10	-1.95771e-09	-1.5944
20460433	chr2:20460433:C:T	1.63931e-40	-1.95771e-09	-1.40278	8.79987e-18	-1.95771e-09	-1.37991	6.107e-10	-1.95771e-09	-1.38242
20460517	chr2:20460517:C:T	1.34254e-40	-1.95771e-09	-1.60249	6.92878e-18	-1.95771e-09	-1.61896	4.49955e-10	-1.95771e-09	-1.68788
20460554	chr2:20460554:C:A	1.14893e-40	-1.95771e-09	-1.75823	6.1401e-18	-1.95771e-09	-1.7398	4.25816e-10	-1.95771e-09	-1.74302
20461176	chr2:20461176:G:T	2.73503e-41	-1.85093	-1.34257	2.77399e-18	-1.01099	-1.52336	2.05517e-10	-0.822772	-1.64873
20461307	chr2:20461307:A:G	1.45971e-40	-1.95771e-09	-1.51882	8.62701e-18	-1.95771e-09	-1.39974	6.26691e-10	-1.95771e-09	-1.35658
20461578	chr2:20461578:C:T	2.01941e-40	-1.19425	-1.53232e-09	8.02661e-18	-1.47188	-1.53232e-09	4.96792e-10	-1.58886	-1.53232e-09
20461601	chr2:20461601:A:C	2.05562e-41	-2.23368	-1.24539	9.70982e-19	-2.17723	-1.40686	8.43006e-11	-1.81553	-1.54711
20462170	chr2:20462170:G:C	5.19856e-40	-1.95771e-09	-0.248674	2.52722e-17	-1.95771e-09	-0.324938	1.71235e-09	-1.95771e-09	-0.351407
20463038	chr2:20463038:A:G	2.02262e-41	-2.29101	-1.20424	9.33376e-19	-2.18006	-1.44353	8.27552e-11	-1.82238	-1.55876
20463056	chr2:20463056:A:G	2.40465e-40	-1.95771e-09	-1.01965	1.17904e-17	-1.95771e-09	-1.08736	7.64543e-10	-1.95771e-09	-1.15775
20463310	chr2:20463310:G:A	2.36033e-41	-1.99275	-1.3481	2.1356e-18	-1.24734	-1.54855	1.20784e-10	-1.35958	-1.64345
20463371	chr2:20463371:C:A	1.2251e-40	-1.95771e-09	-1.69403	6.43758e-18	-1.95771e-09	-1.69249	4.32574e-10	-1.95771e-09	-1.72728
20463415	chr2:20463415:G:A	5.42887e-40	-1.95771e-09	-0.205326	2.63628e-17	-1.95771e-09	-0.282689	1.78555e-09	-1.95771e-09	-0.309547
20463593	chr2:20463593:G:A	7.25716e-41	-2.21765	-1.53232e-09	6.15713e-18	-1.73703	-1.53232e-09	6.15451e-10	-1.37467	-1.53232e-09
20463651	chr2:20463651:C:T	1.15893e-40	-1.95771e-09	-1.74956	6.02031e-18	-1.95771e-09	-1.7595	4.19048e-10	-1.95771e-09	-1.75904
20463692	chr2:20463692:AT:A	4.5007e-41	-2.69541	-1.53232e-09	2.40641e-18	-2.67651	-1.53232e-09	1.65534e-10	-2.68786	-1.53232e-09
20463929	chr2:20463929:AAAAC:A	2.0564e-41	-2.2973	-1.18138	9.43942e-19	-2.18794	-1.42439	8.33016e-11	-1.83178	-1.54278
20464013	chr2:20464013:A:G	1.29312e-40	-1.95771e-09	-1.64	7.42485e-18	-1.95771e-09	-1.54981	5.26834e-10	-1.95771e-09	-1.53014
20464735	chr2:20464735:AG:A	3.63212e-41	-1.58686	-1.32296	2.03481e-18	-1.2816	-1.56264	8.69597e-11	-1.68081	-1.65077
20464761	chr2:20464761:T:TA	1.63784e-40	-1.95771e-09	-1.40368	7.51205e-18	-1.95771e-09	-1.53813	5.16745e-10	-1.95771e-09	-1.54948
20464855	chr2:20464855:A:G	1.3771e-40	-1.95771e-09	-1.57708	7.39889e-18	-1.95771e-09	-1.55331	5.42516e-10	-1.95771e-09	-1.50081
20464944	chr2:20464944:T:C	8.25818e-41	-1.52331	-0.565123	3.69754e-18	-1.22553	-1.02145	1.40674e-10	-1.63823	-1.21235
20465008	chr2:20465008:C:T	2.92329e-41	-2.20554	-0.921386	1.35175e-18	-2.10729	-1.14595	1.2033e-10	-1.73225	-1.27454
20465190	chr2:20465190:G:A	9.29757e-42	-2.53161	-1.74087	5.59961e-19	-2.45264	-1.68189	3.96773e-11	-2.44812	-1.66814
20465447	chr2:20465447:GA:G	5.19856e-40	-1.95771e-09	-0.248674	2.52722e-17	-1.95771e-09	-0.324938	1.71235e-09	-1.95771e-09	-0.351407
20465455	chr2:20465455:G:A	1.40629e-40	-1.95771e-09	-1.5561	7.65967e-18	-1.95771e-09	-1.51867	5.41618e-10	-1.95771e-09	-1.50247
20465600	chr2:20465600:C:T	4.2712e-41	-2.03591	-0.711837	3.75965e-18	-1.55823	-0.672093	2.31459e-10	-1.75075	-0.601879
20465639	chr2:20465639:G:T	1.42245e-41	-2.12408	-1.72318	1.60666e-18	-1.32514	-1.75534	1.1031e-10	-1.40396	-1.68978
20465897	chr2:20465897:C:G	3.63012e-40	-1.95771e-09	-0.60779	1.75413e-17	-1.95771e-09	-0.690083	1.13745e-09	-1.95771e-09	-0.760481
20465960	chr2:20465960:A:C	1.3855e-41	-2.3862	-1.48738	6.64557e-19	-2.60526	-1.35802	5.06158e-11	-2.694	-1.17877
20466135	chr2:20466135:G:A	3.17207e-41	-1.62828	-1.41698	2.23285e-18	-1.23891	-1.51246	1.00066e-10	-1.60306	-1.58814
20466150	chr2:20466150:C:G	1.18428e-40	-0.58274	-1.14518	8.32573e-18	-0.0515514	-1.38374	4.03646e-10	-0.311567	-1.48492
20466434	chr2:20466434:G:A	2.0139e-41	-2.29631	-1.20326	9.24625e-19	-2.19025	-1.44276	8.19413e-11	-1.83294	-1.55809
20466438	chr2:20466438:G:A	1.00928e-40	-0.657638	-1.23018	7.18584e-18	-0.132248	-1.45028	3.53859e-10	-0.386447	-1.54168
20467645	chr2:20467645:G:T	3.52007e-40	-1.95771e-09	-0.638574	1.87972e-17	-1.95771e-09	-0.620935	1.33291e-09	-1.95771e-09	-0.601908
20468156	chr2:20468156:T:C	1.61724e-40	-1.95771e-09	-1.41634	8.61976e-18	-1.95771e-09	-1.40059	6.46781e-10	-1.95771e-09	-1.32502
20468206	chr2:20468206:C:T	8.93671e-42	-2.58434	-1.72771	5.34568e-19	-2.51933	-1.66161	3.77869e-11	-2.51964	-1.64543
20468492	chr2:20468492:A:G	1.41211e-40	0.123345	-1.67532	1.19373e-17	0.663101	-1.73808	6.32354e-10	0.40517	-1.75275
20468779	chr2:20468779:G:T	1.1696e-40	-1.95771e-09	-1.7404	6.23732e-18	-1.95771e-09	-1.72409	4.47853e-10	-1.95771e-09	-1.69256
20468811	chr2:20468811:C:T	1.21996e-41	-2.41261	-1.58822	6.42261e-19	-2.33341	-1.664	5.85036e-11	-2.01468	-1.71326
20468831	chr2:20468831:G:A	1.47962e-41	-2.6381	-1.16976	7.65156e-19	-2.62764	-1.19468	4.93321e-11	-2.6575	-1.24096
20469108	chr2:20469108:G:T	1.73907e-41	-2.24619	-1.4001	8.42352e-19	-2.33278	-1.39342	5.72297e-11	-2.48738	-1.26258
20469178	chr2:20469178:A:G	2.66391e-41	-1.47703	-1.74282	3.39884e-18	-0.571169	-1.76004	2.06274e-10	-0.725587	-1.74224
20469255	chr2:20469255:T:C	2.07422e-40	-1.95771e-09	-1.16747	1.00905e-17	-1.95771e-09	-1.24305	6.60915e-10	-1.95771e-09	-1.3034
20469324	chr2:20469324:T:A	1.7443e-40	-1.95771e-09	-1.3407	8.99889e-18	-1.95771e-09	-1.35754	5.5476e-10	-1.95771e-09	-1.47849
20469522	chr2:20469522:T:C	2.52092e-40	-1.95771e-09	-0.972431	1.41202e-17	-1.95771e-09	-0.907038	1.10209e-09	-1.95771e-09	-0.79207
20469666	chr2:20469666:G:A	1.1516e-40	-1.95771e-09	-1.7559	6.03746e-18	-1.95771e-09	-1.75666	4.19824e-10	-1.95771e-09	-1.75719
20469684	chr2:20469684:C:T	1.79223e-40	-0.202665	-1.11093	1.4956e-17	0.426269	-1.2758	8.0989e-10	0.222725	-1.32286
20469836	chr2:20469836:C:T	2.27219e-40	-0.00487952	-1.07143	2.49544e-17	0.769976	-1.10757	1.37114e-09	0.573898	-1.14753
20469976	chr2:20469976:A:G	6.40448e-41	-0.627338	-1.71531	1.08924e-17	0.509928	-1.67651	9.3537e-10	0.634539	-1.59063
20470467	chr2:20470467:G:C	1.6324e-40	-0.406218	-1.00078	1.93176e-17	0.443252	-1.03688	1.12477e-09	0.303212	-1.07491
20471434	chr2:20471434:C:T	9.56427e-41	-1.94161	-1.53232e-09	5.46467e-18	-1.85634	-1.53232e-09	4.07594e-10	-1.78676	-1.53232e-09
20471496	chr2:20471496:A:T	4.69739e-41	-2.65263	-1.53232e-09	2.35733e-18	-2.69711	-1.53232e-09	1.68393e-10	-2.67073	-1.53232e-09
20471529	chr2:20471529:T:C	1.47461e-40	0.131634	-1.64029	1.19204e-17	0.642284	-1.71868	6.34544e-10	0.399283	-1.74341
20471860	chr2:20471860:C:T	1.10424e-41	-2.69002	-1.41046	5.20088e-19	-2.67561	-1.53279	3.33933e-11	-2.69938	-1.58929
20471928	chr2:20471928:A:G	1.30569e-40	-1.95771e-09	-1.63032	6.54504e-18	-1.95771e-09	-1.67593	4.40484e-10	-1.95771e-09	-1.70915
20472130	chr2:20472130:G:A	1.65972e-40	-1.95771e-09	-1.39041	7.55156e-18	-1.95771e-09	-1.53289	5.01185e-10	-1.95771e-09	-1.58006
20472210	chr2:20472210:T:C	7.7726e-40	-1.95771e-09	0.153548	3.36378e-17	-1.95771e-09	-0.0389911	2.01764e-09	-1.95771e-09	-0.187345
20472309	chr2:20472309:G:A	1.1787e-40	-1.95771e-09	-1.73265	6.027e-18	-1.95771e-09	-1.75839	4.18731e-10	-1.95771e-09	-1.7598
20472539	chr2:20472539:A:G	1.00556e-40	-0.861182	-1.03033	1.51035e-17	0.13621	-0.975927	1.3919e-09	0.267831	-0.826432
20472789	chr2:20472789:A:G	7.51894e-40	-1.95771e-09	0.12037	3.25828e-17	-1.95771e-09	-0.0708589	1.95733e-09	-1.95771e-09	-0.217691
20472902	chr2:20472902:A:T	1.08226e-40	-0.183167	-1.63483	1.86392e-17	0.973854	-1.60323	1.36361e-09	0.990173	-1.56931
20473010	chr2:20473010:C:T	8.95643e-40	-1.95771e-09	0.295316	6.46958e-17	-1.95771e-09	0.615054	4.98749e-09	-1.95771e-09	0.717658
20473012	chr2:20473012:G:A	4.34284e-41	-0.987821	-1.74329	6.931e-18	0.0991027	-1.71774	5.89291e-10	0.236778	-1.65489
20473111	chr2:20473111:A:AC	7.12033e-41	-0.888001	-1.34869	1.13128e-17	0.156462	-1.28517	1.05304e-09	0.305348	-1.14294
20473147	chr2:20473147:C:T	8.95643e-40	-1.95771e-09	0.295316	6.46958e-17	-1.95771e-09	0.615054	4.98749e-09	-1.95771e-09	0.717658
20473333	chr2:20473333:G:A	2.28005e-41	-1.6422	-1.73325	2.75494e-18	-0.782196	-1.75905	1.71924e-10	-0.899606	-1.75037
20473485	chr2:20473485:C:T	1.27737e-40	-1.95771e-09	-1.65225	7.06784e-18	-1.95771e-09	-1.59909	4.96636e-10	-1.95771e-09	-1.58917
20473487	chr2:20473487:G:A	4.57019e-41	-0.930551	-1.74953	7.25574e-18	0.155022	-1.72787	6.33549e-10	0.324552	-1.67024
20473630	chr2:20473630:C:T	1.30291e-40	-1.95771e-09	-1.63246	6.528e-18	-1.95771e-09	-1.67854	4.46368e-10	-1.95771e-09	-1.69589
20474195	chr2:20474195:G:A	8.08988e-42	-2.65155	-1.76006	4.43637e-19	-2.61703	-1.75036	3.08781e-11	-2.61967	-1.74731
20474235	chr2:20474235:C:T	5.29101e-41	-2.53363	-1.53232e-09	3.42651e-18	-2.3231	-1.53232e-09	2.44749e-10	-2.29679	-1.53232e-09
20474261	chr2:20474261:G:A	1.06095e-38	-2.69046	5.45774	4.97247e-16	-2.69914	5.35358	3.88713e-08	-2.69559	5.46657
20474483	chr2:20474483:A:C	4.32683e-41	-0.990844	-1.74396	6.69512e-18	0.067724	-1.72099	5.83655e-10	0.23376	-1.66148
20474946	chr2:20474946:G:A	4.61557e-41	-0.940744	-1.72946	7.45098e-18	0.149995	-1.69629	6.36662e-10	0.283136	-1.62393
20475465	chr2:20475465:G:A	2.06957e-40	-1.95771e-09	-1.16972	9.00402e-18	-1.95771e-09	-1.35697	5.89291e-10	-1.95771e-09	-1.41811
20475605	chr2:20475605:C:A	1.83566e-41	-1.87707	-1.71516	2.10927e-18	-1.05566	-1.75264	1.32455e-10	-1.15265	-1.75814
20475840	chr2:20475840:T:C	5.94081e-41	-0.899023	-1.51877	9.20299e-18	0.12581	-1.46092	8.24391e-10	0.260073	-1.34246
20475935	chr2:20475935:G:A	7.09481e-40	-1.95771e-09	0.0623076	3.07698e-17	-1.95771e-09	-0.128109	1.85165e-09	-1.95771e-09	-0.273197
20476092	chr2:20476092:G:A	1.36184e-40	-1.95771e-09	-1.58822	6.84326e-18	-1.95771e-09	-1.63138	4.54158e-10	-1.95771e-09	-1.67858
20476107	chr2:20476107:A:G	1.82559e-40	-1.95771e-09	-1.29515	9.03348e-18	-1.95771e-09	-1.3537	5.96334e-10	-1.95771e-09	-1.40623
20476386	chr2:20476386:G:A	9.00296e-42	-2.5531	-1.75157	4.30502e-19	-2.64159	-1.75585	2.84299e-11	-2.69045	-1.75914
20476477	chr2:20476477:T:C	4.52324e-41	-2.69041	-1.53232e-09	2.43114e-18	-2.66628	-1.53232e-09	1.6794e-10	-2.67342	-1.53232e-09
20476530	chr2:20476530:T:C	4.47679e-41	-2.70073	-1.53232e-09	2.40607e-18	-2.67665	-1.53232e-09	1.64465e-10	-2.69433	-1.53232e-09
20477234	chr2:20477234:A:G	4.36077e-40	-1.95771e-09	-0.424407	2.49616e-17	-1.95771e-09	-0.337304	1.99264e-09	-1.95771e-09	-0.199812
20477548	chr2:20477548:A:G	1.56725e-40	-1.95771e-09	-1.44773	7.21113e-18	-1.95771e-09	-1.57902	4.8144e-10	-1.95771e-09	-1.62025
20477596	chr2:20477596:TA:T	2.2587e-40	-1.95771e-09	-1.08226	9.56663e-18	-1.95771e-09	-1.29636	6.21052e-10	-1.95771e-09	-1.36562
20477600	chr2:20477600:TA:T	4.49712e-41	-2.6962	-1.53232e-09	2.36493e-18	-2.69389	-1.53232e-09	1.63453e-10	-2.7005	-1.53232e-09
20477602	chr2:20477602:TTTATTTATTTA:T	4.50436e-41	-2.6946	-1.53232e-09	2.36946e-18	-2.69198	-1.53232e-09	1.63543e-10	-2.69995	-1.53232e-09
20477604	chr2:20477604:TA:T	7.45376e-41	-2.19092	-1.53232e-09	5.38131e-18	-1.87171	-1.53232e-09	3.70482e-10	-1.88222	-1.53232e-09
20477606	chr2:20477606:TTTATTTA:T	7.68749e-41	-2.16005	-1.53232e-09	5.5794e-18	-1.83556	-1.53232e-09	3.84662e-10	-1.84466	-1.53232e-09
20477683	chr2:20477683:C:T	5.11684e-41	-2.5671	-1.53232e-09	2.50192e-18	-2.63758	-1.53232e-09	1.9386e-10	-2.52989	-1.53232e-09
20477796	chr2:20477796:C:T	1.62894e-40	-1.95771e-09	-1.40913	7.39633e-18	-1.95771e-09	-1.55366	4.97316e-10	-1.95771e-09	-1.5878
20477887	chr2:20477887:G:A	1.20105e-41	-2.38039	-1.63605	5.66416e-19	-2.42271	-1.70036	4.6067e-11	-2.25476	-1.71217
20478130	chr2:20478130:G:A	5.0412e-41	-2.582	-1.53232e-09	3.18241e-18	-2.397	-1.53232e-09	2.27374e-10	-2.37043	-1.53232e-09
20478469	chr2:20478469:T:C	1.15697e-40	-1.95771e-09	-1.75125	6.04597e-18	-1.95771e-09	-1.75525	4.24484e-10	-1.95771e-09	-1.74616
20479340	chr2:20479340:C:T	3.21728e-41	-1.39444	-1.63666	3.43572e-18	-0.679893	-1.64052	1.54268e-10	-1.16997	-1.58837
20479684	chr2:20479684:T:C	1.28314e-40	-1.95771e-09	-1.64774	7.33572e-18	-1.95771e-09	-1.56189	5.38578e-10	-1.95771e-09	-1.5081
20480060	chr2:20480060:G:A	1.28085e-40	-1.95771e-09	-1.64953	6.23642e-18	-1.95771e-09	-1.72424	4.26036e-10	-1.95771e-09	-1.74251
20480097	chr2:20480097:T:C	3.31252e-41	-1.49935	-1.50259	2.91425e-18	-0.912607	-1.57242	1.27612e-10	-1.4092	-1.53883
20480099	chr2:20480099:G:A	2.15279e-41	-1.85485	-1.57803	2.11954e-18	-1.14035	-1.6631	9.6155e-11	-1.50249	-1.72858
20480105	chr2:20480105:T:G	1.50008e-40	-1.95771e-09	-1.49154	6.8173e-18	-1.95771e-09	-1.63518	4.61149e-10	-1.95771e-09	-1.66331
20480416	chr2:20480416:T:C	1.40333e-40	-1.95771e-09	-1.55821	7.83581e-18	-1.95771e-09	-1.49594	5.43662e-10	-1.95771e-09	-1.4987
20480680	chr2:20480680:T:G	2.03791e-41	-1.74386	-1.74386	2.21885e-18	-1.04479	-1.71286	1.10439e-10	-1.43145	-1.66111
20480869	chr2:20480869:C:T	7.35929e-41	-2.20368	-1.53232e-09	3.58549e-18	-2.27775	-1.53232e-09	2.61276e-10	-2.23145	-1.53232e-09
20480904	chr2:20480904:C:A	1.76261e-41	-1.8733	-1.75955	1.82108e-18	-1.20634	-1.74888	9.09291e-11	-1.57072	-1.71623
20480932	chr2:20480932:G:A	1.75515e-41	-1.87837	-1.75872	1.77875e-18	-1.23197	-1.74676	8.80636e-11	-1.60552	-1.71345
20480962	chr2:20480962:T:G	4.99126e-40	-1.95771e-09	-0.289368	2.8259e-17	-1.95771e-09	-0.213229	2.30666e-09	-1.95771e-09	-0.0534722
20481248	chr2:20481248:G:A	3.81571e-40	-1.95771e-09	-0.557928	1.72533e-17	-1.95771e-09	-0.706642	1.0564e-09	-1.95771e-09	-0.834409
20481333	chr2:20481333:G:A	2.07748e-41	-1.90298	-1.5655	1.32814e-18	-1.64339	-1.62747	6.44195e-11	-1.955	-1.67661
20481353	chr2:20481353:G:T	1.17392e-40	-1.95771e-09	-1.73671	6.01705e-18	-1.95771e-09	-1.76005	4.19101e-10	-1.95771e-09	-1.75892
20481980	chr2:20481980:C:T	1.39059e-40	-1.95771e-09	-1.56733	7.19946e-18	-1.95771e-09	-1.58064	4.9741e-10	-1.95771e-09	-1.58762
20482209	chr2:20482209:CT:C	1.16009e-41	-2.38533	-1.66581	9.40183e-19	-1.8931	-1.72322	5.02231e-11	-2.1242	-1.75635
20482717	chr2:20482717:C:T	1.69138e-40	-1.95771e-09	-1.37151	8.72927e-18	-1.95771e-09	-1.38796	6.01444e-10	-1.95771e-09	-1.3977
20482724	chr2:20482724:ATAT:A	1.41196e-39	-1.95771e-09	0.750511	8.31398e-17	-1.95771e-09	0.86588	7.25953e-09	-1.95771e-09	1.09304
20482732	chr2:20482732:C:A	1.69841e-41	-2.1026	-1.56735	2.2536e-18	-1.42558	-1.31654	1.60635e-10	-1.71034	-1.00756
20482993	chr2:20482993:A:T	4.3116e-40	-1.95771e-09	-0.435746	2.12104e-17	-1.95771e-09	-0.50015	1.43253e-09	-1.95771e-09	-0.529829
20483078	chr2:20483078:T:C	1.92375e-41	-1.83635	-1.70901	1.03447e-18	-1.78414	-1.73662	6.9829e-11	-1.80531	-1.74567
20483196	chr2:20483196:T:A	1.99897e-40	-1.95771e-09	-1.20442	9.75549e-18	-1.95771e-09	-1.27681	6.7234e-10	-1.95771e-09	-1.28627
20483207	chr2:20483207:C:T	4.23207e-40	-1.95771e-09	-0.454365	2.76933e-17	-1.95771e-09	-0.233453	2.09738e-09	-1.95771e-09	-0.148584
20483384	chr2:20483384:G:A	2.70896e-40	-1.95771e-09	-0.90049	1.39743e-17	-1.95771e-09	-0.917421	8.55379e-10	-1.95771e-09	-1.04549
20483855	chr2:20483855:T:G	3.6079e-40	-1.95771e-09	-0.61393	2.35801e-17	-1.95771e-09	-0.394241	1.71969e-09	-1.95771e-09	-0.347129
20484400	chr2:20484400:T:C	4.21955e-41	-0.999946	-1.75997	5.96366e-18	-0.0280942	-1.74086	2.45294e-10	-0.582904	-1.71167
20485183	chr2:20485183:T:C	1.37689e-40	-1.95771e-09	-1.57723	7.34396e-18	-1.95771e-09	-1.56077	5.38784e-10	-1.95771e-09	-1.50771
20485421	chr2:20485421:T:C	1.61454e-41	-1.9742	-1.74639	2.03106e-18	-1.10663	-1.73946	1.38722e-10	-1.13272	-1.73184
20485710	chr2:20485710:C:T	2.95444e-41	-1.37748	-1.73886	5.17934e-18	-0.158606	-1.75136	2.32866e-10	-0.592688	-1.75388
20485834	chr2:20485834:A:G	3.05103e-41	-1.34779	-1.73637	5.39683e-18	-0.118757	-1.75007	2.40884e-10	-0.560048	-1.75267
20485927	chr2:20485927:A:G	1.25776e-40	-1.95771e-09	-1.66772	6.32928e-18	-1.95771e-09	-1.70946	4.26138e-10	-1.95771e-09	-1.74227
20486154	chr2:20486154:T:TGA	1.06702e-41	-2.68585	-1.44892	5.21289e-19	-2.55998	-1.64612	3.46361e-11	-2.53487	-1.71726
20486459	chr2:20486459:C:T	1.23499e-40	-1.95771e-09	-1.68599	6.26003e-18	-1.95771e-09	-1.72046	4.29782e-10	-1.95771e-09	-1.73375
20486782	chr2:20486782:AG:A	1.32117e-40	-1.95771e-09	-1.61854	6.53926e-18	-1.95771e-09	-1.67682	4.4617e-10	-1.95771e-09	-1.69633
20487010	chr2:20487010:G:C	3.13986e-41	-1.46682	-1.58864	5.88904e-18	-0.0954768	-1.68607	2.90594e-10	-0.393088	-1.73201
20487339	chr2:20487339:C:T	9.5845e-42	-2.50012	-1.74195	5.13628e-19	-2.46996	-1.75094	3.01435e-11	-2.6456	-1.74546
20487955	chr2:20487955:T:A	8.03216e-42	-2.66898	-1.74979	4.64863e-19	-2.60915	-1.71151	3.59478e-11	-2.53519	-1.67977
20488301	chr2:20488301:A:C	2.50743e-41	-2.58246	-0.697923	2.57344e-18	-2.36877	-0.240635	2.40663e-10	-2.34762	0.0339842
20488758	chr2:20488758:C:T	3.32573e-41	-1.29186	-1.70609	7.44273e-18	0.204264	-1.75167	3.75161e-10	-0.109843	-1.75983
20489336	chr2:20489336:C:A	1.14705e-40	-1.95771e-09	-1.75986	6.02121e-18	-1.95771e-09	-1.75935	4.20324e-10	-1.95771e-09	-1.756
20489772	chr2:20489772:G:A	2.10067e-41	-2.6687	-0.788681	1.42849e-18	-2.66613	-0.531891	1.0959e-10	-2.66395	-0.436337
20490044	chr2:20490044:T:C	3.37947e-41	-1.27208	-1.70985	7.38749e-18	0.199348	-1.7542	3.70344e-10	-0.123261	-1.75934
20490177	chr2:20490177:G:C	1.989e-41	-2.59124	-0.920769	1.84368e-18	-2.4115	-0.531378	1.64442e-10	-2.39505	-0.29942
20490569	chr2:20490569:C:T	4.5354e-40	-1.95771e-09	-0.385142	2.70258e-17	-1.95771e-09	-0.25785	2.17644e-09	-1.95771e-09	-0.111586
20490630	chr2:20490630:A:T	3.84112e-41	-1.22189	-1.63199	8.48025e-18	0.298225	-1.71513	4.08925e-10	-0.0349198	-1.74858
20490836	chr2:20490836:CT:C	1.59526e-41	-2.68399	-1.04861	1.04398e-18	-2.68151	-0.830101	7.87123e-11	-2.68032	-0.750915
20491154	chr2:20491154:G:A	2.34094e-40	-1.95771e-09	-1.04651	1.19619e-17	-1.95771e-09	-1.07291	7.43957e-10	-1.95771e-09	-1.18505
20492065	chr2:20492065:C:T	2.00622e-41	-2.53315	-0.97024	1.86391e-18	-2.33266	-0.599304	1.62915e-10	-2.32799	-0.375808
20492367	chr2:20492367:G:T	2.53117e-40	-1.95771e-09	-0.968373	1.24782e-17	-1.95771e-09	-1.03066	8.15709e-10	-1.95771e-09	-1.09297
20492439	chr2:20492439:C:T	9.00122e-42	-2.57209	-1.73277	4.86209e-19	-2.54336	-1.7324	2.92611e-11	-2.67905	-1.74172
20492551	chr2:20492551:G:A	2.48251e-41	-2.50257	-0.787799	2.45951e-18	-2.28667	-0.368012	2.22717e-10	-2.2821	-0.109024
20492769	chr2:20492769:C:T	1.30164e-40	-1.95771e-09	-1.63343	6.17891e-18	-1.95771e-09	-1.7335	4.21252e-10	-1.95771e-09	-1.7538
20492859	chr2:20492859:C:T	2.41139e-41	-2.50092	-0.818513	2.36246e-18	-2.28492	-0.410016	2.12759e-10	-2.27945	-0.157419
20493187	chr2:20493187:T:C	1.05674e-41	-2.52205	-1.6224	5.54547e-19	-2.48946	-1.65479	3.32307e-11	-2.65538	-1.63818
20493374	chr2:20493374:T:C	1.86408e-41	-2.09982	-1.47705	1.3806e-18	-1.67652	-1.55561	7.07821e-11	-1.92459	-1.61284
20493402	chr2:20493402:A:C	2.50812e-41	-2.54312	-0.736993	2.41695e-18	-2.36364	-0.308494	2.20273e-10	-2.35591	-0.0462485
20494043	chr2:20494043:C:T	1.48929e-41	-2.38101	-1.42033	1.20165e-18	-1.96629	-1.40465	6.96157e-11	-2.15229	-1.40175
20494285	chr2:20494285:T:G	1.1471e-40	-1.95771e-09	-1.75982	6.02576e-18	-1.95771e-09	-1.7586	4.20791e-10	-1.95771e-09	-1.75489
20495530	chr2:20495530:C:T	1.32923e-39	-1.95771e-09	0.690129	9.1074e-17	-1.95771e-09	0.95703	7.53152e-09	-1.95771e-09	1.12982
20495544	chr2:20495544:G:A	1.15659e-41	-2.46589	-1.58827	6.2524e-19	-2.44869	-1.57557	3.48611e-11	-2.63454	-1.61111
20495642	chr2:20495642:C:T	8.93996e-42	-2.56569	-1.746	4.78306e-19	-2.55393	-1.73822	2.89961e-11	-2.68066	-1.7492
20495701	chr2:20495701:G:A	5.82633e-40	-1.95771e-09	-0.134669	3.51097e-17	-1.95771e-09	0.00383534	2.85309e-09	-1.95771e-09	0.159128
20495871	chr2:20495871:TA:T	6.75685e-40	-1.95771e-09	0.0135015	4.48632e-17	-1.95771e-09	0.248975	3.41262e-09	-1.95771e-09	0.338206
20495963	chr2:20495963:T:C	1.04118e-41	-2.51255	-1.64674	5.64515e-19	-2.49261	-1.63382	3.24307e-11	-2.65403	-1.6639
20496075	chr2:20496075:C:T	3.05925e-40	-1.95771e-09	-0.778886	1.79024e-17	-1.95771e-09	-0.66971	1.39152e-09	-1.95771e-09	-0.55888
20496218	chr2:20496218:G:A	6.1066e-40	-1.95771e-09	-0.0876861	3.65769e-17	-1.95771e-09	0.0447746	3.0105e-09	-1.95771e-09	0.21283
20496496	chr2:20496496:G:T	1.57757e-41	-2.40369	-1.34007	1.26173e-18	-1.99765	-1.32451	7.41178e-11	-2.17099	-1.32038
20496711	chr2:20496711:G:C	2.72088e-40	-1.95771e-09	-0.8961	1.26195e-17	-1.95771e-09	-1.0194	8.07712e-10	-1.95771e-09	-1.10282
20496830	chr2:20496830:G:C	8.92529e-42	-2.59805	-1.71529	5.14143e-19	-2.46808	-1.75182	4.04098e-11	-2.33839	-1.75957
20496890	chr2:20496890:T:C	2.2778e-40	-1.95771e-09	-1.07384	1.16427e-17	-1.95771e-09	-1.09996	7.26322e-10	-1.95771e-09	-1.20904
20497147	chr2:20497147:G:A	1.35842e-41	-2.25924	-1.63408	1.37738e-18	-1.5862	-1.64826	6.603e-11	-1.95854	-1.64838
20497590	chr2:20497590:G:A	1.10573e-41	-2.68103	-1.41811	4.79158e-19	-2.66749	-1.62288	3.15119e-11	-2.6822	-1.66446
20497658	chr2:20497658:C:T	2.35113e-40	-1.95771e-09	-1.04216	1.1009e-17	-1.95771e-09	-1.15593	7.08511e-10	-1.95771e-09	-1.23386
20497984	chr2:20497984:T:A	3.61915e-41	-1.25583	-1.65757	7.7957e-18	0.229227	-1.7303	3.90027e-10	-0.075427	-1.75539
20498165	chr2:20498165:T:C	1.53091e-41	-2.45718	-1.3166	1.19948e-18	-2.06668	-1.30608	7.17365e-11	-2.2225	-1.30153
20498958	chr2:20498958:G:A	1.21032e-41	-2.33206	-1.6767	6.39009e-19	-2.30588	-1.6966	3.57193e-11	-2.54233	-1.67901
20499341	chr2:20499341:T:A	5.52549e-41	-2.13377	-0.356497	5.27846e-18	-1.69012	-0.200892	2.99506e-10	-1.93076	-0.164133
20499764	chr2:20499764:C:T	2.21997e-41	-2.09086	-1.31128	1.49249e-18	-1.98396	-1.17024	1.13483e-10	-1.92167	-1.1437
20499865	chr2:20499865:G:A	5.94762e-41	-0.713288	-1.70336	1.37462e-17	0.821058	-1.75494	6.11785e-10	0.376903	-1.75755
20499907	chr2:20499907:C:G	4.80295e-41	-0.870448	-1.75996	1.11003e-17	0.582206	-1.72988	5.3517e-10	0.16128	-1.67573
20500014	chr2:20500014:G:A	4.5728e-41	-2.67952	-1.53232e-09	2.41588e-18	-2.67258	-1.53232e-09	1.66385e-10	-2.68273	-1.53232e-09
20500041	chr2:20500041:C:G	5.07167e-41	-2.57597	-1.53232e-09	2.57584e-18	-2.60847	-1.53232e-09	1.63423e-10	-2.70069	-1.53232e-09
20500076	chr2:20500076:T:C	4.13439e-40	-1.95771e-09	-0.477717	2.6368e-17	-1.95771e-09	-0.282493	2.02791e-09	-1.95771e-09	-0.182269
20500237	chr2:20500237:C:T	6.52157e-41	-0.631874	-1.69265	1.53258e-17	0.926031	-1.75113	6.77504e-10	0.480642	-1.75926
20500405	chr2:20500405:G:A	1.51142e-41	-2.15044	-1.63615	9.71037e-19	-1.87097	-1.71307	4.98411e-11	-2.13965	-1.74854
20500691	chr2:20500691:C:T	7.50833e-41	-2.18363	-1.53232e-09	3.62931e-18	-2.2656	-1.53232e-09	2.27432e-10	-2.37018	-1.53232e-09
20500809	chr2:20500809:G:A	6.09326e-41	-2.39246	-1.53232e-09	3.02002e-18	-2.44938	-1.53232e-09	2.05544e-10	-2.47137	-1.53232e-09
20501026	chr2:20501026:C:T	2.24876e-41	-1.76911	-1.62015	3.65276e-18	-0.627921	-1.63124	1.40218e-10	-1.21807	-1.63576
20501043	chr2:20501043:T:C	1.26409e-40	-1.95771e-09	-1.66271	6.19069e-18	-1.95771e-09	-1.7316	4.22609e-10	-1.95771e-09	-1.75058
20501140	chr2:20501140:A:G	1.05271e-39	-1.95771e-09	0.456895	5.87795e-17	-1.95771e-09	0.519151	3.45485e-09	-1.95771e-09	0.350505
20501301	chr2:20501301:T:C	5.21125e-41	-2.54882	-1.53232e-09	2.46819e-18	-2.65116	-1.53232e-09	2.0381e-10	-2.47984	-1.53232e-09
20501347	chr2:20501347:T:C	3.38817e-40	-1.95771e-09	-0.676766	1.32748e-17	-1.95771e-09	-0.968778	8.07951e-10	-1.95771e-09	-1.10253
20501390	chr2:20501390:A:C	1.29517e-40	-1.95771e-09	-1.63842	7.32628e-18	-1.95771e-09	-1.56318	5.39144e-10	-1.95771e-09	-1.50705
20501396	chr2:20501396:G:A	1.18187e-40	-1.95771e-09	-1.72996	6.12856e-18	-1.95771e-09	-1.74168	4.23818e-10	-1.95771e-09	-1.74773
20501410	chr2:20501410:A:G	1.58822e-41	-2.00182	-1.7352	9.49136e-19	-1.86187	-1.74498	7.22771e-11	-1.76143	-1.75509
20501507	chr2:20501507:T:G	4.56636e-41	-2.68092	-1.53232e-09	2.40432e-18	-2.67737	-1.53232e-09	1.68185e-10	-2.67197	-1.53232e-09
20501527	chr2:20501527:T:C	1.23325e-41	-2.41689	-1.57309	6.26766e-19	-2.41411	-1.60771	4.63565e-11	-2.37624	-1.58442
20501633	chr2:20501633:C:T	4.49563e-41	-2.69654	-1.53232e-09	2.36457e-18	-2.69405	-1.53232e-09	1.63731e-10	-2.6988	-1.53232e-09
20501692	chr2:20501692:T:C	1.53287e-41	-2.07036	-1.70214	6.53834e-19	-2.27119	-1.70835	3.44696e-11	-2.52187	-1.73508
20501769	chr2:20501769:C:T	1.05697e-41	-2.5431	-1.60113	5.98298e-19	-2.37024	-1.69807	4.2777e-11	-2.30829	-1.73274
20501874	chr2:20501874:G:A	1.3346e-40	-1.95771e-09	-1.60842	7.2349e-18	-1.95771e-09	-1.57573	5.28039e-10	-1.95771e-09	-1.52786
20502219	chr2:20502219:C:G	1.61162e-41	-2.50286	-1.21954	9.23851e-19	-2.61102	-1.02283	7.5003e-11	-2.51681	-0.962687
20502272	chr2:20502272:C:T	1.67716e-41	-2.55477	-1.12777	6.7269e-19	-2.46923	-1.48189	4.29152e-11	-2.37161	-1.6662
20502345	chr2:20502345:G:A	1.29026e-39	-1.95771e-09	0.660369	8.79795e-17	-1.95771e-09	0.922461	6.39323e-09	-1.95771e-09	0.965965
20502555	chr2:20502555:G:A	1.10049e-40	-0.440302	-1.361	7.89593e-18	0.00210033	-1.4904	5.16836e-10	0.00187469	-1.55118
20502763	chr2:20502763:A:G	1.51384e-39	-1.95771e-09	0.820179	7.83763e-17	-1.95771e-09	0.806879	4.62762e-09	-1.95771e-09	0.642768
20503116	chr2:20503116:T:C	1.2587e-40	-1.95771e-09	-1.66698	6.44616e-18	-1.95771e-09	-1.69116	4.38687e-10	-1.95771e-09	-1.71324
20503155	chr2:20503155:G:A	2.10776e-40	-0.0106663	-1.14076	1.17326e-17	0.216395	-1.30867	6.69704e-10	0.0783811	-1.36857
20503383	chr2:20503383:A:G	8.2071e-41	-0.770422	-1.32422	1.90517e-18	-1.50905	-1.40102	1.33936e-10	-1.44102	-1.45864
20503590	chr2:20503590:A:G	2.6269e-40	-0.796673	-0.134579	6.87582e-18	-1.44305	-0.183581	5.4204e-10	-1.31484	-0.186845
20503735	chr2:20503735:C:T	7.07306e-41	-2.39483	0.151487	2.1288e-18	-2.63067	-0.168415	1.08514e-10	-2.69341	-0.416739
20503805	chr2:20503805:G:A	7.54287e-41	-2.33199	0.152951	2.19083e-18	-2.60016	-0.170208	1.09698e-10	-2.68155	-0.417752
20504109	chr2:20504109:T:C	1.69301e-40	-0.933875	-0.436676	3.74837e-18	-1.63683	-0.59649	2.40398e-10	-1.57777	-0.736961
20504208	chr2:20504208:A:G	4.47296e-41	-1.11073	-1.59086	1.36864e-18	-1.54384	-1.69699	1.1296e-10	-1.32198	-1.74802
20504260	chr2:20504260:T:C	2.43238e-39	-1.95771e-09	1.2944	1.93851e-16	-1.95771e-09	1.71245	1.69242e-08	-1.95771e-09	1.93947
20504854	chr2:20504854:C:T	3.44421e-41	-1.26223	-1.70071	1.1364e-18	-1.67297	-1.75381	9.85876e-11	-1.44983	-1.75625
20505108	chr2:20505108:T:C	1.50545e-39	-1.95771e-09	0.814622	1.04274e-16	-1.95771e-09	1.09238	7.64368e-09	-1.95771e-09	1.1446
20505119	chr2:20505119:C:T	9.9777e-40	-1.95771e-09	0.403297	5.0963e-17	-1.95771e-09	0.376457	2.95677e-09	-1.95771e-09	0.194825
20505129	chr2:20505129:C:T	1.30089e-41	-2.57832	-1.35828	6.18956e-19	-2.68655	-1.34781	4.10409e-11	-2.68517	-1.39729
20505131	chr2:20505131:T:C	2.05813e-40	-1.95771e-09	-1.17526	8.47977e-18	-1.95771e-09	-1.41696	5.56971e-10	-1.95771e-09	-1.47452
20505495	chr2:20505495:A:T	3.67844e-41	-1.80196	-1.0952	9.37003e-18	-0.621923	-0.695203	8.16539e-10	-0.632709	-0.459246
20505833	chr2:20505833:G:A	5.05883e-41	-2.57851	-1.53232e-09	5.65972e-18	-1.82127	-1.53232e-09	2.30636e-10	-2.35619	-1.53232e-09
20505847	chr2:20505847:T:TGCAG	3.52856e-40	-1.95771e-09	-0.636167	1.97021e-17	-1.95771e-09	-0.573917	1.47613e-09	-1.95771e-09	-0.499852
20506147	chr2:20506147:C:T	1.36108e-40	-1.95771e-09	-1.58878	6.83381e-18	-1.95771e-09	-1.63276	4.83776e-10	-1.95771e-09	-1.61541
20506150	chr2:20506150:G:A	1.54997e-41	-2.0523	-1.70911	6.21104e-19	-2.38444	-1.64646	5.14241e-11	-2.28601	-1.57091
20506203	chr2:20506203:A:G	4.44106e-41	-1.95134	-0.75741	9.94969e-18	-0.830683	-0.426418	7.12367e-10	-0.906724	-0.321712
20506291	chr2:20506291:A:AT	7.35736e-41	-2.36413	0.160187	2.17314e-18	-2.44922	-0.329252	1.24701e-10	-2.43819	-0.532921
20506318	chr2:20506318:C:T	1.45184e-40	-1.95771e-09	-1.52422	6.53094e-18	-1.95771e-09	-1.67809	4.4662e-10	-1.95771e-09	-1.69532
20506616	chr2:20506616:C:T	1.60413e-40	-1.95771e-09	-1.42447	8.87816e-18	-1.95771e-09	-1.37105	6.33522e-10	-1.95771e-09	-1.34573
20506806	chr2:20506806:C:T	1.79429e-41	-1.93052	-1.68451	8.35897e-19	-2.02368	-1.71021	5.15476e-11	-2.12454	-1.72999
20506912	chr2:20506912:G:A	3.64292e-40	-1.95771e-09	-0.604271	1.71681e-17	-1.95771e-09	-0.71159	1.13452e-09	-1.95771e-09	-0.763067
20506970	chr2:20506970:G:A	2.93145e-41	-2.02484	-1.0993	1.05486e-18	-2.2352	-1.26603	6.85175e-11	-2.16246	-1.40748
20506972	chr2:20506972:G:A	1.20752e-41	-2.64539	-1.36568	1.12283e-18	-2.18454	-1.25425	8.37778e-11	-2.14348	-1.22539
20507191	chr2:20507191:A:G	8.24576e-42	-2.64524	-1.74729	6.82553e-19	-2.20736	-1.7292	4.94416e-11	-2.17089	-1.72534
20507302	chr2:20507302:A:G	8.88958e-42	-2.56922	-1.74812	8.1038e-19	-2.03367	-1.73123	5.87907e-11	-1.99653	-1.72652
20507473	chr2:20507473:G:GC	1.25634e-41	-2.6005	-1.37094	8.27479e-19	-2.26021	-1.48381	4.89445e-11	-2.31821	-1.58813
20507527	chr2:20507527:G:C	1.14689e-40	-1.95771e-09	-1.76	6.07566e-18	-1.95771e-09	-1.75035	4.26973e-10	-1.95771e-09	-1.74031
20507624	chr2:20507624:T:C	1.01549e-41	-2.64908	-1.53518	7.67775e-19	-2.24843	-1.57047	5.48447e-11	-2.22623	-1.56629
20507741	chr2:20507741:A:G	1.18284e-40	-1.95771e-09	-1.72914	6.3279e-18	-1.95771e-09	-1.70967	4.44615e-10	-1.95771e-09	-1.69982
20507910	chr2:20507910:C:T	1.18503e-39	-1.95771e-09	0.575295	7.46475e-17	-1.95771e-09	0.758134	5.5851e-09	-1.95771e-09	0.830828
20508047	chr2:20508047:T:C	1.40924e-40	-1.95771e-09	-1.554	8.67288e-18	-1.95771e-09	-1.39444	6.75091e-10	-1.95771e-09	-1.28218
20508224	chr2:20508224:C:T	1.16337e-40	-1.95771e-09	-1.74574	6.18568e-18	-1.95771e-09	-1.73241	4.36609e-10	-1.95771e-09	-1.71799
20508225	chr2:20508225:G:A	9.13443e-40	-1.95771e-09	0.314994	6.20473e-17	-1.95771e-09	0.573254	4.49369e-09	-1.95771e-09	0.6134
20508641	chr2:20508641:T:C	1.8152e-40	-1.30086	-1.53232e-09	6.46212e-18	-1.68868	-1.53232e-09	5.64551e-10	-1.461	-1.53232e-09
20508696	chr2:20508696:C:T	1.49708e-40	-1.95771e-09	-1.49354	8.00483e-18	-1.95771e-09	-1.4746	5.95642e-10	-1.95771e-09	-1.40739
20508809	chr2:20508809:A:G	1.14706e-40	-1.95771e-09	-1.75985	6.03205e-18	-1.95771e-09	-1.75756	4.23951e-10	-1.95771e-09	-1.74741
20509590	chr2:20509590:C:T	3.9757e-40	-1.95771e-09	-0.516856	2.49716e-17	-1.95771e-09	-0.336905	1.86845e-09	-1.95771e-09	-0.264165
20509854	chr2:20509854:C:G	1.28169e-40	-1.95771e-09	-1.64887	7.23059e-18	-1.95771e-09	-1.57632	5.23258e-10	-1.95771e-09	-1.53696
20509930	chr2:20509930:G:A	3.82262e-40	-1.95771e-09	-0.556119	2.39437e-17	-1.95771e-09	-0.378936	1.78963e-09	-1.95771e-09	-0.307264
20509934	chr2:20509934:G:A	1.59796e-41	-2.03624	-1.69468	1.93587e-18	-1.19682	-1.69726	1.14957e-10	-1.33199	-1.72048
20509988	chr2:20509988:G:C	6.25108e-41	-0.889012	-1.47787	5.04315e-18	-0.339369	-1.59724	3.64586e-10	-0.25196	-1.64631
20510016	chr2:20510016:G:A	5.227e-41	-2.5458	-1.53232e-09	2.67722e-18	-2.56986	-1.53232e-09	1.8968e-10	-2.55169	-1.53232e-09
20510170	chr2:20510170:G:A	1.65365e-39	0.908516	-1.53232e-09	1.07601e-16	1.12379	-1.53232e-09	1.48311e-08	1.80746	-1.53232e-09
20510229	chr2:20510229:C:T	1.01441e-40	-1.12756	-0.755186	6.28578e-18	-0.858985	-0.857367	3.84371e-10	-0.823281	-1.02214
20510379	chr2:20510379:A:C	1.62359e-41	-2.00368	-1.71132	2.0249e-18	-1.14114	-1.70799	1.21618e-10	-1.26788	-1.72826
20510400	chr2:20510400:A:G	1.29815e-40	-1.95771e-09	-1.63611	6.44062e-18	-1.95771e-09	-1.69202	4.39016e-10	-1.95771e-09	-1.71249
20510402	chr2:20510402:G:A	4.3997e-40	-1.95771e-09	-0.415519	2.77136e-17	-1.95771e-09	-0.232719	2.09267e-09	-1.95771e-09	-0.150833
20510517	chr2:20510517:T:C	4.67866e-40	-1.95771e-09	-0.354044	2.95715e-17	-1.95771e-09	-0.167832	2.22732e-09	-1.95771e-09	-0.0884738
20510530	chr2:20510530:C:G	8.9861e-40	-1.95771e-09	0.298623	5.61127e-17	-1.95771e-09	0.472719	4.18296e-09	-1.95771e-09	0.541746
20510934	chr2:20510934:T:C	1.73269e-41	-2.1232	-1.52677	2.10661e-18	-1.30735	-1.50221	1.28626e-10	-1.3924	-1.54772
20510947	chr2:20510947:T:C	1.2174e-40	-1.95771e-09	-1.70034	6.76354e-18	-1.95771e-09	-1.6431	4.87468e-10	-1.95771e-09	-1.6078
20511076	chr2:20511076:C:T	1.60537e-41	-2.5119	-1.21439	5.57907e-19	-2.58854	-1.54967	3.56601e-11	-2.52719	-1.69581
20511220	chr2:20511220:C:T	1.14878e-40	-1.95771e-09	-1.75835	6.05277e-18	-1.95771e-09	-1.75413	4.27188e-10	-1.95771e-09	-1.7398
20511328	chr2:20511328:C:T	7.65668e-40	-1.95771e-09	0.138522	4.19295e-17	-1.95771e-09	0.181346	3.06477e-09	-1.95771e-09	0.230698
20511458	chr2:20511458:G:A	9.94116e-40	-1.95771e-09	0.399628	6.72466e-17	-1.95771e-09	0.653724	4.93788e-09	-1.95771e-09	0.707663
20511826	chr2:20511826:CA:C	1.05267e-41	-2.4614	-1.68691	5.44227e-19	-2.6082	-1.55483	4.22699e-11	-2.60068	-1.45228
20511896	chr2:20511896:C:T	2.05928e-41	-2.37052	-1.10676	7.346e-19	-2.439	-1.42407	4.43258e-11	-2.44421	-1.56126
20511942	chr2:20511942:C:G	1.52943e-41	-2.03178	-1.74296	1.09096e-18	-1.75924	-1.70835	8.39233e-11	-1.69043	-1.6767
20511959	chr2:20511959:C:T	1.42414e-40	-1.95771e-09	-1.54349	6.41641e-18	-1.95771e-09	-1.69578	4.34245e-10	-1.95771e-09	-1.72342
20512013	chr2:20512013:C:T	1.25059e-41	-2.57544	-1.40059	6.15605e-19	-2.65343	-1.38637	4.38438e-11	-2.67211	-1.34429
20512312	chr2:20512312:A:G	1.00795e-41	-2.43354	-1.75818	4.13168e-19	-2.6903	-1.74825	3.00565e-11	-2.66891	-1.72503
20512493	chr2:20512493:C:T	2.49402e-41	-2.56511	-0.720631	1.54138e-18	-2.64704	-0.474928	1.4261e-10	-2.54721	-0.289709
20512540	chr2:20512540:A:G	8.49535e-42	-2.61102	-1.75169	4.41844e-19	-2.67154	-1.6999	3.10689e-11	-2.68694	-1.67388
20513248	chr2:20513248:T:C	1.73696e-41	-2.55904	-1.08846	8.88796e-19	-2.67959	-0.992942	5.89432e-11	-2.65325	-1.0672
20513452	chr2:20513452:T:C	4.5341e-41	-1.08109	-1.60693	9.75735e-19	-1.84608	-1.73313	8.46398e-11	-1.59874	-1.75988
20513459	chr2:20513459:C:T	1.20905e-40	-2.21787	0.510644	5.76535e-18	-2.23794	0.435162	3.9741e-10	-2.30666	0.494598
20513602	chr2:20513602:C:T	1.15523e-40	-1.95771e-09	-1.75276	6.2568e-18	-1.95771e-09	-1.72097	4.42737e-10	-1.95771e-09	-1.70405
20513605	chr2:20513605:G:A	6.01139e-41	-0.869608	-1.53638	1.17833e-18	-1.6736	-1.71694	9.01652e-11	-1.53539	-1.76
20513976	chr2:20513976:C:T	1.57864e-40	-1.95771e-09	-1.44049	8.60881e-18	-1.95771e-09	-1.40186	6.17993e-10	-1.95771e-09	-1.37055
20514078	chr2:20514078:G:C	2.89617e-40	-1.95771e-09	-0.833666	1.0413e-17	-1.95771e-09	-1.21159	6.25254e-10	-1.95771e-09	-1.35887
20514267	chr2:20514267:G:A	1.30023e-41	-2.37051	-1.56659	8.55521e-19	-2.10469	-1.606	4.67618e-11	-2.31855	-1.63342
20514312	chr2:20514312:C:T	1.16932e-40	-1.95771e-09	-1.74063	6.10873e-18	-1.95771e-09	-1.74492	4.28461e-10	-1.95771e-09	-1.73683
20514625	chr2:20514625:C:T	9.26635e-42	-2.67852	-1.59732	4.28326e-19	-2.67186	-1.73066	3.00044e-11	-2.6392	-1.75649
20514703	chr2:20514703:C:A	6.7067e-41	-0.893748	-1.40279	1.9039e-18	-1.42559	-1.48515	1.52511e-10	-1.19352	-1.57627
20514970	chr2:20514970:G:A	5.95645e-41	-2.41517	-1.53232e-09	2.54052e-18	-2.62227	-1.53232e-09	1.75792e-10	-2.62773	-1.53232e-09
20515241	chr2:20515241:G:A	8.27024e-42	-2.65225	-1.73732	4.37168e-19	-2.66882	-1.71326	3.95776e-11	-2.4241	-1.69467
20515359	chr2:20515359:C:T	1.11283e-41	-2.41296	-1.67978	6.01152e-19	-2.33704	-1.72651	3.40079e-11	-2.51228	-1.75816
20515516	chr2:20515516:C:T	7.82419e-42	-2.69272	-1.75229	4.06179e-19	-2.7007	-1.75491	2.92017e-11	-2.70008	-1.72272
20515595	chr2:20515595:A:G	2.34337e-40	-0.808632	-0.236835	1.55332e-17	-0.715313	-0.0963509	1.79005e-09	-0.325725	0.018695
20515730	chr2:20515730:A:G	6.6678e-40	-1.95771e-09	0.000234379	4.66477e-17	-1.95771e-09	0.28798	3.89427e-09	-1.95771e-09	0.470231
20516043	chr2:20516043:A:C	1.36456e-40	-1.95771e-09	-1.58622	8.09291e-18	-1.95771e-09	-1.46365	6.00577e-10	-1.95771e-09	-1.39914
20516166	chr2:20516166:C:T	2.61969e-40	-1.95771e-09	-0.934	1.57755e-17	-1.95771e-09	-0.796181	1.20229e-09	-1.95771e-09	-0.705043
20516363	chr2:20516363:T:C	1.12366e-41	-2.63397	-1.44908	6.48706e-19	-2.45833	-1.52909	3.19509e-11	-2.68745	-1.64537
20516569	chr2:20516569:A:G	1.2017e-40	-1.95771e-09	-1.71332	6.19531e-18	-1.95771e-09	-1.73085	4.35479e-10	-1.95771e-09	-1.72058
20516671	chr2:20516671:A:G	3.2595e-41	-1.258	-1.76006	4.14328e-18	-0.38728	-1.74588	5.56182e-10	0.2368	-1.71273
20516699	chr2:20516699:G:A	5.54712e-40	-1.95771e-09	-0.183777	3.67177e-17	-1.95771e-09	0.0486149	3.12199e-09	-1.95771e-09	0.249196
20516863	chr2:20516863:T:C	1.69794e-40	-1.95771e-09	-1.36764	8.56628e-18	-1.95771e-09	-1.40681	5.71282e-10	-1.95771e-09	-1.44915
20516994	chr2:20516994:G:A	1.32852e-41	-2.59772	-1.31785	8.20714e-19	-2.47228	-1.27994	4.69649e-11	-2.59006	-1.35757
20517365	chr2:20517365:C:T	1.64865e-41	-2.70076	-0.99893	8.81286e-19	-2.69402	-0.986991	6.30774e-11	-2.7008	-0.951865
20517383	chr2:20517383:A:G	8.03161e-42	-2.70083	-1.71801	4.08072e-19	-2.69974	-1.75121	2.81079e-11	-2.70097	-1.76001
20517435	chr2:20517435:C:T	1.90509e-40	-1.95771e-09	-1.25252	8.21466e-18	-1.95771e-09	-1.44872	5.57257e-10	-1.95771e-09	-1.474
20517473	chr2:20517473:C:T	2.90194e-40	-1.95771e-09	-0.831676	1.93215e-17	-1.95771e-09	-0.593425	1.623e-09	-1.95771e-09	-0.404997
20517584	chr2:20517584:C:A	4.06706e-40	-1.95771e-09	-0.494136	2.77037e-17	-1.95771e-09	-0.233077	2.29277e-09	-1.95771e-09	-0.0595152
20517958	chr2:20517958:C:T	1.39567e-40	-1.95771e-09	-1.56368	6.85773e-18	-1.95771e-09	-1.62927	4.63563e-10	-1.95771e-09	-1.65809
20518264	chr2:20518264:T:G	1.34481e-40	-1.60081	-1.53232e-09	5.54579e-18	-1.8416	-1.53232e-09	3.24284e-10	-2.01541	-1.53232e-09
20518294	chr2:20518294:G:A	1.1727e-40	-1.95771e-09	-1.73775	6.26678e-18	-1.95771e-09	-1.71938	4.37778e-10	-1.95771e-09	-1.71532
20518492	chr2:20518492:G:A	1.21016e-40	-1.95771e-09	-1.7063	6.20549e-18	-1.95771e-09	-1.72921	4.45109e-10	-1.95771e-09	-1.69871
20518609	chr2:20518609:T:A	1.79965e-40	-1.95771e-09	-1.30947	8.48742e-18	-1.95771e-09	-1.41606	5.86791e-10	-1.95771e-09	-1.42236
20518870	chr2:20518870:A:G	1.66057e-41	-1.96504	-1.72744	7.56926e-19	-2.17005	-1.66308	5.00718e-11	-2.22949	-1.65408
20519241	chr2:20519241:C:T	4.10921e-40	-1.95771e-09	-0.483825	2.809e-17	-1.95771e-09	-0.219229	2.34136e-09	-1.95771e-09	-0.0385424
20519371	chr2:20519371:T:C	1.56934e-41	-2.17186	-1.57712	7.20993e-19	-2.24214	-1.63963	4.28344e-11	-2.42928	-1.61041
20519476	chr2:20519476:A:T	4.05887e-40	-1.95771e-09	-0.496152	2.77126e-17	-1.95771e-09	-0.232756	2.30788e-09	-1.95771e-09	-0.0529469
20519695	chr2:20519695:C:T	8.54189e-41	-1.25551	-0.799147	2.89111e-18	-1.79602	-0.696981	1.11807e-10	-2.17765	-0.902603
20520041	chr2:20520041:T:C	5.47281e-41	-2.49985	-1.53232e-09	3.41648e-18	-2.32603	-1.53232e-09	2.21975e-10	-2.39446	-1.53232e-09
20520154	chr2:20520154:C:A	1.19778e-41	-2.66574	-1.35343	6.77588e-19	-2.69113	-1.25273	5.47379e-11	-2.65086	-1.14361
20520278	chr2:20520278:G:A	1.43785e-40	-1.95771e-09	-1.53391	6.63338e-18	-1.95771e-09	-1.66253	4.51583e-10	-1.95771e-09	-1.68427
20520324	chr2:20520324:T:C	1.43704e-41	-2.68448	-1.15257	8.45508e-19	-2.69931	-1.02315	6.89315e-11	-2.67151	-0.892408
20520477	chr2:20520477:A:G	2.09631e-41	-1.83857	-1.6209	8.49634e-19	-2.1394	-1.57819	5.15839e-11	-2.24536	-1.60846
20520964	chr2:20520964:T:C	1.54598e-41	-2.70057	-1.06341	8.06011e-19	-2.68272	-1.08758	5.53942e-11	-2.69977	-1.08278
20521136	chr2:20521136:G:A	1.51888e-41	-2.07076	-1.71091	9.79903e-19	-1.81775	-1.7572	1.13912e-10	-1.30159	-1.76002
20521888	chr2:20521888:A:T	1.19424e-40	-1.95771e-09	-1.71954	6.15139e-18	-1.95771e-09	-1.73796	4.25084e-10	-1.95771e-09	-1.74474
20522199	chr2:20522199:A:G	8.39056e-42	-2.68266	-1.69246	4.83655e-19	-2.69494	-1.58608	3.85172e-11	-2.66092	-1.48501
20522354	chr2:20522354:A:G	1.48702e-41	-2.70051	-1.10236	6.26367e-19	-2.70018	-1.32228	4.08405e-11	-2.6918	-1.39556
20522710	chr2:20522710:A:G	5.65962e-40	-1.95771e-09	-0.163699	4.19909e-17	-1.95771e-09	0.182811	3.78216e-09	-1.95771e-09	0.44102
20522729	chr2:20522729:G:A	3.46583e-40	0.242983	-0.897088	5.48291e-18	-0.816679	-1.03633	2.35144e-10	-1.1208	-1.21604
20523129	chr2:20523129:G:A	1.24297e-40	-1.67955	-1.53232e-09	6.56461e-18	-1.67295	-1.53232e-09	8.02773e-10	-1.10896	-1.53232e-09
20523133	chr2:20523133:T:C	8.30056e-40	0.219267	-1.53232e-09	4.98844e-17	0.355066	-1.53232e-09	4.73675e-09	0.666077	-1.53232e-09
20523425	chr2:20523425:G:T	7.97078e-41	-0.427918	-1.69594	1.83587e-18	-1.24405	-1.70308	7.24255e-11	-1.7712	-1.74328
20523604	chr2:20523604:C:T	4.37968e-40	-1.95771e-09	-0.420081	2.08233e-17	-1.95771e-09	-0.518571	1.22644e-09	-1.95771e-09	-0.685161
20523891	chr2:20523891:G:T	8.69489e-40	0.265679	-1.53232e-09	5.24816e-17	0.40582	-1.53232e-09	5.00772e-09	0.721706	-1.53232e-09
20523936	chr2:20523936:G:A	2.7884e-40	-1.95771e-09	-0.871589	1.95965e-17	-1.95771e-09	-0.579294	1.62299e-09	-1.95771e-09	-0.405003
20524408	chr2:20524408:C:T	1.11014e-40	-0.893291	-0.899278	3.09178e-18	-1.57524	-0.850661	1.14593e-10	-2.01703	-1.03862
20524639	chr2:20524639:T:C	1.4344e-40	-1.95771e-09	-1.53631	8.13385e-18	-1.95771e-09	-1.45861	6.05253e-10	-1.95771e-09	-1.39138
20525267	chr2:20525267:C:T	1.15163e-40	-1.95771e-09	-1.75588	6.03048e-18	-1.95771e-09	-1.75782	4.2023e-10	-1.95771e-09	-1.75623
20525268	chr2:20525268:G:A	2.6633e-40	-1.95771e-09	-0.917489	1.6185e-17	-1.95771e-09	-0.770561	1.21788e-09	-1.95771e-09	-0.692163
20525425	chr2:20525425:C:T	2.24085e-40	-1.95771e-09	-1.0902	9.81453e-18	-1.95771e-09	-1.27078	6.7306e-10	-1.95771e-09	-1.2852
20525538	chr2:20525538:T:C	1.38399e-40	-0.79785	-0.774234	3.75268e-18	-1.50751	-0.724662	1.34669e-10	-1.97279	-0.921421
20525694	chr2:20525694:G:C	9.94589e-42	-2.44719	-1.75787	5.19968e-19	-2.47635	-1.73228	3.29575e-11	-2.60944	-1.69238
20526096	chr2:20526096:C:T	2.55649e-40	-1.95771e-09	-0.958422	1.11125e-17	-1.95771e-09	-1.14657	7.50682e-10	-1.95771e-09	-1.17605
20526355	chr2:20526355:T:G	1.47809e-39	0.796278	-1.53232e-09	4.35626e-17	0.219556	-1.53232e-09	5.79689e-10	-1.43454	-1.53232e-09
20526593	chr2:20526593:A:G	4.47595e-41	-2.70092	-1.53232e-09	2.35859e-18	-2.69658	-1.53232e-09	1.68446e-10	-2.67041	-1.53232e-09
20526624	chr2:20526624:G:C	1.4147e-40	-0.782259	-0.767878	3.91118e-18	-1.47289	-0.717911	1.39124e-10	-1.945	-0.916662
20526862	chr2:20526862:A:G	8.6717e-40	-1.95771e-09	0.263009	6.18185e-17	-1.95771e-09	0.56956	4.62544e-09	-1.95771e-09	0.642296
20527283	chr2:20527283:G:A	1.51217e-40	-1.95771e-09	-1.48351	6.6734e-18	-1.95771e-09	-1.65651	4.52695e-10	-1.95771e-09	-1.68181
20527811	chr2:20527811:T:C	5.11584e-40	-1.95771e-09	-0.264715	4.23403e-17	-1.95771e-09	0.191097	3.65539e-09	-1.95771e-09	0.406928
20528374	chr2:20528374:AC:A	1.04757e-41	-2.53766	-1.61551	4.45984e-19	-2.66573	-1.69638	3.15736e-11	-2.6264	-1.71831
20528549	chr2:20528549:C:A	1.03592e-41	-2.5237	-1.64064	4.42512e-19	-2.65824	-1.71169	3.15269e-11	-2.61526	-1.73093
20528707	chr2:20528707:C:T	1.12057e-41	-2.39053	-1.69528	4.58534e-19	-2.59103	-1.74333	3.3743e-11	-2.52484	-1.75341
20528755	chr2:20528755:C:T	3.11995e-40	-1.95771e-09	-0.759239	1.32771e-17	-1.95771e-09	-0.968602	8.92665e-10	-1.95771e-09	-1.00282
20529048	chr2:20529048:T:C	2.55451e-40	-1.95771e-09	-0.959197	1.11168e-17	-1.95771e-09	-1.14618	7.50692e-10	-1.95771e-09	-1.17603
20529171	chr2:20529171:C:T	1.1254e-41	-2.45825	-1.62325	4.65499e-19	-2.61713	-1.70216	3.35034e-11	-2.56214	-1.72324
20529491	chr2:20529491:T:A	5.20217e-40	-1.95771e-09	-0.247981	4.051e-17	-1.95771e-09	0.146906	3.64995e-09	-1.95771e-09	0.405438
20529837	chr2:20529837:T:C	1.07466e-41	-2.67212	-1.45552	4.78393e-19	-2.66991	-1.62205	3.11812e-11	-2.69613	-1.66109
20529986	chr2:20529986:T:C	5.40877e-40	-1.95771e-09	-0.209034	4.47048e-17	-1.95771e-09	0.245438	3.88058e-09	-1.95771e-09	0.46671
20530039	chr2:20530039:C:T	2.07831e-41	-2.56536	-0.90273	1.35414e-18	-2.2801	-0.971381	8.43526e-11	-2.43508	-0.926948
20530155	chr2:20530155:T:C	4.99466e-40	-1.95771e-09	-0.288687	4.11182e-17	-1.95771e-09	0.161808	3.54244e-09	-1.95771e-09	0.375543
20530169	chr2:20530169:T:C	1.05786e-41	-2.63768	-1.50572	4.80164e-19	-2.62714	-1.66113	3.08779e-11	-2.67408	-1.69291
20530272	chr2:20530272:G:A	1.5284e-41	-2.54434	-1.23108	5.77046e-19	-2.66164	-1.44283	3.87131e-11	-2.63716	-1.50369
20530947	chr2:20530947:A:G	2.06494e-41	-2.515	-0.959538	7.25389e-19	-2.65387	-1.22182	4.73828e-11	-2.63502	-1.30375
20531440	chr2:20531440:C:A	5.47149e-40	-1.95771e-09	-0.197504	4.2664e-17	-1.95771e-09	0.198712	3.88913e-09	-1.95771e-09	0.468912
20531483	chr2:20531483:G:A	1.2042e-41	-2.45799	-1.55584	4.7628e-19	-2.63933	-1.65706	3.39171e-11	-2.58668	-1.68644
20532003	chr2:20532003:C:A	3.28292e-40	-1.95771e-09	-0.708321	1.78772e-17	-1.95771e-09	-0.671119	1.32309e-09	-1.95771e-09	-0.609303
20532221	chr2:20532221:T:A	6.02401e-41	-2.50448	0.100591	2.47677e-18	-2.62056	-0.0271225	1.35025e-10	-2.65488	-0.236691
20532391	chr2:20532391:A:G	1.19242e-40	-1.95771e-09	-1.72107	6.63218e-18	-1.95771e-09	-1.66271	4.70976e-10	-1.95771e-09	-1.64222
20532767	chr2:20532767:G:GA	1.10455e-40	-0.878439	-0.91918	5.70665e-18	-1.25795	-0.555055	2.95881e-10	-1.56012	-0.546951
20532775	chr2:20532775:G:A	9.52052e-42	-2.64083	-1.60795	5.88806e-19	-2.62766	-1.45664	4.54096e-11	-2.69091	-1.2904
20533151	chr2:20533151:A:G	4.15708e-41	-1.06236	-1.71247	9.6862e-19	-1.84557	-1.74096	4.65381e-11	-2.1968	-1.75996
20533551	chr2:20533551:A:G	1.15897e-40	-1.95771e-09	-1.74952	6.04217e-18	-1.95771e-09	-1.75588	4.24189e-10	-1.95771e-09	-1.74685
20533566	chr2:20533566:C:T	2.30956e-40	-1.95771e-09	-1.06	1.09022e-17	-1.95771e-09	-1.16567	7.39515e-10	-1.95771e-09	-1.19103
20533661	chr2:20533661:G:A	5.23247e-41	-2.69723	0.152469	2.11438e-18	-2.69946	-0.106418	1.11168e-10	-2.70065	-0.385329
20533707	chr2:20533707:C:T	1.15099e-41	-2.35083	-1.7082	5.06759e-19	-2.65137	-1.58299	4.11569e-11	-2.579	-1.50064
20533997	chr2:20533997:G:T	1.15316e-40	-1.95771e-09	-1.75455	6.07104e-18	-1.95771e-09	-1.75111	4.27393e-10	-1.95771e-09	-1.73933
20534789	chr2:20534789:C:T	1.15312e-41	-2.35198	-1.70519	5.09605e-19	-2.65106	-1.5777	4.12124e-11	-2.58019	-1.4981
20535082	chr2:20535082:G:A	2.94118e-41	-2.69742	-0.423407	1.23125e-18	-2.69588	-0.650734	6.88598e-11	-2.68617	-0.878789
20535205	chr2:20535205:T:C	3.71134e-40	-1.95771e-09	-0.585662	1.49914e-17	-1.95771e-09	-0.847166	9.99905e-10	-1.95771e-09	-0.889369
20535514	chr2:20535514:T:A	1.74051e-41	-2.21391	-1.43156	4.91328e-19	-2.61072	-1.65456	3.40946e-11	-2.5287	-1.73919
20535862	chr2:20535862:A:G	1.18468e-40	-1.95771e-09	-1.72758	6.07296e-18	-1.95771e-09	-1.7508	4.2018e-10	-1.95771e-09	-1.75635
20535954	chr2:20535954:C:T	4.52872e-41	-2.6892	-1.53232e-09	2.41763e-18	-2.67185	-1.53232e-09	1.64482e-10	-2.69423	-1.53232e-09
20536477	chr2:20536477:C:T	8.45701e-42	-2.62895	-1.73828	4.09723e-19	-2.69512	-1.75179	3.07003e-11	-2.61954	-1.75322
20536559	chr2:20536559:C:G	8.05623e-41	-2.61564	0.502443	4.69141e-18	-2.66611	0.657199	3.36365e-10	-2.64216	0.663325
20536604	chr2:20536604:A:T	2.9038e-41	-2.44975	-0.683868	1.70018e-18	-2.6828	-0.341113	1.4538e-10	-2.61752	-0.200157
20537002	chr2:20537002:T:C	1.55673e-41	-2.2828	-1.47426	6.83643e-19	-2.44661	-1.48836	4.47844e-11	-2.54416	-1.45101
20537948	chr2:20537948:C:G	2.01718e-41	-1.8496	-1.64834	8.05001e-19	-2.16832	-1.60323	4.911e-11	-2.30936	-1.5936
20538176	chr2:20538176:G:T	4.50624e-41	-2.69418	-1.53232e-09	2.35654e-18	-2.69745	-1.53232e-09	1.66553e-10	-2.68172	-1.53232e-09
20538312	chr2:20538312:C:A	6.59193e-41	-2.68312	0.369325	3.39595e-18	-2.65756	0.325506	2.44928e-10	-2.70046	0.404394
20538402	chr2:20538402:T:TAAGGAG	1.80728e-41	-1.93136	-1.67646	7.26902e-19	-2.23682	-1.63678	4.49557e-11	-2.36327	-1.62808
20538545	chr2:20538545:C:T	3.78235e-40	-1.95771e-09	-0.56671	2.52577e-17	-1.95771e-09	-0.325511	1.90083e-09	-1.95771e-09	-0.246986
20538575	chr2:20538575:C:G	4.09474e-41	-1.31523	-1.47471	9.75582e-19	-1.99477	-1.5846	4.47056e-11	-2.32231	-1.67462
20538613	chr2:20538613:C:T	7.48497e-41	-1.32143	-0.865319	3.12458e-18	-1.80701	-0.608337	1.44777e-10	-2.09688	-0.72495
20538724	chr2:20538724:G:A	1.36408e-41	-2.18103	-1.70814	5.48706e-19	-2.5727	-1.58213	4.4827e-11	-2.49142	-1.5028
20538888	chr2:20538888:C:T	2.83021e-41	-1.92876	-1.23053	1.71972e-18	-2.00782	-1.00466	1.19853e-10	-1.93231	-1.07846
20538999	chr2:20538999:G:A	1.8761e-41	-2.27592	-1.29452	5.41856e-19	-2.58237	-1.58503	3.63234e-11	-2.49594	-1.70863
20539116	chr2:20539116:A:G	3.22813e-41	-1.63252	-1.39522	9.72675e-19	-2.12983	-1.45252	4.59009e-11	-2.40738	-1.56316
20539166	chr2:20539166:C:G	8.93432e-41	-0.627981	-1.38176	1.16997e-18	-1.78556	-1.61211	6.02246e-11	-1.98427	-1.71468
20539412	chr2:20539412:C:A	5.28184e-41	-2.53537	-1.53232e-09	3.09204e-18	-2.42581	-1.53232e-09	1.97226e-10	-2.51268	-1.53232e-09
20540038	chr2:20540038:A:G	1.14773e-40	-1.95771e-09	-1.75927	6.13265e-18	-1.95771e-09	-1.74102	4.37285e-10	-1.95771e-09	-1.71644
20540212	chr2:20540212:C:T	4.44663e-41	-2.62524	-0.0822556	2.51617e-18	-2.68767	0.0557638	1.76719e-10	-2.66472	0.042255
20540363	chr2:20540363:A:T	1.08796e-41	-2.41426	-1.70108	5.02354e-19	-2.6709	-1.57219	4.00034e-11	-2.61643	-1.49163
20540438	chr2:20540438:A:G	4.79591e-41	-1.16753	-1.46435	1.05072e-18	-1.91866	-1.5865	4.71703e-11	-2.26207	-1.6812
20540645	chr2:20540645:G:A	4.1558e-41	-1.43695	-1.33819	1.13976e-18	-2.0162	-1.40762	5.30466e-11	-2.3006	-1.52526
20540716	chr2:20540716:A:G	2.36556e-41	-2.20786	-1.13077	1.02919e-18	-2.38163	-1.14423	6.69683e-11	-2.51417	-1.07863
20541422	chr2:20541422:T:C	9.66108e-41	-2.6992	0.767665	3.08541e-18	-2.69565	0.267693	1.5622e-10	-2.69493	-0.050832
20541497	chr2:20541497:G:T	2.04058e-40	-1.95771e-09	-1.18382	9.09336e-18	-1.95771e-09	-1.3471	6.03684e-10	-1.95771e-09	-1.39398
20541584	chr2:20541584:T:C	3.3258e-41	-2.11204	-0.885891	1.29205e-18	-2.34976	-0.948657	8.4834e-11	-2.48439	-0.871945
20541698	chr2:20541698:A:C	4.55919e-41	-1.96947	-0.713026	1.89915e-18	-2.43521	-0.478025	1.61567e-10	-2.50164	-0.210468
20541758	chr2:20541758:C:T	7.88514e-41	-2.6965	0.561834	2.67393e-18	-2.69327	0.122175	1.43395e-10	-2.69516	-0.136268
20542189	chr2:20542189:C:T	2.46115e-40	-0.996427	-1.53232e-09	1.14435e-17	-1.11722	-1.53232e-09	6.84997e-10	-1.26762	-1.53232e-09
20542267	chr2:20542267:G:A	1.23293e-40	-1.95771e-09	-1.68766	7.68545e-18	-1.95771e-09	-1.51531	5.94176e-10	-1.95771e-09	-1.40985
20542615	chr2:20542615:C:T	5.69359e-41	-2.4603	-1.53232e-09	2.56498e-18	-2.61269	-1.53232e-09	1.80006e-10	-2.60404	-1.53232e-09
20542657	chr2:20542657:C:T	4.89337e-41	-1.43974	-1.17202	7.80395e-19	-2.20249	-1.6001	5.74971e-11	-2.01438	-1.73091
20542690	chr2:20542690:G:A	1.73836e-41	-1.97322	-1.67348	6.96696e-19	-2.17141	-1.74463	4.32599e-11	-2.28066	-1.74915
20543208	chr2:20543208:C:T	5.88403e-41	-2.4274	-1.53232e-09	2.6737e-18	-2.57118	-1.53232e-09	1.7726e-10	-2.61941	-1.53232e-09
20543236	chr2:20543236:A:C	1.72178e-41	-2.46917	-1.18712	8.76848e-19	-2.53988	-1.14619	6.14326e-11	-2.59222	-1.08687
20543748	chr2:20543748:T:C	5.37913e-41	-1.91069	-0.606424	2.09363e-18	-2.17036	-0.645376	1.40126e-10	-2.3146	-0.539886
20543845	chr2:20543845:C:T	1.17065e-40	-1.95771e-09	-1.7395	6.58962e-18	-1.95771e-09	-1.66915	4.76637e-10	-1.95771e-09	-1.63027
20543880	chr2:20543880:TCTGGAAGGTGCC:T	2.80296e-39	-1.95771e-09	1.4362	1.91178e-16	-1.95771e-09	1.69856	1.45494e-08	-1.95771e-09	1.78827
20543924	chr2:20543924:G:A	5.2345e-41	-2.54437	-1.53232e-09	2.3912e-18	-2.68285	-1.53232e-09	1.66743e-10	-2.68058	-1.53232e-09
20543984	chr2:20543984:C:T	1.68315e-41	-2.4218	-1.25718	9.17397e-19	-2.52813	-1.11273	6.71511e-11	-2.58733	-1.00276
20544157	chr2:20544157:G:A	1.22038e-41	-2.27745	-1.72302	4.97514e-19	-2.60056	-1.65222	3.96978e-11	-2.52582	-1.58992
20544290	chr2:20544290:A:G	2.16158e-41	-1.84137	-1.58743	5.69338e-19	-2.37555	-1.74238	4.59277e-11	-2.21344	-1.75652
20544307	chr2:20544307:G:A	1.75791e-41	-2.43368	-1.20184	9.61936e-19	-2.5389	-1.05455	7.0891e-11	-2.59597	-0.939919
20544673	chr2:20544673:G:A	1.14686e-40	-1.95771e-09	-1.76003	6.02149e-18	-1.95771e-09	-1.75931	4.2023e-10	-1.95771e-09	-1.75623
20545081	chr2:20545081:C:T	2.90788e-40	-1.95771e-09	-0.82963	1.2598e-17	-1.95771e-09	-1.0211	8.14573e-10	-1.95771e-09	-1.09437
20545167	chr2:20545167:A:G	7.82162e-41	-1.02431	-1.11844	3.07126e-18	-1.54359	-0.888962	1.38038e-10	-1.85642	-1.01308
20545406	chr2:20545406:C:T	1.07316e-41	-2.4852	-1.64383	5.18042e-19	-2.68955	-1.52279	4.11937e-11	-2.64384	-1.4349
20545570	chr2:20545570:A:T	1.51036e-41	-2.21693	-1.57036	9.03559e-19	-2.40502	-1.25103	1.31223e-10	-2.03547	-0.88466
20546286	chr2:20546286:T:C	4.38517e-41	-1.02673	-1.69468	1.20512e-18	-1.66694	-1.70113	5.69242e-11	-2.01184	-1.74347
20546463	chr2:20546463:T:C	2.81491e-40	-1.95771e-09	-0.862126	1.30852e-17	-1.95771e-09	-0.98316	8.79871e-10	-1.95771e-09	-1.01725
20547149	chr2:20547149:G:T	4.09687e-40	-1.95771e-09	-0.486834	1.86072e-17	-1.95771e-09	-0.631094	1.232e-09	-1.95771e-09	-0.680632
20547276	chr2:20547276:A:T	4.70806e-40	-1.95771e-09	-0.347781	1.8405e-17	-1.95771e-09	-0.642019	1.28295e-09	-1.95771e-09	-0.640113
20547488	chr2:20547488:A:G	4.51282e-41	-2.69272	-1.53232e-09	2.37131e-18	-2.6912	-1.53232e-09	1.64699e-10	-2.69291	-1.53232e-09
20547592	chr2:20547592:G:A	1.01647e-41	-2.68447	-1.49883	5.36352e-19	-2.69639	-1.48122	3.72991e-11	-2.68418	-1.49388
20547670	chr2:20547670:G:A	1.15985e-40	-1.95771e-09	-1.74877	6.01981e-18	-1.95771e-09	-1.75959	4.22803e-10	-1.95771e-09	-1.75012
20547847	chr2:20547847:A:G	1.49048e-41	-2.05927	-1.74127	5.89125e-19	-2.32459	-1.75917	3.87482e-11	-2.38216	-1.75779
20547911	chr2:20547911:A:G	9.54763e-41	-2.70083	0.757481	3.1554e-18	-2.69459	0.289065	1.58196e-10	-2.69542	-0.0377762
20548006	chr2:20548006:C:G	1.41897e-40	-1.95771e-09	-1.54713	6.99554e-18	-1.95771e-09	-1.60937	4.82823e-10	-1.95771e-09	-1.61738
20548017	chr2:20548017:A:T	5.74546e-41	-1.09406	-1.35717	1.49935e-18	-1.81633	-1.33329	6.52212e-11	-2.15445	-1.46479
20548121	chr2:20548121:A:C	4.22503e-40	-1.95771e-09	-0.45603	2.81577e-17	-1.95771e-09	-0.216822	2.12454e-09	-1.95771e-09	-0.135719
20548201	chr2:20548201:T:A	1.28618e-41	-2.21537	-1.7326	5.58002e-19	-2.37802	-1.76001	3.55447e-11	-2.46692	-1.75932
20548361	chr2:20548361:C:T	8.16575e-42	-2.68804	-1.71423	5.07168e-19	-2.62595	-1.60761	3.67909e-11	-2.66756	-1.52422
20548442	chr2:20548442:T:A	2.05486e-40	-1.95771e-09	-1.17685	1.20358e-17	-1.95771e-09	-1.06676	9.22381e-10	-1.95771e-09	-0.970071
20548634	chr2:20548634:T:G	6.48436e-41	-2.33025	-1.53232e-09	3.67891e-18	-2.25203	-1.53232e-09	2.31931e-10	-2.35059	-1.53232e-09
20548697	chr2:20548697:T:C	9.12279e-42	-2.53177	-1.75968	4.50745e-19	-2.69831	-1.65319	3.85498e-11	-2.67281	-1.47227
20549001	chr2:20549001:T:C	1.58883e-41	-2.07248	-1.66416	6.80434e-19	-2.36076	-1.57891	3.83059e-11	-2.51437	-1.63706
20549031	chr2:20549031:A:G	8.08464e-42	-2.66218	-1.75008	4.13741e-19	-2.69465	-1.74251	3.20602e-11	-2.61039	-1.71902
20549188	chr2:20549188:C:T	5.79676e-41	-2.44234	-1.53232e-09	4.26146e-18	-2.10503	-1.53232e-09	3.79673e-10	-1.85772	-1.53232e-09
20549300	chr2:20549300:T:C	1.15334e-40	-1.95771e-09	-1.7544	6.18352e-18	-1.95771e-09	-1.73276	4.3149e-10	-1.95771e-09	-1.72979
20549538	chr2:20549538:A:G	4.15392e-40	-1.95771e-09	-0.473003	2.60749e-17	-1.95771e-09	-0.29367	2.016e-09	-1.95771e-09	-0.188159
20549603	chr2:20549603:G:A	2.21573e-40	-1.95771e-09	-1.10148	1.02775e-17	-1.95771e-09	-1.22469	6.55813e-10	-1.95771e-09	-1.31115
20549609	chr2:20549609:A:G	2.18091e-41	-2.09124	-1.32866	1.35799e-18	-2.16746	-1.08118	1.38866e-10	-1.93383	-0.929697
20549615	chr2:20549615:A:C	1.1498e-40	-1.95771e-09	-1.75747	6.15315e-18	-1.95771e-09	-1.73768	4.33172e-10	-1.95771e-09	-1.72589
20549795	chr2:20549795:A:G	2.0418e-40	-1.95771e-09	-1.18322	9.23747e-18	-1.95771e-09	-1.33137	5.7972e-10	-1.95771e-09	-1.43449
20549871	chr2:20549871:T:C	1.29372e-40	-1.95771e-09	-1.63953	6.4828e-18	-1.95771e-09	-1.68549	4.40764e-10	-1.95771e-09	-1.70852
20549872	chr2:20549872:G:A	1.33302e-40	-1.95771e-09	-1.60961	7.0218e-18	-1.95771e-09	-1.60562	4.66931e-10	-1.95771e-09	-1.65085
20549900	chr2:20549900:G:T	1.14681e-40	-1.95771e-09	-1.76007	6.03291e-18	-1.95771e-09	-1.75741	4.19102e-10	-1.95771e-09	-1.75892
20549971	chr2:20549971:C:T	1.14937e-40	-1.95771e-09	-1.75785	6.10735e-18	-1.95771e-09	-1.74515	4.31972e-10	-1.95771e-09	-1.72867
20549979	chr2:20549979:T:C	1.33361e-41	-2.59121	-1.32054	7.19362e-19	-2.69488	-1.18915	6.04634e-11	-2.57819	-1.1168
20550343	chr2:20550343:T:C	1.18589e-41	-2.54688	-1.48226	6.07934e-19	-2.4928	-1.55953	5.24039e-11	-2.2454	-1.59265
20550428	chr2:20550428:G:A	2.47695e-38	-1.95771e-09	3.61514	2.10024e-15	-1.95771e-09	4.09516	1.89507e-07	-1.95771e-09	4.35515
20550457	chr2:20550457:G:A	1.00418e-41	-2.50566	-1.68982	5.50658e-19	-2.65999	-1.49129	5.65422e-11	-2.51886	-1.24319
20550463	chr2:20550463:C:T	3.9212e-40	-0.530659	-1.53232e-09	1.73263e-17	-0.70242	-1.53232e-09	9.82333e-10	-0.9071	-1.53232e-09
20550607	chr2:20550607:A:G	9.85712e-42	-2.51298	-1.70105	5.36874e-19	-2.6651	-1.51153	5.46752e-11	-2.52917	-1.26645
20550742	chr2:20550742:T:C	4.8456e-40	-1.95771e-09	-0.318985	4.24033e-17	-1.95771e-09	0.192584	3.37561e-09	-1.95771e-09	0.327302
20550851	chr2:20550851:G:A	7.76197e-42	-2.69812	-1.75487	4.7766e-19	-2.53593	-1.75757	3.28387e-11	-2.55288	-1.75254
20551249	chr2:20551249:G:A	7.75993e-42	-2.69444	-1.75881	4.88257e-19	-2.51165	-1.75991	3.34891e-11	-2.52818	-1.75763
20551403	chr2:20551403:C:T	9.10962e-42	-2.69051	-1.60238	5.58082e-19	-2.66035	-1.47754	4.48372e-11	-2.5972	-1.39679
20551601	chr2:20551601:A:G	2.43785e-40	-1.95771e-09	-1.00594	1.18908e-17	-1.95771e-09	-1.07888	7.54747e-10	-1.95771e-09	-1.17065
20551682	chr2:20551682:G:A	8.49842e-42	-2.60516	-1.75719	4.33146e-19	-2.69475	-1.69657	3.6701e-11	-2.60995	-1.58428
20551796	chr2:20551796:C:A	1.17914e-40	-1.95771e-09	-1.73227	6.72468e-18	-1.95771e-09	-1.64886	4.70157e-10	-1.95771e-09	-1.64396
20552144	chr2:20552144:C:T	1.21135e-40	-1.95771e-09	-1.70532	7.05432e-18	-1.95771e-09	-1.601	4.95335e-10	-1.95771e-09	-1.59179
20552272	chr2:20552272:A:G	1.1592e-40	-1.95771e-09	-1.74932	6.01716e-18	-1.95771e-09	-1.76003	4.22067e-10	-1.95771e-09	-1.75186
20552392	chr2:20552392:G:A	1.79577e-41	-2.32287	-1.29134	1.12237e-18	-2.20024	-1.23896	1.27423e-10	-1.74076	-1.20876
20552718	chr2:20552718:C:T	1.13875e-41	-2.34858	-1.72113	4.7496e-19	-2.55255	-1.74662	3.68634e-11	-2.43561	-1.7542
20552786	chr2:20552786:A:G	3.87868e-40	-1.95771e-09	-0.541561	3.24684e-17	-1.95771e-09	-0.0743746	2.56299e-09	-1.95771e-09	0.0519015
20552852	chr2:20552852:T:G	1.75314e-41	-2.11659	-1.52164	1.23471e-18	-1.86044	-1.48337	1.3879e-10	-1.38097	-1.4831
20552921	chr2:20552921:G:A	9.92823e-42	-2.60385	-1.60299	8.57858e-19	-2.24131	-1.46665	7.88398e-11	-2.0399	-1.38971
20553041	chr2:20553041:A:G	1.19535e-40	-1.95771e-09	-1.71862	6.12818e-18	-1.95771e-09	-1.74175	4.20966e-10	-1.95771e-09	-1.75448
20553218	chr2:20553218:C:T	4.53134e-41	-2.68862	-1.53232e-09	2.81709e-18	-2.51894	-1.53232e-09	2.27029e-10	-2.37195	-1.53232e-09
20553261	chr2:20553261:C:T	9.93738e-42	-2.47084	-1.73508	4.59208e-19	-2.58088	-1.75202	3.66456e-11	-2.44139	-1.75435
20553330	chr2:20553330:C:T	5.22637e-40	-1.95771e-09	-0.243338	3.47315e-17	-1.95771e-09	-0.00699495	2.62266e-09	-1.95771e-09	0.074915
20553435	chr2:20553435:G:A	9.09395e-40	-1.95771e-09	0.310554	6.3153e-17	-1.95771e-09	0.590918	4.88641e-09	-1.95771e-09	0.697184
20553482	chr2:20553482:C:T	1.17949e-40	-1.95771e-09	-1.73198	6.42871e-18	-1.95771e-09	-1.69387	4.47227e-10	-1.95771e-09	-1.69396
20553508	chr2:20553508:G:A	1.7966e-40	-1.95771e-09	-1.31116	7.37635e-18	-1.95771e-09	-1.55636	4.79094e-10	-1.95771e-09	-1.62513
20553562	chr2:20553562:T:C	2.24626e-40	-1.95771e-09	-1.08779	1.10186e-17	-1.95771e-09	-1.15505	7.02788e-10	-1.95771e-09	-1.24197
20553857	chr2:20553857:C:T	1.15155e-40	-1.95771e-09	-1.75594	6.02304e-18	-1.95771e-09	-1.75905	4.195e-10	-1.95771e-09	-1.75797
20553877	chr2:20553877:T:C	6.0471e-41	-2.40006	-1.53232e-09	3.28817e-18	-2.36431	-1.53232e-09	2.49607e-10	-2.27714	-1.53232e-09
20553951	chr2:20553951:C:T	4.43442e-41	-1.41412	-1.29612	3.18339e-18	-1.13444	-1.26226	3.80768e-10	-0.581703	-1.27314
20554552	chr2:20554552:G:A	1.62371e-41	-2.08401	-1.63092	1.13053e-18	-1.69948	-1.73247	9.71389e-11	-1.46582	-1.75507
20554582	chr2:20554582:G:A	5.97217e-41	-2.41253	-1.53232e-09	4.60513e-18	-2.02747	-1.53232e-09	2.09321e-10	-2.45316	-1.53232e-09
20554616	chr2:20554616:G:A	1.46908e-41	-2.1944	-1.6206	6.0127e-19	-2.39474	-1.66861	3.4671e-11	-2.60423	-1.6469
20554636	chr2:20554636:C:T	1.60005e-40	-1.95771e-09	-1.42702	8.39404e-18	-1.95771e-09	-1.42712	5.92581e-10	-1.95771e-09	-1.41254
20554652	chr2:20554652:G:T	1.2311e-40	-1.95771e-09	-1.68915	6.50567e-18	-1.95771e-09	-1.68197	4.61996e-10	-1.95771e-09	-1.66147
20554708	chr2:20554708:A:C	4.48444e-41	-2.69903	-1.53232e-09	2.42784e-18	-2.66764	-1.53232e-09	1.68496e-10	-2.67012	-1.53232e-09
20554836	chr2:20554836:C:T	1.56932e-41	-2.6995	-1.04949	6.76362e-19	-2.61544	-1.33023	3.86775e-11	-2.70092	-1.44086
20554845	chr2:20554845:A:T	1.25856e-40	-1.95771e-09	-1.66709	6.02028e-18	-1.95771e-09	-1.75951	4.21726e-10	-1.95771e-09	-1.75267
20554867	chr2:20554867:T:C	1.17478e-40	-1.95771e-09	-1.73597	6.43474e-18	-1.95771e-09	-1.69293	4.71659e-10	-1.95771e-09	-1.64077
20554880	chr2:20554880:T:C	1.17879e-40	-1.95771e-09	-1.73257	6.80076e-18	-1.95771e-09	-1.63761	5.14201e-10	-1.95771e-09	-1.55442
20555013	chr2:20555013:T:C	7.74684e-40	-1.95771e-09	0.150229	4.79138e-17	-1.95771e-09	0.314762	3.52819e-09	-1.95771e-09	0.37151
20555099	chr2:20555099:G:A	8.56512e-42	-2.67994	-1.67458	4.50858e-19	-2.69667	-1.65457	3.372e-11	-2.67535	-1.60359
20555401	chr2:20555401:G:T	1.90666e-40	-1.95771e-09	-1.2517	9.31318e-18	-1.95771e-09	-1.32321	6.32632e-10	-1.95771e-09	-1.34714
20555474	chr2:20555474:T:C	1.15248e-40	-1.95771e-09	-1.75514	6.10221e-18	-1.95771e-09	-1.74599	4.22507e-10	-1.95771e-09	-1.75082
20555806	chr2:20555806:T:C	1.14767e-40	-1.95771e-09	-1.75932	6.02675e-18	-1.95771e-09	-1.75844	4.18636e-10	-1.95771e-09	-1.76003
20556103	chr2:20556103:G:C	8.38141e-42	-2.63029	-1.74592	4.2288e-19	-2.68704	-1.72826	4.2708e-11	-2.46145	-1.58119
20556139	chr2:20556139:T:C	7.90722e-42	-2.69813	-1.73632	4.4798e-19	-2.61149	-1.74616	4.17233e-11	-2.38813	-1.67784
20556438	chr2:20556438:C:T	1.25079e-40	-1.95771e-09	-1.67328	7.35613e-18	-1.95771e-09	-1.55911	5.78995e-10	-1.95771e-09	-1.43574
20556472	chr2:20556472:AT:A	8.4314e-42	-2.63021	-1.74005	4.13094e-19	-2.70062	-1.7381	3.91066e-11	-2.52575	-1.60499
20556475	chr2:20556475:A:C	8.37749e-42	-2.63494	-1.74173	4.1403e-19	-2.70019	-1.73627	3.95976e-11	-2.5181	-1.60016
20556742	chr2:20556742:T:C	1.20098e-40	-1.95771e-09	-1.71392	6.87232e-18	-1.95771e-09	-1.62714	5.30233e-10	-1.95771e-09	-1.52371
20556745	chr2:20556745:T:C	3.6283e-40	-1.95771e-09	-0.60829	2.16607e-17	-1.95771e-09	-0.479144	1.78722e-09	-1.95771e-09	-0.308613
20557047	chr2:20557047:TCAAA:T	7.71785e-42	-2.69916	-1.75953	4.2179e-19	-2.66557	-1.75232	3.19367e-11	-2.58304	-1.75024
20557297	chr2:20557297:T:A	1.20723e-40	-1.95771e-09	-1.70873	6.5303e-18	-1.95771e-09	-1.67819	4.5021e-10	-1.95771e-09	-1.68731
20557309	chr2:20557309:A:G	4.49697e-41	-2.69624	-1.53232e-09	2.34994e-18	-2.70025	-1.53232e-09	1.66722e-10	-2.6807	-1.53232e-09
20557421	chr2:20557421:T:C	1.19312e-40	-1.95771e-09	-1.72049	6.02168e-18	-1.95771e-09	-1.75928	4.18746e-10	-1.95771e-09	-1.75977
20557526	chr2:20557526:T:C	1.23186e-40	-1.95771e-09	-1.68853	6.79577e-18	-1.95771e-09	-1.63834	5.16792e-10	-1.95771e-09	-1.54939
20557800	chr2:20557800:C:A	1.14989e-40	-1.95771e-09	-1.75739	6.13114e-18	-1.95771e-09	-1.74126	4.41601e-10	-1.95771e-09	-1.70662
20557873	chr2:20557873:G:T	1.15939e-40	-1.95771e-09	-1.74917	6.23267e-18	-1.95771e-09	-1.72484	4.56727e-10	-1.95771e-09	-1.67294
20558134	chr2:20558134:C:T	1.15107e-41	-2.50969	-1.54927	9.42004e-19	-2.01246	-1.60192	4.44764e-11	-2.37335	-1.62872
20558168	chr2:20558168:G:C	1.17967e-40	-1.95771e-09	-1.73182	6.41026e-18	-1.95771e-09	-1.69674	4.76224e-10	-1.95771e-09	-1.63114
20558278	chr2:20558278:G:A	5.7948e-41	-2.44268	-1.53232e-09	3.56584e-18	-2.28324	-1.53232e-09	6.80304e-10	-1.27449	-1.53232e-09
20558321	chr2:20558321:G:A	1.1725e-40	-1.95771e-09	-1.73792	6.35109e-18	-1.95771e-09	-1.70602	4.69837e-10	-1.95771e-09	-1.64464
20558404	chr2:20558404:T:A	1.17533e-40	-1.95771e-09	-1.73551	6.37558e-18	-1.95771e-09	-1.70217	4.72461e-10	-1.95771e-09	-1.63907
20558553	chr2:20558553:C:T	1.18764e-40	-1.95771e-09	-1.72509	6.24113e-18	-1.95771e-09	-1.72348	4.41774e-10	-1.95771e-09	-1.70623
20558678	chr2:20558678:G:A	2.96926e-40	-1.95771e-09	-0.808744	1.31969e-17	-1.95771e-09	-0.974658	7.62368e-10	-1.95771e-09	-1.1606
20559145	chr2:20559145:G:C	7.90387e-42	-2.68499	-1.74989	4.27594e-19	-2.67908	-1.72514	4.59746e-11	-2.39565	-1.5733
20559198	chr2:20559198:C:T	8.12047e-42	-2.64827	-1.75957	4.59162e-19	-2.59011	-1.74288	3.68453e-11	-2.45159	-1.73871
20559277	chr2:20559277:G:A	8.80622e-42	-2.68787	-1.6389	4.13477e-19	-2.69494	-1.74285	3.40964e-11	-2.50844	-1.7594
20559283	chr2:20559283:C:T	7.93787e-42	-2.67312	-1.75746	4.11265e-19	-2.68536	-1.7578	3.17579e-11	-2.5898	-1.74909
20559290	chr2:20559290:T:C	1.44574e-40	-1.95771e-09	-1.52844	6.6566e-18	-1.95771e-09	-1.65903	4.52388e-10	-1.95771e-09	-1.68249
20559309	chr2:20559309:C:T	1.20909e-41	-2.69843	-1.31134	5.64162e-19	-2.67931	-1.44774	4.26546e-11	-2.60609	-1.4378
20559358	chr2:20559358:G:A	1.19633e-40	-1.95771e-09	-1.7178	6.45772e-18	-1.95771e-09	-1.68937	4.45765e-10	-1.95771e-09	-1.69724
20559766	chr2:20559766:G:A	1.14738e-40	-1.95771e-09	-1.75958	6.03806e-18	-1.95771e-09	-1.75656	4.28754e-10	-1.95771e-09	-1.73615
20559877	chr2:20559877:C:T	9.64441e-42	-2.50836	-1.72749	4.20425e-19	-2.68982	-1.73132	3.03107e-11	-2.6839	-1.70163
20559891	chr2:20559891:T:G	1.45813e-40	-1.95771e-09	-1.5199	6.91065e-18	-1.95771e-09	-1.62158	4.41579e-10	-1.95771e-09	-1.70667
20559972	chr2:20559972:T:C	1.18101e-40	-1.95771e-09	-1.73069	6.20054e-18	-1.95771e-09	-1.73001	4.42603e-10	-1.95771e-09	-1.70436
20560029	chr2:20560029:A:C	8.27306e-42	-2.69677	-1.69245	4.25266e-19	-2.65036	-1.75932	4.43425e-11	-2.3188	-1.68628
20560075	chr2:20560075:A:G	1.17829e-40	-1.95771e-09	-1.733	6.18543e-18	-1.95771e-09	-1.73245	4.41131e-10	-1.95771e-09	-1.70769
20560363	chr2:20560363:G:A	1.14802e-40	-1.95771e-09	-1.75901	6.03147e-18	-1.95771e-09	-1.75765	4.27431e-10	-1.95771e-09	-1.73924
20560391	chr2:20560391:A:G	1.22933e-40	-1.95771e-09	-1.69059	6.06975e-18	-1.95771e-09	-1.75133	4.19561e-10	-1.95771e-09	-1.75782
20560558	chr2:20560558:A:G	1.53418e-40	-1.95771e-09	-1.46906	8.54143e-18	-1.95771e-09	-1.40971	6.32553e-10	-1.95771e-09	-1.34727
20560605	chr2:20560605:A:G	1.61383e-41	-1.96176	-1.75928	1.0041e-18	-1.86893	-1.68162	1.37747e-10	-1.29841	-1.5732
20560628	chr2:20560628:G:A	1.14719e-40	-1.95771e-09	-1.75974	6.04164e-18	-1.95771e-09	-1.75597	4.29436e-10	-1.95771e-09	-1.73456
20560829	chr2:20560829:A:G	1.40903e-40	-1.95771e-09	-1.55415	6.5513e-18	-1.95771e-09	-1.67498	4.46009e-10	-1.95771e-09	-1.69669
20560908	chr2:20560908:T:C	1.21859e-40	-1.95771e-09	-1.69936	6.50244e-18	-1.95771e-09	-1.68247	4.59164e-10	-1.95771e-09	-1.66762
20560937	chr2:20560937:C:T	1.16999e-40	-1.95771e-09	-1.74006	6.28056e-18	-1.95771e-09	-1.71718	4.42148e-10	-1.95771e-09	-1.70539
20561470	chr2:20561470:A:G	1.17104e-40	-1.95771e-09	-1.73916	6.28867e-18	-1.95771e-09	-1.71589	4.428e-10	-1.95771e-09	-1.70391
20561528	chr2:20561528:A:G	1.29479e-40	-1.95771e-09	-1.63871	6.79237e-18	-1.95771e-09	-1.63884	4.89444e-10	-1.95771e-09	-1.60376
20561993	chr2:20561993:A:G	3.00631e-40	-1.95771e-09	-0.796342	1.25552e-17	-1.95771e-09	-1.02451	7.64367e-10	-1.95771e-09	-1.15798
20563152	chr2:20563152:T:C	7.75666e-42	-2.69512	-1.75855	4.70103e-19	-2.58975	-1.7197	5.73401e-11	-2.17165	-1.57638
20563166	chr2:20563166:T:C	9.55608e-42	-2.51427	-1.73077	4.18765e-19	-2.69035	-1.73474	3.02116e-11	-2.68294	-1.70587
20563488	chr2:20563488:C:T	7.02511e-41	-2.25015	-1.53232e-09	4.71814e-18	-2.00323	-1.53232e-09	2.56407e-10	-2.25026	-1.53232e-09
20563502	chr2:20563502:T:C	1.15632e-40	-1.95771e-09	-1.75181	6.21081e-18	-1.95771e-09	-1.72835	4.52276e-10	-1.95771e-09	-1.68274
20563554	chr2:20563554:T:C	1.18509e-40	-1.95771e-09	-1.72724	6.38242e-18	-1.95771e-09	-1.70109	4.41038e-10	-1.95771e-09	-1.7079
20563810	chr2:20563810:A:G	1.17201e-41	-2.45721	-1.58371	1.00816e-18	-1.92614	-1.62038	4.80193e-11	-2.28353	-1.6419
20563926	chr2:20563926:G:A	1.44648e-40	-1.95771e-09	-1.52793	7.1311e-18	-1.95771e-09	-1.59018	5.07649e-10	-1.95771e-09	-1.56724
20564249	chr2:20564249:G:A	8.24042e-42	-2.64033	-1.75284	4.9868e-19	-2.53768	-1.71276	4.22618e-11	-2.35411	-1.69903
20564271	chr2:20564271:T:C	1.1572e-40	-1.95771e-09	-1.75106	6.01689e-18	-1.95771e-09	-1.76007	4.18667e-10	-1.95771e-09	-1.75995
20564281	chr2:20564281:C:A	1.18153e-40	-1.95771e-09	-1.73025	6.36375e-18	-1.95771e-09	-1.70403	4.39894e-10	-1.95771e-09	-1.7105
20564549	chr2:20564549:T:C	7.86248e-42	-2.68059	-1.75954	4.77029e-19	-2.54189	-1.75293	5.39682e-11	-2.12195	-1.68669
20564730	chr2:20564730:C:T	8.39783e-42	-2.69766	-1.67659	4.25442e-19	-2.64985	-1.75941	4.51263e-11	-2.30807	-1.67949
20564779	chr2:20564779:C:T	1.2109e-40	-1.95771e-09	-1.70569	6.1618e-18	-1.95771e-09	-1.73627	4.27746e-10	-1.95771e-09	-1.7385
20564934	chr2:20564934:G:A	1.19217e-40	-1.95771e-09	-1.72128	6.08054e-18	-1.95771e-09	-1.74955	4.22614e-10	-1.95771e-09	-1.75057
20564993	chr2:20564993:T:C	8.63247e-42	-2.59507	-1.75163	5.16762e-19	-2.4641	-1.75072	4.59614e-11	-2.22894	-1.74028
20565296	chr2:20565296:G:A	1.1682e-40	-1.95771e-09	-1.74159	6.29855e-18	-1.95771e-09	-1.71432	4.62461e-10	-1.95771e-09	-1.66047
20565433	chr2:20565433:C:T	1.32382e-41	-2.21889	-1.70023	1.39595e-18	-1.53377	-1.68729	6.22592e-11	-2.00605	-1.65967
20565441	chr2:20565441:C:T	1.00088e-41	-2.57048	-1.62828	4.54799e-19	-2.69938	-1.64316	3.44651e-11	-2.66687	-1.59021
20565569	chr2:20565569:G:A	1.15286e-41	-2.45314	-1.60426	5.60659e-19	-2.43053	-1.70276	3.07439e-11	-2.65365	-1.71769
20565599	chr2:20565599:C:T	4.68001e-40	-1.95771e-09	-0.353755	1.84054e-17	-1.95771e-09	-0.641998	1.02678e-09	-1.95771e-09	-0.862848
20565967	chr2:20565967:C:T	1.35143e-41	-2.13935	-1.75913	6.12661e-19	-2.31422	-1.73037	5.64656e-11	-2.18787	-1.57553
20566125	chr2:20566125:T:G	5.10516e-41	-2.56939	-1.53232e-09	3.96729e-18	-2.17656	-1.53232e-09	2.46057e-10	-2.29146	-1.53232e-09
20566252	chr2:20566252:T:A	1.43659e-40	-1.95771e-09	-1.53478	6.51394e-18	-1.95771e-09	-1.6807	4.30516e-10	-1.95771e-09	-1.73204
20566371	chr2:20566371:G:A	4.88717e-40	-1.95771e-09	-0.310443	1.99373e-17	-1.95771e-09	-0.562048	1.17561e-09	-1.95771e-09	-0.727484
20566560	chr2:20566560:T:C	1.17768e-40	-1.95771e-09	-1.73351	6.3103e-18	-1.95771e-09	-1.71246	4.60541e-10	-1.95771e-09	-1.66463
20566596	chr2:20566596:A:G	1.20284e-40	-1.95771e-09	-1.71237	6.37063e-18	-1.95771e-09	-1.70294	4.72317e-10	-1.95771e-09	-1.63938
20566632	chr2:20566632:G:A	8.26419e-42	-2.70068	-1.68962	4.10733e-19	-2.69154	-1.75291	4.87783e-11	-2.30777	-1.60197
20567004	chr2:20567004:C:T	1.37261e-40	-1.95771e-09	-1.58034	7.02411e-18	-1.95771e-09	-1.60529	4.66263e-10	-1.95771e-09	-1.65228
20567034	chr2:20567034:G:A	1.20759e-40	-1.95771e-09	-1.70843	6.54511e-18	-1.95771e-09	-1.67592	4.44685e-10	-1.95771e-09	-1.69966
20567173	chr2:20567173:A:G	1.23156e-40	-1.68878	-1.53232e-09	5.68041e-18	-1.81762	-1.53232e-09	2.91525e-10	-2.1219	-1.53232e-09
20567338	chr2:20567338:C:A	1.16502e-40	-1.95771e-09	-1.74432	6.2077e-18	-1.95771e-09	-1.72885	4.30278e-10	-1.95771e-09	-1.7326
20567444	chr2:20567444:A:G	1.22858e-41	-2.23783	-1.75595	5.40849e-19	-2.41748	-1.75177	4.70032e-11	-2.20284	-1.74398
20567452	chr2:20567452:C:T	1.21754e-40	-1.95771e-09	-1.70022	6.03872e-18	-1.95771e-09	-1.75645	4.18838e-10	-1.95771e-09	-1.75954
20567745	chr2:20567745:A:T	1.21428e-40	-1.95771e-09	-1.70291	6.04292e-18	-1.95771e-09	-1.75576	4.19162e-10	-1.95771e-09	-1.75877
20567999	chr2:20567999:A:G	2.89792e-41	-1.90515	-1.2305	2.41389e-18	-1.48293	-1.19048	1.1401e-10	-1.89178	-1.16897
20568220	chr2:20568220:G:A	1.26044e-40	-1.95771e-09	-1.6656	6.8602e-18	-1.95771e-09	-1.62891	4.73967e-10	-1.95771e-09	-1.63589
20568467	chr2:20568467:G:A	8.45491e-42	-2.65163	-1.71585	5.62283e-19	-2.397	-1.73339	3.20634e-11	-2.59092	-1.73839
20568487	chr2:20568487:T:C	1.23867e-41	-2.64627	-1.33933	5.66308e-19	-2.66465	-1.45861	4.30091e-11	-2.53232	-1.5033
20568623	chr2:20568623:C:G	2.3726e-40	-1.95771e-09	-1.03307	1.47489e-17	-1.95771e-09	-0.863475	1.20013e-09	-1.95771e-09	-0.706843
20568654	chr2:20568654:C:T	1.26804e-41	-2.65181	-1.31036	5.78675e-19	-2.66879	-1.43286	4.35762e-11	-2.54293	-1.47959
20568923	chr2:20568923:G:A	8.9859e-42	-2.60823	-1.69834	5.84414e-19	-2.38843	-1.70336	2.9726e-11	-2.67928	-1.72573
20569037	chr2:20569037:C:T	1.25337e-40	-1.95771e-09	-1.67122	7.17994e-18	-1.95771e-09	-1.58335	5.3034e-10	-1.95771e-09	-1.52351
20569450	chr2:20569450:G:T	3.65775e-41	-1.81046	-1.09234	2.42838e-18	-1.94122	-0.726196	1.3419e-10	-2.49698	-0.400793
20569486	chr2:20569486:GA:G	2.13168e-40	-1.95771e-09	-1.14014	1.07373e-17	-1.95771e-09	-1.18092	8.35794e-10	-1.95771e-09	-1.06865
20569562	chr2:20569562:A:G	5.80851e-40	-1.95771e-09	-0.137733	2.43148e-17	-1.95771e-09	-0.363556	1.59622e-09	-1.95771e-09	-0.421633
20569858	chr2:20569858:G:A	4.64289e-41	-2.66431	-1.53232e-09	2.88066e-18	-2.49662	-1.53232e-09	1.99978e-10	-2.49882	-1.53232e-09
20569982	chr2:20569982:C:T	1.30551e-41	-2.65767	-1.27538	5.92905e-19	-2.67386	-1.4035	4.4247e-11	-2.55376	-1.45348
20570092	chr2:20570092:G:A	1.38173e-40	-1.95771e-09	-1.57372	6.75492e-18	-1.95771e-09	-1.64437	4.6565e-10	-1.95771e-09	-1.6536
20570168	chr2:20570168:C:T	1.31316e-41	-2.63703	-1.29018	5.9655e-19	-2.65352	-1.41771	4.54042e-11	-2.51327	-1.46815
20570287	chr2:20570287:A:G	1.17474e-40	-1.95771e-09	-1.73601	6.04445e-18	-1.95771e-09	-1.7555	4.19531e-10	-1.95771e-09	-1.75789
20570341	chr2:20570341:A:T	8.84426e-42	-2.6261	-1.69635	5.74029e-19	-2.41415	-1.69557	2.96917e-11	-2.68603	-1.72014
20570598	chr2:20570598:C:T	7.83289e-41	-2.14131	-1.53232e-09	5.53635e-18	-1.84331	-1.53232e-09	5.79512e-10	-1.43484	-1.53232e-09
20570906	chr2:20570906:G:A	1.23202e-40	-1.95771e-09	-1.6884	6.98002e-18	-1.95771e-09	-1.61159	4.66353e-10	-1.95771e-09	-1.65209
20570999	chr2:20570999:C:T	1.36263e-41	-2.64006	-1.25016	6.16169e-19	-2.656	-1.38287	4.66581e-11	-2.51831	-1.43587
20571013	chr2:20571013:G:A	3.31027e-41	-1.80493	-1.19768	2.14974e-18	-1.91119	-0.878104	1.15598e-10	-2.453	-0.593908
20571407	chr2:20571407:T:C	1.21434e-41	-2.63477	-1.37067	5.58038e-19	-2.65117	-1.4868	4.28276e-11	-2.50901	-1.53084
20571644	chr2:20571644:C:T	1.15221e-40	-1.95771e-09	-1.75537	6.02047e-18	-1.95771e-09	-1.75948	4.19376e-10	-1.95771e-09	-1.75826
20571755	chr2:20571755:G:A	1.88372e-40	-1.26381	-1.53232e-09	7.05497e-18	-1.60091	-1.53232e-09	6.55742e-10	-1.31126	-1.53232e-09
20572014	chr2:20572014:G:T	1.70588e-41	-2.58193	-1.08363	9.09878e-19	-2.46536	-1.18373	5.69464e-11	-2.52024	-1.23468
20572017	chr2:20572017:G:A	3.50601e-41	-1.79097	-1.15419	2.36254e-18	-1.90968	-0.785222	1.27339e-10	-2.47413	-0.476054
20572344	chr2:20572344:T:C	1.1535e-41	-2.30359	-1.75325	7.27366e-19	-2.14839	-1.72458	3.34782e-11	-2.68547	-1.60067
20572531	chr2:20572531:T:G	5.22788e-41	-2.54563	-1.53232e-09	2.54118e-18	-2.62202	-1.53232e-09	1.68406e-10	-2.67065	-1.53232e-09
20572726	chr2:20572726:T:G	1.04173e-41	-2.55747	-1.60129	7.25477e-19	-2.27966	-1.59591	3.34835e-11	-2.64535	-1.64062
20572742	chr2:20572742:C:T	3.22785e-40	-1.95771e-09	-0.72524	1.43846e-17	-1.95771e-09	-0.888487	9.0271e-10	-1.95771e-09	-0.991629
20572807	chr2:20572807:G:A	2.11059e-40	-1.95771e-09	-1.15009	1.60428e-17	-1.95771e-09	-0.77938	1.51795e-09	-1.95771e-09	-0.471912
20572888	chr2:20572888:T:C	1.00336e-40	-1.8937	-1.53232e-09	3.60426e-18	-2.27253	-1.53232e-09	2.32904e-10	-2.3464	-1.53232e-09
20573019	chr2:20573019:C:T	1.22717e-40	-1.95771e-09	-1.69235	6.33203e-18	-1.95771e-09	-1.70902	4.34704e-10	-1.95771e-09	-1.72236
20573247	chr2:20573247:C:A	1.05706e-41	-2.40071	-1.74344	4.71108e-19	-2.55428	-1.75303	3.74516e-11	-2.41482	-1.75916
20573261	chr2:20573261:C:T	1.15745e-40	-1.95771e-09	-1.75084	6.15517e-18	-1.95771e-09	-1.73735	4.2817e-10	-1.95771e-09	-1.73751
20573444	chr2:20573444:A:AC	1.14946e-40	-1.95771e-09	-1.75776	6.02157e-18	-1.95771e-09	-1.75929	4.20121e-10	-1.95771e-09	-1.75649
20573450	chr2:20573450:C:A	3.99909e-41	-1.67141	-1.14217	2.6394e-18	-1.77556	-0.808532	1.33851e-10	-2.38361	-0.516691
20573459	chr2:20573459:A:G	1.09435e-41	-2.39557	-1.71391	6.05185e-19	-2.57452	-1.48234	5.0502e-11	-2.69637	-1.17864
20573479	chr2:20573479:A:C	1.19577e-41	-2.53217	-1.48868	5.53686e-19	-2.56304	-1.58276	4.54114e-11	-2.3622	-1.61907
20573787	chr2:20573787:C:T	2.75401e-40	-1.95771e-09	-0.883997	1.12191e-17	-1.95771e-09	-1.13703	7.00598e-10	-1.95771e-09	-1.2451
20573791	chr2:20573791:G:A	1.77043e-41	-2.56033	-1.06809	9.43266e-19	-2.446	-1.16705	5.88144e-11	-2.50471	-1.21793
20573838	chr2:20573838:T:C	1.8881e-40	-1.95771e-09	-1.26149	1.06761e-17	-1.95771e-09	-1.18664	7.42471e-10	-1.95771e-09	-1.18705
20573942	chr2:20573942:A:G	1.15936e-40	-1.95771e-09	-1.74918	6.0648e-18	-1.95771e-09	-1.75214	4.1984e-10	-1.95771e-09	-1.75716
20574387	chr2:20574387:A:C	8.76865e-42	-2.64538	-1.68566	4.30331e-19	-2.68355	-1.7143	2.92543e-11	-2.67652	-1.74448
20574481	chr2:20574481:G:A	3.93739e-41	-1.65437	-1.17476	2.57182e-18	-1.75834	-0.851693	1.29075e-10	-2.37329	-0.56335
20574528	chr2:20574528:C:G	1.15221e-40	-1.95771e-09	-1.75537	6.02047e-18	-1.95771e-09	-1.75948	4.19376e-10	-1.95771e-09	-1.75826
20574567	chr2:20574567:G:C	1.46789e-41	-2.09987	-1.71595	1.08709e-18	-1.74713	-1.72401	4.77423e-11	-2.20906	-1.72215
20574593	chr2:20574593:A:G	2.41452e-40	-1.95771e-09	-1.01555	1.44281e-17	-1.95771e-09	-0.885465	9.94001e-10	-1.95771e-09	-0.895292
20574880	chr2:20574880:A:G	1.28743e-40	-1.95771e-09	-1.64441	6.63016e-18	-1.95771e-09	-1.66301	4.42535e-10	-1.95771e-09	-1.70451
20575079	chr2:20575079:C:T	1.24087e-40	-1.95771e-09	-1.68124	7.56816e-18	-1.95771e-09	-1.53069	6.14896e-10	-1.95771e-09	-1.37558
20575376	chr2:20575376:C:T	1.26254e-40	-1.95771e-09	-1.66393	6.56996e-18	-1.95771e-09	-1.67214	4.64922e-10	-1.95771e-09	-1.65516
20575826	chr2:20575826:A:C	5.51583e-41	-2.49202	-1.53232e-09	3.25857e-18	-2.37335	-1.53232e-09	2.09833e-10	-2.45072	-1.53232e-09
20575854	chr2:20575854:C:T	1.20841e-41	-2.26931	-1.74103	5.72478e-19	-2.40185	-1.71058	3.76276e-11	-2.69923	-1.47006
20575925	chr2:20575925:C:A	1.09606e-40	-1.80534	-1.53232e-09	4.01035e-18	-2.16577	-1.53232e-09	2.62089e-10	-2.22835	-1.53232e-09
20575940	chr2:20575940:A:G	1.30612e-40	-1.95771e-09	-1.62999	6.46955e-18	-1.95771e-09	-1.68754	4.30702e-10	-1.95771e-09	-1.73161
20576051	chr2:20576051:T:C	1.95044e-40	-1.95771e-09	-1.229	8.2303e-18	-1.95771e-09	-1.44682	5.25313e-10	-1.95771e-09	-1.53304
20576057	chr2:20576057:C:A	1.72866e-39	-2.31709	3.26996	5.83518e-17	-1.95505	2.4669	2.06865e-09	-2.34199	2.17961
20576180	chr2:20576180:C:T	1.26474e-40	-1.95771e-09	-1.66219	6.91915e-18	-1.95771e-09	-1.62035	4.92428e-10	-1.95771e-09	-1.59768
20576460	chr2:20576460:G:A	1.18935e-40	-1.95771e-09	-1.72365	6.16951e-18	-1.95771e-09	-1.73502	4.25427e-10	-1.95771e-09	-1.74394
20577011	chr2:20577011:A:C	1.33124e-41	-2.69945	-1.21408	4.88232e-19	-2.69954	-1.57207	4.14398e-11	-2.36134	-1.71145
20577125	chr2:20577125:A:T	4.29171e-41	-2.50826	-0.234695	2.15171e-18	-2.37009	-0.418292	1.29818e-10	-2.43497	-0.495926
20577389	chr2:20577389:A:C	8.74495e-42	-2.70071	-1.63303	4.1073e-19	-2.69949	-1.74497	3.44122e-11	-2.49958	-1.75903
20577813	chr2:20577813:C:T	1.60338e-41	-1.97817	-1.74935	1.22779e-18	-1.59632	-1.7531	5.15465e-11	-2.10224	-1.7523
20577944	chr2:20577944:A:G	1.15351e-40	-1.95771e-09	-1.75425	6.01893e-18	-1.95771e-09	-1.75973	4.19144e-10	-1.95771e-09	-1.75882
20577996	chr2:20577996:A:G	8.25069e-42	-2.6459	-1.74603	4.33345e-19	-2.66478	-1.72608	3.67116e-11	-2.59259	-1.60134
20578049	chr2:20578049:C:G	1.00419e-41	-2.6018	-1.59366	5.4076e-19	-2.70097	-1.46846	5.38391e-11	-2.5676	-1.24343
20578072	chr2:20578072:A:G	1.23226e-40	-1.95771e-09	-1.68821	7.28236e-18	-1.95771e-09	-1.56919	5.65409e-10	-1.95771e-09	-1.45948
20578681	chr2:20578681:A:G	9.69417e-42	-2.58285	-1.64785	4.25679e-19	-2.68602	-1.72269	3.70589e-11	-2.44126	-1.74326
20578699	chr2:20578699:G:A	1.21912e-41	-2.24144	-1.76007	6.55307e-19	-2.34244	-1.63486	4.37027e-11	-2.70024	-1.31938
20579047	chr2:20579047:C:T	4.30169e-41	-2.50173	-0.238903	2.15943e-18	-2.36174	-0.423064	1.30461e-10	-2.42558	-0.500377
20579229	chr2:20579229:C:T	1.16497e-40	-1.95771e-09	-1.74436	6.10621e-18	-1.95771e-09	-1.74534	4.21822e-10	-1.95771e-09	-1.75245
20579346	chr2:20579346:G:C	3.6986e-41	-2.49146	-0.400232	1.8787e-18	-2.34845	-0.575613	1.13787e-10	-2.41582	-0.646884
20579438	chr2:20579438:C:G	2.35059e-40	-1.95771e-09	-1.04239	1.15045e-17	-1.95771e-09	-1.11191	8.9879e-10	-1.95771e-09	-0.99598
20579622	chr2:20579622:C:G	1.10139e-41	-2.34303	-1.76004	5.92254e-19	-2.4366	-1.64186	4.31508e-11	-2.69594	-1.33639
20579631	chr2:20579631:A:T	1.8199e-40	-1.95771e-09	-1.29827	9.41605e-18	-1.95771e-09	-1.31223	6.15328e-10	-1.95771e-09	-1.37487
20579870	chr2:20579870:C:T	4.21942e-40	-2.36597	1.90861	1.5402e-17	-2.12329	1.30315	6.15735e-10	-2.42662	1.05241
20579954	chr2:20579954:C:T	1.74386e-41	-1.91132	-1.73221	1.29407e-18	-1.55789	-1.73897	5.35732e-11	-2.07802	-1.73796
20580112	chr2:20580112:T:C	1.16718e-40	-1.95771e-09	-1.74247	6.57194e-18	-1.95771e-09	-1.67183	5.02753e-10	-1.95771e-09	-1.57693
20580259	chr2:20580259:C:T	1.76414e-40	-1.32939	-1.53232e-09	7.75034e-18	-1.50691	-1.53232e-09	9.90992e-10	-0.898323	-1.53232e-09
20580263	chr2:20580263:A:G	3.13994e-41	-2.08778	-0.967659	2.25296e-18	-1.83851	-0.903883	1.01668e-10	-2.29287	-0.882441
20580347	chr2:20580347:C:T	2.78184e-40	-1.95771e-09	-0.873945	1.68468e-17	-1.95771e-09	-0.730481	1.16415e-09	-1.95771e-09	-0.737286
20580699	chr2:20580699:G:C	1.16579e-40	-1.95771e-09	-1.74366	6.55255e-18	-1.95771e-09	-1.67479	5.01723e-10	-1.95771e-09	-1.57898
20580738	chr2:20580738:A:G	2.31769e-40	-1.95771e-09	-1.05648	1.13386e-17	-1.95771e-09	-1.12643	8.84209e-10	-1.95771e-09	-1.01234
20580911	chr2:20580911:G:A	1.14701e-40	-1.95771e-09	-1.7599	6.02642e-18	-1.95771e-09	-1.75849	4.24089e-10	-1.95771e-09	-1.74709
20580927	chr2:20580927:G:A	1.17542e-40	-1.95771e-09	-1.73543	6.15934e-18	-1.95771e-09	-1.73667	4.24576e-10	-1.95771e-09	-1.74594
20580965	chr2:20580965:C:A	1.17502e-40	-1.95771e-09	-1.73577	6.05859e-18	-1.95771e-09	-1.75317	4.18768e-10	-1.95771e-09	-1.75971
20581039	chr2:20581039:A:G	5.67654e-41	-2.4633	-1.53232e-09	3.4239e-18	-2.32386	-1.53232e-09	2.17794e-10	-2.41348	-1.53232e-09
20581235	chr2:20581235:C:T	1.47293e-40	-1.95771e-09	-1.5098	8.27741e-18	-1.95771e-09	-1.44111	5.55028e-10	-1.95771e-09	-1.47801
20581262	chr2:20581262:G:A	1.19544e-40	-1.95771e-09	-1.71854	6.19661e-18	-1.95771e-09	-1.73064	4.26881e-10	-1.95771e-09	-1.74052
20581275	chr2:20581275:A:G	1.46004e-41	-2.08562	-1.73555	1.08752e-18	-1.7287	-1.74205	4.74096e-11	-2.19719	-1.74102
20581494	chr2:20581494:C:T	8.02744e-42	-2.66568	-1.75368	4.15361e-19	-2.68038	-1.75287	2.96162e-11	-2.67861	-1.73009
20581640	chr2:20581640:G:A	1.73133e-41	-2.10008	-1.55067	1.26438e-18	-1.74429	-1.57577	5.56383e-11	-2.20372	-1.57444
20581715	chr2:20581715:C:G	1.40463e-40	-1.95771e-09	-1.55728	7.16339e-18	-1.95771e-09	-1.58566	4.72513e-10	-1.95771e-09	-1.63896
20581723	chr2:20581723:G:A	3.84711e-41	-2.20419	-0.648126	2.81821e-18	-1.92847	-0.590068	1.32456e-10	-2.36505	-0.545725
20581777	chr2:20581777:T:C	8.5671e-42	-2.62227	-1.73203	5.16881e-19	-2.55459	-1.66	3.41052e-11	-2.69267	-1.57491
20581994	chr2:20581994:T:C	3.61111e-41	-2.49208	-0.423551	1.80699e-18	-2.35619	-0.606791	1.09198e-10	-2.42557	-0.678297
20582046	chr2:20582046:AG:A	1.20718e-40	-1.95771e-09	-1.70877	6.15363e-18	-1.95771e-09	-1.7376	4.24487e-10	-1.95771e-09	-1.74615
20582062	chr2:20582062:G:T	1.16349e-40	-1.95771e-09	-1.74563	6.5114e-18	-1.95771e-09	-1.68109	4.96244e-10	-1.95771e-09	-1.58996
20582225	chr2:20582225:G:A	2.30715e-40	-1.95771e-09	-1.06104	1.12703e-17	-1.95771e-09	-1.13247	8.80903e-10	-1.95771e-09	-1.01608
20582332	chr2:20582332:A:G	1.16306e-40	-1.95771e-09	-1.746	6.50444e-18	-1.95771e-09	-1.68216	4.95474e-10	-1.95771e-09	-1.59151
20582455	chr2:20582455:G:T	1.35421e-40	-1.95771e-09	-1.59384	6.91669e-18	-1.95771e-09	-1.62071	4.59193e-10	-1.95771e-09	-1.66756
20582519	chr2:20582519:T:C	1.18285e-40	-1.95771e-09	-1.72913	6.725e-18	-1.95771e-09	-1.64881	5.19927e-10	-1.95771e-09	-1.54334
20582787	chr2:20582787:C:T	1.40552e-40	-1.95771e-09	-1.55665	7.17182e-18	-1.95771e-09	-1.58448	4.73181e-10	-1.95771e-09	-1.63755
20583068	chr2:20583068:C:T	1.14707e-40	-1.95771e-09	-1.75984	6.01812e-18	-1.95771e-09	-1.75987	4.19072e-10	-1.95771e-09	-1.75899
20583155	chr2:20583155:C:T	2.62874e-41	-2.29165	-0.941482	2.02471e-18	-2.15975	-0.689471	1.23772e-10	-2.64589	-0.332694
20583212	chr2:20583212:C:T	1.32924e-40	-1.95771e-09	-1.61245	8.03058e-18	-1.95771e-09	-1.47139	6.52651e-10	-1.95771e-09	-1.31599
20583358	chr2:20583358:GTTGGTT:G	1.21658e-40	-1.95771e-09	-1.70102	7.17698e-18	-1.95771e-09	-1.58376	5.67371e-10	-1.95771e-09	-1.45602
20583365	chr2:20583365:CTCACTATGGGGGCAGCTTACTGGGTTATCAGGAAGGCTGGAGAGCCAGGCAGGAACCAGGGAGGGGCGCAGT:C	1.36523e-40	-1.95771e-09	-1.58574	8.59979e-18	-1.95771e-09	-1.4029	7.12569e-10	-1.95771e-09	-1.22815
20583477	chr2:20583477:C:T	1.23209e-40	-1.95771e-09	-1.68834	7.23367e-18	-1.95771e-09	-1.5759	5.69303e-10	-1.95771e-09	-1.45262
20583522	chr2:20583522:A:G	1.15929e-40	-1.95771e-09	-1.74925	6.06653e-18	-1.95771e-09	-1.75186	4.19753e-10	-1.95771e-09	-1.75736
20583760	chr2:20583760:A:C	1.75887e-40	-1.95771e-09	-1.33239	1.18513e-17	-1.95771e-09	-1.0822	1.03458e-09	-1.95771e-09	-0.855282
20583761	chr2:20583761:G:A	1.75162e-40	-1.95771e-09	-1.33652	1.17898e-17	-1.95771e-09	-1.0874	1.02838e-09	-1.95771e-09	-0.861292
20583904	chr2:20583904:A:C	1.38719e-40	-1.95771e-09	-1.56977	8.50898e-18	-1.95771e-09	-1.41352	6.99156e-10	-1.95771e-09	-1.24716
20583945	chr2:20583945:C:T	1.95332e-40	-1.95771e-09	-1.22752	7.87019e-18	-1.95771e-09	-1.49156	4.96497e-10	-1.95771e-09	-1.58945
20583951	chr2:20583951:C:T	1.39119e-40	-1.95771e-09	-1.5669	8.54038e-18	-1.95771e-09	-1.40984	7.02382e-10	-1.95771e-09	-1.24255
20584228	chr2:20584228:G:A	1.33639e-40	-1.95771e-09	-1.60709	8.09908e-18	-1.95771e-09	-1.46289	6.58749e-10	-1.95771e-09	-1.30669
20584275	chr2:20584275:A:G	1.32896e-40	-1.95771e-09	-1.61266	8.04133e-18	-1.95771e-09	-1.47005	6.52753e-10	-1.95771e-09	-1.31583
20584363	chr2:20584363:G:A	1.79425e-41	-1.94867	-1.66639	1.43329e-18	-1.54138	-1.65329	5.92021e-11	-2.05819	-1.65788
20584497	chr2:20584497:C:T	1.4139e-41	-2.10525	-1.74804	4.87163e-19	-2.52928	-1.74452	4.97806e-11	-2.15551	-1.73389
20584618	chr2:20584618:A:G	1.30315e-41	-2.33503	-1.59982	7.47564e-19	-2.34639	-1.49919	8.00402e-11	-2.03148	-1.38302
20584639	chr2:20584639:T:C	1.28629e-41	-2.32293	-1.62495	7.32031e-19	-2.33436	-1.53222	7.82721e-11	-2.01473	-1.42211
20584800	chr2:20584800:T:C	1.36856e-41	-2.2764	-1.60948	7.82756e-19	-2.28765	-1.51193	8.54236e-11	-1.95002	-1.39939
20585113	chr2:20585113:C:T	8.32398e-42	-2.67791	-1.70517	4.31468e-19	-2.63959	-1.75561	2.84752e-11	-2.69936	-1.74863
20585125	chr2:20585125:G:A	1.416e-40	-1.95771e-09	-1.54922	8.90547e-18	-1.95771e-09	-1.36798	6.73757e-10	-1.95771e-09	-1.28416
20585139	chr2:20585139:C:T	1.29601e-41	-2.28995	-1.6504	7.29851e-19	-2.30227	-1.56729	7.83795e-11	-1.97064	-1.46483
20585257	chr2:20585257:A:G	1.22105e-40	-1.95771e-09	-1.69734	6.3753e-18	-1.95771e-09	-1.70221	4.35785e-10	-1.95771e-09	-1.71988
20585282	chr2:20585282:G:T	1.26335e-41	-2.34929	-1.61658	7.19849e-19	-2.36158	-1.52178	7.64123e-11	-2.05151	-1.40937
20585285	chr2:20585285:T:TGA	3.4518e-40	-1.95771e-09	-0.658159	1.37548e-17	-1.95771e-09	-0.933253	8.46288e-10	-1.95771e-09	-1.05617
20585315	chr2:20585315:C:G	1.1574e-40	-1.95771e-09	-1.75088	6.04102e-18	-1.95771e-09	-1.75607	4.19047e-10	-1.95771e-09	-1.75905
20585433	chr2:20585433:C:T	1.88921e-40	-1.95771e-09	-1.2609	7.68979e-18	-1.95771e-09	-1.51475	4.8706e-10	-1.95771e-09	-1.60864
20585645	chr2:20585645:T:C	1.16238e-40	-1.95771e-09	-1.74658	6.02296e-18	-1.95771e-09	-1.75906	4.19085e-10	-1.95771e-09	-1.75895
20585672	chr2:20585672:A:G	1.28419e-41	-2.31795	-1.63156	7.28992e-19	-2.33018	-1.54055	7.77021e-11	-2.01139	-1.43276
20585675	chr2:20585675:T:C	2.58307e-40	-1.95771e-09	-0.948076	1.06217e-17	-1.95771e-09	-1.19174	6.69276e-10	-1.95771e-09	-1.29083
20585722	chr2:20585722:T:C	1.30777e-41	-2.30279	-1.62853	7.42157e-19	-2.31609	-1.53675	7.96238e-11	-1.99154	-1.42818
20585824	chr2:20585824:A:G	2.90526e-40	-1.95771e-09	-0.830532	1.10813e-17	-1.95771e-09	-1.14938	8.60983e-10	-1.95771e-09	-1.03895
20585893	chr2:20585893:C:T	1.29904e-41	-2.31011	-1.62791	7.37143e-19	-2.32351	-1.5361	7.88614e-11	-2.00188	-1.42746
20586015	chr2:20586015:GC:G	5.35337e-40	-1.95771e-09	-0.219329	2.08036e-17	-1.95771e-09	-0.519515	1.20997e-09	-1.95771e-09	-0.698682
20586019	chr2:20586019:AC:A	9.18027e-42	-2.69644	-1.58873	4.86704e-19	-2.67538	-1.59936	3.66005e-11	-2.62392	-1.57304
20586038	chr2:20586038:A:C	1.36316e-41	-2.26744	-1.6224	7.73703e-19	-2.28164	-1.52957	8.45963e-11	-1.94075	-1.41839
20586055	chr2:20586055:G:A	5.29701e-40	-1.95771e-09	-0.229914	2.06262e-17	-1.95771e-09	-0.528083	1.20502e-09	-1.95771e-09	-0.702781
20586065	chr2:20586065:T:C	1.28759e-41	-2.32542	-1.62144	7.31897e-19	-2.33905	-1.52771	7.80902e-11	-2.02192	-1.41724
20586092	chr2:20586092:A:G	1.3093e-41	-2.32493	-1.60522	7.48364e-19	-2.33767	-1.50684	8.01933e-11	-2.0206	-1.39199
20586116	chr2:20586116:C:T	1.28587e-41	-2.33958	-1.60863	7.34372e-19	-2.35218	-1.5112	7.81984e-11	-2.04052	-1.39726
20586196	chr2:20586196:A:G	5.51692e-41	-2.49182	-1.53232e-09	2.65376e-18	-2.57866	-1.53232e-09	1.73746e-10	-2.63944	-1.53232e-09
20586309	chr2:20586309:A:G	1.28054e-41	-2.32445	-1.62791	7.26223e-19	-2.33844	-1.5361	7.71628e-11	-2.02365	-1.42746
20586312	chr2:20586312:C:G	1.92499e-41	-2.02686	-1.51786	1.4216e-18	-1.71495	-1.48791	6.11247e-11	-2.21626	-1.46786
20586373	chr2:20586373:A:G	1.23311e-41	-2.34456	-1.64554	6.96454e-19	-2.35745	-1.55895	7.33154e-11	-2.04669	-1.45557
20586498	chr2:20586498:T:C	1.31742e-41	-2.29488	-1.62908	7.48147e-19	-2.30717	-1.53763	8.05233e-11	-1.97916	-1.42932
20587206	chr2:20587206:G:A	1.42603e-40	-1.95771e-09	-1.54216	7.94392e-18	-1.95771e-09	-1.48224	5.33185e-10	-1.95771e-09	-1.51816
20587233	chr2:20587233:G:A	1.23218e-41	-2.29328	-1.69757	6.89415e-19	-2.3027	-1.62385	7.3099e-11	-1.96804	-1.53718
20587254	chr2:20587254:G:T	1.18867e-40	-1.95771e-09	-1.72422	6.22731e-18	-1.95771e-09	-1.7257	4.2746e-10	-1.95771e-09	-1.73917
20587255	chr2:20587255:C:G	1.18857e-40	-1.95771e-09	-1.72431	6.22663e-18	-1.95771e-09	-1.72581	4.27424e-10	-1.95771e-09	-1.73925
20587678	chr2:20587678:A:G	2.01626e-40	-1.95771e-09	-1.19581	8.01645e-18	-1.95771e-09	-1.47315	5.04915e-10	-1.95771e-09	-1.57264
20587727	chr2:20587727:CAGAGCG:C	1.16979e-40	-1.95771e-09	-1.74024	6.16218e-18	-1.95771e-09	-1.73621	4.34362e-10	-1.95771e-09	-1.72315
20588293	chr2:20588293:T:A	1.75588e-41	-1.92979	-1.70688	5.85909e-19	-2.37696	-1.71228	6.81413e-11	-1.86234	-1.7131
20588512	chr2:20588512:G:A	4.82659e-41	-1.09073	-1.53477	2.10638e-18	-1.44532	-1.36436	4.93583e-10	-0.373202	-1.22214
20588524	chr2:20588524:T:C	1.36828e-41	-2.41946	-1.46662	5.20261e-19	-2.47543	-1.73264	8.88672e-11	-1.56304	-1.74685
20588539	chr2:20588539:C:T	2.66977e-40	-1.95771e-09	-0.915062	1.09489e-17	-1.95771e-09	-1.1614	6.86368e-10	-1.95771e-09	-1.26562
20588611	chr2:20588611:A:G	2.32077e-40	-1.95771e-09	-1.05516	8.86534e-18	-1.95771e-09	-1.37249	5.49632e-10	-1.95771e-09	-1.48778
20588902	chr2:20588902:TC:T	1.2431e-40	-1.95771e-09	-1.67945	6.29724e-18	-1.95771e-09	-1.71453	4.28343e-10	-1.95771e-09	-1.73711
20589146	chr2:20589146:A:T	1.22755e-40	-1.95771e-09	-1.69203	6.41755e-18	-1.95771e-09	-1.69561	4.37899e-10	-1.95771e-09	-1.71504
20589341	chr2:20589341:G:A	1.32961e-40	-1.95771e-09	-1.61217	7.02029e-18	-1.95771e-09	-1.60584	4.56969e-10	-1.95771e-09	-1.67241
20589483	chr2:20589483:C:T	1.56645e-41	-2.0772	-1.67362	1.21776e-18	-1.69841	-1.65922	5.26643e-11	-2.16932	-1.66377
20589777	chr2:20589777:G:T	1.78618e-40	-1.95771e-09	-1.31698	9.73418e-18	-1.95771e-09	-1.279	6.09395e-10	-1.95771e-09	-1.38456
20590198	chr2:20590198:C:T	1.96879e-41	-1.83975	-1.68248	7.29603e-19	-2.18052	-1.68937	8.43933e-11	-1.66151	-1.70004
20590229	chr2:20590229:C:T	2.34399e-41	-1.76975	-1.57804	1.86118e-18	-1.36811	-1.56532	7.16978e-11	-1.92719	-1.59738
20590246	chr2:20590246:C:T	1.60081e-41	-1.99687	-1.73227	5.4503e-19	-2.42452	-1.73704	6.12098e-11	-1.9441	-1.73863
20590281	chr2:20590281:G:A	1.33083e-40	-1.95771e-09	-1.61125	7.03551e-18	-1.95771e-09	-1.60367	4.57658e-10	-1.95771e-09	-1.67091
20590593	chr2:20590593:C:T	1.40502e-41	-2.43952	-1.42007	5.14426e-19	-2.51949	-1.69985	7.91171e-11	-1.66673	-1.75937
20590622	chr2:20590622:A:T	1.15282e-40	-1.95771e-09	-1.75485	6.12361e-18	-1.95771e-09	-1.74249	4.25521e-10	-1.95771e-09	-1.74371
20590752	chr2:20590752:T:C	9.67088e-42	-2.49736	-1.73575	4.60097e-19	-2.64995	-1.68102	6.05638e-11	-2.13009	-1.56324
20591093	chr2:20591093:C:T	1.01025e-41	-2.65114	-1.53831	7.58162e-19	-2.39819	-1.43331	5.30793e-11	-2.5122	-1.31304
20591159	chr2:20591159:G:A	1.19404e-40	-1.95771e-09	-1.71971	6.57211e-18	-1.95771e-09	-1.67181	4.48565e-10	-1.95771e-09	-1.69098
20591971	chr2:20591971:C:T	2.32622e-40	-1.05281	-1.53232e-09	8.11295e-18	-1.46118	-1.53232e-09	7.33289e-10	-1.19949	-1.53232e-09
20592648	chr2:20592648:T:C	1.03774e-41	-2.59438	-1.56822	4.35744e-19	-2.63394	-1.7514	5.79006e-11	-2.01265	-1.72565
20592744	chr2:20592744:C:T	1.22007e-41	-2.46416	-1.53657	5.766e-19	-2.6211	-1.48414	6.67491e-11	-2.22686	-1.36923
20592895	chr2:20592895:C:T	1.06292e-41	-2.58069	-1.55794	4.39471e-19	-2.62832	-1.7485	5.90048e-11	-1.98854	-1.73087
20592913	chr2:20592913:G:T	1.78776e-40	-1.95771e-09	-1.31609	9.62343e-18	-1.95771e-09	-1.29044	5.98847e-10	-1.95771e-09	-1.40202
20593150	chr2:20593150:C:T	1.07359e-41	-2.39604	-1.73258	7.77959e-19	-2.05475	-1.75097	5.33986e-11	-2.05924	-1.76
20593498	chr2:20593498:G:A	1.12184e-41	-2.37473	-1.70995	7.70375e-19	-2.15381	-1.66171	4.87346e-11	-2.23097	-1.67967
20593607	chr2:20593607:C:T	1.09458e-41	-2.35766	-1.7516	5.72798e-19	-2.39614	-1.71572	5.70278e-11	-2.09429	-1.6592
20593630	chr2:20593630:C:A	3.5822e-40	-1.95771e-09	-0.62108	1.30382e-17	-1.95771e-09	-0.986759	7.69895e-10	-1.95771e-09	-1.15078
20593864	chr2:20593864:G:A	4.63332e-40	-1.95771e-09	-0.363781	2.04302e-17	-1.95771e-09	-0.537627	1.16894e-09	-1.95771e-09	-0.733175
20594038	chr2:20594038:T:C	4.54123e-41	-2.68644	-1.53232e-09	2.54124e-18	-2.62199	-1.53232e-09	1.71831e-10	-2.65052	-1.53232e-09
20594083	chr2:20594083:A:C	1.95608e-40	-1.95771e-09	-1.22611	1.01757e-17	-1.95771e-09	-1.23464	7.197e-10	-1.95771e-09	-1.2182
20594089	chr2:20594089:G:A	4.53753e-41	-2.46566	-0.221602	2.53166e-18	-2.23943	-0.386331	1.32996e-10	-2.545	-0.361712
20594148	chr2:20594148:T:A	1.94697e-40	-1.95771e-09	-1.23078	1.01283e-17	-1.95771e-09	-1.23931	7.16312e-10	-1.95771e-09	-1.22291
20594207	chr2:20594207:A:G	3.47994e-40	-1.95771e-09	-0.65004	2.14278e-17	-1.95771e-09	-0.489953	1.54935e-09	-1.95771e-09	-0.45144
20594254	chr2:20594254:G:A	1.55539e-40	-1.95771e-09	-1.45533	7.3551e-18	-1.95771e-09	-1.55925	5.14258e-10	-1.95771e-09	-1.5543
20594471	chr2:20594471:T:C	2.71426e-40	-1.95771e-09	-0.898537	1.07742e-17	-1.95771e-09	-1.17749	6.61467e-10	-1.95771e-09	-1.30257
20594472	chr2:20594472:G:A	5.14402e-40	-1.95771e-09	-0.259222	2.26612e-17	-1.95771e-09	-0.433987	1.28646e-09	-1.95771e-09	-0.63738
20594785	chr2:20594785:C:T	2.85857e-40	-1.95771e-09	-0.846735	1.2371e-17	-1.95771e-09	-1.03929	8.05048e-10	-1.95771e-09	-1.10613
20594975	chr2:20594975:G:A	2.87369e-40	-1.95771e-09	-0.841459	1.24277e-17	-1.95771e-09	-1.03471	8.08539e-10	-1.95771e-09	-1.1018
20595224	chr2:20595224:C:T	2.44475e-40	-1.95771e-09	-1.00312	1.00912e-17	-1.95771e-09	-1.24298	6.35683e-10	-1.95771e-09	-1.34233
20595312	chr2:20595312:G:A	2.85857e-40	-1.95771e-09	-0.846735	1.2371e-17	-1.95771e-09	-1.03929	8.05048e-10	-1.95771e-09	-1.10613
20595685	chr2:20595685:C:T	1.21946e-40	-1.95771e-09	-1.69865	6.2683e-18	-1.95771e-09	-1.71914	4.25184e-10	-1.95771e-09	-1.74451
20595778	chr2:20595778:G:A	1.15671e-40	-1.95771e-09	-1.75147	6.03864e-18	-1.95771e-09	-1.75646	4.18999e-10	-1.95771e-09	-1.75916
20595856	chr2:20595856:T:A	2.86741e-40	-1.95771e-09	-0.843646	1.89888e-17	-1.95771e-09	-0.610792	1.38348e-09	-1.95771e-09	-0.56467
20596185	chr2:20596185:C:G	1.24151e-41	-2.56129	-1.42202	4.68388e-19	-2.61993	-1.69318	5.78587e-11	-1.97896	-1.76007
20596197	chr2:20596197:C:T	1.26433e-39	-1.95771e-09	0.640071	4.32907e-17	-1.95771e-09	0.213295	2.43195e-09	-1.95771e-09	-0.000580417
20596215	chr2:20596215:T:G	2.96063e-40	-1.95771e-09	-0.811652	1.17899e-17	-1.95771e-09	-1.0874	8.52462e-10	-1.95771e-09	-1.0489
20597328	chr2:20597328:T:C	1.46594e-41	-2.54839	-1.26875	5.14592e-19	-2.61357	-1.60545	5.98153e-11	-1.96491	-1.74086
20597394	chr2:20597394:C:T	1.74e-40	-1.95771e-09	-1.34317	9.36357e-18	-1.95771e-09	-1.31782	5.84649e-10	-1.95771e-09	-1.42602
20597417	chr2:20597417:G:A	1.57737e-41	-2.70098	-1.0429	9.54765e-19	-2.6623	-0.938632	7.77133e-11	-2.67488	-0.769125
20598053	chr2:20598053:T:C	2.243e-41	-2.42961	-0.962216	1.21562e-18	-2.26729	-1.0921	7.27385e-11	-2.36138	-1.14878
20598263	chr2:20598263:C:T	4.47569e-41	-2.70098	-1.53232e-09	2.45015e-18	-2.65849	-1.53232e-09	1.65457e-10	-2.68832	-1.53232e-09
20598852	chr2:20598852:C:T	1.15241e-40	-1.95771e-09	-1.7552	6.02455e-18	-1.95771e-09	-1.7588	4.18629e-10	-1.95771e-09	-1.76004
20598859	chr2:20598859:G:A	1.15196e-40	-1.95771e-09	-1.75559	6.02396e-18	-1.95771e-09	-1.7589	4.18625e-10	-1.95771e-09	-1.76005
20599510	chr2:20599510:G:A	1.15446e-41	-2.46785	-1.58816	4.49224e-19	-2.62921	-1.72566	5.14281e-11	-2.09893	-1.75792
20599619	chr2:20599619:C:T	1.20262e-40	-1.95771e-09	-1.71255	6.21591e-18	-1.95771e-09	-1.72753	4.28337e-10	-1.95771e-09	-1.73712
20600077	chr2:20600077:A:G	1.12218e-41	-2.41517	-1.6692	4.5115e-19	-2.66817	-1.68243	3.95484e-11	-2.41905	-1.70046
20600114	chr2:20600114:G:A	3.09469e-40	-1.95771e-09	-0.767369	1.32099e-17	-1.95771e-09	-0.973674	8.53569e-10	-1.95771e-09	-1.0476
20600270	chr2:20600270:A:T	1.61241e-40	-1.95771e-09	-1.41933	8.76663e-18	-1.95771e-09	-1.38369	5.54795e-10	-1.95771e-09	-1.47843
20600466	chr2:20600466:G:T	1.16329e-40	-1.95771e-09	-1.74581	6.1696e-18	-1.95771e-09	-1.73501	4.4355e-10	-1.95771e-09	-1.70222
20600552	chr2:20600552:A:G	3.32324e-41	-2.67464	-0.324061	1.96407e-18	-2.1235	-0.756123	1.86232e-10	-1.62478	-0.945263
20600757	chr2:20600757:A:G	4.06825e-40	-1.95771e-09	-0.493842	1.77672e-17	-1.95771e-09	-0.677289	1.03395e-09	-1.95771e-09	-0.855885
20601127	chr2:20601127:A:T	2.06861e-41	-2.44791	-1.02486	1.12023e-18	-2.29172	-1.14938	6.77674e-11	-2.37919	-1.20175
20601469	chr2:20601469:T:C	1.37644e-40	-1.95771e-09	-1.57756	6.68367e-18	-1.95771e-09	-1.65498	4.66155e-10	-1.95771e-09	-1.65251
20601519	chr2:20601519:G:A	1.37691e-40	-1.95771e-09	-1.57721	7.417e-18	-1.95771e-09	-1.55087	4.79928e-10	-1.95771e-09	-1.62339
20601606	chr2:20601606:C:T	1.41844e-41	-2.18049	-1.66959	5.46038e-19	-2.46994	-1.68977	4.59189e-11	-2.29186	-1.6783
20601688	chr2:20601688:G:A	1.35114e-41	-2.65202	-1.24667	5.43883e-19	-2.70052	-1.46314	3.51786e-11	-2.69648	-1.54012
20602489	chr2:20602489:T:G	2.65358e-41	-2.46074	-0.76299	9.15099e-19	-2.45232	-1.19105	4.46122e-11	-2.69738	-1.30165
20602554	chr2:20602554:A:C	1.2741e-40	-1.95771e-09	-1.65482	6.62786e-18	-1.95771e-09	-1.66336	4.54277e-10	-1.95771e-09	-1.67832
20602847	chr2:20602847:G:A	1.47284e-40	-1.95771e-09	-1.50986	8.6773e-18	-1.95771e-09	-1.39393	6.18663e-10	-1.95771e-09	-1.36947
20603301	chr2:20603301:A:AAT	8.71836e-42	-2.70017	-1.63662	4.33744e-19	-2.69826	-1.69168	2.97803e-11	-2.67932	-1.72386
20603318	chr2:20603318:A:G	1.30521e-40	-1.95771e-09	-1.63069	7.7165e-18	-1.95771e-09	-1.51128	5.60548e-10	-1.95771e-09	-1.46812
20603524	chr2:20603524:G:A	2.29209e-41	-1.73463	-1.63555	1.62837e-18	-1.424	-1.64306	4.46067e-11	-2.31076	-1.68838
20603710	chr2:20603710:C:T	2.24449e-41	-1.75149	-1.63967	1.60186e-18	-1.4366	-1.64688	4.41072e-11	-2.31883	-1.69157
20603938	chr2:20603938:A:AT	8.03181e-42	-2.70095	-1.71787	4.09232e-19	-2.70067	-1.74744	2.90985e-11	-2.66794	-1.7584
20603949	chr2:20603949:G:A	7.90737e-42	-2.6751	-1.75933	4.10374e-19	-2.69014	-1.75519	3.12416e-11	-2.6138	-1.74147
20603996	chr2:20603996:C:T	1.32964e-41	-2.16746	-1.74728	8.35942e-19	-1.99262	-1.74122	3.2793e-11	-2.55016	-1.75665
20604234	chr2:20604234:A:C	1.25442e-40	-1.95771e-09	-1.67038	6.2186e-18	-1.95771e-09	-1.7271	4.24481e-10	-1.95771e-09	-1.74616
20604412	chr2:20604412:A:G	1.21207e-40	-1.95771e-09	-1.70472	6.09163e-18	-1.95771e-09	-1.74773	4.21097e-10	-1.95771e-09	-1.75417
20604548	chr2:20604548:A:G	8.04022e-41	-2.11518	-1.53232e-09	5.33949e-18	-1.87951	-1.53232e-09	2.58918e-10	-2.24052	-1.53232e-09
20604593	chr2:20604593:A:G	8.33111e-42	-2.68419	-1.69803	4.33039e-19	-2.65903	-1.73254	2.84707e-11	-2.698	-1.75015
20604711	chr2:20604711:A:G	8.46359e-42	-2.64727	-1.71919	4.25113e-19	-2.65844	-1.75161	3.20244e-11	-2.57075	-1.75978
20604818	chr2:20604818:T:C	8.44379e-42	-2.63174	-1.73706	5.0975e-19	-2.50309	-1.72539	4.50833e-11	-2.42116	-1.56736
20605004	chr2:20605004:C:T	1.29598e-40	-1.95771e-09	-1.63779	6.34514e-18	-1.95771e-09	-1.70695	4.30144e-10	-1.95771e-09	-1.73291
20605094	chr2:20605094:G:T	1.24394e-40	-1.95771e-09	-1.67877	7.00507e-18	-1.95771e-09	-1.60801	5.00184e-10	-1.95771e-09	-1.58205
20605317	chr2:20605317:C:T	1.24136e-40	-1.95771e-09	-1.68085	6.98516e-18	-1.95771e-09	-1.61086	4.98645e-10	-1.95771e-09	-1.58514
20605546	chr2:20605546:C:T	1.17187e-40	-1.95771e-09	-1.73845	6.17128e-18	-1.95771e-09	-1.73474	4.27722e-10	-1.95771e-09	-1.73856
20605558	chr2:20605558:TC:T	1.25633e-39	0.494277	0.139447	5.14146e-17	0.370745	0.0145348	1.43751e-09	-0.672081	0.145717
20605602	chr2:20605602:C:T	5.56239e-41	-2.48361	-1.53232e-09	2.4473e-18	-2.65966	-1.53232e-09	1.82321e-10	-2.59126	-1.53232e-09
20606286	chr2:20606286:G:A	2.94076e-40	-1.95771e-09	-0.818388	1.64191e-17	-1.95771e-09	-0.756195	9.44807e-10	-1.95771e-09	-0.946049
20606533	chr2:20606533:C:T	1.31536e-40	-1.95771e-09	-1.62294	6.40701e-18	-1.95771e-09	-1.69725	4.33514e-10	-1.95771e-09	-1.72511
20606560	chr2:20606560:T:C	1.3155e-40	-1.95771e-09	-1.62284	6.40623e-18	-1.95771e-09	-1.69737	4.33464e-10	-1.95771e-09	-1.72522
20606576	chr2:20606576:C:T	8.38436e-42	-2.63658	-1.73928	5.0536e-19	-2.5257	-1.71142	4.69545e-11	-2.42896	-1.51889
20606682	chr2:20606682:G:A	8.7391e-42	-2.69705	-1.63737	4.43367e-19	-2.61603	-1.75197	2.83929e-11	-2.69829	-1.7526
20606692	chr2:20606692:C:T	2.1855e-40	-1.95771e-09	-1.11521	1.53771e-17	-1.95771e-09	-0.821761	9.7441e-10	-1.95771e-09	-0.915197
20606702	chr2:20606702:T:C	1.51919e-40	-1.95771e-09	-1.47888	7.20192e-18	-1.95771e-09	-1.58029	4.97983e-10	-1.95771e-09	-1.58646
20606739	chr2:20606739:G:A	1.37672e-40	-1.57735	-1.53232e-09	9.6806e-18	-1.28452	-1.53232e-09	3.64655e-10	-1.89808	-1.53232e-09
20606765	chr2:20606765:T:G	3.86101e-41	-2.65585	-0.19286	1.41512e-18	-2.58349	-0.623946	7.2875e-11	-2.69569	-0.812594
20606855	chr2:20606855:C:A	2.4346e-40	-1.95771e-09	-1.00728	1.08448e-17	-1.95771e-09	-1.17096	7.10023e-10	-1.95771e-09	-1.23173
20607044	chr2:20607044:T:C	1.31293e-40	-1.95771e-09	-1.62479	6.39912e-18	-1.95771e-09	-1.69848	4.33113e-10	-1.95771e-09	-1.72603
20607342	chr2:20607342:G:T	8.20738e-42	-2.674	-1.72319	4.12654e-19	-2.68858	-1.75121	3.01198e-11	-2.63254	-1.7593
20608107	chr2:20608107:A:G	1.38416e-40	-1.57196	-1.53232e-09	6.31861e-18	-1.71114	-1.53232e-09	3.11954e-10	-2.05417	-1.53232e-09
20608498	chr2:20608498:C:T	1.34681e-41	-2.14709	-1.75481	8.59962e-19	-1.95487	-1.75064	3.30114e-11	-2.54092	-1.75926
20608537	chr2:20608537:G:A	8.91139e-42	-2.61215	-1.70274	4.36705e-19	-2.64052	-1.74262	3.32529e-11	-2.5368	-1.75609
20608871	chr2:20608871:C:A	3.65658e-40	-1.95771e-09	-0.600527	1.93589e-17	-1.95771e-09	-0.591491	1.10109e-09	-1.95771e-09	-0.792977
20608914	chr2:20608914:C:T	8.24263e-41	-2.59114	0.500823	5.22132e-18	-2.03736	0.135465	2.73223e-10	-2.32286	0.136117
20608922	chr2:20608922:T:C	2.34404e-41	-2.02457	-1.3232	9.86996e-19	-2.1297	-1.43803	4.55111e-11	-2.463	-1.51607
20608947	chr2:20608947:C:T	1.73301e-41	-2.2965	-1.35328	9.15419e-19	-2.27268	-1.37034	8.50009e-11	-2.02461	-1.32976
20608959	chr2:20608959:G:A	1.9175e-41	-2.29172	-1.2569	1.01287e-18	-2.26704	-1.27481	9.44991e-11	-2.01842	-1.23002
20609025	chr2:20609025:T:C	1.26381e-40	-1.95771e-09	-1.66293	6.87807e-18	-1.95771e-09	-1.6263	4.62974e-10	-1.95771e-09	-1.65936
20609082	chr2:20609082:A:T	6.13119e-41	-2.38625	-1.53232e-09	2.77387e-18	-2.5344	-1.53232e-09	1.65252e-10	-2.68956	-1.53232e-09
20609320	chr2:20609320:G:A	3.95401e-40	-1.95771e-09	-0.522326	2.10909e-17	-1.95771e-09	-0.505801	1.18176e-09	-1.95771e-09	-0.72227
20609381	chr2:20609381:G:A	1.98582e-40	-1.95771e-09	-1.21103	8.84001e-18	-1.95771e-09	-1.37535	5.67264e-10	-1.95771e-09	-1.4562
20609702	chr2:20609702:G:A	1.83355e-40	-1.95771e-09	-1.2908	1.12185e-17	-1.95771e-09	-1.13707	8.5952e-10	-1.95771e-09	-1.04066
20609841	chr2:20609841:C:T	1.6206e-40	-1.95771e-09	-1.41426	8.88182e-18	-1.95771e-09	-1.37064	5.99793e-10	-1.95771e-09	-1.40044
20609930	chr2:20609930:C:T	1.58578e-41	-2.36481	-1.37375	1.37065e-18	-1.84551	-1.39384	4.71654e-11	-2.49848	-1.44489
20610129	chr2:20610129:C:T	1.24694e-40	-1.95771e-09	-1.67636	6.87264e-18	-1.95771e-09	-1.6271	4.91093e-10	-1.95771e-09	-1.6004
20610214	chr2:20610214:G:A	6.22403e-40	-1.95771e-09	-0.0686386	3.83128e-17	-1.95771e-09	0.0911402	2.24938e-09	-1.95771e-09	-0.0786184
20610472	chr2:20610472:T:G	8.93309e-42	-2.68328	-1.62918	4.84918e-19	-2.58569	-1.69273	2.94962e-11	-2.68789	-1.72488
20610526	chr2:20610526:A:ATCT	7.12989e-40	-1.95771e-09	0.0672405	3.33892e-17	-1.95771e-09	-0.0464098	1.65863e-09	-1.95771e-09	-0.383281
20610806	chr2:20610806:T:C	1.14755e-40	-1.95771e-09	-1.75942	6.21345e-18	-1.95771e-09	-1.72793	4.46525e-10	-1.95771e-09	-1.69553
20610824	chr2:20610824:G:A	1.14758e-40	-1.95771e-09	-1.7594	6.33865e-18	-1.95771e-09	-1.70798	4.59683e-10	-1.95771e-09	-1.66649
20610826	chr2:20610826:G:A	2.04841e-41	-2.17791	-1.30467	2.0277e-18	-1.53916	-1.30858	7.77172e-11	-2.18404	-1.25992
20610836	chr2:20610836:A:G	1.14719e-40	-1.95771e-09	-1.75974	6.31682e-18	-1.95771e-09	-1.71143	4.57569e-10	-1.95771e-09	-1.6711
20611029	chr2:20611029:G:A	9.31728e-42	-2.55958	-1.71078	5.13115e-19	-2.50607	-1.71583	2.92902e-11	-2.6825	-1.73727
20611188	chr2:20611188:C:T	1.70491e-41	-1.93387	-1.73226	9.91858e-19	-1.93539	-1.62742	8.38353e-11	-1.78006	-1.58812
20611418	chr2:20611418:C:T	2.10072e-40	-1.95771e-09	-1.15478	9.83778e-18	-1.95771e-09	-1.26841	7.2524e-10	-1.95771e-09	-1.21053
20611471	chr2:20611471:G:C	2.10072e-40	-1.95771e-09	-1.15478	9.83778e-18	-1.95771e-09	-1.26841	7.2524e-10	-1.95771e-09	-1.21053
20611522	chr2:20611522:G:A	6.05235e-41	-2.50478	0.10558	1.4716e-18	-2.65528	-0.51301	8.02184e-11	-2.69923	-0.71305
20611644	chr2:20611644:G:T	2.04875e-40	-1.95771e-09	-1.17983	9.35407e-18	-1.95771e-09	-1.31883	6.27557e-10	-1.95771e-09	-1.35519
20611700	chr2:20611700:G:A	2.12966e-40	-1.95771e-09	-1.14109	9.7816e-18	-1.95771e-09	-1.27414	6.45987e-10	-1.95771e-09	-1.32625
20611784	chr2:20611784:G:A	1.1504e-40	-1.95771e-09	-1.75695	6.43977e-18	-1.95771e-09	-1.69215	4.68835e-10	-1.95771e-09	-1.64678
20611792	chr2:20611792:A:C	4.50321e-41	-2.69485	-1.53232e-09	2.34838e-18	-2.70092	-1.53232e-09	1.68176e-10	-2.67202	-1.53232e-09
20612054	chr2:20612054:T:G	5.62996e-41	-2.47154	-1.53232e-09	2.59521e-18	-2.60097	-1.53232e-09	1.6672e-10	-2.68072	-1.53232e-09
20612471	chr2:20612471:T:A	1.5363e-41	-2.38577	-1.38449	1.40754e-18	-1.83908	-1.37372	5.94636e-11	-2.38634	-1.32533
20612487	chr2:20612487:C:T	1.14683e-40	-1.95771e-09	-1.76005	6.26102e-18	-1.95771e-09	-1.7203	4.52196e-10	-1.95771e-09	-1.68291
20612606	chr2:20612606:G:A	3.03534e-41	-2.37545	-0.713866	7.71041e-19	-2.6926	-1.12206	4.7467e-11	-2.67218	-1.26482
20612627	chr2:20612627:T:C	2.04184e-40	-1.95771e-09	-1.18321	9.3947e-18	-1.95771e-09	-1.3145	6.30168e-10	-1.95771e-09	-1.35104
20613012	chr2:20613012:G:T	1.15873e-40	-1.95771e-09	-1.74974	6.04542e-18	-1.95771e-09	-1.75534	4.19207e-10	-1.95771e-09	-1.75867
20613019	chr2:20613019:A:G	4.07383e-40	-1.95771e-09	-0.492471	2.79252e-17	-1.95771e-09	-0.225114	1.71336e-09	-1.95771e-09	-0.350821
20613332	chr2:20613332:G:A	1.02565e-41	-2.56625	-1.60807	5.29373e-19	-2.52961	-1.6611	3.02297e-11	-2.69185	-1.69636
20613688	chr2:20613688:C:T	1.84299e-40	-1.95771e-09	-1.28567	8.55722e-18	-1.95771e-09	-1.40787	5.75216e-10	-1.95771e-09	-1.44228
20613897	chr2:20613897:G:A	1.12448e-41	-2.69697	-1.38536	6.28556e-19	-2.4581	-1.56087	3.12526e-11	-2.7005	-1.65442
20613924	chr2:20613924:C:T	1.31653e-41	-2.16876	-1.75588	6.95669e-19	-2.1582	-1.75932	3.29064e-11	-2.54846	-1.7549
20614009	chr2:20614009:G:A	1.54665e-40	-1.95771e-09	-1.46097	8.43673e-18	-1.95771e-09	-1.42205	5.67201e-10	-1.95771e-09	-1.45632
20614611	chr2:20614611:C:A	3.51902e-41	-2.67534	-0.26612	1.61193e-18	-2.53208	-0.545125	7.1253e-11	-2.68663	-0.844167
20614658	chr2:20614658:C:T	3.16122e-41	-2.67433	-0.374357	1.45487e-18	-2.53542	-0.644306	6.539e-11	-2.68531	-0.931347
20614764	chr2:20614764:C:T	8.22636e-42	-2.69526	-1.69962	4.2352e-19	-2.69866	-1.71514	3.06682e-11	-2.64877	-1.72503
20614777	chr2:20614777:G:T	4.23738e-40	-1.95771e-09	-0.453112	2.94423e-17	-1.95771e-09	-0.172209	1.80378e-09	-1.95771e-09	-0.299388
20614823	chr2:20614823:C:T	3.1211e-41	-2.67863	-0.382827	1.46209e-18	-2.52354	-0.651239	6.47598e-11	-2.68886	-0.937481
20614861	chr2:20614861:G:A	1.15057e-40	-1.95771e-09	-1.7568	6.01958e-18	-1.95771e-09	-1.75963	4.1867e-10	-1.95771e-09	-1.75995
20614874	chr2:20614874:G:T	1.14682e-40	-1.95771e-09	-1.76006	6.26131e-18	-1.95771e-09	-1.72025	4.51738e-10	-1.95771e-09	-1.68393
20614903	chr2:20614903:G:A	3.22738e-41	-2.67908	-0.348894	1.50749e-18	-2.52222	-0.621983	6.64456e-11	-2.68927	-0.911374
20614973	chr2:20614973:C:T	1.80444e-40	-1.95771e-09	-1.3068	8.3841e-18	-1.95771e-09	-1.42831	5.62801e-10	-1.95771e-09	-1.4641
20614985	chr2:20614985:C:T	1.2466e-40	-1.95771e-09	-1.67664	7.11715e-18	-1.95771e-09	-1.59214	5.26307e-10	-1.95771e-09	-1.53115
20615225	chr2:20615225:T:C	4.4758e-41	-2.70096	-1.53232e-09	2.39982e-18	-2.67925	-1.53232e-09	1.63744e-10	-2.69872	-1.53232e-09
20615280	chr2:20615280:C:T	3.13487e-41	-2.67099	-0.386062	1.43012e-18	-2.54193	-0.654956	6.48638e-11	-2.6845	-0.940236
20615299	chr2:20615299:T:C	3.1e-41	-2.66463	-0.403611	1.38617e-18	-2.55733	-0.670773	6.43218e-11	-2.6795	-0.953635
20615371	chr2:20615371:C:A	1.743e-40	-1.95771e-09	-1.34145	8.72094e-18	-1.95771e-09	-1.38892	6.57388e-10	-1.95771e-09	-1.30876
20615381	chr2:20615381:T:A	3.02006e-41	-2.67631	-0.418057	1.40525e-18	-2.52917	-0.685259	6.30236e-11	-2.68831	-0.965206
20615425	chr2:20615425:C:T	1.05161e-41	-2.39199	-1.75733	1.0015e-18	-1.8485	-1.70465	5.17079e-11	-2.2673	-1.58412
20615460	chr2:20615460:CAG:C	1.69943e-40	-1.95771e-09	-1.36676	9.34735e-18	-1.95771e-09	-1.31955	6.31084e-10	-1.95771e-09	-1.34959
20615552	chr2:20615552:C:A	1.97953e-40	-1.95771e-09	-1.2142	9.09971e-18	-1.95771e-09	-1.3464	6.10261e-10	-1.95771e-09	-1.38314
20615745	chr2:20615745:C:T	1.38023e-40	-1.95771e-09	-1.5748	7.06625e-18	-1.95771e-09	-1.59931	5.1508e-10	-1.95771e-09	-1.55271
20616006	chr2:20616006:G:A	2.66384e-41	-2.64377	-0.576101	1.15674e-18	-2.58718	-0.821863	5.75924e-11	-2.66597	-1.07767
20616068	chr2:20616068:C:T	1.12739e-41	-2.59563	-1.48411	6.11523e-19	-2.58006	-1.46639	5.28115e-11	-2.40584	-1.42446
20616093	chr2:20616093:G:T	1.14685e-40	-1.95771e-09	-1.76004	6.28726e-18	-1.95771e-09	-1.71612	4.54246e-10	-1.95771e-09	-1.67839
20616098	chr2:20616098:G:A	1.86955e-41	-2.58179	-0.99215	8.32289e-19	-2.59703	-1.14118	6.95159e-11	-2.45626	-1.09921
20616326	chr2:20616326:C:G	1.20884e-40	-1.95771e-09	-1.7074	6.19163e-18	-1.95771e-09	-1.73144	4.29894e-10	-1.95771e-09	-1.73349
20616525	chr2:20616525:G:C	3.09405e-41	-2.63693	-0.433232	1.29101e-18	-2.60299	-0.696226	6.45059e-11	-2.6555	-0.974775
20616628	chr2:20616628:A:G	3.00215e-41	-2.66734	-0.432974	1.35494e-18	-2.55329	-0.697597	6.27792e-11	-2.68095	-0.976457
20616814	chr2:20616814:C:A	1.02319e-41	-2.62239	-1.55432	5.50646e-19	-2.6098	-1.5415	4.63131e-11	-2.45785	-1.50376
20616819	chr2:20616819:C:T	2.94429e-41	-2.67477	-0.445002	1.37055e-18	-2.53252	-0.706917	6.19168e-11	-2.68735	-0.983886
20616924	chr2:20616924:C:T	7.54203e-40	-1.95771e-09	0.123435	5.25424e-17	-1.95771e-09	0.406978	3.27459e-09	-1.95771e-09	0.29692
20616958	chr2:20616958:T:A	2.80151e-41	-2.68326	-0.486219	1.35432e-18	-2.50843	-0.742913	5.9665e-11	-2.69339	-1.01489
20617192	chr2:20617192:G:A	3.17135e-41	-2.64738	-0.398104	1.37867e-18	-2.57259	-0.660937	6.56842e-11	-2.66664	-0.945535
20617310	chr2:20617310:G:A	2.56215e-40	-1.95771e-09	-0.956209	1.18326e-17	-1.95771e-09	-1.08378	7.05624e-10	-1.95771e-09	-1.23795
20617329	chr2:20617329:G:A	1.14681e-40	-1.95771e-09	-1.76007	6.2788e-18	-1.95771e-09	-1.71746	4.53107e-10	-1.95771e-09	-1.6809
20617428	chr2:20617428:G:C	3.13588e-41	-2.65863	-0.398104	1.40457e-18	-2.55398	-0.660937	6.5122e-11	-2.67523	-0.945535
20617501	chr2:20617501:C:G	3.30047e-41	-2.66133	-0.344251	1.47807e-18	-2.55069	-0.613218	6.78282e-11	-2.67688	-0.903168
20617557	chr2:20617557:G:A	1.15527e-40	-1.95771e-09	-1.75272	6.10064e-18	-1.95771e-09	-1.74625	4.34255e-10	-1.95771e-09	-1.7234
20617602	chr2:20617602:G:A	3.0791e-41	-2.65455	-0.420454	1.36418e-18	-2.56223	-0.681861	6.4134e-11	-2.67149	-0.964564
20617661	chr2:20617661:A:G	3.13419e-41	-2.65917	-0.398104	1.40363e-18	-2.55464	-0.660937	6.51213e-11	-2.67524	-0.945535
20617707	chr2:20617707:C:T	1.14736e-40	-1.95771e-09	-1.75959	6.03879e-18	-1.95771e-09	-1.75644	4.225e-10	-1.95771e-09	-1.75084
20617733	chr2:20617733:C:T	1.44561e-41	-2.07291	-1.7582	7.71045e-19	-2.06128	-1.75337	3.54063e-11	-2.50321	-1.72693
20617875	chr2:20617875:T:C	1.86787e-40	-1.95771e-09	-1.27226	8.7467e-18	-1.95771e-09	-1.38597	5.81676e-10	-1.95771e-09	-1.43112
20617950	chr2:20617950:G:A	1.8402e-40	-1.28718	-1.53232e-09	2.05248e-17	-0.533011	-1.53232e-09	1.0391e-09	-0.850915	-1.53232e-09
20618017	chr2:20618017:C:T	1.51612e-41	-2.45342	-1.33007	1.36571e-18	-1.92819	-1.31477	5.76425e-11	-2.46454	-1.27823
20618052	chr2:20618052:A:G	3.31157e-41	-2.69512	-0.307096	1.69344e-18	-2.69562	-0.332262	1.03841e-10	-2.63144	-0.522727
20618303	chr2:20618303:C:T	1.67654e-40	-1.95771e-09	-1.38033	8.52041e-18	-1.95771e-09	-1.41218	5.35306e-10	-1.95771e-09	-1.51419
20618433	chr2:20618433:G:A	1.27007e-41	-2.56819	-1.39237	7.40473e-19	-2.47845	-1.37666	4.08162e-11	-2.67032	-1.41764
20618632	chr2:20618632:C:T	1.14736e-40	-1.95771e-09	-1.75959	6.03879e-18	-1.95771e-09	-1.75644	4.225e-10	-1.95771e-09	-1.75084
20619056	chr2:20619056:G:A	5.91379e-41	-2.42235	-1.53232e-09	3.16364e-18	-2.40292	-1.53232e-09	1.7282e-10	-2.64478	-1.53232e-09
20619080	chr2:20619080:C:T	5.25604e-41	-2.54026	-1.53232e-09	2.3955e-18	-2.68105	-1.53232e-09	1.77061e-10	-2.62054	-1.53232e-09
20619273	chr2:20619273:G:A	2.37318e-40	-1.95771e-09	-1.03283	1.07252e-17	-1.95771e-09	-1.18205	7.12659e-10	-1.95771e-09	-1.22803
20619531	chr2:20619531:A:G	6.95154e-41	-2.69783	0.437149	3.15159e-18	-2.51691	0.110177	1.42163e-10	-2.70019	-0.139868
20619556	chr2:20619556:G:T	9.46091e-42	-2.52072	-1.73433	5.84803e-19	-2.35106	-1.74006	3.15289e-11	-2.59926	-1.74686
20619972	chr2:20619972:C:T	1.15018e-40	-1.95771e-09	-1.75714	6.07151e-18	-1.95771e-09	-1.75104	4.258e-10	-1.95771e-09	-1.74306
20620026	chr2:20620026:C:T	1.64562e-41	-2.5259	-1.17562	7.48339e-19	-2.54703	-1.29752	6.41641e-11	-2.37371	-1.26188
20620533	chr2:20620533:G:C	1.17358e-40	-1.95771e-09	-1.737	6.24759e-18	-1.95771e-09	-1.72245	4.41583e-10	-1.95771e-09	-1.70666
20621594	chr2:20621594:A:G	1.19618e-41	-2.26427	-1.75624	7.36906e-19	-2.10139	-1.75855	3.60847e-11	-2.4554	-1.75576
20621708	chr2:20621708:G:A	5.41166e-41	-2.69293	0.181843	2.68671e-18	-2.69502	0.128689	1.59249e-10	-2.62365	-0.10291
20621718	chr2:20621718:C:T	1.60708e-40	-1.95771e-09	-1.42264	8.2315e-18	-1.95771e-09	-1.44667	5.18118e-10	-1.95771e-09	-1.54683
20621785	chr2:20621785:C:T	4.578e-41	-2.70056	0.0221782	3.40326e-18	-2.38914	0.0592311	1.98724e-10	-2.66801	0.162897
20621802	chr2:20621802:T:A	1.7832e-41	-1.91563	-1.7056	9.81286e-19	-1.88432	-1.68921	4.26376e-11	-2.41322	-1.63107
20622066	chr2:20622066:CACAGCCAGAAGGAACAAAGCCTTCTTAGCCTCG:C	3.5517e-41	-2.6877	-0.24452	1.79016e-18	-2.6911	-0.281236	1.0944e-10	-2.61168	-0.48998
20622302	chr2:20622302:G:A	1.60708e-40	-1.95771e-09	-1.42264	8.2315e-18	-1.95771e-09	-1.44667	5.18118e-10	-1.95771e-09	-1.54683
20622434	chr2:20622434:G:A	1.31044e-40	-1.95771e-09	-1.62669	6.20386e-18	-1.95771e-09	-1.72947	4.23291e-10	-1.95771e-09	-1.74897
20622517	chr2:20622517:C:T	1.69292e-40	-1.95771e-09	-1.3706	9.26556e-18	-1.95771e-09	-1.32834	6.47209e-10	-1.95771e-09	-1.32436
20622630	chr2:20622630:C:T	1.69292e-40	-1.95771e-09	-1.3706	9.26556e-18	-1.95771e-09	-1.32834	6.47209e-10	-1.95771e-09	-1.32436
20622804	chr2:20622804:C:T	1.71289e-41	-1.95499	-1.70647	9.44847e-19	-1.92068	-1.69069	4.15862e-11	-2.43676	-1.63251
20622934	chr2:20622934:C:T	3.44325e-41	-1.58603	-1.3772	3.6432e-18	-0.906565	-1.35521	9.70808e-11	-1.9046	-1.31688
20623459	chr2:20623459:C:T	4.94017e-41	-2.6	-0.00224267	3.22099e-18	-2.17554	-0.209416	1.12291e-10	-2.62639	-0.449551
20623492	chr2:20623492:A:G	1.748e-41	-1.96364	-1.67752	1.09889e-18	-1.77547	-1.68487	4.52212e-11	-2.29328	-1.69218
20623526	chr2:20623526:T:C	1.67265e-41	-1.96559	-1.71964	9.16041e-19	-1.93656	-1.70577	4.04093e-11	-2.44471	-1.65326
20623529	chr2:20623529:A:C	1.55553e-40	-1.95771e-09	-1.45524	7.39864e-18	-1.95771e-09	-1.55335	5.08058e-10	-1.95771e-09	-1.56643
20623704	chr2:20623704:G:A	8.24358e-42	-2.70002	-1.69278	4.33189e-19	-2.6999	-1.69132	3.02583e-11	-2.68182	-1.70544
20623710	chr2:20623710:G:A	1.25068e-40	-1.95771e-09	-1.67337	6.75143e-18	-1.95771e-09	-1.64489	4.65564e-10	-1.95771e-09	-1.65378
20623852	chr2:20623852:A:G	1.02892e-41	-2.41124	-1.7599	6.49465e-19	-2.22628	-1.75997	3.26841e-11	-2.55041	-1.75973
20623964	chr2:20623964:T:C	7.92708e-40	-1.95771e-09	0.173229	5.5394e-17	-1.95771e-09	0.459829	3.37138e-09	-1.95771e-09	0.326048
20623999	chr2:20623999:C:T	1.69292e-40	-1.95771e-09	-1.3706	9.26556e-18	-1.95771e-09	-1.32834	6.47209e-10	-1.95771e-09	-1.32436
20624090	chr2:20624090:T:C	7.92708e-40	-1.95771e-09	0.173229	5.5394e-17	-1.95771e-09	0.459829	3.37138e-09	-1.95771e-09	0.326048
20624098	chr2:20624098:C:T	4.83552e-41	-2.61532	-0.00833146	3.08377e-18	-2.21231	-0.216183	1.10556e-10	-2.63854	-0.452972
20624426	chr2:20624426:C:T	1.14681e-40	-1.95771e-09	-1.76007	6.26321e-18	-1.95771e-09	-1.71995	4.51461e-10	-1.95771e-09	-1.68454
20624543	chr2:20624543:G:A	5.18544e-41	-2.55379	-1.53232e-09	2.39748e-18	-2.68023	-1.53232e-09	1.80751e-10	-2.59991	-1.53232e-09
20624715	chr2:20624715:C:G	5.08342e-41	-2.57366	-1.53232e-09	2.76498e-18	-2.53761	-1.53232e-09	2.33936e-10	-2.34198	-1.53232e-09
20624799	chr2:20624799:C:T	1.65814e-41	-1.96429	-1.72965	1.49991e-18	-1.40594	-1.74329	5.96576e-11	-2.03958	-1.66883
20624898	chr2:20624898:G:A	4.33874e-41	-1.32217	-1.40989	3.58774e-18	-0.738485	-1.53863	8.03804e-11	-1.84708	-1.56317
20624931	chr2:20624931:C:T	1.77797e-41	-2.69287	-0.931298	1.22662e-18	-2.35806	-0.99232	4.97602e-11	-2.68403	-1.20578
20624948	chr2:20624948:T:C	2.8855e-40	-1.46383	0.626472	1.60596e-17	-0.959079	0.180746	2.77076e-10	-2.12846	-0.0442768
20625231	chr2:20625231:G:A	2.13e-40	-1.95771e-09	-1.14093	1.03121e-17	-1.95771e-09	-1.22133	6.94885e-10	-1.95771e-09	-1.25328
20625286	chr2:20625286:C:T	5.70795e-41	-1.73778	-0.720002	6.39032e-18	-0.799305	-0.900554	8.01545e-11	-2.25783	-1.15524
20625287	chr2:20625287:G:A	4.05413e-41	-1.49416	-1.30575	4.45917e-18	-0.781761	-1.27792	1.15054e-10	-1.81785	-1.23377
20625539	chr2:20625539:C:T	1.76463e-41	-1.92513	-1.70657	9.72009e-19	-1.89252	-1.69051	4.22328e-11	-2.42118	-1.63265
20625605	chr2:20625605:C:T	1.24978e-40	-1.53603	-0.138065	8.22544e-18	-1.00544	-0.441965	1.55841e-10	-2.14177	-0.606425
20625649	chr2:20625649:G:A	1.25068e-40	-1.95771e-09	-1.67337	6.75143e-18	-1.95771e-09	-1.64489	4.65564e-10	-1.95771e-09	-1.65378
20625676	chr2:20625676:A:G	1.94697e-40	-1.95771e-09	-1.23078	9.20542e-18	-1.95771e-09	-1.33485	6.75046e-10	-1.95771e-09	-1.28225
20626013	chr2:20626013:C:T	1.99235e-40	-1.95771e-09	-1.20774	9.32067e-18	-1.95771e-09	-1.32241	6.78535e-10	-1.95771e-09	-1.27709
20626026	chr2:20626026:G:A	1.6334e-40	-1.95771e-09	-1.40639	7.84647e-18	-1.95771e-09	-1.49458	5.67557e-10	-1.95771e-09	-1.45569
20626114	chr2:20626114:C:T	1.38466e-40	-2.23462	0.66302	2.42394e-18	-2.68638	0.0171307	1.42755e-10	-2.58694	-0.248966
20626128	chr2:20626128:A:G	1.74193e-40	-1.95771e-09	-1.34206	8.23221e-18	-1.95771e-09	-1.44659	5.52042e-10	-1.95771e-09	-1.48341
20626271	chr2:20626271:G:A	9.76651e-41	-0.713782	-1.2069	8.14204e-18	-0.239874	-1.21773	1.34772e-10	-1.57574	-1.31771
20626349	chr2:20626349:C:A	1.14713e-40	-1.95771e-09	-1.75979	6.31024e-18	-1.95771e-09	-1.71247	4.55928e-10	-1.95771e-09	-1.67469
20626656	chr2:20626656:G:C	1.60708e-40	-1.95771e-09	-1.42264	8.2315e-18	-1.95771e-09	-1.44667	5.18118e-10	-1.95771e-09	-1.54683
20626738	chr2:20626738:C:T	1.95262e-40	-1.95771e-09	-1.22788	9.15027e-18	-1.95771e-09	-1.34086	6.10133e-10	-1.95771e-09	-1.38335
20626752	chr2:20626752:C:G	1.14706e-40	-1.95771e-09	-1.75986	6.30451e-18	-1.95771e-09	-1.71338	4.5536e-10	-1.95771e-09	-1.67594
20626906	chr2:20626906:C:A	1.49549e-41	-2.03797	-1.75922	1.38407e-18	-1.47612	-1.7535	3.98896e-11	-2.35959	-1.75132
20627002	chr2:20627002:G:T	1.25068e-40	-1.95771e-09	-1.67337	6.75143e-18	-1.95771e-09	-1.64489	4.65564e-10	-1.95771e-09	-1.65378
20627126	chr2:20627126:G:A	5.73596e-41	-2.45289	-1.53232e-09	2.60406e-18	-2.59757	-1.53232e-09	1.94131e-10	-2.5285	-1.53232e-09
20627516	chr2:20627516:G:T	1.50402e-41	-2.60365	-1.18785	5.42722e-19	-2.69484	-1.47096	3.53286e-11	-2.64846	-1.58387
20627665	chr2:20627665:A:G	1.19487e-40	-1.95771e-09	-1.71902	6.3443e-18	-1.95771e-09	-1.70709	4.51056e-10	-1.95771e-09	-1.68544
20627787	chr2:20627787:T:G	1.77703e-41	-1.92017	-1.70453	9.77066e-19	-1.88914	-1.68871	4.24028e-11	-2.42013	-1.62969
20627837	chr2:20627837:C:G	5.65174e-41	-0.884988	-1.58269	6.33735e-18	-0.171365	-1.53682	1.25676e-10	-1.43727	-1.52605
20627902	chr2:20627902:T:C	1.15281e-40	-1.95771e-09	-1.75486	6.17583e-18	-1.95771e-09	-1.734	4.3578e-10	-1.95771e-09	-1.71989
20627998	chr2:20627998:C:G	5.04576e-41	-0.839425	-1.74167	4.72143e-18	-0.256223	-1.74631	9.08437e-11	-1.53918	-1.74871
20628086	chr2:20628086:G:A	3.14389e-41	-1.51964	-1.53454	1.10004e-18	-1.91945	-1.53984	7.94436e-11	-1.8166	-1.60538
20628114	chr2:20628114:T:A	1.68203e-41	-1.9859	-1.69374	9.27357e-19	-1.95382	-1.67624	4.14282e-11	-2.45984	-1.61322
20628118	chr2:20628118:C:T	4.4849e-41	-1.00554	-1.69339	3.94552e-18	-0.456267	-1.72579	7.92496e-11	-1.69067	-1.73376
20628288	chr2:20628288:A:G	9.97929e-41	-1.89913	-1.53232e-09	2.9788e-18	-2.46312	-1.53232e-09	2.50098e-10	-2.27518	-1.53232e-09
20628348	chr2:20628348:C:T	1.14978e-40	-1.95771e-09	-1.75748	6.40974e-18	-1.95771e-09	-1.69682	4.65329e-10	-1.95771e-09	-1.65429
20628359	chr2:20628359:G:A	4.44325e-41	-1.02842	-1.67984	4.42795e-18	-0.395413	-1.67129	9.05024e-11	-1.62623	-1.66542
20628383	chr2:20628383:T:C	4.52876e-41	-1.00425	-1.68494	4.59121e-18	-0.354137	-1.67636	9.23715e-11	-1.60072	-1.67049
20628415	chr2:20628415:A:G	4.46052e-41	-1.03763	-1.66674	4.48167e-18	-0.397748	-1.6569	9.15438e-11	-1.6294	-1.65081
20628417	chr2:20628417:G:A	4.745e-41	-0.978607	-1.66394	4.82867e-18	-0.326146	-1.65393	9.63114e-11	-1.58164	-1.64781
20628435	chr2:20628435:G:A	4.30776e-41	-1.06921	-1.67001	4.31476e-18	-0.432415	-1.66019	8.90244e-11	-1.6539	-1.65422
20628549	chr2:20628549:C:T	1.00364e-41	-2.6109	-1.58511	5.33986e-19	-2.62508	-1.55695	4.3523e-11	-2.39741	-1.62633
20628550	chr2:20628550:G:A	2.01803e-40	-1.95771e-09	-1.19494	9.80269e-18	-1.95771e-09	-1.27199	6.61646e-10	-1.95771e-09	-1.3023
20628559	chr2:20628559:C:G	2.30832e-40	-1.95771e-09	-1.06054	1.06106e-17	-1.95771e-09	-1.19279	7.01008e-10	-1.95771e-09	-1.24451
20628586	chr2:20628586:C:G	4.89108e-41	-0.960123	-1.65211	5.02641e-18	-0.29885	-1.64109	9.93827e-11	-1.56337	-1.63468
20628921	chr2:20628921:G:T	9.66063e-42	-2.62688	-1.60728	5.14013e-19	-2.63956	-1.58059	4.1284e-11	-2.43075	-1.64581
20628926	chr2:20628926:G:A	9.6861e-42	-2.62425	-1.60728	5.15441e-19	-2.63679	-1.58059	4.15118e-11	-2.42524	-1.64581
20628988	chr2:20628988:T:C	1.80968e-41	-1.85884	-1.74765	3.29071e-18	-0.630168	-1.73337	6.01061e-11	-1.97779	-1.72313
20629299	chr2:20629299:C:A	1.09125e-41	-2.41046	-1.70185	4.35436e-19	-2.69778	-1.68827	3.28783e-11	-2.60466	-1.69956
20629357	chr2:20629357:C:T	4.31043e-41	-2.60739	-0.131218	2.66844e-18	-2.15032	-0.42283	7.85287e-11	-2.6753	-0.758265
20629432	chr2:20629432:A:G	3.44602e-41	-1.36438	-1.59804	3.28989e-18	-0.77159	-1.5922	7.33996e-11	-1.91485	-1.58627
20629773	chr2:20629773:C:T	1.46255e-40	-1.95771e-09	-1.51688	7.17364e-18	-1.95771e-09	-1.58423	5.40331e-10	-1.95771e-09	-1.50485
20629990	chr2:20629990:C:T	2.4793e-40	-1.95771e-09	-0.98908	1.11419e-17	-1.95771e-09	-1.14393	7.38476e-10	-1.95771e-09	-1.19244
20629993	chr2:20629993:C:T	1.18952e-40	-1.95771e-09	-1.72351	6.56237e-18	-1.95771e-09	-1.67329	4.65791e-10	-1.95771e-09	-1.65329
20630025	chr2:20630025:C:T	1.1791e-40	-1.95771e-09	-1.73231	6.28549e-18	-1.95771e-09	-1.7164	4.44161e-10	-1.95771e-09	-1.70084
20630030	chr2:20630030:G:A	1.19534e-40	-1.95771e-09	-1.71863	6.61133e-18	-1.95771e-09	-1.66586	4.6964e-10	-1.95771e-09	-1.64506
20630285	chr2:20630285:T:A	1.82679e-40	-1.95771e-09	-1.29449	8.62564e-18	-1.95771e-09	-1.3999	5.74622e-10	-1.95771e-09	-1.44332
20630338	chr2:20630338:T:C	1.808e-41	-2.11749	-1.48993	1.0598e-18	-1.96488	-1.53168	5.62394e-11	-2.24705	-1.52036
20630675	chr2:20630675:G:A	1.23384e-40	-1.95771e-09	-1.68693	6.9254e-18	-1.95771e-09	-1.61945	4.9389e-10	-1.95771e-09	-1.59472
20630830	chr2:20630830:C:T	3.43979e-41	-1.54875	-1.41548	3.66905e-18	-0.860601	-1.39411	9.58388e-11	-1.87189	-1.36247
20630834	chr2:20630834:G:A	1.45125e-40	-1.95771e-09	-1.52463	7.02564e-18	-1.95771e-09	-1.60508	4.71679e-10	-1.95771e-09	-1.64073
20630919	chr2:20630919:C:T	1.74591e-41	-2.548	-1.09437	1.27492e-18	-2.06324	-1.24851	4.47862e-11	-2.63659	-1.35854
20630949	chr2:20630949:T:C	1.14867e-40	-1.95771e-09	-1.75845	6.02457e-18	-1.95771e-09	-1.7588	4.19112e-10	-1.95771e-09	-1.75889
20631035	chr2:20631035:T:C	1.26153e-40	-1.95771e-09	-1.66473	7.05905e-18	-1.95771e-09	-1.60033	5.03723e-10	-1.95771e-09	-1.575
20631091	chr2:20631091:G:C	4.10662e-41	-1.06927	-1.71776	4.29948e-18	-0.393472	-1.70268	8.96487e-11	-1.60086	-1.70028
20631096	chr2:20631096:G:A	1.238e-40	-1.95771e-09	-1.68356	6.95532e-18	-1.95771e-09	-1.61514	4.9614e-10	-1.95771e-09	-1.59017
20631104	chr2:20631104:T:C	1.23586e-40	-1.95771e-09	-1.68529	6.93911e-18	-1.95771e-09	-1.61747	4.95038e-10	-1.95771e-09	-1.59239
20631202	chr2:20631202:A:G	1.27142e-40	-1.95771e-09	-1.65692	7.21006e-18	-1.95771e-09	-1.57917	5.15959e-10	-1.95771e-09	-1.551
20631205	chr2:20631205:C:A	1.27009e-40	-1.95771e-09	-1.65797	7.19898e-18	-1.95771e-09	-1.5807	5.15081e-10	-1.95771e-09	-1.55271
20631279	chr2:20631279:C:T	1.23915e-40	-1.95771e-09	-1.68263	6.96639e-18	-1.95771e-09	-1.61355	4.97035e-10	-1.95771e-09	-1.58837
20631446	chr2:20631446:T:C	1.26891e-40	-1.95771e-09	-1.6589	7.36385e-18	-1.95771e-09	-1.55806	5.32281e-10	-1.95771e-09	-1.51986
20631708	chr2:20631708:C:T	1.42367e-41	-2.69811	-1.14829	7.13478e-19	-2.69222	-1.20003	4.76153e-11	-2.69476	-1.23912
20631834	chr2:20631834:C:T	1.14686e-40	-1.95771e-09	-1.76003	6.28101e-18	-1.95771e-09	-1.71711	4.53148e-10	-1.95771e-09	-1.68081
20631864	chr2:20631864:A:C	1.30494e-40	-1.95771e-09	-1.6309	7.24541e-18	-1.95771e-09	-1.57427	5.22396e-10	-1.95771e-09	-1.5386
20632669	chr2:20632669:C:T	2.00034e-40	-1.95771e-09	-1.20374	1.04567e-17	-1.95771e-09	-1.2074	7.82218e-10	-1.95771e-09	-1.1349
20632670	chr2:20632670:G:A	1.83502e-40	-1.95771e-09	-1.29	8.65268e-18	-1.95771e-09	-1.39677	5.7666e-10	-1.95771e-09	-1.43978
20633332	chr2:20633332:T:C	1.32605e-40	-1.95771e-09	-1.61485	7.37907e-18	-1.95771e-09	-1.556	5.32056e-10	-1.95771e-09	-1.52028
20633433	chr2:20633433:A:C	2.22968e-41	-2.63104	-0.76674	1.07242e-18	-2.67362	-0.811106	7.26584e-11	-2.69295	-0.818307
20633464	chr2:20633464:C:T	1.20715e-40	-1.95771e-09	-1.70879	6.19011e-18	-1.95771e-09	-1.73169	4.29914e-10	-1.95771e-09	-1.73344
20633576	chr2:20633576:G:A	1.31716e-41	-2.23343	-1.69074	7.33239e-19	-2.18325	-1.68168	3.56032e-11	-2.60094	-1.62366
20633609	chr2:20633609:G:A	1.14864e-40	-1.95771e-09	-1.75848	6.02476e-18	-1.95771e-09	-1.75877	4.19123e-10	-1.95771e-09	-1.75886
20633729	chr2:20633729:A:G	8.73147e-40	-1.95771e-09	0.269878	6.15976e-17	-1.95771e-09	0.56598	3.74377e-09	-1.95771e-09	0.430819
20634079	chr2:20634079:C:T	1.15264e-40	-1.95771e-09	-1.755	6.01918e-18	-1.95771e-09	-1.75969	4.19478e-10	-1.95771e-09	-1.75802
20634125	chr2:20634125:T:G	1.31631e-40	-1.95771e-09	-1.62223	7.31645e-18	-1.95771e-09	-1.56452	5.27138e-10	-1.95771e-09	-1.52957
20634126	chr2:20634126:T:A	1.31561e-40	-1.95771e-09	-1.62275	7.31253e-18	-1.95771e-09	-1.56505	5.26763e-10	-1.95771e-09	-1.53028
20634425	chr2:20634425:T:C	1.76029e-40	-1.95771e-09	-1.33158	9.06155e-18	-1.95771e-09	-1.3506	5.87215e-10	-1.95771e-09	-1.42164
20634699	chr2:20634699:T:G	2.21635e-39	1.20139	-1.53232e-09	6.0015e-17	0.539952	-1.53232e-09	2.16453e-09	-0.117071	-1.53232e-09
20634712	chr2:20634712:G:A	1.17856e-40	-1.95771e-09	-1.73276	6.28325e-18	-1.95771e-09	-1.71675	4.43686e-10	-1.95771e-09	-1.70191
20635589	chr2:20635589:G:A	2.45848e-40	-1.95771e-09	-0.997513	1.11069e-17	-1.95771e-09	-1.14708	7.34851e-10	-1.95771e-09	-1.19736
20635590	chr2:20635590:T:A	1.17849e-40	-1.95771e-09	-1.73283	6.2827e-18	-1.95771e-09	-1.71684	4.43644e-10	-1.95771e-09	-1.70201
20635690	chr2:20635690:A:G	1.823e-41	-1.85187	-1.74728	8.92649e-19	-1.93356	-1.73465	3.48124e-11	-2.54925	-1.69781
20635903	chr2:20635903:G:C	7.9091e-41	-2.6928	0.561173	4.14783e-18	-2.67436	0.5423	2.31615e-10	-2.69753	0.345576
20636157	chr2:20636157:A:T	4.91523e-41	-2.6073	-1.53232e-09	2.4716e-18	-2.64978	-1.53232e-09	1.6935e-10	-2.66506	-1.53232e-09
20636893	chr2:20636893:G:A	1.72608e-40	-1.95771e-09	-1.3512	8.19248e-18	-1.95771e-09	-1.45143	5.47121e-10	-1.95771e-09	-1.49236
20636952	chr2:20636952:A:G	1.01129e-41	-2.66927	-1.51914	5.17387e-19	-2.69557	-1.51804	3.40074e-11	-2.69833	-1.57212
20637172	chr2:20637172:G:T	1.85467e-40	-1.95771e-09	-1.27935	9.51972e-18	-1.95771e-09	-1.30128	6.14513e-10	-1.95771e-09	-1.3762
20637293	chr2:20637293:C:T	4.55484e-41	-2.68345	-1.53232e-09	2.45892e-18	-2.65492	-1.53232e-09	1.63871e-10	-2.69795	-1.53232e-09
20637367	chr2:20637367:T:C	6.98927e-40	-1.95771e-09	0.0473197	4.91368e-17	-1.95771e-09	0.339966	3.00415e-09	-1.95771e-09	0.210719
20637578	chr2:20637578:A:G	6.52468e-41	-2.68658	0.362528	3.85934e-18	-2.55109	0.346941	1.9442e-10	-2.67427	0.147261
20637704	chr2:20637704:C:T	6.59289e-41	-2.69471	0.38106	3.81093e-18	-2.58197	0.365203	1.9523e-10	-2.68664	0.163784
20637709	chr2:20637709:C:T	1.01183e-41	-2.60818	-1.57969	7.85343e-19	-2.24171	-1.55457	4.104e-11	-2.54118	-1.5413
20637748	chr2:20637748:C:T	1.64437e-40	-1.95771e-09	-1.3997	7.84886e-18	-1.95771e-09	-1.49427	5.26419e-10	-1.95771e-09	-1.53093
20637949	chr2:20637949:G:A	1.25366e-40	-1.95771e-09	-1.67099	6.51959e-18	-1.95771e-09	-1.67983	4.33097e-10	-1.95771e-09	-1.72607
20637959	chr2:20637959:G:A	1.15804e-41	-2.29991	-1.753	4.70883e-19	-2.54837	-1.75942	2.93841e-11	-2.65671	-1.75986
20638177	chr2:20638177:C:T	1.15058e-40	-1.95771e-09	-1.75679	6.01969e-18	-1.95771e-09	-1.75961	4.18787e-10	-1.95771e-09	-1.75967
20638305	chr2:20638305:C:T	1.8881e-40	-1.95771e-09	-1.26149	8.54083e-18	-1.95771e-09	-1.40978	5.71827e-10	-1.95771e-09	-1.44819
20638410	chr2:20638410:G:A	1.56514e-40	-1.95771e-09	-1.44908	7.54875e-18	-1.95771e-09	-1.53326	5.00192e-10	-1.95771e-09	-1.58204
20638462	chr2:20638462:C:T	1.27241e-41	-2.32371	-1.63502	6.99275e-19	-2.2872	-1.62516	3.67766e-11	-2.64142	-1.55075
20638558	chr2:20638558:G:A	1.09099e-41	-2.54672	-1.56583	8.32092e-19	-2.20503	-1.53343	3.97412e-11	-2.60017	-1.51447
20638987	chr2:20638987:G:A	7.62752e-41	-2.6953	0.527418	4.28702e-18	-2.59999	0.500939	2.21675e-10	-2.69049	0.294672
20639243	chr2:20639243:G:A	1.19395e-41	-2.36221	-1.66016	4.53938e-19	-2.62119	-1.72325	3.07226e-11	-2.63067	-1.74137
20639268	chr2:20639268:GC:G	1.57251e-40	-1.95771e-09	-1.44439	9.61048e-18	-1.95771e-09	-1.29179	7.42003e-10	-1.95771e-09	-1.18768
20639671	chr2:20639671:G:A	1.98281e-40	-1.95771e-09	-1.21254	9.23259e-18	-1.95771e-09	-1.3319	6.69936e-10	-1.95771e-09	-1.28985
20640128	chr2:20640128:T:C	1.89575e-40	-1.95771e-09	-1.25744	8.90983e-18	-1.95771e-09	-1.36749	5.94415e-10	-1.95771e-09	-1.40945
20640135	chr2:20640135:G:A	1.15095e-40	-1.95771e-09	-1.75647	6.01787e-18	-1.95771e-09	-1.75991	4.18689e-10	-1.95771e-09	-1.7599
20640196	chr2:20640196:T:C	1.30058e-41	-2.50159	-1.43524	6.58474e-19	-2.41623	-1.55624	3.45246e-11	-2.63528	-1.62008
20640587	chr2:20640587:C:T	7.66194e-40	0.139209	-1.53232e-09	2.40612e-17	-0.374042	-1.53232e-09	1.1286e-09	-0.768294	-1.53232e-09
20640652	chr2:20640652:A:G	9.47118e-41	-2.61153	0.660139	2.62902e-18	-2.65294	0.0649113	1.35427e-10	-2.69836	-0.190243
20640791	chr2:20640791:G:A	1.14781e-40	-1.95771e-09	-1.7592	6.02855e-18	-1.95771e-09	-1.75814	4.19451e-10	-1.95771e-09	-1.75808
20641299	chr2:20641299:C:T	1.24228e-41	-2.45754	-1.52515	9.00864e-19	-2.17987	-1.47917	4.28829e-11	-2.52842	-1.51013
20641319	chr2:20641319:C:T	1.23676e-40	-1.95771e-09	-1.68456	6.29097e-18	-1.95771e-09	-1.71553	4.36301e-10	-1.95771e-09	-1.7187
20641348	chr2:20641348:C:T	1.68982e-40	-1.95771e-09	-1.37243	8.12407e-18	-1.95771e-09	-1.45981	5.89797e-10	-1.95771e-09	-1.41725
20641408	chr2:20641408:A:G	1.15776e-41	-2.61496	-1.4382	5.672e-19	-2.56354	-1.55815	3.2609e-11	-2.69183	-1.62061
20641422	chr2:20641422:G:A	3.14554e-41	-1.87386	-1.1798	2.34194e-18	-1.48144	-1.22223	6.32198e-11	-2.27149	-1.37892
20641626	chr2:20641626:C:T	1.68988e-40	-1.95771e-09	-1.3724	8.09427e-18	-1.95771e-09	-1.46349	5.84954e-10	-1.95771e-09	-1.4255
20641848	chr2:20641848:A:G	1.79319e-40	-1.95771e-09	-1.31306	8.49368e-18	-1.95771e-09	-1.41532	6.15915e-10	-1.95771e-09	-1.37392
20641961	chr2:20641961:C:T	8.82034e-42	-2.62441	-1.70076	4.36107e-19	-2.66998	-1.71453	3.00632e-11	-2.69236	-1.70136
20641965	chr2:20641965:G:A	2.10024e-40	-1.95771e-09	-1.155	9.69371e-18	-1.95771e-09	-1.28317	6.47246e-10	-1.95771e-09	-1.3243
20642233	chr2:20642233:C:T	8.73183e-42	-2.67192	-1.66334	5.00282e-19	-2.61534	-1.63189	3.32695e-11	-2.69996	-1.59243
20642384	chr2:20642384:G:C	1.56557e-40	-1.95771e-09	-1.44881	8.03815e-18	-1.95771e-09	-1.47044	5.08309e-10	-1.95771e-09	-1.56594
20642556	chr2:20642556:C:T	1.16784e-40	-1.95771e-09	-1.7419	6.04223e-18	-1.95771e-09	-1.75587	4.2722e-10	-1.95771e-09	-1.73973
20642567	chr2:20642567:G:A	1.86877e-41	-2.52432	-1.05005	1.15779e-18	-1.98439	-1.42374	3.98788e-11	-2.49553	-1.61566
20642595	chr2:20642595:C:A	6.62473e-40	-1.95771e-09	-0.00624665	4.60919e-17	-1.95771e-09	0.275995	2.82036e-09	-1.95771e-09	0.147589
20642882	chr2:20642882:C:T	1.14894e-40	-1.95771e-09	-1.75822	6.03578e-18	-1.95771e-09	-1.75694	4.24568e-10	-1.95771e-09	-1.74596
20643400	chr2:20643400:T:A	1.44766e-41	-2.69956	-1.13013	6.58552e-19	-2.65889	-1.31347	4.62128e-11	-2.51792	-1.44585
20643818	chr2:20643818:A:G	1.15843e-41	-2.69737	-1.3552	5.15177e-19	-2.67938	-1.53851	3.3698e-11	-2.62563	-1.65396
20643841	chr2:20643841:G:A	1.16897e-40	-2.65104	0.910107	3.78384e-18	-2.67731	0.45341	2.50373e-10	-2.28929	0.015214
20643955	chr2:20643955:C:T	1.14757e-40	-1.95771e-09	-1.75941	6.27077e-18	-1.95771e-09	-1.71874	4.27181e-10	-1.95771e-09	-1.73982
20643994	chr2:20643994:G:C	9.48915e-41	-1.94949	-1.53232e-09	5.91033e-18	-1.77794	-1.53232e-09	5.30415e-10	-1.52337	-1.53232e-09
20644527	chr2:20644527:G:A	1.0031e-41	-2.68562	-1.51093	6.78727e-19	-2.66369	-1.27849	7.6779e-11	-2.31302	-1.14308
20644685	chr2:20644685:A:G	1.15186e-40	-1.95771e-09	-1.75568	6.01895e-18	-1.95771e-09	-1.75973	4.19392e-10	-1.95771e-09	-1.75822
20644714	chr2:20644714:G:A	9.43212e-42	-2.68589	-1.57221	6.39397e-19	-2.33916	-1.66271	2.8387e-11	-2.70098	-1.75012
20645090	chr2:20645090:C:A	1.14901e-40	-1.95771e-09	-1.75815	6.03923e-18	-1.95771e-09	-1.75637	4.2656e-10	-1.95771e-09	-1.74128
20645201	chr2:20645201:C:G	4.47613e-41	-2.70088	-1.53232e-09	2.44424e-18	-2.66091	-1.53232e-09	1.63817e-10	-2.69828	-1.53232e-09
20645701	chr2:20645701:G:T	9.40567e-42	-2.69541	-1.5655	4.63367e-19	-2.66457	-1.65931	3.57042e-11	-2.53069	-1.69107
20646077	chr2:20646077:T:C	1.15419e-40	-1.95771e-09	-1.75365	6.30066e-18	-1.95771e-09	-1.71399	4.2767e-10	-1.95771e-09	-1.73868
20646182	chr2:20646182:A:G	1.07472e-41	-2.41401	-1.71357	6.05056e-19	-2.43615	-1.62093	9.77928e-11	-1.69863	-1.51555
20646275	chr2:20646275:C:T	9.3581e-42	-2.52393	-1.74205	5.25957e-19	-2.52098	-1.6762	7.68573e-11	-1.86448	-1.59059
20646402	chr2:20646402:G:A	1.35103e-40	-1.95771e-09	-1.59619	7.4724e-18	-1.95771e-09	-1.54343	4.94979e-10	-1.95771e-09	-1.59251
20646471	chr2:20646471:C:T	8.84337e-42	-2.70056	-1.62199	5.09685e-19	-2.56958	-1.65903	4.54569e-11	-2.3169	-1.66336
20646531	chr2:20646531:A:T	1.68022e-40	-1.95771e-09	-1.37813	9.32161e-18	-1.95771e-09	-1.32231	6.28002e-10	-1.95771e-09	-1.35449
20646551	chr2:20646551:A:G	1.14991e-40	-1.95771e-09	-1.75737	6.03926e-18	-1.95771e-09	-1.75636	4.18618e-10	-1.95771e-09	-1.76007
20646729	chr2:20646729:C:T	1.94164e-40	-1.95771e-09	-1.23352	1.20638e-17	-1.95771e-09	-1.06444	9.01902e-10	-1.95771e-09	-0.992524
20646802	chr2:20646802:C:T	1.14881e-40	-1.95771e-09	-1.75833	6.14563e-18	-1.95771e-09	-1.7389	4.4047e-10	-1.95771e-09	-1.70919
20646827	chr2:20646827:G:C	1.09545e-41	-2.42227	-1.6862	4.29398e-19	-2.66745	-1.73256	3.4427e-11	-2.50982	-1.74837
20646959	chr2:20646959:G:A	1.21798e-40	-1.95771e-09	-1.69986	6.01712e-18	-1.95771e-09	-1.76003	4.19373e-10	-1.95771e-09	-1.75827
20647071	chr2:20647071:G:T	9.27738e-42	-2.52935	-1.7453	4.17297e-19	-2.66863	-1.75997	2.85354e-11	-2.6887	-1.75718
20647414	chr2:20647414:C:A	9.12561e-42	-2.53139	-1.75976	5.37082e-19	-2.41618	-1.76006	8.38624e-11	-1.61164	-1.75621
20647459	chr2:20647459:G:A	8.42853e-42	-2.66008	-1.71052	5.08965e-19	-2.47979	-1.75023	4.93934e-11	-2.14044	-1.75678
20647687	chr2:20647687:G:A	1.15434e-40	-1.95771e-09	-1.75353	6.31323e-18	-1.95771e-09	-1.712	4.58658e-10	-1.95771e-09	-1.66872
20647778	chr2:20647778:G:A	1.20168e-40	-1.95771e-09	-1.71333	6.01726e-18	-1.95771e-09	-1.76001	4.19807e-10	-1.95771e-09	-1.75723
20648094	chr2:20648094:A:C	8.09266e-41	-2.10868	-1.53232e-09	2.85718e-18	-2.50481	-1.53232e-09	2.18326e-10	-2.41104	-1.53232e-09
20648327	chr2:20648327:A:G	1.11035e-41	-2.5698	-1.52516	6.0105e-19	-2.65529	-1.40843	4.90172e-11	-2.51324	-1.39162
20648837	chr2:20648837:C:T	2.55627e-40	-1.95771e-09	-0.958506	1.65177e-17	-1.95771e-09	-0.750213	1.31856e-09	-1.95771e-09	-0.612738
20649002	chr2:20649002:G:A	1.17821e-40	-1.95771e-09	-1.73306	6.02555e-18	-1.95771e-09	-1.75863	4.20854e-10	-1.95771e-09	-1.75474
20649041	chr2:20649041:A:G	9.91397e-41	-0.741992	-1.1637	2.61061e-18	-1.25936	-1.33569	7.44426e-11	-2.06072	-1.42628
20649047	chr2:20649047:A:T	3.97406e-41	-1.13392	-1.68594	1.61462e-18	-1.36193	-1.71362	5.28844e-11	-2.0949	-1.73402
20649642	chr2:20649642:G:A	1.65646e-39	-1.95771e-09	0.910211	5.51865e-17	-1.95771e-09	0.456075	3.38203e-09	-1.95771e-09	0.329201
20649812	chr2:20649812:G:A	1.15497e-40	-1.95771e-09	-1.75298	6.03975e-18	-1.95771e-09	-1.75628	4.23235e-10	-1.95771e-09	-1.7491
20651301	chr2:20651301:A:C	9.09716e-41	-0.338381	-1.6533	3.455e-18	-0.635947	-1.67887	9.20868e-11	-1.58818	-1.68611
20651521	chr2:20651521:T:G	8.40063e-41	-2.07133	-1.53232e-09	4.07791e-18	-2.14906	-1.53232e-09	1.63618e-10	-2.6995	-1.53232e-09
20651848	chr2:20651848:A:T	1.40143e-41	-2.25129	-1.61086	2.28284e-18	-1.3407	-1.38853	9.71617e-11	-1.9315	-1.28915
20651947	chr2:20651947:C:T	1.15476e-40	-1.95771e-09	-1.75317	6.63677e-18	-1.95771e-09	-1.66202	4.67871e-10	-1.95771e-09	-1.64884
20652552	chr2:20652552:T:C	2.31947e-40	0.637715	-1.69343	1.17535e-17	0.613423	-1.70392	2.6249e-10	-0.506054	-1.72076
20652651	chr2:20652651:A:C	1.70181e-41	-2.29293	-1.37502	1.0884e-18	-1.91851	-1.55143	3.63334e-11	-2.50123	-1.70306
20652920	chr2:20652920:C:A	1.18624e-40	-1.95771e-09	-1.72627	6.21218e-18	-1.95771e-09	-1.72813	4.26348e-10	-1.95771e-09	-1.74177
20653434	chr2:20653434:T:C	4.66234e-41	-2.66012	-1.53232e-09	3.49242e-18	-2.30405	-1.53232e-09	1.7864e-10	-2.61165	-1.53232e-09
20653488	chr2:20653488:TCG:T	1.14736e-40	-1.95771e-09	-1.75959	6.26029e-18	-1.95771e-09	-1.72042	4.43494e-10	-1.95771e-09	-1.70235
20653542	chr2:20653542:C:G	3.15259e-40	-1.95771e-09	-0.748832	1.34227e-17	-1.95771e-09	-0.957698	8.84155e-10	-1.95771e-09	-1.0124
20653601	chr2:20653601:G:A	1.17653e-40	-1.95771e-09	-1.73449	6.94545e-18	-1.95771e-09	-1.61656	5.00815e-10	-1.95771e-09	-1.58079
20654120	chr2:20654120:C:T	5.00733e-41	-2.58874	-1.53232e-09	2.90242e-18	-2.4891	-1.53232e-09	1.80683e-10	-2.60028	-1.53232e-09
20654468	chr2:20654468:A:G	1.14683e-40	-1.95771e-09	-1.76006	6.34486e-18	-1.95771e-09	-1.707	4.48901e-10	-1.95771e-09	-1.69023
20654583	chr2:20654583:C:T	3.44115e-40	-2.69802	2.03677	9.41343e-18	-1.98194	0.669438	2.52585e-10	-2.52694	0.261662
20654687	chr2:20654687:G:C	3.28633e-41	-1.32216	-1.6877	5.98945e-19	-2.33847	-1.72875	1.17891e-10	-1.26847	-1.7588
20654858	chr2:20654858:G:A	1.19251e-40	-1.95771e-09	-1.721	7.01943e-18	-1.95771e-09	-1.60596	4.66499e-10	-1.95771e-09	-1.65177
20655240	chr2:20655240:C:T	1.42696e-40	-1.95771e-09	-1.54151	6.90421e-18	-1.95771e-09	-1.62251	5.08872e-10	-1.95771e-09	-1.56483
20655609	chr2:20655609:T:C	7.28619e-41	-1.12451	-1.08915	1.55826e-18	-2.44424	-0.666839	2.1322e-10	-1.72111	-0.7136
20656151	chr2:20656151:C:T	1.73679e-41	-2.05122	-1.59639	3.43989e-18	-0.95258	-1.36662	1.24192e-10	-1.7197	-1.2555
20656243	chr2:20656243:T:C	1.75754e-40	-1.95771e-09	-1.33314	8.08789e-18	-1.95771e-09	-1.46428	6.06827e-10	-1.95771e-09	-1.38879
20656355	chr2:20656355:A:G	1.77105e-40	-1.95771e-09	-1.32549	8.13574e-18	-1.95771e-09	-1.45838	6.11089e-10	-1.95771e-09	-1.38179
20656384	chr2:20656384:G:A	1.55781e-41	-2.0315	-1.72486	4.70779e-19	-2.54854	-1.75947	3.83269e-11	-2.39457	-1.75631
20657100	chr2:20657100:A:G	1.26906e-40	-1.95771e-09	-1.65878	6.32811e-18	-1.95771e-09	-1.70964	4.49167e-10	-1.95771e-09	-1.68964
20657566	chr2:20657566:A:C	1.76499e-40	-1.95771e-09	-1.32891	8.14769e-18	-1.95771e-09	-1.45691	6.12802e-10	-1.95771e-09	-1.37899
20657696	chr2:20657696:A:G	8.47584e-42	-2.69831	-1.66669	1.07166e-18	-1.76588	-1.71955	3.36308e-11	-2.54063	-1.74096
20658089	chr2:20658089:C:G	1.38761e-40	-1.95771e-09	-1.56947	7.59153e-18	-1.95771e-09	-1.52761	5.47894e-10	-1.95771e-09	-1.49095
20658292	chr2:20658292:C:T	2.20358e-40	-1.95771e-09	-1.10697	1.62991e-17	-1.95771e-09	-0.763531	1.01475e-09	-1.95771e-09	-0.874632
20658365	chr2:20658365:C:T	1.14788e-40	-1.95771e-09	-1.75914	6.02314e-18	-1.95771e-09	-1.75903	4.19591e-10	-1.95771e-09	-1.75775
20658532	chr2:20658532:A:G	1.99523e-40	-1.95771e-09	-1.2063	8.76735e-18	-1.95771e-09	-1.38361	5.57415e-10	-1.95771e-09	-1.47372
20658638	chr2:20658638:C:T	6.82749e-39	-1.95771e-09	2.32649	8.24057e-16	-1.95771e-09	3.1596	8.60608e-08	-1.95771e-09	3.56578
20658829	chr2:20658829:G:A	1.19077e-40	-1.95771e-09	-1.72246	6.74222e-18	-1.95771e-09	-1.64625	4.51905e-10	-1.95771e-09	-1.68356
20659128	chr2:20659128:T:C	1.60122e-40	-1.95771e-09	-1.42629	7.75341e-18	-1.95771e-09	-1.50651	5.86775e-10	-1.95771e-09	-1.42239
20659882	chr2:20659882:A:G	3.19594e-40	-1.95771e-09	-0.735175	1.90844e-17	-1.95771e-09	-0.605772	1.45932e-09	-1.95771e-09	-0.511301
20660062	chr2:20660062:C:A	7.38062e-41	-2.20078	-1.53232e-09	1.0648e-17	-1.18927	-1.53232e-09	2.09993e-10	-2.44995	-1.53232e-09
20660143	chr2:20660143:A:T	1.16622e-40	-1.95771e-09	-1.74329	6.03992e-18	-1.95771e-09	-1.75625	4.27603e-10	-1.95771e-09	-1.73883
20660995	chr2:20660995:A:G	1.41155e-40	-1.95771e-09	-1.55237	7.75876e-18	-1.95771e-09	-1.50582	5.6099e-10	-1.95771e-09	-1.46733
20661077	chr2:20661077:G:C	5.82387e-41	-2.43768	-1.53232e-09	2.94638e-18	-2.47407	-1.53232e-09	2.24073e-10	-2.38506	-1.53232e-09
20661226	chr2:20661226:C:T	2.29922e-39	-1.95771e-09	1.2381	6.92925e-17	-1.95771e-09	0.683695	4.04255e-09	-1.95771e-09	0.507602
20661299	chr2:20661299:G:T	2.2169e-40	-1.95771e-09	-1.10095	9.70493e-18	-1.95771e-09	-1.28201	6.12791e-10	-1.95771e-09	-1.37901
20661447	chr2:20661447:A:G	1.69777e-41	-2.25987	-1.41046	6.63203e-19	-2.49653	-1.46879	3.67832e-11	-2.70084	-1.49115
20661848	chr2:20661848:A:G	4.57075e-41	-2.67996	-1.53232e-09	2.36889e-18	-2.69222	-1.53232e-09	1.63834e-10	-2.69817	-1.53232e-09
20662160	chr2:20662160:C:T	5.35177e-41	-2.52221	-1.53232e-09	2.39163e-18	-2.68267	-1.53232e-09	1.77703e-10	-2.61691	-1.53232e-09
20662202	chr2:20662202:C:T	1.43244e-40	-1.95771e-09	-1.53767	7.9806e-18	-1.95771e-09	-1.47763	5.88776e-10	-1.95771e-09	-1.41898
20662273	chr2:20662273:C:T	3.48972e-40	-1.95771e-09	-0.647235	1.47839e-17	-1.95771e-09	-0.861105	1.04348e-09	-1.95771e-09	-0.846717
20662636	chr2:20662636:A:G	8.37698e-42	-2.66286	-1.71387	1.01751e-18	-1.87737	-1.65991	3.64223e-11	-2.58511	-1.61674
20662637	chr2:20662637:T:C	1.44213e-40	-1.95771e-09	-1.53093	7.04431e-18	-1.95771e-09	-1.60242	5.24341e-10	-1.95771e-09	-1.53489
20662779	chr2:20662779:C:A	1.23449e-41	-2.47784	-1.51114	1.75155e-18	-1.71929	-1.27485	9.7548e-11	-2.01216	-1.20452
20663526	chr2:20663526:C:T	9.3144e-42	-2.57166	-1.69901	1.2439e-18	-1.63499	-1.7014	4.70617e-11	-2.26085	-1.68472
20663570	chr2:20663570:T:C	1.42311e-40	-1.95771e-09	-1.54421	6.97043e-18	-1.95771e-09	-1.61297	5.18039e-10	-1.95771e-09	-1.54698
20663612	chr2:20663612:C:T	1.83991e-40	-0.0173953	-1.26994	7.13119e-18	-0.331129	-1.25904	1.86897e-10	-1.36827	-1.1982
20663621	chr2:20663621:G:A	3.55649e-40	-1.95771e-09	-0.628283	2.09527e-17	-1.95771e-09	-0.512375	1.61e-09	-1.95771e-09	-0.41304
20663783	chr2:20663783:G:C	5.91487e-41	-2.42217	-1.53232e-09	2.40416e-18	-2.67744	-1.53232e-09	1.80198e-10	-2.60297	-1.53232e-09
20664210	chr2:20664210:G:T	2.21373e-40	-1.32798	0.225601	3.71111e-18	-2.39316	0.149848	3.98226e-10	-1.94491	0.1349
20664281	chr2:20664281:T:G	1.46478e-40	-1.95771e-09	-1.51535	8.58783e-18	-1.95771e-09	-1.4043	6.60236e-10	-1.95771e-09	-1.30443
20664532	chr2:20664532:G:A	8.41922e-42	-2.61375	-1.75796	4.75171e-19	-2.56583	-1.73289	2.95355e-11	-2.69553	-1.71591
20664676	chr2:20664676:G:A	3.26672e-40	-1.95771e-09	-0.713269	2.72263e-17	-1.95771e-09	-0.250461	2.13279e-09	-1.95771e-09	-0.131843
20664903	chr2:20664903:G:A	1.66184e-40	-1.95771e-09	-1.38913	7.83511e-18	-1.95771e-09	-1.49603	5.27104e-10	-1.95771e-09	-1.52963
20665328	chr2:20665328:C:T	9.07776e-42	-2.60151	-1.69489	5.07685e-19	-2.61656	-1.61598	3.30118e-11	-2.69743	-1.60273
20665760	chr2:20665760:G:C	6.50637e-40	-1.95771e-09	-0.0242743	2.41672e-17	-1.95771e-09	-0.369646	1.51565e-09	-1.95771e-09	-0.473429
20666135	chr2:20666135:AC:A	2.06998e-40	-1.95771e-09	-1.16952	1.50876e-17	-1.95771e-09	-0.840772	9.34693e-10	-1.95771e-09	-0.956812
20666939	chr2:20666939:G:C	2.98304e-41	-2.61404	-0.492658	1.66422e-18	-2.12332	-0.921969	8.78725e-11	-2.18773	-1.13341
20666960	chr2:20666960:G:C	2.23863e-41	-2.54736	-0.846416	2.22767e-18	-1.88083	-0.872858	1.31427e-10	-1.93432	-0.984254
20667572	chr2:20667572:C:T	1.82047e-40	-1.95771e-09	-1.29796	8.83022e-18	-1.95771e-09	-1.37646	5.69507e-10	-1.95771e-09	-1.45226
20667690	chr2:20667690:G:A	2.97137e-40	-1.95771e-09	-0.808034	1.76592e-17	-1.95771e-09	-0.683385	1.33951e-09	-1.95771e-09	-0.59697
20667726	chr2:20667726:G:A	1.45587e-40	-1.95771e-09	-1.52145	6.98923e-18	-1.95771e-09	-1.61027	4.65383e-10	-1.95771e-09	-1.65417
20667984	chr2:20667984:A:G	1.45617e-41	-2.60931	-1.21452	1.29699e-18	-2.05102	-1.24358	7.97838e-11	-2.08256	-1.33515
20667993	chr2:20667993:G:T	2.13789e-40	-1.95771e-09	-1.13724	9.38543e-18	-1.95771e-09	-1.31548	5.96864e-10	-1.95771e-09	-1.40534
20668226	chr2:20668226:T:A	1.31457e-40	-1.95771e-09	-1.62355	6.82202e-18	-1.95771e-09	-1.63449	4.66345e-10	-1.95771e-09	-1.6521
20668323	chr2:20668323:G:A	1.12123e-41	-2.63039	-1.45483	6.01831e-19	-2.47417	-1.58825	1.31777e-10	-1.23138	-1.68454
20668365	chr2:20668365:T:C	1.9651e-41	-2.59814	-0.925951	1.78847e-18	-2.01847	-0.954806	1.07473e-10	-2.05631	-1.06348
20668419	chr2:20668419:G:A	1.22004e-41	-2.64049	-1.36026	9.71228e-19	-2.13334	-1.4505	6.17227e-11	-2.17217	-1.50221
20668609	chr2:20668609:C:T	9.03717e-42	-2.60975	-1.69113	5.33316e-19	-2.59561	-1.58767	3.30648e-11	-2.6976	-1.60096
20668654	chr2:20668654:C:A	3.80351e-41	-2.58818	-0.275542	2.09507e-18	-2.05896	-0.756095	1.08146e-10	-2.12508	-0.988464
20668710	chr2:20668710:A:G	1.6032e-40	-1.95771e-09	-1.42505	7.60395e-18	-1.95771e-09	-1.52598	5.13722e-10	-1.95771e-09	-1.55535
20669188	chr2:20669188:C:T	1.41376e-40	-1.95771e-09	-1.5508	7.76006e-18	-1.95771e-09	-1.50565	5.026e-10	-1.95771e-09	-1.57724
20670811	chr2:20670811:C:T	1.88838e-40	-1.95771e-09	-1.26134	8.45363e-18	-1.95771e-09	-1.42005	6.03241e-10	-1.95771e-09	-1.39471
20670819	chr2:20670819:G:A	2.15846e-41	-2.51197	-0.918277	1.82365e-18	-1.83138	-1.12242	1.0759e-10	-1.87345	-1.24525
20670928	chr2:20670928:G:A	2.0972e-40	-1.95771e-09	-1.15645	1.05106e-17	-1.95771e-09	-1.20226	7.60171e-10	-1.95771e-09	-1.16349
20671018	chr2:20671018:G:A	3.7578e-40	-1.95771e-09	-0.573222	1.34087e-17	-1.95771e-09	-0.95874	9.22572e-10	-1.95771e-09	-0.969864
20671060	chr2:20671060:G:T	1.04555e-41	-2.63892	-1.51619	6.07564e-19	-2.41867	-1.63427	1.38931e-10	-1.15225	-1.7108
20671638	chr2:20671638:T:C	3.00795e-41	-2.58277	-0.515609	1.74778e-18	-2.02269	-0.973605	9.32372e-11	-2.08385	-1.17803
20671715	chr2:20671715:G:A	2.54583e-40	-1.95771e-09	-0.962597	1.50523e-17	-1.95771e-09	-0.843112	1.13756e-09	-1.95771e-09	-0.760392
20672029	chr2:20672029:T:C	5.42682e-40	-1.95771e-09	-0.205703	3.45356e-17	-1.95771e-09	-0.0126529	2.78331e-09	-1.95771e-09	0.134368
20672306	chr2:20672306:A:C	1.5143e-40	-1.95771e-09	-1.4821	7.24318e-18	-1.95771e-09	-1.57458	4.92052e-10	-1.95771e-09	-1.59844
20672465	chr2:20672465:C:A	1.57489e-41	-2.02937	-1.71608	4.11416e-19	-2.68588	-1.75691	3.16151e-11	-2.58337	-1.76002
20673339	chr2:20673339:T:A	8.76437e-42	-2.57166	-1.75987	6.73245e-19	-2.21193	-1.73836	2.87455e-11	-2.68209	-1.75646
20673573	chr2:20673573:G:A	9.22205e-42	-2.53096	-1.74967	6.06857e-19	-2.29478	-1.75932	2.83584e-11	-2.69543	-1.75668
20673748	chr2:20673748:G:T	8.75382e-42	-2.61597	-1.71676	7.20253e-19	-2.13201	-1.75079	2.90643e-11	-2.68548	-1.74204
20673904	chr2:20673904:C:G	1.21436e-40	-1.95771e-09	-1.70284	6.53909e-18	-1.95771e-09	-1.67685	4.71381e-10	-1.95771e-09	-1.64136
20674289	chr2:20674289:C:G	1.26325e-40	-1.95771e-09	-1.66337	7.53147e-18	-1.95771e-09	-1.53555	5.69722e-10	-1.95771e-09	-1.45188
20674428	chr2:20674428:C:T	1.21639e-40	-1.95771e-09	-1.70117	6.18287e-18	-1.95771e-09	-1.73286	4.24137e-10	-1.95771e-09	-1.74697
20674478	chr2:20674478:C:T	3.53829e-40	-1.95771e-09	-0.633411	1.57992e-17	-1.95771e-09	-0.794686	1.03352e-09	-1.95771e-09	-0.8563
20674479	chr2:20674479:T:C	4.12065e-40	-1.95771e-09	-0.481045	1.44693e-17	-1.95771e-09	-0.882614	9.93217e-10	-1.95771e-09	-0.896081
20674843	chr2:20674843:G:A	2.55501e-40	-1.95771e-09	-0.958998	1.17544e-17	-1.95771e-09	-1.09041	7.69435e-10	-1.95771e-09	-1.15137
20675004	chr2:20675004:G:C	5.40458e-40	-0.209809	-1.53232e-09	1.02136e-17	-1.23093	-1.53232e-09	1.70582e-09	-0.355228	-1.53232e-09
20675011	chr2:20675011:A:G	3.71791e-40	-1.95771e-09	-0.583893	1.76608e-17	-1.95771e-09	-0.683297	1.21792e-09	-1.95771e-09	-0.692129
20675273	chr2:20675273:AG:A	1.01329e-41	-2.6223	-1.56414	5.26539e-19	-2.61211	-1.58396	4.04972e-11	-2.69618	-1.39962
20675353	chr2:20675353:C:T	1.61393e-40	-1.95771e-09	-1.41838	7.4089e-18	-1.95771e-09	-1.55196	5.00944e-10	-1.95771e-09	-1.58054
20675381	chr2:20675381:T:A	1.02126e-41	-2.59275	-1.58585	5.03302e-19	-2.63706	-1.60415	3.91827e-11	-2.70046	-1.42834
20675496	chr2:20675496:C:T	3.45012e-41	-1.28788	-1.67335	4.0422e-19	-2.70056	-1.75987	3.40336e-11	-2.51255	-1.75713
20675514	chr2:20675514:G:A	3.20513e-41	-1.34864	-1.68625	4.04947e-19	-2.69864	-1.76	3.3324e-11	-2.53639	-1.75437
20675560	chr2:20675560:G:A	3.40538e-41	-1.29691	-1.67737	4.04287e-19	-2.70029	-1.75998	3.38473e-11	-2.519	-1.75617
20675734	chr2:20675734:C:T	1.05011e-41	-2.63522	-1.51553	5.60274e-19	-2.5913	-1.54267	4.32522e-11	-2.69044	-1.33954
20675774	chr2:20675774:C:T	7.76984e-42	-2.70028	-1.75169	5.14036e-19	-2.49146	-1.72865	3.47042e-11	-2.63856	-1.61161
20676085	chr2:20676085:TC:T	5.16021e-41	-0.804759	-1.7539	5.88367e-19	-2.35764	-1.72741	8.60707e-11	-1.74658	-1.59528
20676155	chr2:20676155:C:A	2.87793e-40	-1.95771e-09	-0.839983	1.09491e-17	-1.95771e-09	-1.16139	7.48049e-10	-1.95771e-09	-1.17956
20676167	chr2:20676167:T:C	1.43827e-41	-2.08893	-1.74726	4.33348e-19	-2.65111	-1.73975	2.99808e-11	-2.70004	-1.69643
20676230	chr2:20676230:A:G	2.25843e-41	-1.62498	-1.76	4.39598e-19	-2.70094	-1.6756	3.91323e-11	-2.50301	-1.62707
20676626	chr2:20676626:G:A	2.48096e-41	-2.48267	-0.808326	1.043e-18	-2.11851	-1.39403	1.0727e-10	-1.4938	-1.62789
20676664	chr2:20676664:G:A	1.65983e-40	-1.95771e-09	-1.39034	7.88342e-18	-1.95771e-09	-1.48988	5.40052e-10	-1.95771e-09	-1.50536
20676772	chr2:20676772:T:C	5.36425e-40	-1.95771e-09	-0.2173	2.57779e-17	-1.95771e-09	-0.305126	1.95458e-09	-1.95771e-09	-0.219099
20676908	chr2:20676908:C:T	1.49867e-40	-1.95771e-09	-1.49248	7.10516e-18	-1.95771e-09	-1.59382	5.23093e-10	-1.95771e-09	-1.53727
20676919	chr2:20676919:T:C	4.67913e-41	-2.65653	-1.53232e-09	2.37314e-18	-2.69043	-1.53232e-09	1.63794e-10	-2.69842	-1.53232e-09
20676976	chr2:20676976:T:C	5.40165e-41	-1.35403	-1.15891	1.09721e-18	-2.52632	-0.935553	6.17494e-11	-2.56694	-1.107
20677017	chr2:20677017:T:C	1.26408e-40	-1.95771e-09	-1.66271	6.18307e-18	-1.95771e-09	-1.73283	4.187e-10	-1.95771e-09	-1.75987
20677352	chr2:20677352:A:C	1.26364e-40	-1.95771e-09	-1.66306	6.03304e-18	-1.95771e-09	-1.75739	4.18678e-10	-1.95771e-09	-1.75993
20677506	chr2:20677506:T:C	1.10667e-41	-2.59112	-1.50717	6.10215e-19	-2.70064	-1.34795	1.04593e-10	-2.34036	-0.8066
20677777	chr2:20677777:A:G	1.6647e-40	-2.20456	0.817148	3.77676e-18	-2.70097	0.475197	2.61759e-10	-2.68829	0.458688
20678124	chr2:20678124:A:T	7.87864e-41	-2.13549	-1.53232e-09	2.81873e-18	-2.51836	-1.53232e-09	2.97601e-10	-2.10128	-1.53232e-09
20678290	chr2:20678290:C:T	1.43947e-40	-1.95771e-09	-1.53278	6.92349e-18	-1.95771e-09	-1.61972	4.43605e-10	-1.95771e-09	-1.7021
20678345	chr2:20678345:A:G	5.78734e-41	-2.69809	0.254118	1.19405e-18	-2.30963	-1.06766	5.44569e-11	-2.57615	-1.22347
20678362	chr2:20678362:TG:T	8.29614e-41	-2.08385	-1.53232e-09	9.95937e-18	-1.25613	-1.53232e-09	2.05403e-10	-2.47206	-1.53232e-09
20678393	chr2:20678393:T:C	6.2191e-41	-2.70098	0.328962	1.16674e-18	-2.37286	-1.02758	5.87872e-11	-2.53486	-1.18825
20678646	chr2:20678646:T:C	8.49156e-41	-2.69468	0.634109	1.54349e-18	-2.28812	-0.832476	6.41728e-11	-2.60344	-1.03201
20678650	chr2:20678650:G:A	1.24279e-40	-1.95771e-09	-1.67969	6.07917e-18	-1.95771e-09	-1.74978	4.19482e-10	-1.95771e-09	-1.75801
20678890	chr2:20678890:T:G	7.89899e-40	-1.95771e-09	0.169679	6.51995e-17	-1.95771e-09	0.622809	5.69125e-09	-1.95771e-09	0.849656
20678959	chr2:20678959:T:C	5.22666e-41	-2.00344	-0.542424	2.44222e-18	-1.61239	-1.04935	5.68299e-11	-2.57657	-1.1804
20679060	chr2:20679060:T:C	1.58999e-41	-2.10915	-1.62677	2.92186e-18	-0.923263	-1.55916	3.16641e-11	-2.6858	-1.65605
20679234	chr2:20679234:A:G	7.24235e-41	-2.2197	-1.53232e-09	2.15392e-17	-0.484769	-1.53232e-09	4.34301e-10	-1.72329	-1.53232e-09
20679539	chr2:20679539:G:A	1.41946e-40	-1.95771e-09	-1.54678	7.56138e-18	-1.95771e-09	-1.53159	5.03798e-10	-1.95771e-09	-1.57485
20679770	chr2:20679770:A:C	1.61605e-40	-1.40975	-0.00732344	4.43388e-18	-1.37622	-0.689147	6.64069e-11	-2.56659	-1.03464
20680178	chr2:20680178:A:C	7.70728e-42	-2.70004	-1.76003	8.25951e-19	-2.0016	-1.74426	2.86495e-11	-2.69075	-1.75114
20680422	chr2:20680422:C:T	1.70714e-40	-1.95771e-09	-1.36224	1.09046e-17	-1.95771e-09	-1.16546	6.92054e-10	-1.95771e-09	-1.25737
20680585	chr2:20680585:T:C	7.74401e-42	-2.69944	-1.75586	7.42358e-19	-2.13092	-1.72165	2.88767e-11	-2.70091	-1.73309
20680954	chr2:20680954:T:C	1.42774e-41	-2.68656	-1.15698	5.39159e-19	-2.69125	-1.48113	3.87236e-11	-2.57263	-1.56795
20681073	chr2:20681073:C:T	3.80397e-41	-2.69991	-0.16368	9.84749e-19	-2.26248	-1.30753	4.27389e-11	-2.61187	-1.43005
20681259	chr2:20681259:C:T	8.02346e-42	-2.68866	-1.7312	7.04088e-19	-2.2313	-1.6742	3.03368e-11	-2.69712	-1.68755
20682194	chr2:20682194:GC:G	3.78989e-41	-2.53042	-0.336887	1.90873e-18	-2.64267	-0.265537	2.56114e-10	-2.34778	0.0963746
20682198	chr2:20682198:A:T	7.98655e-42	-2.69904	-1.72543	4.4025e-19	-2.61514	-1.75991	4.01863e-11	-2.35064	-1.75286
20682466	chr2:20682466:A:G	5.34964e-41	-0.847387	-1.67523	7.08035e-19	-2.1437	-1.7562	3.83951e-11	-2.39714	-1.75196
20682482	chr2:20682482:G:A	5.06602e-41	-2.57709	-1.53232e-09	4.81922e-18	-1.98203	-1.53232e-09	2.01126e-10	-2.4931	-1.53232e-09
20682486	chr2:20682486:G:A	1.2652e-40	-1.95771e-09	-1.66183	6.919e-18	-1.95771e-09	-1.62037	5.31958e-10	-1.95771e-09	-1.52046
20682541	chr2:20682541:A:C	1.57935e-40	-1.95771e-09	-1.44004	1.01125e-17	-1.95771e-09	-1.24087	6.40618e-10	-1.95771e-09	-1.3346
20682653	chr2:20682653:T:C	8.10827e-42	-2.68726	-1.72208	4.95938e-19	-2.49598	-1.75997	5.32103e-11	-2.06946	-1.75332
20682674	chr2:20682674:T:C	1.38278e-41	-2.59529	-1.28026	1.03196e-18	-2.44032	-1.08286	7.82086e-11	-2.50687	-0.930776
20682875	chr2:20682875:TAGTC:T	1.16551e-40	-1.95771e-09	-1.7439	6.0198e-18	-1.95771e-09	-1.75959	4.23894e-10	-1.95771e-09	-1.74755
20682930	chr2:20682930:G:C	1.28176e-40	-1.95771e-09	-1.64882	6.44933e-18	-1.95771e-09	-1.69067	4.69877e-10	-1.95771e-09	-1.64456
20682955	chr2:20682955:A:T	1.82141e-40	-1.95771e-09	-1.29745	1.17891e-17	-1.95771e-09	-1.08747	7.46408e-10	-1.95771e-09	-1.18176
20683075	chr2:20683075:C:T	1.96036e-40	-1.95771e-09	-1.22393	8.52741e-18	-1.95771e-09	-1.41136	6.06366e-10	-1.95771e-09	-1.38955
20683101	chr2:20683101:A:G	1.42724e-41	-2.25088	-1.59302	7.38933e-19	-2.24764	-1.60955	3.37906e-11	-2.69904	-1.57781
20683106	chr2:20683106:C:T	1.61401e-40	-1.95771e-09	-1.41833	1.0519e-17	-1.95771e-09	-1.20146	8.05991e-10	-1.95771e-09	-1.10496
20683189	chr2:20683189:A:G	1.41113e-41	-2.26118	-1.59408	7.47077e-19	-2.23521	-1.61102	3.37874e-11	-2.69817	-1.57877
20683301	chr2:20683301:A:T	1.52911e-41	-2.18888	-1.58608	7.0429e-19	-2.30241	-1.60279	3.39573e-11	-2.70041	-1.57152
20683456	chr2:20683456:T:C	7.93812e-41	-1.9059	-0.222064	7.61554e-19	-2.61213	-1.21491	8.23188e-11	-2.06979	-1.31665
20683484	chr2:20683484:A:G	1.16656e-40	-1.95771e-09	-1.743	6.1495e-18	-1.95771e-09	-1.73827	4.38419e-10	-1.95771e-09	-1.71386
20683507	chr2:20683507:T:C	9.33254e-40	-1.95771e-09	0.336452	7.90308e-17	-1.95771e-09	0.815195	6.9724e-09	-1.95771e-09	1.05268
20683801	chr2:20683801:C:T	1.01824e-40	-1.78985	-0.0891298	7.96653e-19	-2.64619	-1.13579	9.81783e-11	-1.96726	-1.24299
20683892	chr2:20683892:GGTGAA:G	1.5268e-41	-2.17933	-1.59714	6.92641e-19	-2.31062	-1.61127	3.37333e-11	-2.70072	-1.57782
20684030	chr2:20684030:G:T	1.43887e-40	-1.95771e-09	-1.5332	7.65796e-18	-1.95771e-09	-1.5189	5.10766e-10	-1.95771e-09	-1.56112
20684193	chr2:20684193:C:T	3.04051e-41	-1.64668	-1.44093	8.75042e-19	-2.17757	-1.51056	3.49601e-11	-2.59447	-1.64835
20684375	chr2:20684375:TTTAATC:T	8.22544e-41	-1.97492	-0.117486	8.30812e-19	-2.59011	-1.14989	8.34011e-11	-2.11643	-1.25693
20684502	chr2:20684502:G:A	3.26841e-41	-1.71107	-1.30427	8.3578e-19	-2.34714	-1.3869	1.42495e-10	-1.48901	-1.34871
20684509	chr2:20684509:G:C	1.4218e-40	-1.95771e-09	-1.54513	7.98623e-18	-1.95771e-09	-1.47692	5.53551e-10	-1.95771e-09	-1.48068
20684608	chr2:20684608:T:C	2.72865e-41	-1.74725	-1.44858	4.69139e-19	-2.64245	-1.66905	3.42333e-11	-2.51893	-1.7449
20684621	chr2:20684621:C:T	2.90919e-41	-1.64477	-1.487	8.37168e-19	-2.17981	-1.55256	3.39851e-11	-2.59307	-1.67804
20684790	chr2:20684790:C:A	2.78365e-41	-1.79255	-1.38333	4.83646e-19	-2.65113	-1.62992	3.42245e-11	-2.53707	-1.72702
20684826	chr2:20684826:G:C	8.26749e-41	-1.96906	-0.118253	8.2872e-19	-2.59215	-1.15037	8.34826e-11	-2.11502	-1.25737
20685000	chr2:20685000:T:A	6.7293e-40	-1.95771e-09	0.00941492	4.73483e-17	-1.95771e-09	0.302888	4.21686e-09	-1.95771e-09	0.549817
20685213	chr2:20685213:A:C	2.69329e-41	-1.82438	-1.3845	7.06399e-19	-2.40677	-1.49545	1.15279e-10	-1.60169	-1.44799
20685561	chr2:20685561:C:A	1.24675e-41	-2.61719	-1.36192	1.95161e-18	-1.65532	-1.23067	5.94736e-11	-2.58054	-1.13095
20685710	chr2:20685710:T:C	1.32094e-40	-1.95771e-09	-1.61871	6.69826e-18	-1.95771e-09	-1.6528	4.55504e-10	-1.95771e-09	-1.67563
20686638	chr2:20686638:T:C	1.56886e-40	-1.95771e-09	-1.4467	8.91677e-18	-1.95771e-09	-1.36671	6.19438e-10	-1.95771e-09	-1.36822
20686759	chr2:20686759:C:T	1.14927e-40	-1.95771e-09	-1.75793	6.26267e-18	-1.95771e-09	-1.72004	4.45261e-10	-1.95771e-09	-1.69837
20687466	chr2:20687466:T:G	9.83939e-40	0.389338	-1.53232e-09	2.83724e-18	-2.51181	-1.53232e-09	1.63555e-10	-2.69988	-1.53232e-09
20688261	chr2:20688261:G:A	1.11035e-41	-2.66612	-1.42885	1.92448e-18	-1.66279	-1.23719	5.89759e-11	-2.55701	-1.16289
20688486	chr2:20688486:G:C	2.21604e-41	-1.88765	-1.51628	6.24649e-19	-2.68415	-1.34106	5.71344e-11	-2.6089	-1.14273
20688505	chr2:20688505:A:G	7.5072e-41	-1.82931	-0.354465	6.9092e-19	-2.63129	-1.29308	8.18055e-11	-2.00697	-1.38571
20688659	chr2:20688659:C:T	6.77471e-41	-1.45089	-0.835559	8.9036e-19	-2.4921	-1.17868	1.0985e-10	-1.84051	-1.25741
20689653	chr2:20689653:G:C	1.70459e-40	-1.98992	0.626188	2.91806e-18	-2.09025	-0.393471	1.03152e-10	-2.57239	-0.588435
20689700	chr2:20689700:G:A	8.26331e-42	-2.70083	-1.68957	1.35853e-18	-1.72722	-1.52102	4.83625e-11	-2.50668	-1.41162
20689954	chr2:20689954:C:T	1.16427e-41	-2.69974	-1.34781	5.54996e-19	-2.61292	-1.53052	5.3696e-11	-2.22088	-1.59281
20690144	chr2:20690144:G:A	7.20716e-40	-1.95771e-09	0.0780183	6.27064e-17	-1.95771e-09	0.583821	5.38376e-09	-1.95771e-09	0.794113
20690203	chr2:20690203:ACACC:A	1.32889e-40	-1.95771e-09	-1.61271	7.69326e-18	-1.95771e-09	-1.5143	5.70323e-10	-1.95771e-09	-1.45083
20690362	chr2:20690362:T:C	1.18579e-40	-1.95771e-09	-1.72664	6.8962e-18	-1.95771e-09	-1.62367	4.64684e-10	-1.95771e-09	-1.65567
20690626	chr2:20690626:G:A	1.29366e-41	-2.40926	-1.5329	8.95409e-19	-1.95398	-1.71113	3.2718e-11	-2.561	-1.74811
20690773	chr2:20690773:T:C	1.66325e-40	-1.95771e-09	-1.38828	8.91385e-18	-1.95771e-09	-1.36704	5.72479e-10	-1.95771e-09	-1.44705
20690882	chr2:20690882:CGTT:C	4.50552e-41	-1.0299	-1.66444	6.26939e-19	-2.44373	-1.57782	3.62968e-11	-2.67272	-1.53258
20691214	chr2:20691214:G:A	1.83234e-40	-1.95771e-09	-1.29146	9.04492e-18	-1.95771e-09	-1.35244	6.00651e-10	-1.95771e-09	-1.39902
20691687	chr2:20691687:G:A	1.16669e-40	-1.95771e-09	-1.74289	6.03565e-18	-1.95771e-09	-1.75696	4.22958e-10	-1.95771e-09	-1.74976
20692039	chr2:20692039:A:G	1.65035e-41	-2.0283	-1.67035	3.65015e-18	-0.568473	-1.6914	3.34068e-11	-2.62719	-1.66108
20692127	chr2:20692127:A:G	1.57055e-41	-2.05943	-1.68878	3.35796e-18	-0.636377	-1.70693	3.2291e-11	-2.63977	-1.68247
20692712	chr2:20692712:T:C	5.36427e-40	-1.95771e-09	-0.217296	1.80133e-17	-1.95771e-09	-0.663535	1.23527e-09	-1.95771e-09	-0.677985
20692723	chr2:20692723:A:G	1.13709e-41	-2.34832	-1.72285	3.3265e-18	-0.609219	-1.7435	8.63056e-11	-1.58047	-1.75866
20692850	chr2:20692850:G:T	1.3952e-40	-1.95771e-09	-1.56402	8.52703e-18	-1.95771e-09	-1.4114	6.43278e-10	-1.95771e-09	-1.33045
20693330	chr2:20693330:G:A	2.76991e-40	-1.95771e-09	-0.878242	1.43839e-17	-1.95771e-09	-0.888534	9.83777e-10	-1.95771e-09	-0.90563
20693392	chr2:20693392:A:C	1.21418e-40	-1.95771e-09	-1.70298	6.04082e-18	-1.95771e-09	-1.7561	4.25301e-10	-1.95771e-09	-1.74423
20693420	chr2:20693420:A:G	1.56496e-41	-2.25018	-1.5016	2.7477e-18	-0.946422	-1.59746	3.17126e-11	-2.69609	-1.64422
20694174	chr2:20694174:T:C	1.79983e-40	-1.95771e-09	-1.30936	8.19227e-18	-1.95771e-09	-1.45145	4.90962e-10	-1.95771e-09	-1.60066
20694409	chr2:20694409:C:T	2.56264e-41	-2.04715	-1.21145	5.25638e-19	-2.69849	-1.49929	3.4265e-11	-2.66954	-1.59336
20694851	chr2:20694851:T:C	1.89711e-40	-1.95771e-09	-1.25673	7.07605e-18	-1.95771e-09	-1.59793	4.52028e-10	-1.95771e-09	-1.68329
20695150	chr2:20695150:T:C	4.82301e-41	-2.62624	-1.53232e-09	4.67873e-18	-2.01162	-1.53232e-09	1.95124e-10	-2.5234	-1.53232e-09
20695448	chr2:20695448:CTCTT:C	2.68123e-40	-1.95771e-09	-0.910781	1.78549e-17	-1.95771e-09	-0.672364	1.39185e-09	-1.95771e-09	-0.55864
20695521	chr2:20695521:T:C	1.36414e-40	-1.95771e-09	-1.58653	6.86738e-18	-1.95771e-09	-1.62786	4.8795e-10	-1.95771e-09	-1.60682
20695611	chr2:20695611:G:A	7.01746e-40	-1.95771e-09	0.0513447	6.73699e-17	-1.95771e-09	0.655555	6.10444e-09	-1.95771e-09	0.919742
20695737	chr2:20695737:C:T	2.81364e-41	-1.8365	-1.32866	5.0387e-19	-2.67319	-1.56689	3.15501e-11	-2.69714	-1.64832
20695903	chr2:20695903:G:T	1.1161e-41	-2.42392	-1.66588	1.07383e-18	-1.73304	-1.75038	3.75919e-11	-2.4224	-1.74785
20696289	chr2:20696289:C:T	1.88617e-40	-1.95771e-09	-1.26251	7.05209e-18	-1.95771e-09	-1.60132	4.50689e-10	-1.95771e-09	-1.68625
20696865	chr2:20696865:C:A	3.37422e-41	-1.24474	-1.73874	1.22981e-18	-1.64382	-1.70396	4.08745e-11	-2.46915	-1.61737
20697322	chr2:20697322:T:C	1.53213e-41	-2.40272	-1.37026	1.27415e-18	-1.68945	-1.62292	4.36167e-11	-2.39883	-1.62276
20697350	chr2:20697350:G:C	1.51134e-41	-2.41639	-1.37026	1.24268e-18	-1.71445	-1.62292	4.30319e-11	-2.41233	-1.62276
20697585	chr2:20697585:T:C	7.84964e-42	-2.70085	-1.74091	4.04726e-19	-2.7006	-1.75859	4.43784e-11	-2.26978	-1.7345
20697776	chr2:20697776:T:G	3.77481e-41	-1.12195	-1.74934	1.33245e-18	-1.54541	-1.72221	4.15903e-11	-2.42077	-1.6484
20698412	chr2:20698412:G:A	1.09624e-41	-2.45973	-1.64802	1.01911e-18	-1.79078	-1.74493	3.66602e-11	-2.45378	-1.74156
20698948	chr2:20698948:T:C	1.27545e-40	-1.65376	-1.53232e-09	2.41499e-18	-2.67295	-1.53232e-09	2.32635e-10	-2.34756	-1.53232e-09
20699024	chr2:20699024:T:C	8.66516e-41	-2.04033	-1.53232e-09	1.22317e-17	-1.05061	-1.53232e-09	3.97271e-10	-1.81241	-1.53232e-09
20699323	chr2:20699323:G:A	1.30451e-41	-2.1955	-1.73831	4.14476e-19	-2.7002	-1.73518	2.95667e-11	-2.67283	-1.73755
20699531	chr2:20699531:T:C	1.90236e-40	-1.95771e-09	-1.25396	8.12677e-18	-1.95771e-09	-1.45948	4.97383e-10	-1.95771e-09	-1.58767
20699828	chr2:20699828:T:C	1.36356e-40	-1.95771e-09	-1.58695	8.93329e-18	-1.95771e-09	-1.36486	6.75559e-10	-1.95771e-09	-1.28149
20700088	chr2:20700088:C:T	1.17771e-41	-2.34037	-1.6957	1.23943e-18	-1.5824	-1.75759	4.04829e-11	-2.33984	-1.75631
20700623	chr2:20700623:T:C	1.27713e-41	-2.33772	-1.61731	1.27609e-18	-1.58384	-1.727	4.17831e-11	-2.34205	-1.72249
20701072	chr2:20701072:T:C	2.82757e-41	-2.01025	-1.14998	5.42283e-19	-2.69773	-1.46888	3.49005e-11	-2.67091	-1.57362
20701073	chr2:20701073:G:A	1.2243e-41	-2.26617	-1.7311	4.17495e-19	-2.70044	-1.72768	3.03774e-11	-2.65296	-1.73037
20701187	chr2:20701187:G:T	1.40493e-41	-2.36464	-1.49501	1.27395e-18	-1.62339	-1.68913	4.23403e-11	-2.36267	-1.68862
20701900	chr2:20701900:G:T	2.36546e-41	-1.79858	-1.54009	5.71801e-19	-2.62016	-1.49344	3.92797e-11	-2.6996	-1.42672
20702513	chr2:20702513:C:T	8.02432e-42	-2.67977	-1.73998	4.54054e-19	-2.69173	-1.65245	4.82488e-11	-2.34254	-1.57812
20702667	chr2:20702667:G:A	4.21946e-40	-1.95771e-09	-0.45735	2.32527e-17	-1.95771e-09	-0.408222	1.85523e-09	-1.95771e-09	-0.271267
20702671	chr2:20702671:A:G	4.8359e-40	-1.95771e-09	-0.32099	2.30731e-17	-1.95771e-09	-0.415974	1.91224e-09	-1.95771e-09	-0.241001
20703136	chr2:20703136:T:G	2.93706e-40	-1.95771e-09	-0.819648	9.39591e-18	-1.95771e-09	-1.31437	5.59945e-10	-1.95771e-09	-1.46919
20703255	chr2:20703255:T:C	3.00714e-41	-1.41266	-1.68599	4.79025e-19	-2.53805	-1.7526	2.86548e-11	-2.68316	-1.75855
20703697	chr2:20703697:C:T	7.77822e-40	-1.95771e-09	0.154271	6.80618e-17	-1.95771e-09	0.665773	6.03247e-09	-1.95771e-09	0.907882
20703712	chr2:20703712:G:A	2.73139e-40	-1.95771e-09	-0.892246	8.9396e-18	-1.95771e-09	-1.36415	5.38008e-10	-1.95771e-09	-1.50916
20704258	chr2:20704258:A:C	1.2419e-41	-2.28121	-1.70179	4.84047e-19	-2.59978	-1.68044	3.15825e-11	-2.65422	-1.69021
20704318	chr2:20704318:T:C	3.15873e-41	-1.32894	-1.72054	4.9099e-19	-2.5061	-1.75987	2.92984e-11	-2.67207	-1.74743
20704351	chr2:20704351:C:T	2.92992e-41	-2.09167	-1.033	6.02913e-19	-2.70052	-1.3601	3.89397e-11	-2.65712	-1.47789
20704938	chr2:20704938:C:T	3.15551e-41	-2.02468	-1.02581	6.07297e-19	-2.69745	-1.35593	3.84782e-11	-2.67288	-1.47406
20705237	chr2:20705237:G:A	3.16189e-41	-2.02765	-1.02082	6.09809e-19	-2.69766	-1.35159	3.86534e-11	-2.67187	-1.47052
20705285	chr2:20705285:T:C	9.03456e-42	-2.54183	-1.75934	7.81583e-19	-2.13171	-1.66937	3.64953e-11	-2.7008	-1.49905
20705869	chr2:20705869:G:A	4.88657e-40	-1.95771e-09	-0.310566	4.1047e-17	-1.95771e-09	0.160074	3.47303e-09	-1.95771e-09	0.355752
20706138	chr2:20706138:C:T	4.30152e-40	-1.95771e-09	-0.438087	3.5453e-17	-1.95771e-09	0.0135654	2.96578e-09	-1.95771e-09	0.197864
20706232	chr2:20706232:G:T	6.2342e-40	-1.95771e-09	-0.067006	2.93914e-17	-1.95771e-09	-0.173941	2.48416e-09	-1.95771e-09	0.0206588
20706400	chr2:20706400:CAT:C	6.85179e-40	-1.95771e-09	0.0274541	2.81443e-17	-1.95771e-09	-0.217297	2.24282e-09	-1.95771e-09	-0.0815418
20707151	chr2:20707151:C:T	4.21946e-40	-1.95771e-09	-0.45735	2.32527e-17	-1.95771e-09	-0.408222	1.85523e-09	-1.95771e-09	-0.271267
20707921	chr2:20707921:C:T	2.09711e-41	-1.72758	-1.7315	1.17679e-18	-1.65859	-1.73326	3.21825e-11	-2.64205	-1.68355
20708377	chr2:20708377:C:T	7.31378e-41	-2.20988	-1.53232e-09	2.35326e-18	-2.69884	-1.53232e-09	1.66439e-10	-2.6824	-1.53232e-09
20709007	chr2:20709007:A:G	1.76126e-41	-1.978	-1.65562	9.5599e-19	-1.93617	-1.66348	3.00626e-11	-2.68658	-1.70717
20709221	chr2:20709221:G:A	1.17565e-40	-1.95771e-09	-1.73523	6.14979e-18	-1.95771e-09	-1.73823	4.24354e-10	-1.95771e-09	-1.74646
20710075	chr2:20710075:G:A	1.17507e-40	-1.95771e-09	-1.73573	6.01689e-18	-1.95771e-09	-1.76007	4.26701e-10	-1.95771e-09	-1.74095
20710254	chr2:20710254:T:G	1.37557e-40	-1.95771e-09	-1.57819	6.90433e-18	-1.95771e-09	-1.62249	4.89811e-10	-1.95771e-09	-1.60301
20710302	chr2:20710302:A:C	1.83743e-41	-1.92411	-1.66716	9.98331e-19	-1.88103	-1.67528	3.0056e-11	-2.67787	-1.7161
20710567	chr2:20710567:G:A	2.53817e-40	-1.95771e-09	-0.965613	8.48017e-18	-1.95771e-09	-1.41691	5.13889e-10	-1.95771e-09	-1.55502
20710587	chr2:20710587:T:G	4.67374e-41	-2.65768	-1.53232e-09	2.36562e-18	-2.6936	-1.53232e-09	7.92346e-10	-1.12203	-1.53232e-09
20711046	chr2:20711046:A:G	1.36877e-40	-1.95771e-09	-1.58314	6.54721e-18	-1.95771e-09	-1.6756	4.28555e-10	-1.95771e-09	-1.73661
20711146	chr2:20711146:T:C	4.22214e-40	-1.95771e-09	-0.456714	2.327e-17	-1.95771e-09	-0.407478	1.85674e-09	-1.95771e-09	-0.270454
20711280	chr2:20711280:C:T	3.24309e-40	-1.95771e-09	-0.720528	1.78726e-17	-1.95771e-09	-0.671376	1.40609e-09	-1.95771e-09	-0.548461
20711363	chr2:20711363:C:T	4.83026e-41	-2.62474	-1.53232e-09	2.3493e-18	-2.70052	-1.53232e-09	6.10776e-10	-1.3823	-1.53232e-09
20711523	chr2:20711523:C:T	1.02267e-41	-2.47492	-1.7023	1.05513e-18	-1.76365	-1.73733	3.75976e-11	-2.41643	-1.75366
20711893	chr2:20711893:C:G	3.37569e-41	-1.52941	-1.45363	1.41532e-18	-1.54888	-1.65841	3.05756e-11	-2.62272	-1.75411
20711899	chr2:20711899:A:G	7.98118e-42	-2.67746	-1.74768	4.42586e-19	-2.67237	-1.69739	3.35768e-11	-2.65158	-1.63162
20712527	chr2:20712527:A:G	1.92499e-41	-1.89875	-1.64596	1.04682e-18	-1.85511	-1.65378	3.06858e-11	-2.67347	-1.69976
20712545	chr2:20712545:T:C	3.37056e-41	-1.49824	-1.48633	1.42582e-18	-1.52117	-1.67873	3.06639e-11	-2.61556	-1.75838
20712753	chr2:20712753:A:G	3.56853e-41	-1.51925	-1.40823	1.46922e-18	-1.53826	-1.63165	3.09007e-11	-2.61989	-1.74636
20712840	chr2:20712840:A:G	4.78159e-41	-2.63487	-1.53232e-09	2.36457e-18	-2.69405	-1.53232e-09	4.87183e-10	-1.60839	-1.53232e-09
20713090	chr2:20713090:G:C	3.13765e-41	-1.58133	-1.47483	1.33194e-18	-1.59765	-1.67035	3.01124e-11	-2.63537	-1.75672
20713454	chr2:20713454:A:G	8.12229e-42	-2.64755	-1.76006	7.17082e-19	-2.2065	-1.68071	3.57967e-11	-2.70022	-1.51895
20715080	chr2:20715080:A:G	5.71023e-41	-2.45738	-1.53232e-09	4.6503e-18	-2.01771	-1.53232e-09	2.15108e-10	-2.42589	-1.53232e-09
20715116	chr2:20715116:G:A	8.17196e-42	-2.67177	-1.72975	4.76591e-19	-2.66988	-1.62586	3.67381e-11	-2.65157	-1.54164
20715209	chr2:20715209:C:T	1.87888e-41	-1.92118	-1.64778	1.01877e-18	-1.88191	-1.65413	3.05424e-11	-2.67807	-1.69984
20715303	chr2:20715303:G:A	8.13827e-42	-2.64562	-1.76003	7.50456e-19	-2.17036	-1.67136	3.76136e-11	-2.69385	-1.47582
20715469	chr2:20715469:A:G	8.58637e-42	-2.6857	-1.66635	7.69867e-19	-2.09983	-1.71635	3.37577e-11	-2.53857	-1.73925
20715488	chr2:20715488:T:C	8.71469e-42	-2.68761	-1.64961	7.68433e-19	-2.11352	-1.70453	3.37767e-11	-2.54632	-1.73094
20716278	chr2:20716278:G:A	1.14916e-40	-1.95771e-09	-1.75803	6.40003e-18	-1.95771e-09	-1.69834	4.34978e-10	-1.95771e-09	-1.72173
20716291	chr2:20716291:A:G	1.79658e-41	-1.96453	-1.64923	1.10177e-18	-1.80979	-1.64794	3.41914e-11	-2.56927	-1.69578
20716957	chr2:20716957:T:C	1.4906e-41	-2.30316	-1.4973	1.41799e-18	-1.5062	-1.6992	4.47498e-11	-2.29614	-1.6998
20717509	chr2:20717509:C:A	2.58793e-40	-1.95771e-09	-0.946199	1.1658e-17	-1.95771e-09	-1.09865	1.04898e-09	-1.95771e-09	-0.841453
20717547	chr2:20717547:G:A	6.26747e-39	-1.95771e-09	2.2409	1.20555e-16	-1.95771e-09	1.23746	5.56192e-09	-1.95771e-09	0.82667
20717719	chr2:20717719:T:C	3.04107e-41	-1.60155	-1.48588	1.294e-18	-1.62112	-1.67578	2.99626e-11	-2.63956	-1.75752
20717732	chr2:20717732:T:C	1.23767e-40	-1.95771e-09	-1.68383	6.55496e-18	-1.95771e-09	-1.67442	4.75049e-10	-1.95771e-09	-1.63361
20717793	chr2:20717793:C:G	1.83748e-41	-1.94326	-1.64798	9.90781e-19	-1.90847	-1.65544	3.0409e-11	-2.68214	-1.70015
20717998	chr2:20717998:T:C	2.07421e-41	-1.73101	-1.73905	1.13285e-18	-1.6894	-1.7405	3.16902e-11	-2.64409	-1.69693
20718362	chr2:20718362:C:T	5.70244e-40	-1.95771e-09	-0.156162	2.71261e-17	-1.95771e-09	-0.254147	2.27734e-09	-1.95771e-09	-0.0662645
20718428	chr2:20718428:ATATAAT:A	5.7568e-40	-1.95771e-09	-0.146674	2.73801e-17	-1.95771e-09	-0.244828	2.29975e-09	-1.95771e-09	-0.0564723
20718743	chr2:20718743:C:T	1.29199e-40	-1.95771e-09	-1.64087	6.55053e-18	-1.95771e-09	-1.6751	4.62786e-10	-1.95771e-09	-1.65976
20718863	chr2:20718863:T:C	2.03765e-41	-1.75193	-1.73592	1.10902e-18	-1.71365	-1.73752	3.1662e-11	-2.65011	-1.6918
20719191	chr2:20719191:T:TA	1.97708e-41	-1.76338	-1.75464	1.12445e-18	-1.68167	-1.75567	3.05713e-11	-2.64869	-1.72827
20719521	chr2:20719521:A:G	2.05012e-41	-1.74382	-1.73793	1.1185e-18	-1.70328	-1.73937	3.16583e-11	-2.64717	-1.69486
20719848	chr2:20719848:A:G	5.52835e-40	-1.95771e-09	-0.187166	1.85316e-17	-1.95771e-09	-0.635168	1.11395e-09	-1.95771e-09	-0.781362
20720414	chr2:20720414:A:G	2.5749e-40	-1.95771e-09	-0.951244	8.58587e-18	-1.95771e-09	-1.40453	5.20995e-10	-1.95771e-09	-1.54129
20720649	chr2:20720649:C:T	1.23254e-40	-1.95771e-09	-1.68798	7.26374e-18	-1.95771e-09	-1.57175	4.80544e-10	-1.95771e-09	-1.62211
20720737	chr2:20720737:T:C	2.14504e-41	-1.70148	-1.735	1.19962e-18	-1.63545	-1.73719	3.21635e-11	-2.63548	-1.69071
20720878	chr2:20720878:T:C	1.23835e-40	-1.95771e-09	-1.68328	6.55835e-18	-1.95771e-09	-1.6739	4.75346e-10	-1.95771e-09	-1.63299
20720960	chr2:20720960:C:G	1.3512e-40	-1.95771e-09	-1.59606	6.81265e-18	-1.95771e-09	-1.63586	4.82674e-10	-1.95771e-09	-1.61769
20721411	chr2:20721411:A:C	4.21946e-40	-1.95771e-09	-0.45735	2.32527e-17	-1.95771e-09	-0.408222	1.85523e-09	-1.95771e-09	-0.271267
20721441	chr2:20721441:A:G	2.37856e-40	-1.95771e-09	-1.03056	8.1501e-18	-1.95771e-09	-1.45661	5.00346e-10	-1.95771e-09	-1.58173
20721731	chr2:20721731:T:C	8.06433e-42	-2.65626	-1.75852	7.16016e-19	-2.1995	-1.6892	3.65037e-11	-2.69643	-1.50318
20722695	chr2:20722695:T:C	4.81295e-40	-1.95771e-09	-0.325747	1.85993e-17	-1.95771e-09	-0.631516	1.19352e-09	-1.95771e-09	-0.712367
20722780	chr2:20722780:G:C	1.61553e-40	-1.95771e-09	-1.41739	8.09951e-18	-1.95771e-09	-1.46284	5.84346e-10	-1.95771e-09	-1.42654
20723144	chr2:20723144:C:A	2.51723e-40	-1.95771e-09	-0.973896	8.4573e-18	-1.95771e-09	-1.41961	5.14898e-10	-1.95771e-09	-1.55306
20723540	chr2:20723540:C:T	4.07722e-41	-1.24166	-1.55257	2.39963e-18	-1.02724	-1.65209	5.04535e-11	-2.14712	-1.72886
20724191	chr2:20724191:C:T	1.17495e-40	-1.95771e-09	-1.73583	6.14843e-18	-1.95771e-09	-1.73845	4.24423e-10	-1.95771e-09	-1.7463
20724304	chr2:20724304:G:A	1.46917e-40	-1.95771e-09	-1.51236	7.62047e-18	-1.95771e-09	-1.52381	5.17246e-10	-1.95771e-09	-1.54851
20724350	chr2:20724350:T:C	2.24121e-41	-2.637	-0.755626	5.91908e-19	-2.65755	-1.4215	6.11316e-11	-2.08157	-1.60243
20724429	chr2:20724429:C:G	1.15893e-40	-1.95771e-09	-1.74956	6.05008e-18	-1.95771e-09	-1.75457	4.18752e-10	-1.95771e-09	-1.75975
20724484	chr2:20724484:A:G	2.24349e-41	-1.71098	-1.68063	4.44296e-19	-2.70075	-1.66516	4.36372e-11	-2.34499	-1.67612
20724620	chr2:20724620:A:G	2.10103e-41	-1.73002	-1.72719	1.15346e-18	-1.68321	-1.72867	3.235e-11	-2.64342	-1.67699
20724665	chr2:20724665:C:T	1.72576e-41	-1.98523	-1.66874	9.40957e-19	-1.94053	-1.67497	2.98276e-11	-2.68699	-1.71461
20724710	chr2:20724710:T:TAA	5.17445e-40	-1.95771e-09	-0.253323	4.27479e-17	-1.95771e-09	0.200678	3.66889e-09	-1.95771e-09	0.410614
20725309	chr2:20725309:T:C	3.36621e-41	-2.30349	-0.682363	2.61187e-18	-1.78148	-0.813099	8.13461e-11	-2.4962	-0.902113
20725414	chr2:20725414:C:T	5.74836e-40	-1.95771e-09	-0.148141	2.73392e-17	-1.95771e-09	-0.246321	2.29622e-09	-1.95771e-09	-0.0580101
20725486	chr2:20725486:G:C	1.21666e-40	-1.70094	-1.53232e-09	1.4899e-17	-0.853348	-1.53232e-09	4.59414e-10	-1.66708	-1.53232e-09
20725544	chr2:20725544:A:G	5.13296e-41	-1.13819	-1.42577	2.9107e-18	-0.929268	-1.55698	5.68549e-11	-2.08892	-1.6676
20725776	chr2:20725776:G:C	8.74157e-40	-1.95771e-09	0.271034	7.68435e-17	-1.95771e-09	0.787129	6.46727e-09	-1.95771e-09	0.97748
20725903	chr2:20725903:T:C	2.24345e-41	-1.66775	-1.72388	1.25734e-18	-1.59953	-1.72612	3.30568e-11	-2.62653	-1.67227
20726160	chr2:20726160:C:G	2.1701e-41	-1.70109	-1.72377	1.21329e-18	-1.63497	-1.72633	3.27868e-11	-2.63479	-1.67221
20726536	chr2:20726536:A:G	2.3935e-40	-1.0243	-1.53232e-09	7.12824e-17	0.712006	-1.53232e-09	3.75618e-10	-1.86846	-1.53232e-09
20726556	chr2:20726556:C:A	3.13819e-41	-1.53543	-1.52057	1.36051e-18	-1.5528	-1.69398	3.03743e-11	-2.62363	-1.7598
20726557	chr2:20726557:A:G	2.20315e-41	-1.69229	-1.71746	1.23304e-18	-1.62509	-1.72007	3.31749e-11	-2.63275	-1.66249
20726656	chr2:20726656:AT:A	1.45557e-40	-1.95771e-09	-1.52166	7.5442e-18	-1.95771e-09	-1.53386	5.12639e-10	-1.95771e-09	-1.55746
20726701	chr2:20726701:T:G	1.45557e-40	-1.95771e-09	-1.52166	7.5442e-18	-1.95771e-09	-1.53386	5.12639e-10	-1.95771e-09	-1.55746
20726798	chr2:20726798:C:T	1.6728e-41	-2.00163	-1.68351	9.07557e-19	-1.96241	-1.68923	2.94294e-11	-2.69011	-1.72493
20726943	chr2:20726943:A:G	2.72082e-40	-1.95771e-09	-0.896124	8.91484e-18	-1.95771e-09	-1.36693	5.36838e-10	-1.95771e-09	-1.51133
20727147	chr2:20727147:G:A	1.32068e-39	-1.95771e-09	0.683673	1.31338e-16	-1.95771e-09	1.32314	1.21706e-08	-1.95771e-09	1.60975
20727150	chr2:20727150:G:A	1.69841e-40	-1.95771e-09	-1.36737	8.93722e-18	-1.95771e-09	-1.36442	5.93093e-10	-1.95771e-09	-1.41168
20727207	chr2:20727207:T:C	5.01188e-41	-1.07692	-1.51091	2.93241e-18	-0.8578	-1.62102	5.66385e-11	-2.04898	-1.71136
20727830	chr2:20727830:T:C	3.2862e-41	-2.11707	-0.892844	2.27033e-18	-2.02433	-0.710389	7.74891e-11	-2.69398	-0.752908
20728237	chr2:20728237:T:C	4.60491e-41	-1.14513	-1.52739	2.64748e-18	-0.942499	-1.63853	5.34825e-11	-2.09697	-1.7207
20728291	chr2:20728291:T:C	8.15796e-42	-2.69698	-1.70625	4.70446e-19	-2.69417	-1.61455	3.97255e-11	-2.60677	-1.50827
20728432	chr2:20728432:C:T	1.84739e-40	-1.95771e-09	-1.28328	8.95892e-18	-1.95771e-09	-1.36199	6.41971e-10	-1.95771e-09	-1.33249
20728817	chr2:20728817:A:G	1.24435e-40	-1.67844	-1.53232e-09	2.51589e-18	-2.63202	-1.53232e-09	1.63746e-10	-2.69871	-1.53232e-09
20729100	chr2:20729100:T:C	1.304e-39	-1.95771e-09	0.670966	3.45907e-17	-1.95771e-09	-0.0110575	1.82739e-09	-1.95771e-09	-0.286385
20729209	chr2:20729209:G:C	1.08181e-40	-1.72523	-0.0931872	3.9036e-18	-1.81	-0.38274	7.8838e-11	-2.67007	-0.759563
20729212	chr2:20729212:C:CT	1.78185e-40	-1.98786	0.668452	5.88219e-18	-2.07357	0.290857	1.48478e-10	-2.69886	-0.0977399
20729307	chr2:20729307:T:C	3.00714e-41	-2.56411	-0.534544	7.54491e-19	-2.50639	-1.32997	1.16559e-10	-1.61216	-1.42647
20729364	chr2:20729364:T:C	4.18338e-41	-1.99909	-0.769431	2.50978e-18	-1.9198	-0.714646	7.46644e-11	-2.68056	-0.803466
20729377	chr2:20729377:G:A	1.84875e-40	-1.95771e-09	-1.28254	7.32453e-18	-1.95771e-09	-1.56341	4.62094e-10	-1.95771e-09	-1.66126
20729434	chr2:20729434:A:C	1.15013e-40	-1.95771e-09	-1.75718	6.12603e-18	-1.95771e-09	-1.7421	4.54875e-10	-1.95771e-09	-1.67701
20729702	chr2:20729702:C:G	2.94082e-40	-1.95771e-09	-0.818369	9.47066e-18	-1.95771e-09	-1.30644	5.62101e-10	-1.95771e-09	-1.46535
20729762	chr2:20729762:A:G	1.21925e-40	-1.95771e-09	-1.69882	6.26101e-18	-1.95771e-09	-1.7203	4.34787e-10	-1.95771e-09	-1.72217
20729954	chr2:20729954:C:T	2.97283e-40	-1.95771e-09	-0.807541	9.56814e-18	-1.95771e-09	-1.2962	5.67211e-10	-1.95771e-09	-1.4563
20729997	chr2:20729997:C:T	2.72756e-40	-1.95771e-09	-0.893648	8.98061e-18	-1.95771e-09	-1.35957	5.39085e-10	-1.95771e-09	-1.50716
20730336	chr2:20730336:GT:G	1.54878e-40	-1.95771e-09	-1.45959	1.25478e-17	-1.95771e-09	-1.0251	1.18568e-09	-1.95771e-09	-0.71896
20730854	chr2:20730854:C:T	1.17548e-40	-1.95771e-09	-1.73538	7.77877e-18	-1.95771e-09	-1.50325	6.6428e-10	-1.95771e-09	-1.29833
20730981	chr2:20730981:C:T	1.14681e-40	-1.95771e-09	-1.76007	6.69534e-18	-1.95771e-09	-1.65323	4.44842e-10	-1.95771e-09	-1.69931
20731269	chr2:20731269:C:T	6.1452e-41	-2.38397	-1.53232e-09	2.4729e-18	-2.64925	-1.53232e-09	1.63645e-10	-2.69933	-1.53232e-09
20731331	chr2:20731331:G:A	1.15247e-40	-1.95771e-09	-1.75515	6.98158e-18	-1.95771e-09	-1.61137	5.54991e-10	-1.95771e-09	-1.47808
20731345	chr2:20731345:T:C	1.14983e-40	-1.95771e-09	-1.75745	6.88309e-18	-1.95771e-09	-1.62557	5.44131e-10	-1.95771e-09	-1.49784
20731390	chr2:20731390:G:T	1.15532e-40	-1.95771e-09	-1.75268	7.06595e-18	-1.95771e-09	-1.59935	5.64084e-10	-1.95771e-09	-1.46183
20731413	chr2:20731413:A:G	1.14716e-40	-1.95771e-09	-1.75977	6.73379e-18	-1.95771e-09	-1.6475	5.27238e-10	-1.95771e-09	-1.52938
20731501	chr2:20731501:T:G	1.16182e-40	-1.95771e-09	-1.74707	6.27952e-18	-1.95771e-09	-1.71735	4.71719e-10	-1.95771e-09	-1.64065
20731685	chr2:20731685:C:T	1.17912e-40	-1.95771e-09	-1.73229	7.6208e-18	-1.95771e-09	-1.52376	6.34042e-10	-1.95771e-09	-1.34491
20731691	chr2:20731691:G:A	4.7538e-40	-1.95771e-09	-0.338111	2.10841e-17	-1.95771e-09	-0.506122	1.82647e-09	-1.95771e-09	-0.286887
20731841	chr2:20731841:A:AT	5.1031e-40	-1.95771e-09	-0.267208	2.35223e-17	-1.95771e-09	-0.396694	1.72583e-09	-1.95771e-09	-0.343565
20731904	chr2:20731904:G:A	1.57052e-40	-1.95771e-09	-1.44565	6.45063e-18	-1.95771e-09	-1.69046	4.25907e-10	-1.95771e-09	-1.74281
20732126	chr2:20732126:C:T	2.1507e-41	-1.6972	-1.73665	1.14325e-18	-1.66231	-1.75846	4.50624e-10	0.0423661	-1.72876
20732201	chr2:20732201:C:T	1.36071e-40	-1.95771e-09	-1.58905	9.83651e-18	-1.95771e-09	-1.26854	8.77529e-10	-1.95771e-09	-1.01992
20732296	chr2:20732296:T:C	3.15087e-40	-1.95771e-09	-0.749376	9.5885e-18	-1.95771e-09	-1.29408	5.69195e-10	-1.95771e-09	-1.45281
20732463	chr2:20732463:G:A	1.16187e-40	-1.95771e-09	-1.74702	7.26001e-18	-1.95771e-09	-1.57226	5.93016e-10	-1.95771e-09	-1.41181
20732518	chr2:20732518:T:C	8.45915e-42	-2.60746	-1.75952	1.16515e-18	-1.73917	-1.66262	3.42194e-11	-2.70098	-1.56326
20732729	chr2:20732729:A:G	1.14801e-40	-1.95771e-09	-1.75903	6.11895e-18	-1.95771e-09	-1.74325	4.21116e-10	-1.95771e-09	-1.75412
20732812	chr2:20732812:T:C	1.00658e-41	-2.59897	-1.59411	1.61204e-18	-1.74257	-1.33457	5.06795e-11	-2.70088	-1.17063
20732850	chr2:20732850:A:AT	1.21753e-40	-1.95771e-09	-1.70023	6.16942e-18	-1.95771e-09	-1.73504	4.25807e-10	-1.95771e-09	-1.74304
20733145	chr2:20733145:A:AT	1.16125e-40	-1.95771e-09	-1.74756	7.23926e-18	-1.95771e-09	-1.57512	5.91174e-10	-1.95771e-09	-1.41492
20733251	chr2:20733251:G:T	1.55771e-41	-2.06973	-1.68669	4.62097e-19	-2.66575	-1.66088	5.52568e-11	-2.08505	-1.69999
20733373	chr2:20733373:C:T	3.50008e-40	-1.95771e-09	-0.644271	1.61919e-17	-1.95771e-09	-0.770131	1.18912e-09	-1.95771e-09	-0.716064
20733380	chr2:20733380:T:C	1.20024e-41	-2.59356	-1.42355	2.06438e-18	-1.74263	-1.08718	6.70722e-11	-2.7009	-0.89036
20733383	chr2:20733383:C:T	1.15343e-40	-1.95771e-09	-1.75431	7.03838e-18	-1.95771e-09	-1.60327	5.69363e-10	-1.95771e-09	-1.45251
20733433	chr2:20733433:T:A	1.15693e-40	-1.95771e-09	-1.75129	7.16716e-18	-1.95771e-09	-1.58513	5.84182e-10	-1.95771e-09	-1.42682
20733686	chr2:20733686:G:A	1.16958e-40	-1.95771e-09	-1.74041	7.42113e-18	-1.95771e-09	-1.55031	6.1175e-10	-1.95771e-09	-1.38071
20733976	chr2:20733976:C:T	1.16121e-40	-1.95771e-09	-1.74759	7.23907e-18	-1.95771e-09	-1.57515	5.91154e-10	-1.95771e-09	-1.41495
20733985	chr2:20733985:C:G	1.19212e-40	-1.95771e-09	-1.72132	7.01989e-18	-1.95771e-09	-1.6059	5.12872e-10	-1.95771e-09	-1.557
20734047	chr2:20734047:A:G	1.16089e-40	-1.95771e-09	-1.74787	7.23031e-18	-1.95771e-09	-1.57636	5.90164e-10	-1.95771e-09	-1.41663
20734062	chr2:20734062:G:A	1.16037e-40	-1.95771e-09	-1.74832	7.21908e-18	-1.95771e-09	-1.57791	5.88891e-10	-1.95771e-09	-1.41879
20734099	chr2:20734099:T:C	5.61509e-41	-2.47418	-1.53232e-09	3.71443e-18	-2.24242	-1.53232e-09	1.9573e-10	-2.52029	-1.53232e-09
20734127	chr2:20734127:T:C	1.16e-40	-1.95771e-09	-1.74864	7.20812e-18	-1.95771e-09	-1.57943	5.87549e-10	-1.95771e-09	-1.42107
20734376	chr2:20734376:A:G	1.15999e-40	-1.95771e-09	-1.74864	7.20856e-18	-1.95771e-09	-1.57937	5.87809e-10	-1.95771e-09	-1.42063
20734378	chr2:20734378:TC:T	3.45613e-40	-1.95771e-09	-0.656907	1.60022e-17	-1.95771e-09	-0.781915	1.17519e-09	-1.95771e-09	-0.727841
20734505	chr2:20734505:G:C	1.16024e-40	-1.95771e-09	-1.74842	7.21597e-18	-1.95771e-09	-1.57835	5.88544e-10	-1.95771e-09	-1.41938
20734747	chr2:20734747:A:G	1.16e-40	-1.95771e-09	-1.74863	7.20876e-18	-1.95771e-09	-1.57935	5.87769e-10	-1.95771e-09	-1.4207
20734863	chr2:20734863:T:C	2.28552e-41	-1.99412	-1.37893	1.31574e-18	-2.08047	-1.19977	4.76251e-11	-2.65019	-1.28348
20734890	chr2:20734890:C:T	1.15619e-40	-1.95771e-09	-1.75192	7.10613e-18	-1.95771e-09	-1.59368	5.76155e-10	-1.95771e-09	-1.44065
20734892	chr2:20734892:C:T	3.28866e-41	-1.27902	-1.73014	5.48626e-19	-2.43709	-1.71789	2.93609e-11	-2.68969	-1.72767
20734937	chr2:20734937:G:T	1.16155e-40	-1.95771e-09	-1.7473	7.24778e-18	-1.95771e-09	-1.57395	5.91547e-10	-1.95771e-09	-1.41429
20735089	chr2:20735089:G:A	1.15835e-40	-1.95771e-09	-1.75006	7.16471e-18	-1.95771e-09	-1.58548	5.82643e-10	-1.95771e-09	-1.42945
20735134	chr2:20735134:A:T	1.15848e-40	-1.95771e-09	-1.74995	7.16826e-18	-1.95771e-09	-1.58498	5.8309e-10	-1.95771e-09	-1.42869
20735309	chr2:20735309:C:T	1.15362e-40	-1.95771e-09	-1.75415	7.02936e-18	-1.95771e-09	-1.60455	5.67889e-10	-1.95771e-09	-1.4551
20735318	chr2:20735318:G:T	2.45137e-41	-1.84982	-1.45318	8.4941e-19	-2.09368	-1.62418	2.89262e-11	-2.67769	-1.75459
20735979	chr2:20735979:C:T	1.17152e-40	-1.95771e-09	-1.73875	7.50939e-18	-1.95771e-09	-1.53849	6.3665e-10	-1.95771e-09	-1.34081
20736094	chr2:20736094:A:G	1.38074e-40	-1.95771e-09	-1.57444	1.00499e-17	-1.95771e-09	-1.24708	9.01176e-10	-1.95771e-09	-0.993329
20736411	chr2:20736411:T:C	1.38265e-40	-1.95771e-09	-1.57305	1.00904e-17	-1.95771e-09	-1.24306	9.05389e-10	-1.95771e-09	-0.988664
20736458	chr2:20736458:T:C	1.1931e-40	-1.95771e-09	-1.7205	6.28664e-18	-1.95771e-09	-1.71622	4.49262e-10	-1.95771e-09	-1.68942
20736482	chr2:20736482:A:G	1.38082e-40	-1.95771e-09	-1.57438	1.00679e-17	-1.95771e-09	-1.24529	9.03181e-10	-1.95771e-09	-0.991106
20736500	chr2:20736500:T:C	1.04191e-41	-2.47162	-1.68696	5.83709e-19	-2.6331	-1.4599	5.64753e-11	-2.67722	-1.086
20736592	chr2:20736592:A:G	1.379e-40	-1.95771e-09	-1.5757	1.00481e-17	-1.95771e-09	-1.24726	9.00459e-10	-1.95771e-09	-0.994125
20736707	chr2:20736707:T:C	1.37245e-40	-1.95771e-09	-1.58046	9.96581e-18	-1.95771e-09	-1.25548	8.91563e-10	-1.95771e-09	-1.00405
20736756	chr2:20736756:A:G	1.29899e-41	-2.54898	-1.38907	2.17109e-18	-1.72965	-1.04976	7.24378e-11	-2.69386	-0.820442
20736763	chr2:20736763:C:A	3.06788e-40	-1.95771e-09	-0.77607	9.3964e-18	-1.95771e-09	-1.31432	5.59139e-10	-1.95771e-09	-1.47063
20736770	chr2:20736770:C:CTT	1.37838e-40	-1.95771e-09	-1.57615	1.00393e-17	-1.95771e-09	-1.24814	8.99673e-10	-1.95771e-09	-0.994998
20736819	chr2:20736819:T:C	1.38132e-40	-1.95771e-09	-1.57402	1.0075e-17	-1.95771e-09	-1.24459	9.03585e-10	-1.95771e-09	-0.99066
20736880	chr2:20736880:T:C	1.11951e-41	-2.57685	-1.5099	1.73635e-18	-1.79702	-1.20584	6.07699e-11	-2.69837	-0.991567
20736912	chr2:20736912:A:G	1.31285e-41	-2.22154	-1.7059	7.40638e-19	-2.27265	-1.58224	5.44207e-11	-2.37717	-1.42312
20737002	chr2:20737002:A:G	1.38635e-40	-1.95771e-09	-1.57038	1.01354e-17	-1.95771e-09	-1.23861	9.10018e-10	-1.95771e-09	-0.983566
20737115	chr2:20737115:T:C	2.53343e-41	-1.77466	-1.49541	8.92974e-19	-2.02879	-1.63906	2.92549e-11	-2.6636	-1.75738
20737146	chr2:20737146:T:C	1.37327e-40	-1.95771e-09	-1.57986	9.9751e-18	-1.95771e-09	-1.25455	8.92789e-10	-1.95771e-09	-1.00268
20737169	chr2:20737169:A:G	1.37838e-40	-1.95771e-09	-1.57615	1.00393e-17	-1.95771e-09	-1.24814	8.99673e-10	-1.95771e-09	-0.994998
20737340	chr2:20737340:G:A	2.83624e-40	-1.95771e-09	-0.854577	9.10279e-18	-1.95771e-09	-1.34606	5.5263e-10	-1.95771e-09	-1.48234
20737721	chr2:20737721:A:T	3.20609e-40	-1.95771e-09	-0.732004	9.69977e-18	-1.95771e-09	-1.28254	5.7456e-10	-1.95771e-09	-1.44342
20737990	chr2:20737990:A:G	1.3425e-40	-1.95771e-09	-1.60252	7.65188e-18	-1.95771e-09	-1.51969	5.72585e-10	-1.95771e-09	-1.44687
20738065	chr2:20738065:T:A	1.29079e-40	-1.95771e-09	-1.6418	8.95253e-18	-1.95771e-09	-1.36271	7.80754e-10	-1.95771e-09	-1.13677
20738208	chr2:20738208:C:T	1.14691e-40	-1.95771e-09	-1.75999	6.01955e-18	-1.95771e-09	-1.75963	4.18629e-10	-1.95771e-09	-1.76005
20738614	chr2:20738614:C:T	1.36235e-40	-1.95771e-09	-1.58785	6.74513e-18	-1.95771e-09	-1.64582	4.79392e-10	-1.95771e-09	-1.62451
20739000	chr2:20739000:T:C	1.14705e-40	-1.95771e-09	-1.75986	6.01727e-18	-1.95771e-09	-1.76001	4.18679e-10	-1.95771e-09	-1.75992
20739303	chr2:20739303:C:T	1.2716e-40	-1.95771e-09	-1.65678	8.75614e-18	-1.95771e-09	-1.38489	7.54287e-10	-1.95771e-09	-1.17126
20739613	chr2:20739613:T:G	1.2427e-40	-1.95771e-09	-1.67977	8.33795e-18	-1.95771e-09	-1.43382	7.10077e-10	-1.95771e-09	-1.23166
20739629	chr2:20739629:C:T	1.26477e-40	-1.95771e-09	-1.66216	8.66615e-18	-1.95771e-09	-1.39522	7.44575e-10	-1.95771e-09	-1.18422
20739710	chr2:20739710:G:A	3.13911e-40	-1.95771e-09	-0.753117	9.5636e-18	-1.95771e-09	-1.29668	5.67995e-10	-1.95771e-09	-1.45492
20739946	chr2:20739946:T:C	1.98141e-41	-2.57615	-0.939677	5.85775e-19	-2.54183	-1.54764	1.06654e-10	-1.5163	-1.61114
20739948	chr2:20739948:C:T	1.14766e-41	-2.44063	-1.62129	1.3769e-18	-1.60771	-1.6271	3.22971e-11	-2.69099	-1.63106
20740659	chr2:20740659:G:A	1.21791e-40	-1.95771e-09	-1.69992	6.28274e-18	-1.95771e-09	-1.71684	4.44067e-10	-1.95771e-09	-1.70105
20740746	chr2:20740746:A:G	1.122e-41	-2.45335	-1.63118	1.32854e-18	-1.63433	-1.63623	3.19272e-11	-2.69281	-1.64076
20740825	chr2:20740825:C:T	1.2436e-40	-1.95771e-09	-1.67905	8.35002e-18	-1.95771e-09	-1.43238	7.11384e-10	-1.95771e-09	-1.22982
20740832	chr2:20740832:T:A	1.2436e-40	-1.95771e-09	-1.67905	8.35002e-18	-1.95771e-09	-1.43238	7.11384e-10	-1.95771e-09	-1.22982
20740988	chr2:20740988:C:T	7.0084e-40	-1.95771e-09	0.0500529	4.67806e-17	-1.95771e-09	0.290826	4.32513e-09	-1.95771e-09	0.575168
20741024	chr2:20741024:T:C	7.22851e-40	-1.95771e-09	0.0809775	2.29578e-17	-1.95771e-09	-0.420984	1.29814e-09	-1.95771e-09	-0.628343
20741277	chr2:20741277:A:G	9.28429e-42	-2.5471	-1.7268	4.52748e-19	-2.64234	-1.70472	3.30339e-11	-2.68445	-1.61505
20741338	chr2:20741338:A:G	3.8589e-40	-1.95771e-09	-0.546674	2.7063e-17	-1.95771e-09	-0.256474	2.38583e-09	-1.95771e-09	-0.0197269
20741538	chr2:20741538:C:T	1.23915e-40	-1.95771e-09	-1.68263	8.28977e-18	-1.95771e-09	-1.43962	7.04854e-10	-1.95771e-09	-1.23904
20741672	chr2:20741672:A:G	1.23935e-40	-1.95771e-09	-1.68247	8.29329e-18	-1.95771e-09	-1.4392	7.05116e-10	-1.95771e-09	-1.23867
20741761	chr2:20741761:A:G	1.23981e-40	-1.95771e-09	-1.6821	8.2975e-18	-1.95771e-09	-1.43869	7.05789e-10	-1.95771e-09	-1.23771
20741790	chr2:20741790:C:G	3.35322e-40	-1.95771e-09	-0.687135	1.00062e-17	-1.95771e-09	-1.25143	5.88491e-10	-1.95771e-09	-1.41947
20741805	chr2:20741805:CT:C	1.24194e-40	-1.95771e-09	-1.68038	8.32848e-18	-1.95771e-09	-1.43496	7.0893e-10	-1.95771e-09	-1.23327
20741856	chr2:20741856:C:A	3.03731e-40	-1.95771e-09	-0.786084	1.12707e-17	-1.95771e-09	-1.13244	7.3156e-10	-1.95771e-09	-1.20185
20741995	chr2:20741995:T:C	8.57407e-42	-2.59353	-1.75995	4.58279e-19	-2.58962	-1.7453	3.03466e-11	-2.68453	-1.69982
20742031	chr2:20742031:A:G	1.14801e-40	-1.95771e-09	-1.75903	6.05784e-18	-1.95771e-09	-1.75329	4.21668e-10	-1.95771e-09	-1.75281
20742050	chr2:20742050:A:G	4.21166e-40	-0.459199	-1.53232e-09	1.41815e-16	1.39988	-1.53232e-09	6.16954e-10	-1.37224	-1.53232e-09
20742407	chr2:20742407:A:C	1.38575e-41	-2.69685	-1.17655	1.95043e-18	-2.11408	-0.772512	9.97992e-11	-2.70028	-0.493592
20742436	chr2:20742436:C:T	1.44197e-40	-1.95771e-09	-1.53105	6.62002e-18	-1.95771e-09	-1.66454	4.86226e-10	-1.95771e-09	-1.61036
20742511	chr2:20742511:T:C	2.76587e-40	-1.95771e-09	-0.879699	8.96083e-18	-1.95771e-09	-1.36178	5.45346e-10	-1.95771e-09	-1.49561
20742550	chr2:20742550:T:G	1.23915e-40	-1.95771e-09	-1.68263	8.28977e-18	-1.95771e-09	-1.43962	7.04854e-10	-1.95771e-09	-1.23904
20742562	chr2:20742562:T:C	1.23915e-40	-1.95771e-09	-1.68263	8.28977e-18	-1.95771e-09	-1.43962	7.04854e-10	-1.95771e-09	-1.23904
20742906	chr2:20742906:C:A	1.43201e-40	-1.95771e-09	-1.53797	6.4863e-18	-1.95771e-09	-1.68495	4.80319e-10	-1.95771e-09	-1.62258
20742948	chr2:20742948:A:T	1.88029e-41	-2.69606	-0.872158	2.90976e-18	-2.09305	-0.393525	1.51102e-10	-2.70057	-0.0784975
20742969	chr2:20742969:T:C	1.22841e-40	-1.95771e-09	-1.69134	8.143e-18	-1.95771e-09	-1.45748	6.88957e-10	-1.95771e-09	-1.26185
20743020	chr2:20743020:G:C	1.24093e-40	-1.95771e-09	-1.68119	8.31216e-18	-1.95771e-09	-1.43692	7.07329e-10	-1.95771e-09	-1.23553
20743292	chr2:20743292:T:G	1.1843e-41	-2.28106	-1.74943	4.59994e-19	-2.59079	-1.74039	6.56296e-11	-1.86814	-1.74487
20743373	chr2:20743373:G:C	4.61023e-41	-2.67136	-1.53232e-09	4.74125e-18	-1.99834	-1.53232e-09	1.63398e-10	-2.70084	-1.53232e-09
20743982	chr2:20743982:A:G	1.21633e-41	-2.6159	-1.38791	1.50115e-18	-1.74871	-1.3997	6.39402e-11	-2.21753	-1.42155
20744005	chr2:20744005:C:G	1.15095e-40	-1.95771e-09	-1.75647	6.37975e-18	-1.95771e-09	-1.70151	4.86847e-10	-1.95771e-09	-1.60908
20744676	chr2:20744676:A:G	1.25891e-40	-1.95771e-09	-1.66681	8.55957e-18	-1.95771e-09	-1.40759	7.34375e-10	-1.95771e-09	-1.19801
20744865	chr2:20744865:C:G	1.09126e-41	-2.68263	-1.42968	1.60884e-18	-1.99404	-1.08509	6.99628e-11	-2.7003	-0.848769
20745111	chr2:20745111:T:C	1.07051e-41	-2.44087	-1.69064	5.16464e-19	-2.5429	-1.6725	4.91862e-11	-2.29041	-1.611
20745185	chr2:20745185:G:A	1.08161e-40	-1.81861	-1.53232e-09	2.40143e-18	-2.67858	-1.53232e-09	2.11574e-10	-2.44245	-1.53232e-09
20745253	chr2:20745253:T:C	1.14828e-40	-1.95771e-09	-1.75879	6.4706e-18	-1.95771e-09	-1.68737	4.97406e-10	-1.95771e-09	-1.58762
20745530	chr2:20745530:T:C	1.14828e-40	-1.95771e-09	-1.75879	6.4706e-18	-1.95771e-09	-1.68737	4.97406e-10	-1.95771e-09	-1.58762
20745579	chr2:20745579:A:G	1.14762e-40	-1.95771e-09	-1.75937	6.50376e-18	-1.95771e-09	-1.68226	5.01314e-10	-1.95771e-09	-1.5798
20745737	chr2:20745737:T:C	9.30998e-42	-2.59839	-1.67275	5.17381e-19	-2.57987	-1.63375	3.69573e-11	-2.6898	-1.49746
20746002	chr2:20746002:G:A	2.35132e-41	-1.71728	-1.62738	9.21665e-19	-1.93888	-1.69733	3.00148e-11	-2.6354	-1.75994
20746091	chr2:20746091:G:T	1.14743e-40	-1.95771e-09	-1.75953	6.51541e-18	-1.95771e-09	-1.68047	5.02679e-10	-1.95771e-09	-1.57708
20746252	chr2:20746252:G:C	2.10547e-40	-1.95771e-09	-1.15252	1.50842e-17	-1.95771e-09	-0.840997	1.18124e-09	-1.95771e-09	-0.722712
20746279	chr2:20746279:T:C	1.14796e-40	-1.95771e-09	-1.75907	6.48539e-18	-1.95771e-09	-1.68509	4.99154e-10	-1.95771e-09	-1.58412
20746342	chr2:20746342:T:C	1.1479e-40	-1.95771e-09	-1.75912	6.48803e-18	-1.95771e-09	-1.68468	4.99485e-10	-1.95771e-09	-1.58345
20746466	chr2:20746466:C:T	8.49452e-42	-2.69646	-1.66634	9.4756e-19	-2.08803	-1.52048	4.66038e-11	-2.4971	-1.45824
20746468	chr2:20746468:T:A	2.93071e-40	-1.95771e-09	-0.821812	9.11562e-18	-1.95771e-09	-1.34465	5.46458e-10	-1.95771e-09	-1.49357
20746471	chr2:20746471:C:T	1.14839e-40	-1.95771e-09	-1.75869	6.46858e-18	-1.95771e-09	-1.68769	4.96968e-10	-1.95771e-09	-1.5885
20746849	chr2:20746849:C:T	1.33338e-40	-1.95771e-09	-1.60934	6.23844e-18	-1.95771e-09	-1.72391	4.54643e-10	-1.95771e-09	-1.67752
20747046	chr2:20747046:T:C	9.97395e-42	-2.64601	-1.55624	6.12321e-19	-2.53343	-1.51171	4.32171e-11	-2.69886	-1.33194
20747437	chr2:20747437:T:C	1.4085e-41	-2.2881	-1.56902	1.72335e-18	-1.41871	-1.59166	3.42547e-11	-2.6655	-1.59771
20747671	chr2:20747671:T:C	1.1574e-40	-1.95771e-09	-1.75088	6.25507e-18	-1.95771e-09	-1.72125	4.75403e-10	-1.95771e-09	-1.63287
20747795	chr2:20747795:C:T	5.87877e-41	-2.42829	-1.53232e-09	8.68981e-18	-1.39249	-1.53232e-09	3.06831e-10	-2.07073	-1.53232e-09
20748332	chr2:20748332:C:T	1.14789e-40	-1.95771e-09	-1.75913	6.32157e-18	-1.95771e-09	-1.71068	4.53447e-10	-1.95771e-09	-1.68015
20748566	chr2:20748566:C:G	1.01489e-41	-2.63771	-1.54715	8.38546e-19	-2.20589	-1.52484	3.69712e-11	-2.69416	-1.49273
20748679	chr2:20748679:G:A	1.62763e-40	-1.95771e-09	-1.40993	7.59772e-18	-1.95771e-09	-1.52679	5.43148e-10	-1.95771e-09	-1.49965
20748778	chr2:20748778:A:T	9.70775e-42	-2.64222	-1.58708	7.91993e-19	-2.22021	-1.56764	3.52693e-11	-2.69562	-1.5384
20749368	chr2:20749368:T:A	1.65281e-40	-1.95771e-09	-1.39458	8.74151e-18	-1.95771e-09	-1.38656	5.87938e-10	-1.95771e-09	-1.42041
20749646	chr2:20749646:T:C	2.62941e-40	-1.95771e-09	-0.930295	1.75917e-17	-1.95771e-09	-0.687215	1.51066e-09	-1.95771e-09	-0.476726
20750151	chr2:20750151:T:C	2.16517e-41	-1.71027	-1.71687	8.42757e-19	-1.97747	-1.74825	3.03181e-11	-2.63971	-1.74558
20751005	chr2:20751005:T:C	1.15633e-40	-1.95771e-09	-1.75181	6.20698e-18	-1.95771e-09	-1.72897	4.2359e-10	-1.95771e-09	-1.74826
20751086	chr2:20751086:A:G	1.00353e-41	-2.64508	-1.55103	8.21982e-19	-2.22275	-1.52793	3.67297e-11	-2.6964	-1.49704
20751198	chr2:20751198:T:G	3.41247e-40	-1.95771e-09	-0.669619	2.16621e-17	-1.95771e-09	-0.479079	1.88731e-09	-1.95771e-09	-0.254124
20751220	chr2:20751220:T:C	2.57222e-41	-1.71573	-1.53914	8.63469e-19	-2.02102	-1.68042	2.93605e-11	-2.65745	-1.75993
20751276	chr2:20751276:G:T	3.77158e-40	-1.95771e-09	-0.569561	1.07902e-17	-1.95771e-09	-1.17601	6.24041e-10	-1.95771e-09	-1.36081
20751311	chr2:20751311:AT:A	1.14752e-40	-1.95771e-09	-1.75945	6.0704e-18	-1.95771e-09	-1.75122	4.23519e-10	-1.95771e-09	-1.74843
20751572	chr2:20751572:A:G	1.01323e-41	-2.64988	-1.53662	8.22357e-19	-2.23642	-1.5138	3.72503e-11	-2.69762	-1.48175
20751684	chr2:20751684:C:A	1.02073e-41	-2.64992	-1.5292	8.45665e-19	-2.21556	-1.50672	3.76305e-11	-2.69477	-1.47444
20751960	chr2:20751960:C:T	1.35401e-40	-1.95771e-09	-1.59399	6.08558e-18	-1.95771e-09	-1.74872	4.19856e-10	-1.95771e-09	-1.75712
20751980	chr2:20751980:C:T	3.10023e-41	-1.35542	-1.71274	5.41117e-19	-2.47153	-1.69723	2.96875e-11	-2.69637	-1.70993
20752290	chr2:20752290:A:T	1.20687e-40	-1.95771e-09	-1.70903	6.35573e-18	-1.95771e-09	-1.70529	4.54864e-10	-1.95771e-09	-1.67703
20752802	chr2:20752802:T:C	1.95852e-41	-1.83376	-1.69369	8.63878e-19	-1.95083	-1.75014	3.18227e-11	-2.6073	-1.72955
20753330	chr2:20753330:G:C	9.84887e-42	-2.45791	-1.75696	4.55862e-19	-2.59893	-1.74128	3.20527e-11	-2.69685	-1.6328
20753364	chr2:20753364:G:A	1.34006e-40	-1.95771e-09	-1.60435	6.7714e-18	-1.95771e-09	-1.64193	4.33404e-10	-1.95771e-09	-1.72536
20753428	chr2:20753428:T:C	1.15603e-41	-2.5324	-1.52225	6.15793e-19	-2.56389	-1.4756	4.48327e-11	-2.6996	-1.29449
20753482	chr2:20753482:C:T	4.37136e-40	-1.95771e-09	-0.421982	1.2353e-17	-1.95771e-09	-1.04075	6.92921e-10	-1.95771e-09	-1.25611
20753699	chr2:20753699:A:C	2.90729e-41	-2.62411	-0.508309	3.52958e-18	-1.84453	-0.448935	1.14026e-10	-2.69886	-0.361744
20753863	chr2:20753863:T:C	1.37409e-40	-1.95771e-09	-1.57926	8.2762e-18	-1.95771e-09	-1.44126	6.36268e-10	-1.95771e-09	-1.34141
20754213	chr2:20754213:C:T	1.28845e-41	-2.67849	-1.26771	9.88919e-19	-2.33016	-1.23563	5.04096e-11	-2.70067	-1.17618
20754329	chr2:20754329:A:C	1.16122e-40	-1.95771e-09	-1.74758	6.64404e-18	-1.95771e-09	-1.66092	4.79744e-10	-1.95771e-09	-1.62378
20754333	chr2:20754333:A:T	1.84298e-40	-1.95771e-09	-1.28567	7.8243e-18	-1.95771e-09	-1.49741	5.93411e-10	-1.95771e-09	-1.41114
20755272	chr2:20755272:AG:A	1.87781e-40	-1.26695	-1.53232e-09	3.12826e-18	-2.41417	-1.53232e-09	1.66652e-10	-2.68112	-1.53232e-09
20755607	chr2:20755607:G:A	1.1998e-40	-1.95771e-09	-1.7149	6.05357e-18	-1.95771e-09	-1.75399	4.18665e-10	-1.95771e-09	-1.75996
20755712	chr2:20755712:G:A	1.3754e-40	-1.95771e-09	-1.57831	8.29201e-18	-1.95771e-09	-1.43935	6.38036e-10	-1.95771e-09	-1.33864
20756092	chr2:20756092:C:T	2.0001e-40	-1.95771e-09	-1.20386	7.31776e-18	-1.95771e-09	-1.56434	4.57775e-10	-1.95771e-09	-1.67065
20756702	chr2:20756702:G:A	1.36962e-40	-1.95771e-09	-1.58252	6.47535e-18	-1.95771e-09	-1.68664	4.25883e-10	-1.95771e-09	-1.74286
20756889	chr2:20756889:AC:A	1.86253e-40	-1.95771e-09	-1.27512	1.16449e-17	-1.95771e-09	-1.09977	9.21945e-10	-1.95771e-09	-0.970544
20757442	chr2:20757442:C:A	1.14926e-40	-1.95771e-09	-1.75794	6.01934e-18	-1.95771e-09	-1.75967	4.19105e-10	-1.95771e-09	-1.75891
20757572	chr2:20757572:C:T	4.90854e-40	-0.306078	-1.53232e-09	6.52529e-18	-1.67896	-1.53232e-09	2.62505e-10	-2.22676	-1.53232e-09
20757639	chr2:20757639:G:T	2.74217e-41	-1.60408	-1.58681	9.46017e-19	-1.91118	-1.69896	3.04071e-11	-2.6247	-1.75765
20757844	chr2:20757844:C:T	1.38762e-40	-1.95771e-09	-1.56947	8.39629e-18	-1.95771e-09	-1.42685	6.46366e-10	-1.95771e-09	-1.32566
20757966	chr2:20757966:T:C	1.14703e-40	-1.95771e-09	-1.75988	6.02297e-18	-1.95771e-09	-1.75906	4.25114e-10	-1.95771e-09	-1.74467
20758218	chr2:20758218:T:C	3.52026e-40	-1.95771e-09	-0.638522	2.80376e-17	-1.95771e-09	-0.221096	2.32481e-09	-1.95771e-09	-0.0456344
20758626	chr2:20758626:G:A	1.91855e-40	-1.95771e-09	-1.24548	8.02112e-18	-1.95771e-09	-1.47256	6.08238e-10	-1.95771e-09	-1.38646
20759305	chr2:20759305:T:G	1.20246e-40	-1.95771e-09	-1.71269	6.0641e-18	-1.95771e-09	-1.75226	4.29151e-10	-1.95771e-09	-1.73522
20760052	chr2:20760052:A:G	2.1053e-40	-1.1526	-1.53232e-09	3.34731e-18	-2.34649	-1.53232e-09	1.97399e-10	-2.5118	-1.53232e-09
20760151	chr2:20760151:G:C	2.96527e-41	-2.04379	-1.06888	3.57654e-18	-0.805261	-1.47499	8.47143e-11	-1.88194	-1.4758
20761086	chr2:20761086:T:TC	2.79644e-40	-1.95771e-09	-0.86871	1.87398e-17	-1.95771e-09	-0.623993	1.61643e-09	-1.95771e-09	-0.409052
20761139	chr2:20761139:A:G	4.09577e-40	-1.95771e-09	-0.487101	1.14039e-17	-1.95771e-09	-1.12068	6.54063e-10	-1.95771e-09	-1.31383
20761830	chr2:20761830:C:T	2.54329e-41	-1.61435	-1.65183	9.54598e-19	-1.88967	-1.71144	3.06394e-11	-2.61491	-1.75983
20762026	chr2:20762026:T:C	1.17559e-40	-1.95771e-09	-1.73528	6.78821e-18	-1.95771e-09	-1.63946	4.93388e-10	-1.95771e-09	-1.59573
20762140	chr2:20762140:C:G	9.49284e-41	-0.262752	-1.68635	3.84361e-18	-0.458936	-1.7493	2.01305e-10	-0.732189	-1.76002
20762540	chr2:20762540:T:TAA	4.11983e-40	-1.95771e-09	-0.481245	1.14469e-17	-1.95771e-09	-1.11693	6.5638e-10	-1.95771e-09	-1.31029
20762609	chr2:20762609:TTAAG:T	1.57927e-40	-1.95771e-09	-1.44009	8.3814e-18	-1.95771e-09	-1.42863	5.63084e-10	-1.95771e-09	-1.4636
20762658	chr2:20762658:G:T	1.3599e-40	-1.95771e-09	-1.58964	8.17212e-18	-1.95771e-09	-1.45391	6.28951e-10	-1.95771e-09	-1.35298
20762910	chr2:20762910:C:T	1.90872e-41	-1.84166	-1.71155	8.67915e-19	-1.93943	-1.75687	3.13064e-11	-2.6083	-1.74491
20763534	chr2:20763534:A:T	6.1367e-41	-2.38535	-1.53232e-09	2.97342e-18	-2.46493	-1.53232e-09	2.54876e-10	-2.25625	-1.53232e-09
20764258	chr2:20764258:A:G	3.79107e-40	-1.95771e-09	-0.564408	1.25004e-17	-1.95771e-09	-1.02888	1.02871e-09	-1.95771e-09	-0.860971
20764496	chr2:20764496:T:C	1.17634e-40	-1.95771e-09	-1.73465	6.79823e-18	-1.95771e-09	-1.63798	4.94178e-10	-1.95771e-09	-1.59413
20764969	chr2:20764969:T:C	2.51849e-40	-1.95771e-09	-0.973396	9.85311e-18	-1.95771e-09	-1.26686	7.63855e-10	-1.95771e-09	-1.15865
20765033	chr2:20765033:G:C	1.23163e-40	-1.95771e-09	-1.68872	6.48163e-18	-1.95771e-09	-1.68567	4.67391e-10	-1.95771e-09	-1.64986
20765037	chr2:20765037:C:G	2.69992e-41	-1.72019	-1.48623	1.39547e-18	-1.82402	-1.39739	6.79924e-10	-0.0538706	-1.22118
20765507	chr2:20765507:A:G	1.45621e-40	-1.95771e-09	-1.52122	9.15631e-18	-1.95771e-09	-1.3402	6.89887e-10	-1.95771e-09	-1.2605
20765607	chr2:20765607:T:A	1.49381e-40	-1.95771e-09	-1.49573	6.98865e-18	-1.95771e-09	-1.61036	4.53394e-10	-1.95771e-09	-1.68027
20766269	chr2:20766269:C:T	2.65811e-40	-0.91944	-1.53232e-09	3.52776e-18	-2.29398	-1.53232e-09	2.02926e-10	-2.48419	-1.53232e-09
20766498	chr2:20766498:G:C	1.10849e-40	-1.79406	-1.53232e-09	2.60299e-17	-0.295398	-1.53232e-09	6.9897e-10	-1.24742	-1.53232e-09
20766919	chr2:20766919:C:T	1.42973e-40	-1.95771e-09	-1.53957	7.53449e-18	-1.95771e-09	-1.53515	5.1615e-10	-1.95771e-09	-1.55063
20766927	chr2:20766927:C:T	1.84098e-40	-1.95771e-09	-1.28676	8.51e-18	-1.95771e-09	-1.4134	6.54758e-10	-1.95771e-09	-1.31276
20767638	chr2:20767638:G:A	1.61116e-40	-1.95771e-09	-1.4201	7.6317e-18	-1.95771e-09	-1.52233	4.8312e-10	-1.95771e-09	-1.61676
20767650	chr2:20767650:G:A	3.45785e-40	-0.656409	-1.53232e-09	3.77161e-18	-2.22714	-1.53232e-09	2.14088e-10	-2.43064	-1.53232e-09
20768123	chr2:20768123:C:T	2.37621e-40	-1.95771e-09	-1.03155	1.02129e-17	-1.95771e-09	-1.23099	6.12232e-10	-1.95771e-09	-1.37992
20768224	chr2:20768224:G:A	1.28436e-40	-1.95771e-09	-1.64679	6.14142e-18	-1.95771e-09	-1.73959	4.31179e-10	-1.95771e-09	-1.73051
20768521	chr2:20768521:A:G	6.11681e-40	-1.95771e-09	-0.0860153	3.3235e-17	-1.95771e-09	-0.0510403	2.78674e-09	-1.95771e-09	0.135599
20768527	chr2:20768527:AC:A	1.341e-40	0.0200469	-1.62369	1.39368e-17	0.600436	-1.52054	1.48278e-10	-1.62537	-1.17257
20768620	chr2:20768620:C:T	1.15059e-40	-1.95771e-09	-1.75678	6.38475e-18	-1.95771e-09	-1.70073	4.74534e-10	-1.95771e-09	-1.6347
20768960	chr2:20768960:C:T	4.79512e-41	-2.63204	-1.53232e-09	2.54189e-18	-2.62174	-1.53232e-09	1.68996e-10	-2.66715	-1.53232e-09
20769109	chr2:20769109:C:T	1.63992e-41	-2.0049	-1.70009	4.0533e-19	-2.69768	-1.76002	3.58523e-11	-2.4576	-1.76002
20769312	chr2:20769312:G:A	1.14722e-40	-1.95771e-09	-1.75971	6.32727e-18	-1.95771e-09	-1.70977	4.54527e-10	-1.95771e-09	-1.67777
20770178	chr2:20770178:A:T	1.14808e-40	-1.95771e-09	-1.75897	6.52434e-18	-1.95771e-09	-1.6791	4.46543e-10	-1.95771e-09	-1.69549
20770293	chr2:20770293:G:A	3.51447e-41	-1.81159	-1.13116	7.30506e-19	-2.69535	-1.17331	1.32238e-10	-1.90199	-1.01044
20770485	chr2:20770485:G:A	5.75868e-41	-2.44893	-1.53232e-09	2.36776e-18	-2.6927	-1.53232e-09	1.72116e-10	-2.64886	-1.53232e-09
20770820	chr2:20770820:G:A	1.52304e-40	-1.95771e-09	-1.47635	6.84969e-18	-1.95771e-09	-1.63044	5.29091e-10	-1.95771e-09	-1.52587
20771739	chr2:20771739:C:T	1.60418e-40	-1.95771e-09	-1.42445	7.60926e-18	-1.95771e-09	-1.52528	4.81635e-10	-1.95771e-09	-1.61984
20771758	chr2:20771758:TTTTGGACAATTTATTGCACACATTATTTTCTAGCTTACACCC:T	1.14835e-40	-1.95771e-09	-1.75873	6.35492e-18	-1.95771e-09	-1.70541	4.54967e-10	-1.95771e-09	-1.6768
20771873	chr2:20771873:A:G	1.61948e-40	-1.95771e-09	-1.41495	7.6665e-18	-1.95771e-09	-1.51778	4.84417e-10	-1.95771e-09	-1.61408
20771921	chr2:20771921:G:A	8.0885e-41	-2.1092	-1.53232e-09	8.9026e-18	-1.3683	-1.53232e-09	2.98062e-10	-2.09973	-1.53232e-09
20772190	chr2:20772190:C:G	1.59473e-40	-1.95771e-09	-1.43035	7.56814e-18	-1.95771e-09	-1.5307	4.79711e-10	-1.95771e-09	-1.62385
20772249	chr2:20772249:G:T	1.51149e-40	-1.95771e-09	-1.48396	7.98777e-18	-1.95771e-09	-1.47673	5.46234e-10	-1.95771e-09	-1.49398
20772312	chr2:20772312:G:A	1.14804e-40	-1.95771e-09	-1.759	6.16027e-18	-1.95771e-09	-1.73652	4.4848e-10	-1.95771e-09	-1.69116
20772644	chr2:20772644:A:C	1.1489e-40	-1.95771e-09	-1.75825	6.05244e-18	-1.95771e-09	-1.75418	4.2103e-10	-1.95771e-09	-1.75433
20772646	chr2:20772646:C:T	1.14722e-40	-1.95771e-09	-1.75971	6.32727e-18	-1.95771e-09	-1.70977	4.54527e-10	-1.95771e-09	-1.67777
20772856	chr2:20772856:A:C	3.13429e-40	-0.754653	-1.53232e-09	4.66599e-18	-2.01434	-1.53232e-09	6.94916e-10	-1.25324	-1.53232e-09
20772907	chr2:20772907:A:G	2.13424e-41	-2.05224	-1.38929	2.7351e-18	-0.90256	-1.64591	6.85165e-11	-1.92555	-1.64441
20773166	chr2:20773166:A:G	1.15448e-40	-1.95771e-09	-1.7534	6.09904e-18	-1.95771e-09	-1.74651	4.24161e-10	-1.95771e-09	-1.74692
20773177	chr2:20773177:C:T	1.44157e-40	-1.95771e-09	-1.53133	7.01129e-18	-1.95771e-09	-1.60712	4.48122e-10	-1.95771e-09	-1.69196
20773326	chr2:20773326:AG:A	1.24094e-40	-1.95771e-09	-1.68119	6.39521e-18	-1.95771e-09	-1.69909	4.45162e-10	-1.95771e-09	-1.69859
20773475	chr2:20773475:A:G	1.77973e-40	-1.95771e-09	-1.32059	8.7832e-18	-1.95771e-09	-1.3818	6.64567e-10	-1.95771e-09	-1.29789
20774108	chr2:20774108:T:C	1.42892e-40	-1.95771e-09	-1.54014	6.83715e-18	-1.95771e-09	-1.63227	4.6054e-10	-1.95771e-09	-1.66463
20774127	chr2:20774127:G:T	1.60228e-40	-1.95771e-09	-1.42563	7.59926e-18	-1.95771e-09	-1.52659	4.81416e-10	-1.95771e-09	-1.6203
20774360	chr2:20774360:TA:T	1.38883e-40	-1.95771e-09	-1.56859	8.72572e-18	-1.95771e-09	-1.38837	5.83759e-10	-1.95771e-09	-1.42754
20774442	chr2:20774442:A:G	1.33863e-40	-1.95771e-09	-1.60541	7.03221e-18	-1.95771e-09	-1.60414	4.83009e-10	-1.95771e-09	-1.61699
20775072	chr2:20775072:T:C	1.51249e-40	-1.95771e-09	-1.4833	6.83036e-18	-1.95771e-09	-1.63327	5.2738e-10	-1.95771e-09	-1.52911
20775303	chr2:20775303:A:G	2.10634e-40	-1.95771e-09	-1.1521	8.67841e-18	-1.95771e-09	-1.3938	6.76258e-10	-1.95771e-09	-1.28045
20775327	chr2:20775327:G:A	1.15095e-40	-1.95771e-09	-1.75647	6.06626e-18	-1.95771e-09	-1.7519	4.189e-10	-1.95771e-09	-1.7594
20775795	chr2:20775795:C:T	8.37084e-41	-2.07489	-1.53232e-09	2.34857e-18	-2.70083	-1.53232e-09	1.75633e-10	-2.62863	-1.53232e-09
20775958	chr2:20775958:T:C	1.22509e-40	-1.95771e-09	-1.69404	6.88603e-18	-1.95771e-09	-1.62515	4.87329e-10	-1.95771e-09	-1.60809
20776223	chr2:20776223:T:G	2.34129e-40	-1.95771e-09	-1.04636	1.65305e-17	-1.95771e-09	-0.749437	1.11052e-09	-1.95771e-09	-0.784446
20776786	chr2:20776786:T:C	2.20999e-41	-2.04405	-1.3626	2.81099e-18	-0.890847	-1.63026	7.0401e-11	-1.91157	-1.63125
20777392	chr2:20777392:G:T	7.45882e-40	-1.95771e-09	0.112341	4.93811e-17	-1.95771e-09	0.344924	2.66798e-09	-1.95771e-09	0.092047
20777400	chr2:20777400:A:G	7.38268e-40	-1.95771e-09	0.102081	4.85251e-17	-1.95771e-09	0.327439	2.62824e-09	-1.95771e-09	0.0770406
20777447	chr2:20777447:T:C	1.14788e-40	-1.95771e-09	-1.75914	6.15908e-18	-1.95771e-09	-1.73671	4.48746e-10	-1.95771e-09	-1.69057
20777510	chr2:20777510:C:T	1.53527e-40	-1.95771e-09	-1.46835	7.57545e-18	-1.95771e-09	-1.52973	4.84265e-10	-1.95771e-09	-1.6144
20777773	chr2:20777773:T:C	5.99699e-41	-1.78063	-0.627758	1.02028e-18	-2.69484	-0.839724	1.86316e-10	-1.91671	-0.652875
20777944	chr2:20777944:T:C	1.64698e-40	-1.95771e-09	-1.39812	8.15731e-18	-1.95771e-09	-1.45573	6.12365e-10	-1.95771e-09	-1.3797
20778298	chr2:20778298:C:T	1.61868e-40	-1.95771e-09	-1.41545	7.28839e-18	-1.95771e-09	-1.56836	4.68102e-10	-1.95771e-09	-1.64834
20778420	chr2:20778420:CCA:C	1.64582e-40	-1.95771e-09	-1.39882	8.15244e-18	-1.95771e-09	-1.45633	6.12045e-10	-1.95771e-09	-1.38022
20778855	chr2:20778855:T:C	5.56293e-41	-2.48352	-1.53232e-09	2.57396e-18	-2.6092	-1.53232e-09	2.48062e-08	2.32182	-1.53232e-09
20779258	chr2:20779258:C:G	1.15056e-40	-1.95771e-09	-1.75681	6.14448e-18	-1.95771e-09	-1.73909	4.29567e-10	-1.95771e-09	-1.73425
20779618	chr2:20779618:T:C	6.78601e-41	-2.28478	-1.53232e-09	8.83987e-18	-1.37537	-1.53232e-09	3.18294e-10	-2.03405	-1.53232e-09
20779701	chr2:20779701:T:C	1.12444e-39	-1.95771e-09	0.522816	2.81604e-17	-1.95771e-09	-0.216726	1.42513e-09	-1.95771e-09	-0.535011
20779741	chr2:20779741:A:T	2.55942e-40	0.549441	-1.50672	1.52659e-18	-1.42778	-1.70383	4.78101e-11	-2.18228	-1.74752
20779976	chr2:20779976:G:T	1.48836e-40	-1.95771e-09	-1.49938	7.32169e-18	-1.95771e-09	-1.5638	4.70919e-10	-1.95771e-09	-1.64234
20780205	chr2:20780205:A:C	2.80161e-40	-1.95771e-09	-0.866862	1.16564e-17	-1.95771e-09	-1.09879	6.86157e-10	-1.95771e-09	-1.26592
20780630	chr2:20780630:A:G	1.63532e-40	-1.95771e-09	-1.40522	7.71082e-18	-1.95771e-09	-1.51202	5.84716e-10	-1.95771e-09	-1.4259
20780900	chr2:20780900:C:T	6.37563e-41	-2.34716	-1.53232e-09	2.35422e-18	-2.69843	-1.53232e-09	1.74062e-10	-2.63762	-1.53232e-09
20781045	chr2:20781045:T:C	1.71747e-40	-1.95771e-09	-1.35621	7.50508e-18	-1.95771e-09	-1.53906	5.59893e-10	-1.95771e-09	-1.46928
20781150	chr2:20781150:T:C	2.04084e-40	-1.95771e-09	-1.18369	1.48894e-17	-1.95771e-09	-0.853995	1.03714e-09	-1.95771e-09	-0.85281
20781494	chr2:20781494:T:C	1.29891e-40	-1.95771e-09	-1.63553	6.79649e-18	-1.95771e-09	-1.63824	4.38545e-10	-1.95771e-09	-1.71357
20781945	chr2:20781945:A:G	1.24488e-40	-1.95771e-09	-1.67802	6.0291e-18	-1.95771e-09	-1.75804	4.19007e-10	-1.95771e-09	-1.75914
20782073	chr2:20782073:T:C	1.59947e-40	-1.95771e-09	-1.42738	7.23554e-18	-1.95771e-09	-1.57564	4.65475e-10	-1.95771e-09	-1.65397
20782511	chr2:20782511:C:T	1.49263e-40	-1.95771e-09	-1.49652	1.01191e-17	-1.95771e-09	-1.24022	7.46516e-10	-1.95771e-09	-1.18161
20782631	chr2:20782631:T:C	5.51908e-41	-1.00446	-1.48697	1.19242e-18	-1.67048	-1.70817	6.34537e-11	-1.90305	-1.74367
20782712	chr2:20782712:T:TC	1.91e-40	-1.95771e-09	-1.24995	9.00022e-18	-1.95771e-09	-1.35739	6.83804e-10	-1.95771e-09	-1.26936
20782716	chr2:20782716:C:T	1.25031e-40	-1.95771e-09	-1.67366	6.07685e-18	-1.95771e-09	-1.75016	4.25705e-10	-1.95771e-09	-1.74328
20782727	chr2:20782727:C:T	1.15143e-40	-1.95771e-09	-1.75605	6.02557e-18	-1.95771e-09	-1.75863	4.19992e-10	-1.95771e-09	-1.75679
20782752	chr2:20782752:T:C	1.17113e-40	-1.95771e-09	-1.73908	6.15483e-18	-1.95771e-09	-1.73741	4.52188e-10	-1.95771e-09	-1.68293
20783114	chr2:20783114:A:T	1.90639e-40	-1.95771e-09	-1.25184	1.04182e-17	-1.95771e-09	-1.21109	8.24039e-10	-1.95771e-09	-1.08281
20783234	chr2:20783234:C:T	1.28869e-40	-1.95771e-09	-1.64343	6.13815e-18	-1.95771e-09	-1.74012	4.30676e-10	-1.95771e-09	-1.73167
20783490	chr2:20783490:A:C	7.4051e-41	-2.19747	-1.53232e-09	2.41507e-18	-2.67291	-1.53232e-09	1.76784e-10	-2.6221	-1.53232e-09
20783780	chr2:20783780:C:T	1.16777e-40	-1.95771e-09	-1.74196	6.02997e-18	-1.95771e-09	-1.7579	4.18668e-10	-1.95771e-09	-1.75995
20784174	chr2:20784174:G:A	9.71703e-40	-1.52461	1.90143	3.58578e-18	-2.69674	0.419077	5.02726e-10	-1.99247	0.415486
20784532	chr2:20784532:G:A	1.22819e-40	-1.95771e-09	-1.69151	6.83053e-18	-1.95771e-09	-1.63324	4.42207e-10	-1.95771e-09	-1.70525
20785695	chr2:20785695:T:A	4.70769e-41	-1.49948	-1.15096	3.3801e-18	-0.97492	-1.36182	3.45552e-11	-2.5893	-1.66517
20785768	chr2:20785768:C:T	1.09463e-41	-2.39387	-1.71536	5.33753e-19	-2.59242	-1.59005	6.12038e-11	-2.24444	-1.43838
20785820	chr2:20785820:AT:A	2.56817e-40	-1.95771e-09	-0.953861	1.05807e-17	-1.95771e-09	-1.19561	6.24438e-10	-1.95771e-09	-1.36018
20785997	chr2:20785997:T:A	1.61623e-41	-2.18661	-1.53293	2.01984e-18	-1.1329	-1.71873	5.48678e-11	-2.07453	-1.71757
20786351	chr2:20786351:G:A	1.14686e-40	-1.95771e-09	-1.76002	6.38172e-18	-1.95771e-09	-1.7012	4.59145e-10	-1.95771e-09	-1.66766
20786835	chr2:20786835:T:A	9.57989e-41	-0.615722	-1.32425	5.66402e-18	-0.199772	-1.62074	3.6648e-11	-2.52768	-1.668
20787979	chr2:20787979:G:A	3.25931e-40	-1.60719	0.891645	1.66581e-18	-2.69412	-0.350211	2.10252e-10	-2.02238	-0.426346
20788099	chr2:20788099:A:G	1.17986e-40	-1.95771e-09	-1.73166	6.04039e-18	-1.95771e-09	-1.75617	4.19219e-10	-1.95771e-09	-1.75864
20788547	chr2:20788547:A:G	1.31074e-40	-1.95771e-09	-1.62646	6.9683e-18	-1.95771e-09	-1.61327	4.74468e-10	-1.95771e-09	-1.63484
20788639	chr2:20788639:T:C	1.59108e-41	-2.26072	-1.47451	6.76183e-19	-2.63253	-1.31341	9.89325e-11	-2.14976	-1.05283
20789102	chr2:20789102:C:A	1.31352e-40	-1.95771e-09	-1.62434	7.32169e-18	-1.95771e-09	-1.5638	5.08973e-10	-1.95771e-09	-1.56464
20789132	chr2:20789132:T:A	3.40065e-40	-0.673088	-1.53232e-09	2.68112e-17	-0.265823	-1.53232e-09	1.88324e-10	-2.55887	-1.53232e-09
20789767	chr2:20789767:G:A	1.3904e-40	-1.56747	-1.53232e-09	3.57885e-18	-2.2796	-1.53232e-09	1.90957e-10	-2.54498	-1.53232e-09
20790362	chr2:20790362:G:A	1.18853e-40	-1.95771e-09	-1.72434	6.02832e-18	-1.95771e-09	-1.75817	4.21469e-10	-1.95771e-09	-1.75328
20790407	chr2:20790407:A:G	1.15131e-40	-1.95771e-09	-1.75615	6.62521e-18	-1.95771e-09	-1.66376	4.80288e-10	-1.95771e-09	-1.62264
20790475	chr2:20790475:G:A	1.17603e-40	-1.95771e-09	-1.73491	6.05022e-18	-1.95771e-09	-1.75455	4.24063e-10	-1.95771e-09	-1.74715
20790553	chr2:20790553:C:A	1.32309e-40	-1.95771e-09	-1.61709	6.11562e-18	-1.95771e-09	-1.7438	4.33344e-10	-1.95771e-09	-1.7255
20790840	chr2:20790840:T:C	4.11073e-40	-1.95771e-09	-0.483455	2.16533e-17	-1.95771e-09	-0.479486	1.767e-09	-1.95771e-09	-0.319991
20791339	chr2:20791339:T:C	1.54667e-40	-0.658424	-0.802526	1.22539e-17	-0.0865134	-0.962284	7.9168e-11	-2.45971	-0.96575
20791768	chr2:20791768:T:G	2.64575e-40	-0.924101	-1.53232e-09	3.32379e-18	-2.35354	-1.53232e-09	1.94731e-10	-2.52541	-1.53232e-09
20791913	chr2:20791913:C:T	2.44397e-40	-1.33966	0.336229	1.68376e-17	-0.809999	0.0789731	2.25861e-10	-2.60392	0.226817
20792720	chr2:20792720:G:A	1.31763e-40	-1.95771e-09	-1.62122	6.1889e-18	-1.95771e-09	-1.73189	4.34844e-10	-1.95771e-09	-1.72204
20793017	chr2:20793017:T:C	1.18963e-40	-1.95771e-09	-1.72341	6.03097e-18	-1.95771e-09	-1.75773	4.21783e-10	-1.95771e-09	-1.75254
20793035	chr2:20793035:T:A	1.31995e-40	-1.95771e-09	-1.61946	6.19362e-18	-1.95771e-09	-1.73112	4.35224e-10	-1.95771e-09	-1.72117
20793426	chr2:20793426:A:G	1.24793e-40	-1.95771e-09	-1.67557	6.0987e-18	-1.95771e-09	-1.74657	4.25671e-10	-1.95771e-09	-1.74336
20793560	chr2:20793560:G:A	1.24793e-40	-1.95771e-09	-1.67557	6.0987e-18	-1.95771e-09	-1.74657	4.25671e-10	-1.95771e-09	-1.74336
20793644	chr2:20793644:C:G	6.77877e-40	-1.95771e-09	0.0167403	1.8512e-17	-1.95771e-09	-0.636223	9.78012e-10	-1.95771e-09	-0.911508
20794006	chr2:20794006:T:C	8.76884e-42	-2.57215	-1.75887	1.29565e-18	-1.6736	-1.62203	4.16749e-11	-2.61772	-1.44941
20794057	chr2:20794057:G:GT	8.74362e-42	-2.57438	-1.75952	1.29827e-18	-1.68007	-1.61354	4.21325e-11	-2.61947	-1.43674
20794059	chr2:20794059:TTTC:T	8.74357e-42	-2.57438	-1.75952	1.2983e-18	-1.68005	-1.61354	4.21403e-11	-2.61929	-1.43674
20794063	chr2:20794063:A:G	8.73816e-42	-2.575	-1.75952	1.29588e-18	-1.68191	-1.61354	4.21146e-11	-2.6199	-1.43674
20794299	chr2:20794299:G:A	1.20242e-40	-1.95771e-09	-1.71272	8.24377e-18	-1.95771e-09	-1.44519	5.43531e-10	-1.95771e-09	-1.49894
20794576	chr2:20794576:T:C	1.26252e-40	-1.95771e-09	-1.66394	6.09005e-18	-1.95771e-09	-1.74799	4.2653e-10	-1.95771e-09	-1.74135
20794642	chr2:20794642:C:A	1.2928e-40	-1.95771e-09	-1.64025	6.89913e-18	-1.95771e-09	-1.62325	4.75672e-10	-1.95771e-09	-1.6323
20794659	chr2:20794659:G:A	1.19853e-40	-1.95771e-09	-1.71596	6.04131e-18	-1.95771e-09	-1.75602	4.23278e-10	-1.95771e-09	-1.749
20794958	chr2:20794958:T:C	8.8904e-42	-2.5607	-1.75655	1.33247e-18	-1.62782	-1.63978	4.12462e-11	-2.60199	-1.47548
20795066	chr2:20795066:T:A	1.26252e-40	-1.95771e-09	-1.66394	6.09005e-18	-1.95771e-09	-1.74799	4.2653e-10	-1.95771e-09	-1.74135
20795435	chr2:20795435:A:C	1.16612e-40	-1.95771e-09	-1.74337	6.54995e-18	-1.95771e-09	-1.67519	4.90853e-10	-1.95771e-09	-1.60089
20795548	chr2:20795548:G:C	1.14715e-40	-1.95771e-09	-1.75977	6.32759e-18	-1.95771e-09	-1.70972	4.5342e-10	-1.95771e-09	-1.68021
20796057	chr2:20796057:T:C	1.1471e-40	-1.95771e-09	-1.75982	6.44979e-18	-1.95771e-09	-1.6906	4.65711e-10	-1.95771e-09	-1.65346
20796866	chr2:20796866:A:G	1.26455e-40	-1.95771e-09	-1.66234	6.09337e-18	-1.95771e-09	-1.74744	4.2682e-10	-1.95771e-09	-1.74067
20797026	chr2:20797026:A:G	1.32694e-40	-1.95771e-09	-1.61418	7.04734e-18	-1.95771e-09	-1.60199	4.79521e-10	-1.95771e-09	-1.62424
20797279	chr2:20797279:G:C	1.54451e-40	-1.95771e-09	-1.46235	7.39206e-18	-1.95771e-09	-1.55424	5.53442e-10	-1.95771e-09	-1.48087
20797618	chr2:20797618:G:A	1.14715e-40	-1.95771e-09	-1.75977	6.32759e-18	-1.95771e-09	-1.70972	4.5342e-10	-1.95771e-09	-1.68021
20797839	chr2:20797839:AAAAC:A	2.62562e-40	-1.95771e-09	-0.931738	1.08164e-17	-1.95771e-09	-1.17358	6.35001e-10	-1.95771e-09	-1.3434
20798054	chr2:20798054:T:G	1.24912e-40	-1.95771e-09	-1.67461	6.10411e-18	-1.95771e-09	-1.74568	4.26046e-10	-1.95771e-09	-1.74248
20798418	chr2:20798418:A:C	1.18902e-40	-1.95771e-09	-1.72392	6.03023e-18	-1.95771e-09	-1.75786	4.21684e-10	-1.95771e-09	-1.75277
20798530	chr2:20798530:C:T	7.62161e-41	-2.16865	-1.53232e-09	2.36112e-18	-2.69551	-1.53232e-09	1.70658e-10	-2.65737	-1.53232e-09
20798672	chr2:20798672:A:G	4.92091e-40	-1.95771e-09	-0.303562	1.33575e-17	-1.95771e-09	-0.962567	6.99929e-10	-1.95771e-09	-1.24605
20798764	chr2:20798764:GATA:G	1.15439e-40	-1.95771e-09	-1.75348	6.6723e-18	-1.95771e-09	-1.65668	4.84469e-10	-1.95771e-09	-1.61398
20799388	chr2:20799388:T:C	1.26514e-40	-1.95771e-09	-1.66187	6.09017e-18	-1.95771e-09	-1.74797	4.26616e-10	-1.95771e-09	-1.74114
20799408	chr2:20799408:G:A	3.15722e-40	-0.427042	-0.320321	2.7063e-17	0.206997	-0.463473	1.52124e-10	-2.35305	-0.419283
20799714	chr2:20799714:T:C	1.17827e-40	-1.95771e-09	-1.73301	6.75984e-18	-1.95771e-09	-1.64364	5.14015e-10	-1.95771e-09	-1.55478
20799760	chr2:20799760:T:A	6.86928e-41	-0.661379	-1.6112	6.63036e-18	-0.155488	-1.5075	1.00121e-10	-2.03538	-1.15527
20799857	chr2:20799857:G:A	8.87059e-41	-2.0169	-1.53232e-09	2.35157e-18	-2.69956	-1.53232e-09	1.78265e-10	-2.61376	-1.53232e-09
20800086	chr2:20800086:C:T	2.74162e-40	-1.95771e-09	-0.888507	9.85735e-18	-1.95771e-09	-1.26643	6.9598e-10	-1.95771e-09	-1.25171
20800270	chr2:20800270:A:T	9.7295e-42	-2.5786	-1.64846	1.11854e-18	-1.68828	-1.75434	3.22819e-11	-2.62609	-1.69643
20800397	chr2:20800397:A:C	1.15741e-40	-1.95771e-09	-1.75087	6.76938e-18	-1.95771e-09	-1.64223	4.92893e-10	-1.95771e-09	-1.59674
20801089	chr2:20801089:C:CAT	2.59035e-40	-0.60605	-0.339212	2.19271e-17	0.016754	-0.483675	1.39098e-10	-2.42162	-0.44023
20801470	chr2:20801470:A:G	1.32243e-40	-1.95771e-09	-1.61758	7.02417e-18	-1.95771e-09	-1.60529	4.7805e-10	-1.95771e-09	-1.62731
20802000	chr2:20802000:A:G	1.1472e-40	-1.95771e-09	-1.75973	6.15513e-18	-1.95771e-09	-1.73736	4.25882e-10	-1.95771e-09	-1.74287
20802023	chr2:20802023:C:T	4.57022e-40	-1.95771e-09	-0.377495	1.26628e-17	-1.95771e-09	-1.01597	6.78593e-10	-1.95771e-09	-1.27701
20802095	chr2:20802095:C:T	1.10091e-40	-2.00282	0.201908	1.14316e-18	-2.6857	-0.735144	7.47021e-11	-2.58286	-0.900661
20802312	chr2:20802312:G:A	1.1601e-40	-1.95771e-09	-1.74855	6.02653e-18	-1.95771e-09	-1.75847	4.31406e-10	-1.95771e-09	-1.72998
20802968	chr2:20802968:T:C	2.26278e-40	-0.585009	-0.495451	1.94577e-17	0.0445351	-0.630934	1.20808e-10	-2.41266	-0.590174
20803930	chr2:20803930:T:C	1.16824e-40	-1.95771e-09	-1.74156	6.02266e-18	-1.95771e-09	-1.75911	4.18745e-10	-1.95771e-09	-1.75977
20804673	chr2:20804673:CTT:C	3.69327e-39	-1.95771e-09	1.71204	3.93257e-16	-1.95771e-09	2.41982	4.2694e-08	-1.95771e-09	2.86478
20805066	chr2:20805066:C:T	4.31084e-40	-1.95771e-09	-0.435923	2.08391e-17	-1.95771e-09	-0.517812	1.03995e-09	-1.95771e-09	-0.850103
20805159	chr2:20805159:T:C	9.31457e-42	-2.57093	-1.69972	1.09272e-18	-1.70883	-1.75714	3.24216e-11	-2.62356	-1.69465
20805216	chr2:20805216:G:A	9.54006e-42	-2.55509	-1.69164	1.15325e-18	-1.65383	-1.75823	3.28032e-11	-2.6061	-1.7004
20805498	chr2:20805498:G:C	1.20843e-40	-1.95771e-09	-1.70773	6.36675e-18	-1.95771e-09	-1.70355	4.36995e-10	-1.95771e-09	-1.71711
20805649	chr2:20805649:T:C	8.64393e-41	-2.04278	-1.53232e-09	1.2124e-17	-1.05946	-1.53232e-09	3.72907e-10	-1.8757	-1.53232e-09
20805816	chr2:20805816:T:C	5.43244e-41	-2.05618	-0.451072	7.61574e-19	-2.4242	-1.40281	8.37835e-11	-1.9098	-1.45899
20805898	chr2:20805898:A:ATACT	8.51933e-42	-2.602	-1.75789	1.09957e-18	-1.7893	-1.67043	3.91425e-11	-2.63428	-1.49555
20806629	chr2:20806629:T:C	1.22587e-40	-1.95771e-09	-1.69341	6.09915e-18	-1.95771e-09	-1.74649	4.202e-10	-1.95771e-09	-1.7563
20806917	chr2:20806917:A:G	2.50289e-40	-0.542758	-0.436854	2.18935e-17	0.0959143	-0.564366	1.30958e-10	-2.39546	-0.526696
20807065	chr2:20807065:C:G	1.48469e-40	-1.95771e-09	-1.50185	7.13725e-18	-1.95771e-09	-1.58931	5.05701e-10	-1.95771e-09	-1.57108
20807637	chr2:20807637:A:G	2.53127e-40	-1.95771e-09	-0.968334	1.05022e-17	-1.95771e-09	-1.20306	6.19282e-10	-1.95771e-09	-1.36847
20807853	chr2:20807853:A:C	8.01344e-41	-1.38562	-0.732897	6.70821e-19	-2.4457	-1.50819	5.69029e-11	-2.00712	-1.74856
20807942	chr2:20807942:A:G	1.68733e-40	-1.95771e-09	-1.37391	8.1781e-18	-1.95771e-09	-1.45318	5.4423e-10	-1.95771e-09	-1.49766
20808115	chr2:20808115:A:G	1.16824e-40	-1.95771e-09	-1.74156	6.02266e-18	-1.95771e-09	-1.75911	4.18745e-10	-1.95771e-09	-1.75977
20808286	chr2:20808286:A:C	1.48357e-40	-1.95771e-09	-1.5026	6.35232e-18	-1.95771e-09	-1.70582	4.30087e-10	-1.95771e-09	-1.73304
20808644	chr2:20808644:A:C	7.92011e-41	-1.54005	-0.59019	4.65673e-18	-1.08668	-0.929645	7.74118e-11	-2.64147	-0.80642
20808966	chr2:20808966:T:G	5.41562e-40	-1.95771e-09	-0.207768	3.05038e-17	-1.95771e-09	-0.136792	2.5452e-09	-1.95771e-09	0.0449356
20809331	chr2:20809331:G:A	1.33451e-40	-1.95771e-09	-1.60849	6.39605e-18	-1.95771e-09	-1.69896	4.28403e-10	-1.95771e-09	-1.73697
20809385	chr2:20809385:G:C	1.15245e-40	-1.95771e-09	-1.75516	6.04645e-18	-1.95771e-09	-1.75517	4.1906e-10	-1.95771e-09	-1.75902
20809838	chr2:20809838:G:A	4.11103e-40	-1.95771e-09	-0.483381	1.60823e-17	-1.95771e-09	-0.776922	7.86256e-10	-1.95771e-09	-1.12975
20810819	chr2:20810819:A:C	2.7015e-40	-1.95771e-09	-0.90325	1.15028e-17	-1.95771e-09	-1.11205	6.05596e-10	-1.95771e-09	-1.39082
20810884	chr2:20810884:C:T	8.34771e-42	-2.62094	-1.7593	1.00848e-18	-1.83308	-1.71312	3.58696e-11	-2.64447	-1.57267
20810943	chr2:20810943:T:C	8.14016e-42	-2.6454	-1.76001	9.41949e-19	-1.92034	-1.69411	3.63192e-11	-2.66579	-1.5389
20811104	chr2:20811104:A:G	8.4393e-42	-2.6128	-1.75652	1.04758e-18	-1.78246	-1.7257	3.49864e-11	-2.64053	-1.60154
20811135	chr2:20811135:A:G	8.2917e-42	-2.62697	-1.76	9.94982e-19	-1.85773	-1.70195	3.62731e-11	-2.65033	-1.55562
20811210	chr2:20811210:G:A	1.14904e-40	-1.95771e-09	-1.75813	6.05582e-18	-1.95771e-09	-1.75362	4.18989e-10	-1.95771e-09	-1.75918
20811367	chr2:20811367:CTAATCTCTCTCAT:C	4.54649e-40	-1.95771e-09	-0.3827	2.18736e-17	-1.95771e-09	-0.469362	1.08334e-09	-1.95771e-09	-0.809223
20812073	chr2:20812073:A:G	7.85212e-42	-2.69625	-1.74519	5.02663e-19	-2.54586	-1.69662	3.5791e-11	-2.68414	-1.5352
20812439	chr2:20812439:T:C	1.17538e-40	-1.95771e-09	-1.73546	6.07879e-18	-1.95771e-09	-1.74984	4.27063e-10	-1.95771e-09	-1.7401
20812548	chr2:20812548:T:C	1.59242e-40	-0.659885	-0.771917	1.27146e-17	-0.0819458	-0.929943	8.17154e-11	-2.46104	-0.93275
20812691	chr2:20812691:C:T	1.58941e-40	-0.661775	-0.771917	1.2695e-17	-0.0834943	-0.929943	8.16492e-11	-2.46185	-0.93275
20813148	chr2:20813148:T:C	1.34792e-40	-1.95771e-09	-1.59849	6.17575e-18	-1.95771e-09	-1.73401	4.40998e-10	-1.95771e-09	-1.70799
20813329	chr2:20813329:G:A	1.15499e-40	-1.95771e-09	-1.75296	6.03626e-18	-1.95771e-09	-1.75686	4.18729e-10	-1.95771e-09	-1.7598
20813704	chr2:20813704:C:G	1.12568e-40	-1.77867	-1.53232e-09	3.26538e-18	-2.37127	-1.53232e-09	2.43033e-10	-2.30383	-1.53232e-09
20814064	chr2:20814064:T:C	1.21186e-40	-1.95771e-09	-1.7049	7.41483e-18	-1.95771e-09	-1.55116	5.51007e-10	-1.95771e-09	-1.48528
20814293	chr2:20814293:C:A	1.89399e-39	-1.95771e-09	1.04422	4.26289e-17	-1.95771e-09	0.19789	2.15189e-09	-1.95771e-09	-0.122928
20814883	chr2:20814883:T:C	1.15534e-40	-1.95771e-09	-1.75266	6.16739e-18	-1.95771e-09	-1.73537	4.38603e-10	-1.95771e-09	-1.71343
20814901	chr2:20814901:G:A	1.14948e-40	-1.95771e-09	-1.75775	6.1667e-18	-1.95771e-09	-1.73548	4.41207e-10	-1.95771e-09	-1.70752
20815289	chr2:20815289:T:C	4.58676e-40	-1.95771e-09	-0.373882	2.2055e-17	-1.95771e-09	-0.461105	1.09085e-09	-1.95771e-09	-0.802319
20815506	chr2:20815506:A:G	4.25777e-41	-1.811	-0.939891	3.43429e-18	-1.15739	-1.16344	3.56987e-11	-2.65615	-1.56577
20815722	chr2:20815722:C:T	4.40602e-40	-1.95771e-09	-0.414085	1.69284e-17	-1.95771e-09	-0.725652	8.21301e-10	-1.95771e-09	-1.08614
20816003	chr2:20816003:G:A	8.372e-42	-2.61736	-1.75997	1.03803e-18	-1.82488	-1.69245	3.72312e-11	-2.64316	-1.53673
20816613	chr2:20816613:C:A	8.62639e-42	-2.64866	-1.69874	8.33464e-19	-1.97675	-1.76006	3.02159e-11	-2.67207	-1.71659
20816633	chr2:20816633:C:T	8.81064e-42	-2.64001	-1.68626	8.59507e-19	-1.9464	-1.75963	3.01119e-11	-2.66564	-1.72647
20816682	chr2:20816682:C:A	1.9958e-40	-1.95771e-09	-1.20601	9.41866e-18	-1.95771e-09	-1.31195	7.17361e-10	-1.95771e-09	-1.22145
20816905	chr2:20816905:A:T	1.21045e-40	-1.95771e-09	-1.70606	6.01725e-18	-1.95771e-09	-1.76001	4.19845e-10	-1.95771e-09	-1.75714
20816948	chr2:20816948:A:G	4.29804e-40	-1.95771e-09	-0.438897	1.65769e-17	-1.95771e-09	-0.746635	8.07874e-10	-1.95771e-09	-1.10262
20817059	chr2:20817059:A:T	8.86578e-41	-2.01744	-1.53232e-09	1.25422e-17	-1.02554	-1.53232e-09	3.84287e-10	-1.84564	-1.53232e-09
20817624	chr2:20817624:C:A	4.20611e-40	-1.95771e-09	-0.460517	1.62715e-17	-1.95771e-09	-0.765227	7.95966e-10	-1.95771e-09	-1.11747
20818330	chr2:20818330:A:G	8.43884e-41	-2.0668	-1.53232e-09	2.34824e-18	-2.70098	-1.53232e-09	1.76674e-10	-2.62272	-1.53232e-09
20818862	chr2:20818862:C:T	1.31999e-40	-1.95771e-09	-1.61943	6.1108e-18	-1.95771e-09	-1.74459	4.32838e-10	-1.95771e-09	-1.72667
20818952	chr2:20818952:C:T	1.27553e-40	-1.95771e-09	-1.6537	6.22553e-18	-1.95771e-09	-1.72598	4.38993e-10	-1.95771e-09	-1.71255
20819101	chr2:20819101:C:G	1.14914e-40	-1.95771e-09	-1.75804	6.05669e-18	-1.95771e-09	-1.75348	4.19012e-10	-1.95771e-09	-1.75913
20819614	chr2:20819614:C:T	1.14681e-40	-1.95771e-09	-1.76007	6.7796e-18	-1.95771e-09	-1.64072	4.54761e-10	-1.95771e-09	-1.67726
20819870	chr2:20819870:G:A	8.51334e-42	-2.65633	-1.70427	8.16149e-19	-1.99797	-1.75984	3.02791e-11	-2.67497	-1.7116
20820737	chr2:20820737:A:G	4.62098e-41	-2.66903	-1.53232e-09	2.70399e-18	-2.55991	-1.53232e-09	1.64614e-10	-2.69342	-1.53232e-09
20821604	chr2:20821604:C:T	1.19489e-40	-1.95771e-09	-1.719	7.14189e-18	-1.95771e-09	-1.58867	5.23174e-10	-1.95771e-09	-1.53712
20822178	chr2:20822178:G:A	1.66843e-40	-1.95771e-09	-1.38517	8.0962e-18	-1.95771e-09	-1.46325	5.39137e-10	-1.95771e-09	-1.50706
20822329	chr2:20822329:A:G	8.92775e-42	-2.61685	-1.69621	9.75791e-19	-1.81908	-1.76007	3.09496e-11	-2.64566	-1.71901
20822432	chr2:20822432:G:C	8.57723e-42	-2.65171	-1.70141	8.23094e-19	-1.98934	-1.75999	3.02125e-11	-2.67442	-1.71435
20822662	chr2:20822662:G:A	1.25948e-40	-1.95771e-09	-1.66636	6.26421e-18	-1.95771e-09	-1.71979	4.32082e-10	-1.95771e-09	-1.72841
20822730	chr2:20822730:C:T	2.92818e-40	-0.599191	-0.223484	2.50537e-17	0.0357879	-0.369411	1.57091e-10	-2.41559	-0.324613
20822810	chr2:20822810:T:A	1.68968e-40	-0.616883	-0.755632	1.35003e-17	-0.0362016	-0.915727	8.41238e-11	-2.44655	-0.918194
20823025	chr2:20823025:G:A	1.23588e-40	-1.95771e-09	-1.68527	6.0312e-18	-1.95771e-09	-1.7577	4.19188e-10	-1.95771e-09	-1.75871
20823181	chr2:20823181:T:A	8.74371e-42	-2.63849	-1.6954	8.63767e-19	-1.94103	-1.76006	3.0359e-11	-2.6645	-1.71943
20823505	chr2:20823505:A:G	5.70851e-41	-0.872811	-1.58487	5.33594e-18	-0.407021	-1.47316	9.42806e-11	-2.14891	-1.10185
20823571	chr2:20823571:C:A	3.58105e-40	-0.409096	-0.212305	3.14514e-17	0.25225	-0.358449	1.70811e-10	-2.34385	-0.312621
20823889	chr2:20823889:G:T	9.00402e-42	-2.6017	-1.70286	1.01849e-18	-1.77637	-1.75995	3.14811e-11	-2.63359	-1.71406
20824137	chr2:20824137:C:G	1.14988e-40	-1.95771e-09	-1.7574	6.09843e-18	-1.95771e-09	-1.74661	4.31466e-10	-1.95771e-09	-1.72984
20824626	chr2:20824626:A:G	1.16725e-40	-1.95771e-09	-1.74241	6.04244e-18	-1.95771e-09	-1.75583	4.1864e-10	-1.95771e-09	-1.76002
20825210	chr2:20825210:T:C	4.66248e-40	-1.95771e-09	-0.357508	2.24086e-17	-1.95771e-09	-0.445198	1.10623e-09	-1.95771e-09	-0.788319
20825452	chr2:20825452:A:C	1.19192e-40	-1.95771e-09	-1.72149	6.02568e-18	-1.95771e-09	-1.75861	4.19315e-10	-1.95771e-09	-1.75841
20825473	chr2:20825473:G:A	2.36718e-40	-1.95771e-09	-1.03536	1.35257e-17	-1.95771e-09	-0.950052	1.07337e-09	-1.95771e-09	-0.818469
20825865	chr2:20825865:A:G	1.4475e-40	-1.95771e-09	-1.52722	7.70837e-18	-1.95771e-09	-1.51234	6.15799e-10	-1.95771e-09	-1.37411
20825871	chr2:20825871:TC:T	4.46465e-40	-1.95771e-09	-0.400865	1.71043e-17	-1.95771e-09	-0.715311	8.28852e-10	-1.95771e-09	-1.07699
20826648	chr2:20826648:GT:G	2.63359e-40	-0.693363	-0.235346	2.04229e-17	-0.157088	-0.3809	1.51104e-10	-2.44681	-0.332254
20826879	chr2:20826879:G:A	1.63575e-40	-1.95771e-09	-1.40496	7.42309e-18	-1.95771e-09	-1.55005	4.89897e-10	-1.95771e-09	-1.60284
20826985	chr2:20826985:G:A	8.27668e-42	-2.70022	-1.68856	6.29455e-19	-2.25748	-1.76006	3.0163e-11	-2.69883	-1.69158
20827083	chr2:20827083:A:T	1.54927e-40	-2.0256	0.566333	1.50907e-18	-2.68109	-0.462065	9.53443e-11	-2.58803	-0.651502
20827873	chr2:20827873:G:A	1.14709e-40	-1.95771e-09	-1.75983	6.01692e-18	-1.95771e-09	-1.76007	4.2368e-10	-1.95771e-09	-1.74805
20828096	chr2:20828096:G:A	1.14756e-40	-1.95771e-09	-1.75942	6.01739e-18	-1.95771e-09	-1.75999	4.22629e-10	-1.95771e-09	-1.75054
20830149	chr2:20830149:T:C	7.26456e-41	-2.21663	-1.53232e-09	2.38921e-18	-2.68368	-1.53232e-09	1.96502e-10	-2.51636	-1.53232e-09
20830391	chr2:20830391:CTCTTG:C	4.69158e-40	-1.95771e-09	-0.351286	1.78469e-17	-1.95771e-09	-0.672811	8.59675e-10	-1.95771e-09	-1.04048
20831219	chr2:20831219:C:T	7.72006e-42	-2.69849	-1.75992	6.8777e-19	-2.24268	-1.68627	3.86143e-11	-2.69535	-1.44806
20831841	chr2:20831841:A:G	1.40174e-40	-1.95771e-09	-1.55934	7.43128e-18	-1.95771e-09	-1.54894	5.8612e-10	-1.95771e-09	-1.4235
20832329	chr2:20832329:T:G	1.25574e-40	-1.95771e-09	-1.66933	6.07498e-18	-1.95771e-09	-1.75046	4.25116e-10	-1.95771e-09	-1.74467
20832653	chr2:20832653:T:G	8.77858e-42	-2.69917	-1.63074	6.18496e-19	-2.28029	-1.75482	2.91016e-11	-2.69687	-1.72936
20832833	chr2:20832833:T:C	1.87505e-40	-0.0366517	-1.23177	2.41526e-17	0.672298	-1.04255	2.89832e-10	-1.58555	-0.542185
20832904	chr2:20832904:T:C	1.57789e-40	-1.98393	0.542965	1.48305e-18	-2.687	-0.473545	9.67831e-11	-2.57081	-0.653752
20832937	chr2:20832937:T:C	1.17597e-40	-1.95771e-09	-1.73497	6.03186e-18	-1.95771e-09	-1.75759	4.22557e-10	-1.95771e-09	-1.7507
20833133	chr2:20833133:G:T	1.1573e-40	-1.95771e-09	-1.75096	6.14972e-18	-1.95771e-09	-1.73824	4.36851e-10	-1.95771e-09	-1.71744
20833151	chr2:20833151:A:G	1.14867e-40	-1.95771e-09	-1.75845	6.26959e-18	-1.95771e-09	-1.71893	4.48277e-10	-1.95771e-09	-1.69162
20833627	chr2:20833627:G:A	3.30966e-40	-1.95771e-09	-0.700209	1.35576e-17	-1.95771e-09	-0.947697	7.36703e-10	-1.95771e-09	-1.19484
20833814	chr2:20833814:C:A	5.57858e-41	-2.48071	-1.53232e-09	2.34829e-18	-2.70095	-1.53232e-09	2.79573e-10	-2.16376	-1.53232e-09
20833919	chr2:20833919:C:T	1.42581e-40	-1.95771e-09	-1.54232	7.5527e-18	-1.95771e-09	-1.53274	5.9819e-10	-1.95771e-09	-1.40312
20834416	chr2:20834416:C:T	1.18684e-40	-1.95771e-09	-1.72576	6.03765e-18	-1.95771e-09	-1.75663	4.21435e-10	-1.95771e-09	-1.75337
20835097	chr2:20835097:A:C	1.46617e-40	-0.960167	-0.554234	1.06816e-17	-0.359827	-0.82629	9.13273e-11	-2.4747	-0.807878
20835321	chr2:20835321:G:A	1.61125e-40	-1.95771e-09	-1.42005	7.07108e-18	-1.95771e-09	-1.59863	5.61087e-10	-1.95771e-09	-1.46715
20835401	chr2:20835401:T:A	4.71013e-41	-2.64992	-1.53232e-09	2.67337e-18	-2.5713	-1.53232e-09	1.63493e-10	-2.70026	-1.53232e-09
20836156	chr2:20836156:A:G	1.16278e-40	-1.95771e-09	-1.74624	6.01767e-18	-1.95771e-09	-1.75994	4.18666e-10	-1.95771e-09	-1.75996
20836825	chr2:20836825:G:C	1.78292e-40	-1.95771e-09	-1.31881	7.17047e-18	-1.95771e-09	-1.58467	5.34551e-10	-1.95771e-09	-1.5156
20836879	chr2:20836879:T:C	1.16949e-40	-1.95771e-09	-1.74048	6.01797e-18	-1.95771e-09	-1.75989	4.19179e-10	-1.95771e-09	-1.75873
20837509	chr2:20837509:A:G	9.62809e-42	-2.68948	-1.54806	7.87408e-19	-2.05879	-1.73486	2.91782e-11	-2.66837	-1.75524
20837619	chr2:20837619:T:C	1.24805e-40	-1.95771e-09	-1.67547	6.82043e-18	-1.95771e-09	-1.63472	5.09718e-10	-1.95771e-09	-1.56317
20837650	chr2:20837650:G:C	7.77707e-40	-0.862433	1.01656	3.89933e-17	-0.292813	0.401559	3.04009e-10	-2.45983	0.379856
20838162	chr2:20838162:C:T	1.49134e-40	-0.852105	-0.645275	1.74118e-17	-0.259438	-0.438058	1.17019e-10	-2.52919	-0.505501
20838575	chr2:20838575:A:G	1.18468e-40	-1.95771e-09	-1.72758	6.20469e-18	-1.95771e-09	-1.72934	4.25023e-10	-1.95771e-09	-1.74489
20838618	chr2:20838618:G:A	8.21702e-41	-2.1732	0.0797665	1.03713e-18	-2.48841	-1.02978	1.09382e-10	-1.99214	-1.11005
20838632	chr2:20838632:T:C	1.17067e-40	-1.95771e-09	-1.73948	6.25133e-18	-1.95771e-09	-1.72185	4.56215e-10	-1.95771e-09	-1.67407
20838710	chr2:20838710:A:G	5.42399e-41	-2.50881	-1.53232e-09	2.456e-18	-2.65611	-1.53232e-09	2.25197e-10	-2.38005	-1.53232e-09
20838840	chr2:20838840:A:G	1.25151e-40	-1.95771e-09	-1.6727	6.84591e-18	-1.95771e-09	-1.63099	5.12305e-10	-1.95771e-09	-1.55811
20838970	chr2:20838970:G:A	1.30996e-40	-1.95771e-09	-1.62706	6.52227e-18	-1.95771e-09	-1.67942	4.37617e-10	-1.95771e-09	-1.71569
20839484	chr2:20839484:G:T	1.55808e-40	-1.95771e-09	-1.4536	7.62914e-18	-1.95771e-09	-1.52267	5.11412e-10	-1.95771e-09	-1.55985
20839846	chr2:20839846:T:C	1.29745e-40	-1.95771e-09	-1.63666	6.13201e-18	-1.95771e-09	-1.74112	4.2001e-10	-1.95771e-09	-1.75675
20840198	chr2:20840198:G:A	1.68011e-41	-2.14193	-1.53885	8.32202e-19	-2.03057	-1.70776	2.98188e-11	-2.6519	-1.74999
20840417	chr2:20840417:G:T	1.18929e-40	-1.95771e-09	-1.7237	6.86776e-18	-1.95771e-09	-1.62781	5.2431e-10	-1.95771e-09	-1.53495
20840588	chr2:20840588:A:T	1.27765e-40	-1.95771e-09	-1.65203	6.32763e-18	-1.95771e-09	-1.70972	4.35633e-10	-1.95771e-09	-1.72023
20840611	chr2:20840611:T:A	1.0978e-41	-2.4482	-1.65813	1.99998e-18	-1.10356	-1.75794	4.07257e-11	-2.35814	-1.73203
20841450	chr2:20841450:G:A	1.28689e-40	-1.95771e-09	-1.64483	6.13596e-18	-1.95771e-09	-1.74048	4.2104e-10	-1.95771e-09	-1.7543
20842256	chr2:20842256:G:A	5.85013e-40	-0.504363	0.373771	4.76775e-17	0.140502	0.169314	2.53716e-10	-2.32383	0.06302
20842264	chr2:20842264:A:G	1.21058e-40	-1.95771e-09	-1.70596	7.11057e-18	-1.95771e-09	-1.59306	5.47866e-10	-1.95771e-09	-1.491
20842785	chr2:20842785:T:G	1.62046e-40	-1.95771e-09	-1.41435	7.89634e-18	-1.95771e-09	-1.48824	5.27586e-10	-1.95771e-09	-1.52872
20843001	chr2:20843001:T:C	4.38845e-40	-1.95771e-09	-0.418081	1.67801e-17	-1.95771e-09	-0.734451	8.12427e-10	-1.95771e-09	-1.097
20843800	chr2:20843800:T:C	1.33761e-40	-1.95771e-09	-1.60617	6.31146e-18	-1.95771e-09	-1.71228	4.31407e-10	-1.95771e-09	-1.72998
20843807	chr2:20843807:G:A	1.14693e-40	-1.95771e-09	-1.75996	6.02908e-18	-1.95771e-09	-1.75805	4.18632e-10	-1.95771e-09	-1.76004
20844782	chr2:20844782:C:G	2.01248e-40	-1.95771e-09	-1.19769	7.47362e-18	-1.95771e-09	-1.54326	4.66641e-10	-1.95771e-09	-1.65147
20844832	chr2:20844832:T:A	5.47901e-40	-0.921512	0.72538	3.00198e-17	-0.343254	0.190467	2.45812e-10	-2.4672	0.174734
20844997	chr2:20844997:A:C	1.14786e-40	-1.95771e-09	-1.75916	6.11689e-18	-1.95771e-09	-1.74359	4.26053e-10	-1.95771e-09	-1.74246
20845011	chr2:20845011:T:C	1.21137e-40	-1.95771e-09	-1.70531	6.01883e-18	-1.95771e-09	-1.75975	4.20201e-10	-1.95771e-09	-1.7563
20845037	chr2:20845037:A:G	1.17665e-41	-2.58282	-1.45415	1.52379e-18	-1.91607	-1.21737	5.72251e-11	-2.67884	-1.0712
20845468	chr2:20845468:A:G	4.60045e-40	-1.95771e-09	-0.370902	2.19527e-17	-1.95771e-09	-0.465752	1.0802e-09	-1.95771e-09	-0.81213
20845512	chr2:20845512:A:G	1.1724e-40	-1.95771e-09	-1.738	6.08012e-18	-1.95771e-09	-1.74962	4.30169e-10	-1.95771e-09	-1.73285
20846270	chr2:20846270:C:T	1.29956e-40	-1.95771e-09	-1.63503	6.48189e-18	-1.95771e-09	-1.68563	4.3581e-10	-1.95771e-09	-1.71982
20847122	chr2:20847122:G:A	1.147e-40	-1.95771e-09	-1.7599	6.01996e-18	-1.95771e-09	-1.75956	4.18913e-10	-1.95771e-09	-1.75937
20847683	chr2:20847683:A:G	4.86472e-41	-2.61763	-1.53232e-09	3.34864e-18	-2.34609	-1.53232e-09	1.63626e-10	-2.69944	-1.53232e-09
20847989	chr2:20847989:C:T	1.76842e-40	-1.82792	0.500946	1.38034e-18	-2.69979	-0.532521	9.74747e-11	-2.50251	-0.714924
20848804	chr2:20848804:C:T	1.01519e-40	-1.88198	-1.53232e-09	7.27373e-18	-1.57037	-1.53232e-09	1.34077e-09	-0.596028	-1.53232e-09
20848913	chr2:20848913:C:G	1.44606e-40	-0.933487	-0.594726	1.66258e-17	-0.364835	-0.378855	1.21022e-10	-2.5548	-0.446265
20849369	chr2:20849369:C:T	1.14063e-40	-2.58728	0.821808	1.92247e-18	-2.6567	-0.244336	4.79655e-10	-1.01257	-0.611389
20849511	chr2:20849511:G:A	1.03431e-39	-1.95771e-09	0.439259	3.18266e-17	-1.95771e-09	-0.0943397	1.94445e-09	-1.95771e-09	-0.224293
20849954	chr2:20849954:C:T	1.22931e-40	-1.95771e-09	-1.6906	6.11166e-18	-1.95771e-09	-1.74444	4.18862e-10	-1.95771e-09	-1.75949
20850140	chr2:20850140:G:C	1.86876e-40	-1.95771e-09	-1.27178	9.54113e-18	-1.95771e-09	-1.29903	6.36157e-10	-1.95771e-09	-1.34158
20850730	chr2:20850730:T:C	2.62316e-40	-1.95771e-09	-0.932677	9.28734e-18	-1.95771e-09	-1.32599	6.33768e-10	-1.95771e-09	-1.34535
20850820	chr2:20850820:C:CA	1.59233e-40	-1.95771e-09	-1.43186	6.50751e-18	-1.95771e-09	-1.68169	4.27037e-10	-1.95771e-09	-1.74016
20851006	chr2:20851006:G:A	9.42683e-40	-1.95771e-09	0.346504	4.46402e-17	-1.95771e-09	0.243992	2.16121e-09	-1.95771e-09	-0.118605
20851638	chr2:20851638:G:C	1.7342e-40	-1.95771e-09	-1.34651	1.17729e-17	-1.95771e-09	-1.08884	9.30813e-10	-1.95771e-09	-0.960971
20851758	chr2:20851758:C:G	1.22039e-40	-1.95771e-09	-1.69789	6.03739e-18	-1.95771e-09	-1.75667	4.19247e-10	-1.95771e-09	-1.75857
20852089	chr2:20852089:A:G	1.22517e-40	-1.95771e-09	-1.69398	6.44383e-18	-1.95771e-09	-1.69152	4.70518e-10	-1.95771e-09	-1.6432
20852104	chr2:20852104:G:A	2.2203e-41	-2.24594	-1.15606	1.61598e-18	-1.59167	-1.48303	5.46325e-11	-2.27988	-1.51653
20852366	chr2:20852366:T:C	3.62368e-40	-1.95771e-09	-0.609566	1.29785e-17	-1.95771e-09	-0.991346	8.43851e-10	-1.95771e-09	-1.05905
20852487	chr2:20852487:A:G	1.21164e-40	-1.95771e-09	-1.70508	6.02824e-18	-1.95771e-09	-1.75819	4.19824e-10	-1.95771e-09	-1.75719
20852657	chr2:20852657:T:A	8.65182e-42	-2.5874	-1.75705	4.25405e-19	-2.64935	-1.76001	3.08697e-11	-2.64184	-1.72541
20852968	chr2:20852968:T:C	1.02578e-41	-2.69079	-1.48339	1.4236e-18	-1.65514	-1.54632	3.16191e-11	-2.67533	-1.66794
20853172	chr2:20853172:C:T	4.49672e-40	-1.95771e-09	-0.393708	1.53199e-17	-1.95771e-09	-0.82549	7.96445e-10	-1.95771e-09	-1.11687
20853312	chr2:20853312:C:T	1.19029e-40	-1.95771e-09	-1.72286	6.18261e-18	-1.95771e-09	-1.7329	4.18757e-10	-1.95771e-09	-1.75974
20853314	chr2:20853314:G:A	1.1496e-40	-1.95771e-09	-1.75764	6.62551e-18	-1.95771e-09	-1.66372	4.4408e-10	-1.95771e-09	-1.70102
20853450	chr2:20853450:A:G	2.85024e-40	-1.95771e-09	-0.849651	1.24742e-17	-1.95771e-09	-1.03098	1.00271e-09	-1.95771e-09	-0.88657
20853675	chr2:20853675:C:T	2.80491e-40	-1.95771e-09	-0.865683	1.23123e-17	-1.95771e-09	-1.04405	9.87216e-10	-1.95771e-09	-0.902141
20853848	chr2:20853848:T:C	4.77475e-40	-1.95771e-09	-0.333714	2.49584e-17	-1.95771e-09	-0.337433	1.2414e-09	-1.95771e-09	-0.673035
20854155	chr2:20854155:C:T	3.23155e-41	-1.36329	-1.66339	1.04278e-18	-1.76816	-1.7446	3.9258e-11	-2.42148	-1.7054
20854298	chr2:20854298:G:A	9.22655e-42	-2.52017	-1.75997	4.09027e-19	-2.69107	-1.75755	3.01951e-11	-2.69029	-1.69907
20854428	chr2:20854428:A:G	6.48316e-41	-2.36848	0.0380452	1.62503e-18	-2.68239	-0.386731	1.05727e-10	-2.69968	-0.436483
20854507	chr2:20854507:G:GT	1.24046e-41	-2.55936	-1.4248	9.26211e-19	-2.13307	-1.49823	3.18289e-11	-2.69744	-1.63921
20854699	chr2:20854699:G:A	1.16451e-40	-1.95771e-09	-1.74476	6.49191e-18	-1.95771e-09	-1.68409	4.41622e-10	-1.95771e-09	-1.70657
20855327	chr2:20855327:C:T	2.65721e-40	-1.95771e-09	-0.919781	1.31701e-17	-1.95771e-09	-0.976691	7.19557e-10	-1.95771e-09	-1.21839
20855582	chr2:20855582:C:T	3.37525e-41	-1.35406	-1.62912	1.0611e-18	-1.76682	-1.72852	4.04578e-11	-2.41874	-1.67803
20855755	chr2:20855755:T:C	4.56919e-41	-2.68031	-1.53232e-09	9.10664e-18	-1.34564	-1.53232e-09	1.64061e-10	-2.69679	-1.53232e-09
20856090	chr2:20856090:G:A	4.94379e-41	-2.60151	-1.53232e-09	3.18251e-18	-2.39697	-1.53232e-09	2.38749e-10	-2.32162	-1.53232e-09
20856300	chr2:20856300:A:G	3.46904e-41	-2.03124	-0.924523	5.93407e-19	-2.70083	-1.37569	4.17233e-11	-2.67675	-1.38922
20856402	chr2:20856402:C:G	2.12384e-39	0.313142	0.845612	7.2435e-18	-1.42218	-0.152362	1.68251e-10	-2.19685	-0.474724
20856473	chr2:20856473:T:C	1.54799e-40	-1.95771e-09	-1.4601	7.26998e-18	-1.95771e-09	-1.57089	4.47989e-10	-1.95771e-09	-1.69226
20856926	chr2:20856926:A:G	1.14937e-40	-1.95771e-09	-1.75784	6.63234e-18	-1.95771e-09	-1.66269	4.44529e-10	-1.95771e-09	-1.70001
20856965	chr2:20856965:C:T	1.05278e-41	-2.41459	-1.73361	5.03863e-19	-2.6435	-1.59659	3.50053e-11	-2.60525	-1.63628
20857187	chr2:20857187:C:A	2.0534e-40	-1.17756	-1.53232e-09	2.64028e-18	-2.58376	-1.53232e-09	4.39818e-09	0.591917	-1.53232e-09
20857815	chr2:20857815:C:T	1.12299e-41	-2.63121	-1.45244	1.64785e-18	-1.45327	-1.6019	6.59666e-11	-1.9073	-1.70058
20857975	chr2:20857975:C:T	1.03299e-41	-2.63481	-1.53238	1.52405e-18	-1.47197	-1.6613	6.28488e-11	-1.9207	-1.7356
20858062	chr2:20858062:C:T	5.27905e-41	-2.53589	-1.53232e-09	3.60992e-18	-2.27096	-1.53232e-09	4.31924e-10	-1.72878	-1.53232e-09
20858305	chr2:20858305:C:G	8.39681e-42	-2.68656	-1.68782	6.33304e-19	-2.31729	-1.69415	4.12767e-11	-2.33227	-1.74446
20858328	chr2:20858328:A:G	1.12541e-41	-2.62081	-1.46069	1.7132e-18	-1.40878	-1.6075	6.82943e-11	-1.86923	-1.70397
20858523	chr2:20858523:G:T	1.21358e-40	-1.95771e-09	-1.70348	6.03309e-18	-1.95771e-09	-1.75738	4.19783e-10	-1.95771e-09	-1.75729
20858524	chr2:20858524:G:T	1.21358e-40	-1.95771e-09	-1.70348	6.03309e-18	-1.95771e-09	-1.75738	4.19783e-10	-1.95771e-09	-1.75729
20858529	chr2:20858529:T:C	4.95204e-40	-1.95771e-09	-0.297255	2.42284e-17	-1.95771e-09	-0.367115	1.22378e-09	-1.95771e-09	-0.687328
20858800	chr2:20858800:T:C	1.14725e-40	-1.95771e-09	-1.75969	6.2008e-18	-1.95771e-09	-1.72996	4.25585e-10	-1.95771e-09	-1.74357
20858869	chr2:20858869:G:C	1.36719e-40	-1.95771e-09	-1.5843	6.30417e-18	-1.95771e-09	-1.71343	4.30477e-10	-1.95771e-09	-1.73214
20859040	chr2:20859040:T:C	8.25773e-42	-2.68082	-1.71026	6.03396e-19	-2.3447	-1.71513	3.96882e-11	-2.36231	-1.75366
20859080	chr2:20859080:A:T	1.14755e-40	-1.95771e-09	-1.75942	6.11039e-18	-1.95771e-09	-1.74465	4.35667e-10	-1.95771e-09	-1.72015
20859280	chr2:20859280:A:G	1.11803e-41	-2.63824	-1.44983	1.59452e-18	-1.48845	-1.59962	6.45253e-11	-1.93117	-1.6988
20859344	chr2:20859344:C:T	2.20685e-40	-1.95771e-09	-1.10549	8.8117e-18	-1.95771e-09	-1.37856	5.98004e-10	-1.95771e-09	-1.40343
20859502	chr2:20859502:G:C	9.95303e-42	-2.52521	-1.67914	1.16976e-18	-1.63976	-1.75808	5.26351e-11	-2.07375	-1.75989
20859813	chr2:20859813:G:A	8.35976e-42	-2.68485	-1.69394	6.22662e-19	-2.32901	-1.69938	4.05997e-11	-2.34643	-1.74684
20859892	chr2:20859892:A:G	1.17631e-41	-2.3087	-1.72856	7.70636e-19	-2.06899	-1.74619	3.45141e-11	-2.49822	-1.75744
20859893	chr2:20859893:T:A	1.48336e-40	-1.95771e-09	-1.50275	1.01636e-17	-1.95771e-09	-1.23583	8.45716e-10	-1.95771e-09	-1.05685
20860054	chr2:20860054:C:T	1.5166e-41	-2.58255	-1.20062	7.74986e-19	-2.68267	-1.12688	4.30766e-11	-2.68664	-1.34741
20860121	chr2:20860121:A:G	1.42041e-40	-1.95771e-09	-1.54611	6.07314e-18	-1.95771e-09	-1.75077	4.29826e-10	-1.95771e-09	-1.73365
20860273	chr2:20860273:A:G	2.30193e-40	-1.95771e-09	-1.06331	9.13401e-18	-1.95771e-09	-1.34264	6.16236e-10	-1.95771e-09	-1.3734
20860541	chr2:20860541:T:C	3.31604e-41	-2.11213	-0.888741	1.19872e-18	-2.67197	-0.701422	5.87974e-11	-2.69266	-1.03027
20860596	chr2:20860596:A:G	2.71529e-40	-1.95771e-09	-0.898157	1.53294e-17	-1.95771e-09	-0.824873	1.28651e-09	-1.95771e-09	-0.637344
20860701	chr2:20860701:T:C	2.38742e-41	-1.62934	-1.70008	8.45067e-19	-1.98477	-1.73821	3.58698e-11	-2.50961	-1.70753
20860839	chr2:20860839:A:T	2.44449e-40	-1.95771e-09	-1.00322	9.57153e-18	-1.95771e-09	-1.29585	6.44301e-10	-1.95771e-09	-1.32886
20861484	chr2:20861484:A:G	2.23737e-41	-1.74955	-1.64479	9.57045e-19	-2.02246	-1.57609	3.98552e-11	-2.51189	-1.59988
20861542	chr2:20861542:T:TA	2.9578e-41	-2.19222	-0.922976	1.13716e-18	-2.68698	-0.739136	5.65975e-11	-2.69939	-1.06168
20861635	chr2:20861635:T:A	1.48659e-40	-1.95771e-09	-1.50057	1.01951e-17	-1.95771e-09	-1.23273	8.48783e-10	-1.95771e-09	-1.05323
20861862	chr2:20861862:T:A	2.78556e-41	-2.21621	-0.958981	1.08959e-18	-2.69073	-0.778117	5.4745e-11	-2.70055	-1.09379
20861885	chr2:20861885:T:A	1.48531e-40	-1.95771e-09	-1.50143	1.01846e-17	-1.95771e-09	-1.23376	8.47895e-10	-1.95771e-09	-1.05427
20862174	chr2:20862174:A:G	1.23329e-41	-2.64032	-1.34964	1.88729e-18	-1.51893	-1.40057	7.15473e-11	-1.95015	-1.57652
20862398	chr2:20862398:A:C	3.04285e-41	-2.19252	-0.894332	1.1736e-18	-2.68755	-0.707015	5.81005e-11	-2.69962	-1.03523
20862687	chr2:20862687:A:T	1.40594e-41	-2.60356	-1.25537	7.36978e-19	-2.67287	-1.18697	4.14871e-11	-2.67764	-1.39401
20862905	chr2:20862905:A:G	1.71081e-40	-1.95771e-09	-1.36009	7.23976e-18	-1.95771e-09	-1.57505	4.80508e-10	-1.95771e-09	-1.62219
20862911	chr2:20862911:C:T	7.35292e-41	-2.18177	-0.0227689	2.51141e-18	-2.68618	0.0523847	9.88404e-11	-2.69272	-0.5108
20863174	chr2:20863174:T:G	1.35251e-40	-1.95771e-09	-1.59509	8.7897e-18	-1.95771e-09	-1.38106	7.12232e-10	-1.95771e-09	-1.22863
20863938	chr2:20863938:A:G	9.00886e-42	-2.59069	-1.71333	4.43655e-19	-2.67908	-1.68827	2.89664e-11	-2.68232	-1.74858
20864137	chr2:20864137:T:C	3.21356e-41	-2.14834	-0.883921	1.19761e-18	-2.67958	-0.694732	5.8913e-11	-2.69641	-1.02456
20864306	chr2:20864306:A:G	2.76233e-40	-1.95771e-09	-0.880981	1.56817e-17	-1.95771e-09	-0.802147	1.315e-09	-1.95771e-09	-0.615435
20864358	chr2:20864358:G:C	2.06076e-41	-2.26697	-1.2096	5.33495e-19	-2.69104	-1.49191	3.54268e-11	-2.69842	-1.53114
20864368	chr2:20864368:T:C	8.01004e-42	-2.66302	-1.75851	5.39847e-19	-2.41182	-1.75929	3.7829e-11	-2.42344	-1.74051
20865019	chr2:20865019:G:A	3.3227e-41	-2.09541	-0.903448	1.15211e-18	-2.69887	-0.714172	5.90399e-11	-2.68102	-1.03779
20865029	chr2:20865029:A:G	3.46407e-41	-1.42766	-1.52953	6.93217e-19	-2.34772	-1.57334	5.67396e-10	0.137907	-1.59388
20865565	chr2:20865565:A:G	4.69876e-40	-1.95771e-09	-0.349757	2.29943e-17	-1.95771e-09	-0.419397	1.16692e-09	-1.95771e-09	-0.734909
20865805	chr2:20865805:T:C	1.39847e-39	0.74091	-1.53232e-09	2.41058e-18	-2.67477	-1.53232e-09	1.74798e-10	-2.6334	-1.53232e-09
20866209	chr2:20866209:T:C	1.48231e-40	-1.95771e-09	-1.50345	1.01546e-17	-1.95771e-09	-1.23672	8.44879e-10	-1.95771e-09	-1.05784
20866328	chr2:20866328:A:G	8.43188e-42	-2.676	-1.69421	6.07353e-19	-2.35722	-1.69607	3.84908e-11	-2.40226	-1.74435
20866353	chr2:20866353:A:G	1.50365e-40	-1.95771e-09	-1.48916	6.68265e-18	-1.95771e-09	-1.65513	4.51112e-10	-1.95771e-09	-1.68531
20866475	chr2:20866475:A:G	1.50365e-40	-1.95771e-09	-1.48916	6.68265e-18	-1.95771e-09	-1.65513	4.51112e-10	-1.95771e-09	-1.68531
20866714	chr2:20866714:A:G	1.48171e-40	-1.95771e-09	-1.50386	1.01488e-17	-1.95771e-09	-1.23729	8.44317e-10	-1.95771e-09	-1.0585
20867300	chr2:20867300:T:C	1.45925e-41	-2.60004	-1.22168	9.62466e-19	-2.37909	-1.21381	4.35354e-11	-2.61504	-1.40842
20867417	chr2:20867417:T:A	3.02637e-41	-2.21197	-0.880308	1.18994e-18	-2.68991	-0.690823	5.88389e-11	-2.70027	-1.02196
20867526	chr2:20867526:A:C	1.27429e-40	-1.95771e-09	-1.65467	6.13324e-18	-1.95771e-09	-1.74092	4.191e-10	-1.95771e-09	-1.75892
20867888	chr2:20867888:C:T	1.39483e-41	-2.56624	-1.30063	6.91561e-19	-2.68842	-1.23503	3.92736e-11	-2.69159	-1.43488
20867921	chr2:20867921:A:G	8.14658e-41	-2.10204	-1.53232e-09	1.12347e-17	-1.13564	-1.53232e-09	3.07849e-10	-2.06742	-1.53232e-09
20868366	chr2:20868366:A:G	4.9641e-40	-1.95771e-09	-0.294824	2.43317e-17	-1.95771e-09	-0.362863	1.23173e-09	-1.95771e-09	-0.680853
20868368	chr2:20868368:C:A	2.44612e-40	-1.95771e-09	-1.00255	9.93079e-18	-1.95771e-09	-1.259	6.10512e-10	-1.95771e-09	-1.38273
20868388	chr2:20868388:A:G	1.15601e-40	-1.95771e-09	-1.75208	6.45744e-18	-1.95771e-09	-1.68941	4.35862e-10	-1.95771e-09	-1.7197
20868589	chr2:20868589:T:G	8.89377e-42	-2.59877	-1.7181	4.42445e-19	-2.67584	-1.69424	2.89644e-11	-2.67959	-1.75137
20868780	chr2:20868780:T:C	1.46672e-40	-1.95771e-09	-1.51402	8.31985e-18	-1.95771e-09	-1.436	5.40242e-10	-1.95771e-09	-1.50501
20868820	chr2:20868820:C:A	2.44612e-40	-1.95771e-09	-1.00255	9.93079e-18	-1.95771e-09	-1.259	6.10512e-10	-1.95771e-09	-1.38273
20869071	chr2:20869071:AGATT:A	4.6511e-41	-2.66254	-1.53232e-09	2.64699e-18	-2.58122	-1.53232e-09	1.66738e-10	-2.68061	-1.53232e-09
20869505	chr2:20869505:A:G	8.50187e-42	-2.69788	-1.66406	6.57529e-19	-2.30247	-1.67144	4.52973e-11	-2.25329	-1.7305
20869568	chr2:20869568:C:A	1.43283e-40	-1.95771e-09	-1.5374	8.11113e-18	-1.95771e-09	-1.46141	5.2813e-10	-1.95771e-09	-1.52769
20869608	chr2:20869608:T:G	1.41848e-40	-1.95771e-09	-1.54747	8.02594e-18	-1.95771e-09	-1.47196	5.23161e-10	-1.95771e-09	-1.53714
20870084	chr2:20870084:G:A	4.83786e-39	3.0066	-1.0246	1.00106e-18	-2.29216	-1.26142	4.48743e-11	-2.69699	-1.29618
20870205	chr2:20870205:G:A	1.05141e-41	-2.38972	-1.75979	1.12369e-18	-1.68246	-1.75556	4.17753e-11	-2.31167	-1.75305
20870321	chr2:20870321:C:T	1.24992e-40	-1.95771e-09	-1.67398	6.72839e-18	-1.95771e-09	-1.64831	5.00587e-10	-1.95771e-09	-1.58125
20870393	chr2:20870393:G:A	1.50029e-40	-1.95771e-09	-1.4914	1.03158e-17	-1.95771e-09	-1.22097	8.59451e-10	-1.95771e-09	-1.04074
20870472	chr2:20870472:T:C	4.59533e-41	-2.6746	-1.53232e-09	2.34834e-18	-2.70094	-1.53232e-09	1.90314e-10	-2.54835	-1.53232e-09
20870526	chr2:20870526:C:T	2.11515e-40	-1.95771e-09	-1.14793	1.43655e-17	-1.95771e-09	-0.889811	1.07513e-09	-1.95771e-09	-0.816834
20870605	chr2:20870605:T:A	1.3844e-40	-1.95771e-09	-1.57179	6.44637e-18	-1.95771e-09	-1.69113	5.12685e-10	-1.95771e-09	-1.55737
20870777	chr2:20870777:C:T	1.90138e-40	-1.95771e-09	-1.25448	8.37705e-18	-1.95771e-09	-1.42915	4.92948e-10	-1.95771e-09	-1.59662
20870797	chr2:20870797:T:C	1.39389e-40	-1.95771e-09	-1.56496	6.31641e-18	-1.95771e-09	-1.71149	4.28824e-10	-1.95771e-09	-1.73598
20871176	chr2:20871176:C:T	1.15835e-41	-2.68742	-1.36523	1.33832e-18	-1.84211	-1.42111	5.016e-11	-2.2908	-1.59101
20871207	chr2:20871207:A:T	1.3707e-40	-1.95771e-09	-1.58173	6.26903e-18	-1.95771e-09	-1.71902	4.26265e-10	-1.95771e-09	-1.74197
20871426	chr2:20871426:A:G	1.59563e-40	-1.95771e-09	-1.42979	9.40615e-18	-1.95771e-09	-1.31328	6.01457e-10	-1.95771e-09	-1.39767
20871433	chr2:20871433:C:T	1.42254e-40	-1.95771e-09	-1.54461	9.10624e-18	-1.95771e-09	-1.34568	7.07502e-10	-1.95771e-09	-1.23529
20871842	chr2:20871842:C:T	2.46403e-40	-1.95771e-09	-0.99526	1.00521e-17	-1.95771e-09	-1.24686	6.15448e-10	-1.95771e-09	-1.37468
20871936	chr2:20871936:A:G	1.68016e-40	-1.95771e-09	-1.37817	1.20396e-17	-1.95771e-09	-1.06644	1.02423e-09	-1.95771e-09	-0.865331
20871984	chr2:20871984:C:A	1.58933e-40	-1.95771e-09	-1.43374	8.79109e-18	-1.95771e-09	-1.3809	5.76292e-10	-1.95771e-09	-1.44041
20872240	chr2:20872240:C:T	1.1677e-40	-1.95771e-09	-1.74202	6.19658e-18	-1.95771e-09	-1.73064	4.4852e-10	-1.95771e-09	-1.69108
20872262	chr2:20872262:T:C	1.12393e-41	-2.59234	-1.49046	6.81693e-19	-2.35119	-1.58663	3.13609e-11	-2.66781	-1.68366
20872329	chr2:20872329:T:C	7.77309e-42	-2.6965	-1.75506	5.71462e-19	-2.37927	-1.73493	4.1277e-11	-2.32295	-1.75378
20872343	chr2:20872343:G:T	2.09886e-40	-1.95771e-09	-1.15566	9.66429e-18	-1.95771e-09	-1.2862	7.51371e-10	-1.95771e-09	-1.17513
20872761	chr2:20872761:G:A	8.10644e-42	-2.69334	-1.71622	5.59082e-19	-2.41604	-1.72006	3.93866e-11	-2.36991	-1.7537
20873036	chr2:20873036:T:C	6.83565e-40	-1.95771e-09	0.0250952	3.02706e-17	-1.95771e-09	-0.144466	1.53683e-09	-1.95771e-09	-0.459554
20873085	chr2:20873085:T:A	5.18503e-41	-2.55387	-1.53232e-09	2.4157e-18	-2.67266	-1.53232e-09	1.67565e-10	-2.67566	-1.53232e-09
20873150	chr2:20873150:T:C	1.65889e-40	-1.95771e-09	-1.39091	1.18331e-17	-1.95771e-09	-1.08374	1.00429e-09	-1.95771e-09	-0.884992
20873413	chr2:20873413:T:C	2.33527e-40	-1.95771e-09	-1.04893	9.60149e-18	-1.95771e-09	-1.29272	5.91861e-10	-1.95771e-09	-1.41376
20873559	chr2:20873559:G:T	1.66948e-40	-1.95771e-09	-1.38455	9.25259e-18	-1.95771e-09	-1.32974	6.03655e-10	-1.95771e-09	-1.39403
20873569	chr2:20873569:A:T	9.64041e-42	-2.5116	-1.72467	4.33158e-19	-2.69893	-1.69236	2.83697e-11	-2.69948	-1.75223
20873818	chr2:20873818:C:T	1.18916e-40	-1.95771e-09	-1.72381	6.18008e-18	-1.95771e-09	-1.73331	4.22615e-10	-1.95771e-09	-1.75057
20873831	chr2:20873831:G:A	1.60117e-40	-1.95771e-09	-1.42632	1.12774e-17	-1.95771e-09	-1.13185	9.50659e-10	-1.95771e-09	-0.939874
20874118	chr2:20874118:T:G	3.71872e-41	-1.69952	-1.18674	8.56314e-19	-2.4006	-1.30916	8.41995e-11	-2.12083	-1.24301
20874389	chr2:20874389:C:T	1.21901e-40	-1.95771e-09	-1.69901	7.10474e-18	-1.95771e-09	-1.59388	5.31204e-10	-1.95771e-09	-1.52188
20874406	chr2:20874406:G:A	7.70436e-42	-2.70077	-1.75967	4.15208e-19	-2.68273	-1.75089	7.7541e-11	-1.68617	-1.76005
20874610	chr2:20874610:A:G	1.02016e-41	-2.69247	-1.48721	4.576e-19	-2.61811	-1.71829	3.12286e-11	-2.65329	-1.70241
20874862	chr2:20874862:TC:T	1.49432e-40	-1.49538	-1.53232e-09	3.89029e-17	0.106426	-1.53232e-09	7.52231e-10	-1.17399	-1.53232e-09
20874895	chr2:20874895:A:G	1.58581e-40	-1.95771e-09	-1.43596	8.7438e-18	-1.95771e-09	-1.3863	5.72955e-10	-1.95771e-09	-1.44622
20875059	chr2:20875059:A:T	1.63855e-40	-1.95771e-09	-1.40325	7.93936e-18	-1.95771e-09	-1.48281	5.97668e-10	-1.95771e-09	-1.40399
20875063	chr2:20875063:G:A	3.86474e-40	-1.95771e-09	-0.545162	1.13452e-17	-1.95771e-09	-1.12585	7.26068e-10	-1.95771e-09	-1.20939
20875117	chr2:20875117:C:T	2.26992e-40	-1.95771e-09	-1.07731	1.123e-17	-1.95771e-09	-1.13605	6.71912e-10	-1.95771e-09	-1.2869
20875542	chr2:20875542:G:T	1.67697e-40	-1.95771e-09	-1.38007	1.20095e-17	-1.95771e-09	-1.06894	1.02129e-09	-1.95771e-09	-0.868212
20875638	chr2:20875638:C:T	3.37758e-40	-1.95771e-09	-0.679896	1.52875e-17	-1.95771e-09	-0.827605	8.82826e-10	-1.95771e-09	-1.0139
20875714	chr2:20875714:G:A	1.8643e-40	-1.95771e-09	-1.27417	9.24134e-18	-1.95771e-09	-1.33096	6.20185e-10	-1.95771e-09	-1.36701
20875963	chr2:20875963:T:C	1.6769e-40	-1.95771e-09	-1.38011	1.20082e-17	-1.95771e-09	-1.06906	1.0212e-09	-1.95771e-09	-0.868299
20876249	chr2:20876249:G:A	1.63878e-40	-1.95771e-09	-1.4031	7.94115e-18	-1.95771e-09	-1.48258	5.97842e-10	-1.95771e-09	-1.4037
20876387	chr2:20876387:T:C	1.61234e-40	-1.95771e-09	-1.41937	8.91251e-18	-1.95771e-09	-1.36719	5.83236e-10	-1.95771e-09	-1.42844
20876389	chr2:20876389:C:T	7.77375e-42	-2.69993	-1.75155	4.15369e-19	-2.69859	-1.73464	7.18769e-11	-1.76715	-1.75493
20876398	chr2:20876398:T:A	1.6826e-40	-1.95771e-09	-1.37672	1.20784e-17	-1.95771e-09	-1.06323	1.02557e-09	-1.95771e-09	-0.864029
20876961	chr2:20876961:C:T	4.51576e-41	-2.69207	-1.53232e-09	3.39767e-18	-2.33155	-1.53232e-09	2.14286e-10	-2.42972	-1.53232e-09
20877205	chr2:20877205:G:A	1.91182e-40	-1.95771e-09	-1.249	9.28673e-18	-1.95771e-09	-1.32606	5.47528e-10	-1.95771e-09	-1.49162
20877302	chr2:20877302:A:G	9.38922e-42	-2.54296	-1.7197	4.38364e-19	-2.69455	-1.6848	2.85606e-11	-2.69526	-1.74974
20877821	chr2:20877821:C:T	2.14927e-40	-1.95771e-09	-1.13193	1.06832e-17	-1.95771e-09	-1.18597	6.43166e-10	-1.95771e-09	-1.33063
20877867	chr2:20877867:A:G	1.50221e-39	-1.95771e-09	0.812464	4.21012e-17	-1.95771e-09	0.185433	2.28383e-09	-1.95771e-09	-0.0634226
20878293	chr2:20878293:A:T	1.31224e-41	-2.3766	-1.55131	5.92124e-19	-2.4933	-1.58538	3.46357e-11	-2.55107	-1.70108
20878393	chr2:20878393:C:A	2.46487e-40	-1.95771e-09	-0.994915	1.43452e-17	-1.95771e-09	-0.891224	1.10682e-09	-1.95771e-09	-0.787784
20878744	chr2:20878744:C:T	1.60186e-40	-1.95771e-09	-1.42589	8.84184e-18	-1.95771e-09	-1.37515	5.78992e-10	-1.95771e-09	-1.43574
20878989	chr2:20878989:T:C	1.36297e-39	-1.95771e-09	0.715197	3.17387e-17	-1.95771e-09	-0.0971071	1.8474e-09	-1.95771e-09	-0.275497
20879354	chr2:20879354:A:G	1.36863e-40	-1.95771e-09	-1.58324	6.32959e-18	-1.95771e-09	-1.70941	4.2367e-10	-1.95771e-09	-1.74808
20879791	chr2:20879791:C:T	8.08765e-42	-2.65356	-1.75833	4.809e-19	-2.52694	-1.7598	3.63027e-11	-2.44928	-1.75586
20880179	chr2:20880179:T:C	3.44742e-40	-1.95771e-09	-0.659431	1.91948e-17	-1.95771e-09	-0.600004	1.69333e-09	-1.95771e-09	-0.362576
20880251	chr2:20880251:C:T	1.20551e-40	-1.95771e-09	-1.71015	6.60274e-18	-1.95771e-09	-1.66716	4.39936e-10	-1.95771e-09	-1.7104
20880392	chr2:20880392:C:A	1.98007e-40	-1.95771e-09	-1.21392	8.16129e-18	-1.95771e-09	-1.45524	6.25549e-10	-1.95771e-09	-1.3584
20880775	chr2:20880775:C:A	1.03616e-39	-1.95771e-09	0.441052	2.85354e-17	-1.95771e-09	-0.203496	1.68697e-09	-1.95771e-09	-0.366339
20880817	chr2:20880817:T:A	1.39153e-40	-1.95771e-09	-1.56666	6.8399e-18	-1.95771e-09	-1.63187	5.0414e-10	-1.95771e-09	-1.57418
20880833	chr2:20880833:C:T	1.48257e-41	-2.60628	-1.19959	7.22198e-19	-2.66312	-1.21698	3.99058e-11	-2.66039	-1.45012
20880941	chr2:20880941:T:C	1.73e-40	-1.34894	-1.53232e-09	2.52857e-18	-2.62699	-1.53232e-09	5.93838e-09	0.892162	-1.53232e-09
20881431	chr2:20881431:A:G	7.79351e-42	-2.70071	-1.74822	5.8497e-19	-2.33115	-1.75968	4.4005e-11	-2.26033	-1.7524
20881527	chr2:20881527:G:A	1.6826e-40	-1.95771e-09	-1.37672	1.20784e-17	-1.95771e-09	-1.06323	1.02557e-09	-1.95771e-09	-0.864029
20882169	chr2:20882169:G:T	5.82711e-40	-1.95771e-09	-0.134534	2.61698e-17	-1.95771e-09	-0.290038	1.34017e-09	-1.95771e-09	-0.596479
20882182	chr2:20882182:G:A	1.16452e-40	-1.95771e-09	-1.74475	6.11049e-18	-1.95771e-09	-1.74464	4.34768e-10	-1.95771e-09	-1.72222
20882213	chr2:20882213:G:A	1.79256e-40	-1.95771e-09	-1.31341	1.31068e-17	-1.95771e-09	-0.98151	1.13158e-09	-1.95771e-09	-0.765664
20882276	chr2:20882276:C:A	6.59682e-41	-2.31305	-1.53232e-09	6.29553e-18	-1.7148	-1.53232e-09	2.31502e-10	-2.35244	-1.53232e-09
20882729	chr2:20882729:T:C	8.8676e-42	-2.68194	-1.63788	7.22987e-19	-2.23876	-1.64024	3.36953e-11	-2.68265	-1.59702
20882794	chr2:20882794:A:G	1.18129e-40	-1.95771e-09	-1.73045	6.22957e-18	-1.95771e-09	-1.72534	4.24579e-10	-1.95771e-09	-1.74593
20882836	chr2:20882836:C:T	1.16509e-40	-1.95771e-09	-1.74426	6.11344e-18	-1.95771e-09	-1.74415	4.35094e-10	-1.95771e-09	-1.72147
20882841	chr2:20882841:A:G	1.16207e-40	-1.95771e-09	-1.74685	6.37246e-18	-1.95771e-09	-1.70266	4.31091e-10	-1.95771e-09	-1.73071
20882990	chr2:20882990:G:T	1.19625e-40	-1.95771e-09	-1.71786	6.04139e-18	-1.95771e-09	-1.75601	4.19047e-10	-1.95771e-09	-1.75905
20883292	chr2:20883292:T:C	1.35144e-41	-2.19752	-1.70096	5.24598e-19	-2.4703	-1.72947	2.17514e-10	-0.692403	-1.72236
20883424	chr2:20883424:C:T	1.7485e-40	-1.95771e-09	-1.3383	8.21249e-18	-1.95771e-09	-1.44899	6.22773e-10	-1.95771e-09	-1.36285
20883835	chr2:20883835:G:T	1.53441e-40	-1.95771e-09	-1.46891	6.42441e-18	-1.95771e-09	-1.69454	4.74761e-10	-1.95771e-09	-1.63422
20884206	chr2:20884206:T:C	1.97675e-40	-1.95771e-09	-1.2156	7.65854e-18	-1.95771e-09	-1.51882	5.40428e-10	-1.95771e-09	-1.50467
20884326	chr2:20884326:T:C	2.32289e-41	-2.25714	-1.09969	7.03918e-19	-2.69129	-1.21445	3.753e-11	-2.69327	-1.47862
20884572	chr2:20884572:C:T	8.15021e-42	-2.64945	-1.75473	7.39758e-19	-2.12059	-1.73548	2.99182e-11	-2.68062	-1.71795
20884685	chr2:20884685:G:T	9.65387e-42	-2.48362	-1.75124	4.32711e-19	-2.66439	-1.72793	1.09851e-10	-1.3618	-1.7361
20884894	chr2:20884894:T:G	1.41966e-40	-1.95771e-09	-1.54664	6.6956e-18	-1.95771e-09	-1.65319	4.42566e-10	-1.95771e-09	-1.70444
20885072	chr2:20885072:C:T	1.05069e-40	-0.412757	-1.43486	4.11555e-19	-2.68646	-1.756	9.0395e-11	-1.53308	-1.75976
20885205	chr2:20885205:G:A	1.56555e-40	-1.44882	-1.53232e-09	2.69408e-18	-2.56358	-1.53232e-09	3.27497e-10	-2.00555	-1.53232e-09
20885486	chr2:20885486:A:C	1.05723e-40	-1.84141	-1.53232e-09	2.45303e-17	-0.354733	-1.53232e-09	4.51186e-10	-1.68515	-1.53232e-09
20885650	chr2:20885650:T:C	5.76063e-38	6.06214	-1.60298	1.60342e-18	-1.83036	-1.25215	8.6183e-11	-2.3974	-0.943162
20885653	chr2:20885653:G:A	1.10651e-39	-1.95771e-09	0.50674	7.72857e-17	-1.95771e-09	0.792866	6.56497e-09	-1.95771e-09	0.992474
20885692	chr2:20885692:T:C	3.74732e-40	0.0528032	-0.628817	8.33623e-19	-2.58838	-1.14823	8.58157e-11	-2.20644	-1.13839
20885726	chr2:20885726:C:T	1.22229e-40	-1.95771e-09	-1.69633	6.04279e-18	-1.95771e-09	-1.75578	4.21235e-10	-1.95771e-09	-1.75384
20886209	chr2:20886209:C:T	1.00689e-39	0.247503	0.164894	6.01724e-18	-2.69089	0.93088	5.85732e-10	-2.57446	1.15029
20886465	chr2:20886465:T:C	2.39715e-40	-1.02277	-1.53232e-09	7.67059e-17	0.785336	-1.53232e-09	1.23078e-09	-0.681623	-1.53232e-09
20886513	chr2:20886513:G:A	1.39422e-39	0.356862	0.381003	8.40408e-18	-2.68728	1.26136	8.0794e-10	-2.58137	1.47883
20886529	chr2:20886529:G:A	1.43347e-39	0.351633	0.413996	8.76124e-18	-2.68761	1.3033	8.44408e-10	-2.58018	1.52179
20886667	chr2:20886667:C:A	1.6091e-39	0.369539	0.511662	9.81299e-18	-2.68579	1.41486	9.45049e-10	-2.58596	1.64017
20886803	chr2:20886803:A:G	4.24674e-40	0.383964	-0.83487	7.76502e-19	-2.651	-1.1566	8.94515e-11	-2.21379	-1.08954
20886933	chr2:20886933:T:C	1.44687e-39	0.395845	0.379089	8.3977e-18	-2.68389	1.25721	7.97701e-10	-2.59018	1.47489
20887459	chr2:20887459:G:T	1.3203e-39	0.316634	0.366755	8.22289e-18	-2.68966	1.24194	7.98848e-10	-2.57387	1.46001
20887499	chr2:20887499:CA:C	1.14706e-40	-1.95771e-09	-1.75985	6.50577e-18	-1.95771e-09	-1.68195	4.2664e-10	-1.95771e-09	-1.74109
20887563	chr2:20887563:TCTC:T	1.13116e-38	3.69026	-0.858897	2.95049e-18	-2.69768	0.225007	2.83146e-10	-2.64415	0.493082
20888530	chr2:20888530:T:C	1.18361e-40	-1.95771e-09	-1.72849	6.01782e-18	-1.95771e-09	-1.75992	4.20109e-10	-1.95771e-09	-1.75651
20888704	chr2:20888704:A:G	1.07157e-38	4.42476	-1.64752	8.77733e-19	-2.20676	-1.47829	6.03003e-11	-2.47681	-1.22088
20888747	chr2:20888747:C:T	5.41333e-40	0.573358	-0.78155	7.93987e-19	-2.67106	-1.11427	8.7486e-11	-2.28036	-1.04519
20888817	chr2:20888817:A:G	6.13708e-40	0.698844	-0.78155	7.858e-19	-2.68142	-1.11427	8.39686e-11	-2.32139	-1.04519
20889039	chr2:20889039:T:C	1.1705e-39	0.219848	0.343113	7.98011e-18	-2.6941	1.21641	7.92781e-10	-2.55548	1.434
20889152	chr2:20889152:G:A	1.5888e-38	4.81708	-1.64598	9.34249e-19	-2.1453	-1.47736	5.85701e-11	-2.50765	-1.21916
20889167	chr2:20889167:C:T	2.08888e-38	4.79942	-1.35468	1.42108e-18	-2.14473	-1.0585	1.03338e-10	-2.50229	-0.65673
20889278	chr2:20889278:C:T	1.34225e-40	-1.95771e-09	-1.60271	6.0175e-18	-1.95771e-09	-1.75997	4.2622e-10	-1.95771e-09	-1.74208
20889351	chr2:20889351:C:T	1.75771e-40	-1.95771e-09	-1.33304	7.38588e-18	-1.95771e-09	-1.55507	4.84187e-10	-1.95771e-09	-1.61456
20889360	chr2:20889360:G:A	1.5901e-40	-1.95771e-09	-1.43326	7.43572e-18	-1.95771e-09	-1.54835	4.76821e-10	-1.95771e-09	-1.62989
20889612	chr2:20889612:T:C	5.43093e-41	-1.75842	-0.749107	1.98517e-18	-2.69619	-0.172742	3.17658e-10	-2.06133	0.0252777
20889820	chr2:20889820:A:C	5.55307e-41	-1.81227	-0.673019	2.18563e-18	-2.69169	-0.0810464	3.66829e-10	-2.01836	0.126222
20889839	chr2:20889839:C:G	1.68718e-40	-1.95771e-09	-1.374	1.12031e-17	-1.95771e-09	-1.13845	8.41017e-10	-1.95771e-09	-1.06242
20889878	chr2:20889878:T:TTACA	1.15383e-40	-1.95771e-09	-1.75397	6.62919e-18	-1.95771e-09	-1.66316	4.38645e-10	-1.95771e-09	-1.71334
20890462	chr2:20890462:C:T	1.16115e-40	-1.95771e-09	-1.74764	6.06584e-18	-1.95771e-09	-1.75197	4.18643e-10	-1.95771e-09	-1.76001
20890586	chr2:20890586:A:G	4.36235e-41	-2.11506	-0.611573	2.12054e-18	-2.68949	-0.113486	2.46027e-10	-2.39149	0.0999011
20891174	chr2:20891174:T:C	1.49092e-40	-1.95771e-09	-1.49766	9.78216e-18	-1.95771e-09	-1.27408	5.04865e-10	-1.95771e-09	-1.57274
20891396	chr2:20891396:A:AG	5.42788e-41	-1.76983	-0.738265	2.01424e-18	-2.69502	-0.159383	3.28281e-10	-2.0486	0.0454432
20891492	chr2:20891492:A:G	4.51097e-41	-2.69313	-1.53232e-09	5.46612e-18	-1.85607	-1.53232e-09	2.0066e-10	-2.49542	-1.53232e-09
20891626	chr2:20891626:C:G	1.16609e-40	-1.95771e-09	-1.7434	6.04321e-18	-1.95771e-09	-1.75571	4.19126e-10	-1.95771e-09	-1.75886
20891648	chr2:20891648:T:A	1.6188e-36	7.79497	-1.53232e-09	2.31308e-17	-0.413478	-1.53232e-09	1.03851e-09	-0.851483	-1.53232e-09
20891649	chr2:20891649:C:A	1.57879e-36	7.76994	-1.53232e-09	2.28831e-17	-0.424242	-1.53232e-09	1.02896e-09	-0.860728	-1.53232e-09
20891698	chr2:20891698:T:C	3.53149e-41	-2.30192	-0.636004	7.65135e-19	-2.70097	-1.12138	5.32613e-11	-2.64471	-1.17711
20891714	chr2:20891714:G:A	7.32462e-40	0.0543446	0.0398409	5.77643e-18	-2.70053	0.899674	6.18155e-10	-2.50325	1.13296
20891932	chr2:20891932:A:T	8.55779e-40	0.0517011	0.198085	7.48672e-18	-2.70081	1.1593	8.31062e-10	-2.49522	1.4209
20892042	chr2:20892042:T:C	6.41969e-41	-1.79675	-0.543517	2.7064e-18	-2.69137	0.132346	4.69911e-10	-2.01362	0.369135
20892346	chr2:20892346:A:T	5.22634e-39	3.62116	-1.56192	9.24531e-19	-2.70087	-0.932237	9.23978e-11	-2.60496	-0.66597
20892728	chr2:20892728:T:C	6.6221e-39	3.25253	-0.956592	2.55498e-18	-2.69959	0.082995	2.57707e-10	-2.58841	0.343203
20893194	chr2:20893194:C:T	5.99405e-41	-2.40887	-1.53232e-09	2.09038e-17	-0.514714	-1.53232e-09	4.03142e-10	-1.79774	-1.53232e-09
20893352	chr2:20893352:A:G	2.38123e-35	10.4835	-1.53232e-09	2.47904e-16	1.9584	-1.53232e-09	3.3902e-09	0.331613	-1.53232e-09
20893456	chr2:20893456:T:C	9.41382e-39	3.55466	-0.906949	2.74989e-18	-2.70044	0.157359	2.69451e-10	-2.62542	0.42478
20893567	chr2:20893567:G:A	7.33099e-40	0.0787823	0.0162727	5.61915e-18	-2.7003	0.871833	5.98352e-10	-2.50854	1.10569
20893620	chr2:20893620:G:A	6.65875e-40	0.367062	-0.368186	1.59091e-16	1.87531	-0.360471	1.39474e-09	0.172157	-0.728726
20893832	chr2:20893832:G:A	1.14681e-40	-1.95771e-09	-1.76007	6.56385e-18	-1.95771e-09	-1.67307	4.28624e-10	-1.95771e-09	-1.73645
20894113	chr2:20894113:A:C	1.03655e-39	-1.95771e-09	0.441426	2.54049e-17	-1.95771e-09	-0.3197	1.42168e-09	-1.95771e-09	-0.537436
20894244	chr2:20894244:A:G	6.22349e-41	-1.81633	-0.554977	2.67534e-18	-2.68925	0.118686	4.70852e-10	-1.99693	0.35444
20894274	chr2:20894274:T:A	1.31671e-40	0.127908	-1.74983	4.13048e-19	-2.69315	-1.74568	4.03276e-11	-2.35663	-1.74336
20894581	chr2:20894581:T:A	4.97533e-41	-1.3124	-1.28275	6.61703e-19	-2.66473	-1.30285	8.2669e-11	-1.98296	-1.39923
20894620	chr2:20894620:G:A	5.42787e-41	-2.66774	0.159643	1.7361e-18	-2.46575	-0.537251	1.20871e-10	-2.69782	-0.304489
20894852	chr2:20894852:A:C	5.49393e-41	-1.96007	-0.535931	2.81494e-18	-2.66601	0.146312	5.55715e-10	-1.86023	0.383453
20894888	chr2:20894888:G:A	5.4936e-41	-1.93105	-0.565005	2.69297e-18	-2.67185	0.107854	5.1873e-10	-1.88998	0.344335
20895012	chr2:20895012:T:C	6.14674e-41	-1.8252	-0.558521	2.66953e-18	-2.68833	0.115594	4.73925e-10	-1.98894	0.352958
20895131	chr2:20895131:A:G	2.70923e-40	0.44039	-1.34078	6.2689e-17	1.92354	-1.33999	6.35085e-10	0.185842	-1.52911
20895138	chr2:20895138:G:A	6.08534e-41	-1.25312	-1.14064	7.60086e-19	-2.65488	-1.17409	9.66917e-11	-1.94293	-1.28258
20895227	chr2:20895227:G:A	4.48395e-41	-2.69914	-1.53232e-09	3.72309e-18	-2.24009	-1.53232e-09	1.73703e-10	-2.63968	-1.53232e-09
20895381	chr2:20895381:G:A	8.23686e-41	-1.082	-1.00903	1.07217e-18	-2.64164	-0.843327	1.47427e-10	-1.90588	-0.897819
20895652	chr2:20895652:A:G	1.14874e-40	-1.95771e-09	-1.75839	6.48431e-18	-1.95771e-09	-1.68526	4.32276e-10	-1.95771e-09	-1.72797
20895701	chr2:20895701:T:C	1.14867e-40	-1.95771e-09	-1.75845	6.13576e-18	-1.95771e-09	-1.74051	4.19845e-10	-1.95771e-09	-1.75714
20895719	chr2:20895719:C:T	5.11344e-40	0.249515	-0.514699	1.18163e-16	1.72817	-0.510747	1.08016e-09	0.0448974	-0.857066
20895887	chr2:20895887:G:A	4.76442e-40	0.765498	-1.10138	5.65953e-19	-2.69789	-1.426	6.06779e-11	-2.36612	-1.32533
20896201	chr2:20896201:T:C	5.58892e-41	-1.86031	-0.618543	2.48018e-18	-2.68404	0.0377257	4.47078e-10	-1.96187	0.267574
20896259	chr2:20896259:C:T	1.15346e-40	-1.95771e-09	-1.75429	6.38502e-18	-1.95771e-09	-1.70069	4.65661e-10	-1.95771e-09	-1.65357
20896432	chr2:20896432:C:T	6.22517e-41	-1.84512	-0.525923	2.78707e-18	-2.68576	0.156113	5.01659e-10	-1.97324	0.394135
20896600	chr2:20896600:G:T	1.35448e-40	-1.95771e-09	-1.59364	8.54499e-18	-1.95771e-09	-1.4093	6.45574e-10	-1.95771e-09	-1.32689
20896731	chr2:20896731:T:C	2.13034e-40	-1.95771e-09	-1.14077	1.96728e-17	-1.95771e-09	-0.575405	1.59167e-09	-1.95771e-09	-0.424493
20897165	chr2:20897165:T:C	1.56795e-40	-1.95771e-09	-1.44729	7.34258e-18	-1.95771e-09	-1.56095	4.7238e-10	-1.95771e-09	-1.63925
20897289	chr2:20897289:C:A	4.71948e-40	0.645387	-0.990743	6.48415e-19	-2.69133	-1.29653	7.50236e-11	-2.31168	-1.16755
20897505	chr2:20897505:A:G	1.16966e-40	-1.95771e-09	-1.74034	7.03642e-18	-1.95771e-09	-1.60354	5.19162e-10	-1.95771e-09	-1.54481
20898194	chr2:20898194:C:T	1.80056e-41	-1.9275	-1.68405	1.75047e-18	-1.23469	-1.76007	3.27599e-11	-2.54909	-1.75873
20898202	chr2:20898202:T:C	4.56539e-38	5.94559	-1.71897	7.4161e-19	-2.10093	-1.75264	4.56513e-11	-2.35145	-1.62455
20898314	chr2:20898314:C:CAA	5.93731e-41	-2.10303	-0.315354	2.5439e-18	-2.61694	-0.00400083	1.47037e-10	-2.39897	-0.407379
20898772	chr2:20898772:G:A	3.92675e-40	0.790845	-1.32009	4.3833e-19	-2.69379	-1.68563	5.10532e-11	-2.29326	-1.5709
20899017	chr2:20899017:G:A	6.68607e-40	-1.95771e-09	0.00297068	2.44247e-17	-1.95771e-09	-0.359046	1.45125e-09	-1.95771e-09	-0.516846
20899071	chr2:20899071:G:A	4.84783e-41	-2.24762	-0.373491	5.78751e-18	-2.52935	0.730413	1.11675e-09	-1.48945	0.710596
20899551	chr2:20899551:T:C	4.16978e-41	-2.33086	-0.440921	5.31082e-18	-2.46937	0.584474	1.20537e-09	-1.31989	0.617401
20899653	chr2:20899653:C:T	3.06225e-41	-2.47255	-0.607941	7.93468e-19	-2.68016	-1.10583	5.16318e-11	-2.69251	-1.16038
20899680	chr2:20899680:C:T	1.34039e-40	-1.95771e-09	-1.6041	6.48971e-18	-1.95771e-09	-1.68443	4.31359e-10	-1.95771e-09	-1.73009
20900111	chr2:20900111:A:G	2.83235e-38	5.47031	-1.72109	6.07936e-19	-2.33214	-1.72019	6.26008e-11	-2.14859	-1.51166
20900600	chr2:20900600:A:G	1.20999e-40	-1.95771e-09	-1.70644	7.02979e-18	-1.95771e-09	-1.60449	5.20114e-10	-1.95771e-09	-1.54298
20900678	chr2:20900678:G:T	1.25194e-39	2.35304	-1.72282	5.22782e-19	-2.603	-1.60023	4.05454e-11	-2.43051	-1.6641
20900780	chr2:20900780:C:G	3.72817e-39	2.64719	-0.925742	2.76021e-18	-2.66697	0.12763	3.06299e-10	-2.45507	0.3826
20901107	chr2:20901107:A:G	4.20222e-37	6.20637	0.239943	1.4838e-17	-1.18173	0.32428	1.17877e-10	-2.65266	-0.374729
20901200	chr2:20901200:A:G	1.95217e-40	0.118056	-1.34617	4.68803e-19	-2.65099	-1.66123	5.66888e-11	-2.13833	-1.62112
20901210	chr2:20901210:A:G	1.48842e-40	-1.95771e-09	-1.49934	6.11089e-18	-1.95771e-09	-1.74457	4.3399e-10	-1.95771e-09	-1.72401
20901356	chr2:20901356:C:A	3.10631e-41	-2.42939	-0.636819	7.67051e-19	-2.6906	-1.12925	5.08735e-11	-2.68449	-1.1832
20901589	chr2:20901589:G:GA	2.41631e-40	-1.95771e-09	-1.01482	1.93931e-17	-1.95771e-09	-0.589724	9.81985e-10	-1.95771e-09	-0.907454
20901639	chr2:20901639:C:G	1.68333e-40	-1.95771e-09	-1.37628	7.45186e-18	-1.95771e-09	-1.54618	5.66245e-10	-1.95771e-09	-1.458
20901683	chr2:20901683:C:T	1.24563e-40	-1.95771e-09	-1.67741	6.18979e-18	-1.95771e-09	-1.73174	4.2054e-10	-1.95771e-09	-1.75549
20901800	chr2:20901800:TA:T	1.29466e-40	-0.838709	-0.800097	1.36687e-18	-2.54347	-0.698647	1.64989e-10	-1.73366	-0.957493
20901985	chr2:20901985:G:A	1.06155e-40	-1.15707	-0.680251	1.26132e-18	-2.62351	-0.698977	1.44632e-10	-1.92995	-0.892881
20902495	chr2:20902495:T:C	1.39246e-40	-1.95771e-09	-1.56599	8.49291e-18	-1.95771e-09	-1.41541	6.37343e-10	-1.95771e-09	-1.33972
20902711	chr2:20902711:G:A	4.82661e-40	-1.95771e-09	-0.322912	1.40114e-17	-1.95771e-09	-0.914771	8.3605e-10	-1.95771e-09	-1.06834
20902785	chr2:20902785:G:A	1.38895e-40	-1.95771e-09	-1.5685	6.02481e-18	-1.95771e-09	-1.75876	4.22987e-10	-1.95771e-09	-1.74969
20904624	chr2:20904624:G:T	1.30218e-40	-1.95771e-09	-1.63301	6.03557e-18	-1.95771e-09	-1.75697	4.18645e-10	-1.95771e-09	-1.76001
20904629	chr2:20904629:G:C	1.4081e-39	-1.95771e-09	0.747768	3.77451e-17	-1.95771e-09	0.0762142	2.34452e-09	-1.95771e-09	-0.0371945
20905018	chr2:20905018:C:T	9.43218e-39	-1.95771e-09	2.64966	3.45298e-16	-1.95771e-09	2.28977	1.21943e-08	-1.95771e-09	1.61169
20905035	chr2:20905035:C:T	1.68805e-38	3.84448	-0.612792	1.2193e-18	-2.57481	-0.781558	7.79399e-11	-2.07728	-1.36382
20905340	chr2:20905340:T:A	1.1478e-38	-1.95771e-09	2.84596	1.69219e-16	-1.95771e-09	1.57655	6.78884e-09	-1.95771e-09	1.02601
20905451	chr2:20905451:C:A	2.16496e-40	-2.15932	1.03467	5.36072e-17	-1.25685	1.68389	6.13473e-10	-2.54998	1.17209
20905962	chr2:20905962:T:C	1.1632e-40	-1.95771e-09	-1.74588	6.163e-18	-1.95771e-09	-1.73608	4.35369e-10	-1.95771e-09	-1.72084
20906277	chr2:20906277:C:T	1.23075e-40	-1.95771e-09	-1.68943	6.41974e-18	-1.95771e-09	-1.69527	4.92668e-10	-1.95771e-09	-1.59719
20906839	chr2:20906839:C:G	5.54928e-36	10.675	-1.648	1.40833e-17	0.850111	-1.75976	3.12065e-11	-2.70083	-1.65558
20907269	chr2:20907269:CTGTT:C	1.14714e-40	-1.95771e-09	-1.75978	7.02615e-18	-1.95771e-09	-1.605	4.58919e-10	-1.95771e-09	-1.66816
20907403	chr2:20907403:A:G	2.27852e-40	-2.34889	1.27536	2.61571e-17	-1.30643	1.01591	1.79304e-10	-2.54086	-0.0670833
20907545	chr2:20907545:T:C	1.28443e-40	-1.95771e-09	-1.64674	7.18495e-18	-1.95771e-09	-1.58265	5.01227e-10	-1.95771e-09	-1.57997
20907588	chr2:20907588:C:T	1.21467e-39	2.1504	-1.55039	1.41099e-17	0.575707	-1.48347	8.74379e-11	-1.81674	-1.50937
20907719	chr2:20907719:G:C	1.16199e-40	-1.95771e-09	-1.74692	6.04339e-18	-1.95771e-09	-1.75568	4.31611e-10	-1.95771e-09	-1.72951
20907742	chr2:20907742:T:C	1.14787e-40	-1.95771e-09	-1.75915	6.86275e-18	-1.95771e-09	-1.62853	4.47828e-10	-1.95771e-09	-1.69262
20907950	chr2:20907950:C:T	1.78056e-41	-2.28393	-1.33879	2.1389e-18	-1.14277	-1.65158	3.72225e-11	-2.49273	-1.68739
20908099	chr2:20908099:G:T	2.82597e-40	-1.95771e-09	-0.858203	1.91902e-17	-1.95771e-09	-0.600242	1.56545e-09	-1.95771e-09	-0.4411
20908128	chr2:20908128:A:G	1.04504e-38	-1.95771e-09	2.75217	1.56013e-16	-1.95771e-09	1.4953	6.28011e-09	-1.95771e-09	0.948113
20908415	chr2:20908415:C:CA	6.85505e-40	-1.95771e-09	0.0279294	2.18953e-17	-1.95771e-09	-0.468371	8.33548e-10	-1.95771e-09	-1.07134
20908564	chr2:20908564:A:G	6.09095e-40	-1.95771e-09	-0.0902518	2.01763e-17	-1.95771e-09	-0.550136	7.83912e-10	-1.95771e-09	-1.13273
20909094	chr2:20909094:G:A	1.3334e-40	-1.95771e-09	-1.60933	6.50397e-18	-1.95771e-09	-1.68223	4.32599e-10	-1.95771e-09	-1.72722
20909109	chr2:20909109:G:T	1.17442e-40	-1.95771e-09	-1.73629	6.13126e-18	-1.95771e-09	-1.74124	4.22661e-10	-1.95771e-09	-1.75046
20909416	chr2:20909416:A:G	6.13039e-40	-1.95771e-09	-0.0837973	2.00084e-17	-1.95771e-09	-0.558489	7.8162e-10	-1.95771e-09	-1.13566
20909576	chr2:20909576:C:T	1.15654e-39	2.28522	-1.73425	4.21237e-19	-2.66671	-1.75249	5.91849e-11	-1.96528	-1.75108
20909652	chr2:20909652:C:G	4.71996e-38	-1.95771e-09	4.25991	6.29271e-16	-1.95771e-09	2.88992	2.23284e-08	-1.95771e-09	2.21659
20909694	chr2:20909694:G:C	1.14689e-40	-1.95771e-09	-1.76	6.02554e-18	-1.95771e-09	-1.75864	4.52379e-10	-1.95771e-09	-1.68251
20910019	chr2:20910019:T:C	1.14681e-40	-1.95771e-09	-1.76007	6.02828e-18	-1.95771e-09	-1.75818	4.53896e-10	-1.95771e-09	-1.67916
20910092	chr2:20910092:G:A	6.37233e-41	-2.34768	-1.53232e-09	3.22967e-18	-2.38226	-1.53232e-09	1.83425e-10	-2.58523	-1.53232e-09
20910163	chr2:20910163:A:G	5.54717e-40	-1.95771e-09	-0.183769	1.87853e-17	-1.95771e-09	-0.621568	7.42429e-10	-1.95771e-09	-1.1871
20910224	chr2:20910224:C:T	5.52157e-40	-1.95771e-09	-0.188394	1.46767e-17	-1.95771e-09	-0.868383	8.45739e-10	-1.95771e-09	-1.05682
20910342	chr2:20910342:G:A	1.64796e-40	-1.39752	-1.53232e-09	2.3818e-18	-2.68679	-1.53232e-09	2.23268e-10	-2.38866	-1.53232e-09
20910517	chr2:20910517:C:T	9.20998e-39	-1.95771e-09	2.62582	1.39579e-16	-1.95771e-09	1.38399	5.68393e-09	-1.95771e-09	0.848369
20910710	chr2:20910710:G:A	9.28276e-39	-1.95771e-09	2.63369	1.40571e-16	-1.95771e-09	1.39107	5.72127e-09	-1.95771e-09	0.854916
20910772	chr2:20910772:C:T	1.1472e-40	-1.95771e-09	-1.75973	6.04141e-18	-1.95771e-09	-1.75601	4.59354e-10	-1.95771e-09	-1.66721
20910773	chr2:20910773:G:A	1.17307e-40	-1.95771e-09	-1.73743	6.04254e-18	-1.95771e-09	-1.75582	5.17816e-10	-1.95771e-09	-1.54741
20910858	chr2:20910858:G:A	5.88669e-40	-1.95771e-09	-0.124363	1.93704e-17	-1.95771e-09	-0.590895	7.63551e-10	-1.95771e-09	-1.15905
20911101	chr2:20911101:G:T	1.14696e-40	-1.95771e-09	-1.75994	6.03642e-18	-1.95771e-09	-1.75683	4.57423e-10	-1.95771e-09	-1.67142
20911262	chr2:20911262:T:C	1.68359e-39	2.65772	-1.73126	4.40906e-19	-2.62421	-1.74935	5.14718e-11	-2.10797	-1.74803
20911264	chr2:20911264:C:A	1.59505e-39	2.60429	-1.73186	4.38037e-19	-2.63037	-1.74973	5.23535e-11	-2.0906	-1.74841
20911274	chr2:20911274:C:T	8.23606e-36	11.1489	-1.72705	1.7952e-17	1.05969	-1.72664	3.68644e-11	-2.69963	-1.49015
20911358	chr2:20911358:C:T	5.75425e-40	-1.95771e-09	-0.147118	4.94087e-17	-1.95771e-09	0.345483	4.7888e-09	-1.95771e-09	0.677006
20911564	chr2:20911564:G:A	1.47288e-39	2.55147	-1.75872	1.88215e-17	1.07777	-1.69742	9.90038e-11	-1.51614	-1.68574
20911713	chr2:20911713:C:T	1.09072e-39	2.23535	-1.74298	4.34488e-19	-2.63175	-1.75647	4.99771e-11	-2.13008	-1.75539
20911868	chr2:20911868:A:T	1.16084e-40	-1.95771e-09	-1.74792	8.15361e-18	-1.95771e-09	-1.45618	6.55532e-10	-1.95771e-09	-1.31158
20912826	chr2:20912826:T:C	1.03514e-38	-1.95771e-09	2.74265	1.54906e-16	-1.95771e-09	1.48817	6.24137e-09	-1.95771e-09	0.941925
20912929	chr2:20912929:A:G	3.45635e-36	10.2394	-1.68595	9.19136e-18	0.419487	-1.75587	3.21661e-11	-2.70007	-1.62605
20913408	chr2:20913408:GTTGCTGATCTCAGCCTTGTCCCTGTCAAAGTTTCAGAAAAGTCCCAATGTCTAGAAGCTTCGTAATTATAACTTGCCTCATTATATT:G	1.17038e-40	-1.95771e-09	-1.73973	6.31508e-18	-1.95771e-09	-1.7117	4.39379e-10	-1.95771e-09	-1.71167
20914393	chr2:20914393:G:A	3.99337e-40	0.178235	-0.690656	1.81014e-18	-1.93166	-1.02958	4.15299e-11	-2.55139	-1.51922
20914578	chr2:20914578:C:T	9.45162e-39	-1.95771e-09	2.65172	1.42794e-16	-1.95771e-09	1.40676	5.80308e-09	-1.95771e-09	0.869114
20915733	chr2:20915733:G:A	5.71009e-41	-0.817187	-1.64022	8.98538e-18	0.3736	-1.73264	1.28485e-10	-1.18139	-1.75983
20915741	chr2:20915741:T:C	1.02354e-40	-1.87379	-1.53232e-09	2.50263e-18	-2.6373	-1.53232e-09	1.80023e-09	-0.301357	-1.53232e-09
20915789	chr2:20915789:T:C	1.14726e-40	-1.95771e-09	-1.75968	6.04413e-18	-1.95771e-09	-1.75556	4.60274e-10	-1.95771e-09	-1.66521
20917008	chr2:20917008:C:G	5.30201e-40	-1.95771e-09	-0.22897	1.42629e-17	-1.95771e-09	-0.896982	8.2402e-10	-1.95771e-09	-1.08284
20917090	chr2:20917090:G:A	2.44106e-40	0.432425	-1.43705	2.06864e-17	0.675926	-1.20109	6.12337e-11	-2.3092	-1.37314
20917366	chr2:20917366:C:T	1.17737e-40	-1.95771e-09	-1.73378	6.02072e-18	-1.95771e-09	-1.75944	4.2172e-10	-1.95771e-09	-1.75269
20917553	chr2:20917553:C:T	1.36556e-41	-2.35721	-1.53086	5.68088e-19	-2.64806	-1.47207	3.25521e-11	-2.63617	-1.67802
20918332	chr2:20918332:C:T	1.53128e-40	-1.95771e-09	-1.47095	6.11105e-18	-1.95771e-09	-1.74454	4.1863e-10	-1.95771e-09	-1.76004
20918396	chr2:20918396:C:T	1.2628e-40	-1.95771e-09	-1.66373	6.71518e-18	-1.95771e-09	-1.65027	5.93273e-10	-1.95771e-09	-1.41137
20918473	chr2:20918473:C:T	1.25852e-40	-1.95771e-09	-1.66712	7.02852e-18	-1.95771e-09	-1.60467	4.55805e-10	-1.95771e-09	-1.67497
20918484	chr2:20918484:C:T	1.31581e-40	-1.95771e-09	-1.6226	7.45638e-18	-1.95771e-09	-1.54557	4.77165e-10	-1.95771e-09	-1.62917
20918497	chr2:20918497:T:A	7.07122e-40	-2.63919	2.69817	9.70716e-17	-1.38923	2.41003	4.42443e-09	-2.63725	3.23512
20919223	chr2:20919223:A:C	1.1234e-41	-2.61626	-1.46702	4.40527e-19	-2.64925	-1.72518	2.81549e-11	-2.70095	-1.75836
20919288	chr2:20919288:T:C	1.28527e-39	-2.57689	3.23338	2.2595e-16	-1.09682	2.96249	8.5646e-09	-2.56758	3.82595
20919521	chr2:20919521:C:T	6.40906e-41	-2.34193	-1.53232e-09	7.52989e-18	-1.53576	-1.53232e-09	1.74959e-10	-2.63248	-1.53232e-09
20919667	chr2:20919667:G:A	1.22232e-39	-1.41737	2.02365	5.32916e-16	0.267423	2.4563	4.85221e-09	-1.28869	1.97885
20919762	chr2:20919762:G:A	1.28701e-40	-1.95771e-09	-1.64473	7.24874e-18	-1.95771e-09	-1.57382	4.66396e-10	-1.95771e-09	-1.652
20919806	chr2:20919806:C:T	1.65285e-40	-1.95771e-09	-1.39456	6.2394e-18	-1.95771e-09	-1.72376	4.20837e-10	-1.95771e-09	-1.75478
20920090	chr2:20920090:A:T	1.01167e-40	-0.644719	-1.24073	6.75795e-17	1.9212	-1.26254	4.77582e-11	-2.25169	-1.67919
20920428	chr2:20920428:C:T	4.07469e-40	-1.95771e-09	-0.492262	1.52468e-17	-1.95771e-09	-0.830272	3.07717e-09	-1.95771e-09	0.234735
20921074	chr2:20921074:G:A	1.18422e-39	-0.832782	1.40739	3.79417e-16	0.905653	1.47834	3.65782e-09	-0.799609	1.2072
20921082	chr2:20921082:C:A	1.43845e-39	2.27731	-1.50822	3.70224e-18	-0.618313	-1.62739	5.20008e-11	-2.14299	-1.70278
20921141	chr2:20921141:A:C	9.03861e-42	-2.58834	-1.71238	4.60778e-19	-2.57398	-1.7555	3.11136e-11	-2.67214	-1.68725
20921252	chr2:20921252:A:C	8.2933e-41	-2.08419	-1.53232e-09	1.92835e-17	-0.595392	-1.53232e-09	1.80605e-10	-2.60072	-1.53232e-09
20921367	chr2:20921367:C:A	1.32777e-39	-0.670314	1.35934	4.17902e-16	1.09134	1.38926	3.86424e-09	-0.673917	1.13641
20921370	chr2:20921370:T:G	3.00264e-41	-1.34008	-1.76007	4.13705e-18	-0.485494	-1.64916	4.0676e-11	-2.61533	-1.47606
20921416	chr2:20921416:T:C	1.08804e-39	-0.0838103	0.573721	4.05958e-16	1.69248	0.759131	2.71348e-09	-0.264594	0.373551
20921560	chr2:20921560:G:A	5.01692e-39	2.0956	-0.0772566	8.64068e-18	-1.48876	0.0905956	5.59046e-10	-2.64679	1.17599
20921575	chr2:20921575:C:T	4.58544e-41	-2.67676	-1.53232e-09	3.89304e-18	-2.19545	-1.53232e-09	1.75887e-10	-2.62719	-1.53232e-09
20921704	chr2:20921704:T:C	4.10537e-40	-1.29143	0.806665	1.81195e-17	0.494064	-1.15172	4.64537e-10	-0.644118	-1.01187
20921809	chr2:20921809:C:T	1.82005e-41	-2.20723	-1.39355	1.35071e-17	0.0300558	-0.98148	1.78378e-10	-1.52093	-1.09219
20921896	chr2:20921896:G:T	1.40074e-41	-2.44577	-1.41687	7.38862e-19	-2.42442	-1.43287	2.91787e-11	-2.67673	-1.74686
20922095	chr2:20922095:C:G	3.14691e-38	-1.95771e-09	3.85453	3.66856e-16	-1.95771e-09	2.35033	1.37636e-08	-1.95771e-09	1.73275
20922545	chr2:20922545:A:G	4.73733e-41	-2.64417	-1.53232e-09	3.64428e-18	-2.26149	-1.53232e-09	1.69952e-10	-2.66152	-1.53232e-09
20922630	chr2:20922630:A:G	1.2053e-39	-0.759244	1.3515	3.72899e-16	0.983167	1.3835	3.55607e-09	-0.750622	1.13
20923472	chr2:20923472:GA:G	5.88158e-41	-2.42782	-1.53232e-09	1.24491e-17	-1.03299	-1.53232e-09	3.45466e-10	-1.95214	-1.53232e-09
20923592	chr2:20923592:C:A	8.55656e-40	-1.20446	1.45411	2.96843e-17	0.662907	-0.826931	8.67684e-10	-0.375131	-0.656072
20923901	chr2:20923901:G:A	5.39568e-41	-0.818838	-1.69521	7.12811e-18	0.137265	-1.72786	4.21845e-11	-2.51577	-1.53921
20924195	chr2:20924195:T:C	1.59421e-38	-1.95771e-09	3.1745	2.0228e-16	-1.95771e-09	1.75501	8.18017e-09	-1.95771e-09	1.21244
20924229	chr2:20924229:T:C	1.44337e-39	-0.686683	1.4592	4.5358e-16	1.07279	1.48974	4.21454e-09	-0.683621	1.23289
20924983	chr2:20924983:C:T	1.15926e-40	-1.95771e-09	-1.74927	6.03203e-18	-1.95771e-09	-1.75756	4.29459e-10	-1.95771e-09	-1.7345
20925405	chr2:20925405:G:A	8.50526e-42	-2.65286	-1.70868	4.357e-19	-2.63256	-1.75289	3.04393e-11	-2.69528	-1.68601
20925873	chr2:20925873:T:C	5.54022e-39	1.73425	0.383312	7.74467e-18	-1.38209	-0.125544	3.73897e-10	-2.61351	0.74046
20925982	chr2:20925982:T:C	8.3834e-42	-2.64755	-1.72842	4.21419e-19	-2.67069	-1.74808	3.10311e-11	-2.69899	-1.66305
20926088	chr2:20926088:G:A	4.10647e-39	2.08298	-0.264887	7.5226e-18	-1.4455	-0.0912329	4.41679e-10	-2.63417	0.927726
20926307	chr2:20926307:A:T	1.41424e-40	-1.95771e-09	-1.55046	6.01697e-18	-1.95771e-09	-1.76006	4.34935e-10	-1.95771e-09	-1.72183
20926521	chr2:20926521:T:C	5.37922e-40	-1.95771e-09	-0.214513	1.05179e-17	-1.95771e-09	-1.20157	8.81225e-10	-1.95771e-09	-1.01572
20926663	chr2:20926663:A:C	3.66973e-40	-0.596938	-1.53232e-09	2.37852e-18	-2.68816	-1.53232e-09	2.72541e-10	-2.18924	-1.53232e-09
20926945	chr2:20926945:A:G	6.77358e-40	-1.95771e-09	0.0159744	2.2515e-17	-1.95771e-09	-0.440463	8.19651e-09	-1.95771e-09	1.21443
20927099	chr2:20927099:G:C	1.35222e-41	-2.31469	-1.58321	7.05586e-19	-2.61715	-1.28622	4.03379e-11	-2.51094	-1.5888
20927164	chr2:20927164:G:C	2.13832e-40	-1.95771e-09	-1.13703	6.79824e-18	-1.95771e-09	-1.63798	5.08733e-10	-1.95771e-09	-1.56511
20927176	chr2:20927176:G:A	5.03155e-38	4.32384	-1.53232e-09	1.47543e-17	-0.863112	-1.53232e-09	4.3177e-10	-1.72914	-1.53232e-09
20927297	chr2:20927297:T:C	9.07929e-41	-1.99364	-1.53232e-09	3.5376e-17	0.0113919	-1.53232e-09	6.15501e-10	-1.37459	-1.53232e-09
20927389	chr2:20927389:T:C	1.14708e-40	-1.95771e-09	-1.75984	6.04594e-18	-1.95771e-09	-1.75526	4.63432e-10	-1.95771e-09	-1.65837
20927856	chr2:20927856:G:A	1.06467e-41	-2.53436	-1.60262	7.14403e-19	-2.57689	-1.31406	3.8581e-11	-2.5363	-1.60798
20927916	chr2:20927916:C:G	7.81098e-41	-0.558493	-1.58562	6.93677e-17	2.27388	-1.5891	4.43689e-11	-2.24489	-1.7596
20928093	chr2:20928093:T:C	8.49148e-42	-2.63374	-1.72942	4.25045e-19	-2.66251	-1.74769	3.10293e-11	-2.70049	-1.6616
20928245	chr2:20928245:G:A	1.16081e-40	-1.95771e-09	-1.74794	6.02877e-18	-1.95771e-09	-1.7581	4.28628e-10	-1.95771e-09	-1.73644
20928270	chr2:20928270:T:A	1.17512e-40	-1.95771e-09	-1.73569	6.35801e-18	-1.95771e-09	-1.70493	4.25342e-10	-1.95771e-09	-1.74414
20928529	chr2:20928529:C:G	1.72906e-38	-1.95771e-09	3.25569	1.98529e-16	-1.95771e-09	1.73629	7.93927e-09	-1.95771e-09	1.18255
20928534	chr2:20928534:G:A	3.70576e-40	-0.421831	-0.165336	2.58764e-17	0.29086	-0.592173	2.42352e-10	-1.39211	-0.914527
20928691	chr2:20928691:G:A	9.27304e-41	-2.63539	0.662859	5.13901e-18	-1.48159	-0.436192	1.4835e-10	-2.66841	-0.129042
20928860	chr2:20928860:G:A	1.20464e-40	-1.95771e-09	-1.71088	6.5856e-18	-1.95771e-09	-1.66976	4.3433e-10	-1.95771e-09	-1.72322
20928941	chr2:20928941:C:T	2.60333e-41	-1.62907	-1.61378	3.38981e-18	-0.821952	-1.51192	5.23555e-11	-2.67337	-1.16561
20929116	chr2:20929116:A:G	1.17299e-40	-1.95771e-09	-1.7375	6.33715e-18	-1.95771e-09	-1.70821	4.24573e-10	-1.95771e-09	-1.74594
20929266	chr2:20929266:C:T	4.90059e-39	1.9093	0.0855836	1.7374e-17	-1.44748	0.747816	7.8503e-10	-2.59954	1.46823
20929315	chr2:20929315:A:G	3.46648e-41	-2.66187	-0.294625	4.93973e-18	-0.851537	-1.1058	6.50731e-11	-2.58385	-1.03767
20929466	chr2:20929466:C:T	1.02523e-41	-2.55484	-1.61988	7.06168e-19	-2.56067	-1.34187	3.73475e-11	-2.55515	-1.62161
20929669	chr2:20929669:T:C	5.34163e-41	-0.76772	-1.75639	5.34559e-18	-0.188658	-1.68971	4.32552e-11	-2.60977	-1.42015
20929676	chr2:20929676:G:A	1.7744e-41	-2.61517	-1.01101	5.69603e-19	-2.54359	-1.57387	4.63459e-11	-2.56103	-1.39987
20929774	chr2:20929774:T:G	6.19631e-41	-0.616958	-1.75873	6.40552e-18	-0.0319134	-1.66557	4.65679e-11	-2.5785	-1.37761
20930201	chr2:20930201:C:T	2.23598e-40	-1.09237	-1.53232e-09	2.46485e-18	-2.65251	-1.53232e-09	3.15699e-10	-2.04224	-1.53232e-09
20930274	chr2:20930274:G:A	1.43236e-40	-1.95771e-09	-1.53774	6.01728e-18	-1.95771e-09	-1.76001	4.37032e-10	-1.95771e-09	-1.71702
20930739	chr2:20930739:C:T	1.18147e-40	-1.7303	-1.53232e-09	2.92763e-17	-0.177866	-1.53232e-09	5.29847e-10	-1.52444	-1.53232e-09
20931146	chr2:20931146:G:A	2.02098e-40	-1.95771e-09	-1.19347	6.14285e-18	-1.95771e-09	-1.73935	4.44384e-10	-1.95771e-09	-1.70034
20931549	chr2:20931549:G:A	1.33022e-40	-1.95771e-09	-1.61171	6.01956e-18	-1.95771e-09	-1.75963	4.26089e-10	-1.95771e-09	-1.74238
20931857	chr2:20931857:T:C	1.16907e-40	-1.95771e-09	-1.74085	6.31321e-18	-1.95771e-09	-1.712	4.2387e-10	-1.95771e-09	-1.7476
20931923	chr2:20931923:T:C	1.21181e-41	-2.42606	-1.58146	6.94332e-19	-2.64246	-1.27699	4.37889e-11	-2.43432	-1.58333
20931957	chr2:20931957:C:A	6.16733e-39	2.22036	0.00443098	7.67964e-18	-1.41596	-0.100106	4.62765e-10	-2.62957	0.969756
20932297	chr2:20932297:T:C	7.87046e-40	-1.95771e-09	0.16606	5.60533e-17	-1.95771e-09	0.47166	9.67835e-09	-1.95771e-09	1.38062
20932367	chr2:20932367:T:C	1.36331e-40	-1.95771e-09	-1.58714	6.01735e-18	-1.95771e-09	-1.76	4.23116e-10	-1.95771e-09	-1.74938
20932647	chr2:20932647:A:G	2.55021e-38	-1.95771e-09	3.64429	3.04882e-16	-1.95771e-09	2.16528	1.15888e-08	-1.95771e-09	1.56076
20933037	chr2:20933037:C:T	1.21704e-40	-1.95771e-09	-1.70063	6.03835e-18	-1.95771e-09	-1.75651	4.31813e-10	-1.95771e-09	-1.72904
20933368	chr2:20933368:A:T	3.18956e-39	1.56541	-1.53232e-09	4.69885e-18	-2.00732	-1.53232e-09	1.73394e-10	-2.64146	-1.53232e-09
20933642	chr2:20933642:G:A	1.17917e-40	-1.95771e-09	-1.73224	6.39088e-18	-1.95771e-09	-1.69977	4.26699e-10	-1.95771e-09	-1.74095
20933730	chr2:20933730:G:A	1.16175e-40	-1.95771e-09	-1.74713	6.24744e-18	-1.95771e-09	-1.72247	4.2177e-10	-1.95771e-09	-1.75257
20934030	chr2:20934030:C:T	1.22723e-40	-1.95771e-09	-1.69229	6.14588e-18	-1.95771e-09	-1.73886	4.47661e-10	-1.95771e-09	-1.69299
20934109	chr2:20934109:AG:A	2.17307e-40	-1.95771e-09	-1.12091	8.18099e-18	-1.95771e-09	-1.45283	6.39115e-10	-1.95771e-09	-1.33695
20934123	chr2:20934123:A:G	4.63877e-39	1.30583	0.63415	2.20505e-15	3.57695	0.566906	2.83937e-10	-1.605	-0.543274
20934251	chr2:20934251:T:C	1.03707e-40	-1.58035	-0.280307	2.47685e-17	1.32802	-1.67309	5.84974e-10	0.068139	-1.4936
20934283	chr2:20934283:C:T	2.25952e-39	1.22068	-1.53232e-09	4.02706e-18	-2.16161	-1.53232e-09	1.67009e-10	-2.67898	-1.53232e-09
20934304	chr2:20934304:C:T	1.15482e-40	-0.00208585	-1.75102	2.06357e-13	10.3984	-1.71571	5.99784e-10	0.351241	-1.7517
20934449	chr2:20934449:C:T	7.06137e-41	-2.245	-1.53232e-09	2.70097e-18	-2.56103	-1.53232e-09	1.71987e-10	-2.64961	-1.53232e-09
20934896	chr2:20934896:C:T	1.64228e-40	0.33851	-1.73948	4.37814e-13	11.1648	-1.72994	8.43201e-10	0.683285	-1.74311
20935132	chr2:20935132:G:C	5.37679e-41	-0.885493	-1.63206	2.1494e-18	-1.03257	-1.75688	6.99777e-11	-1.87807	-1.67079
20935162	chr2:20935162:G:A	2.11228e-41	-2.46101	-0.990862	2.08862e-18	-2.63065	-0.187486	8.62315e-11	-2.43062	-0.909372
20935225	chr2:20935225:T:C	1.2812e-40	-1.95771e-09	-1.64926	6.22839e-18	-1.95771e-09	-1.72552	4.20996e-10	-1.95771e-09	-1.75441
20935300	chr2:20935300:G:A	1.50355e-39	1.98389	-1.17054	5.15335e-18	-0.550549	-1.36445	6.62862e-11	-2.09248	-1.51056
20935427	chr2:20935427:G:A	5.60661e-36	9.67841	-0.641179	8.96554e-16	3.66933	-0.425411	1.83894e-10	-2.09207	-0.490598
20935460	chr2:20935460:A:G	4.47609e-41	-2.70089	-1.53232e-09	3.16119e-18	-2.40369	-1.53232e-09	1.84506e-10	-2.57935	-1.53232e-09
20935676	chr2:20935676:G:A	1.21075e-40	-1.95771e-09	-1.70581	6.16382e-18	-1.95771e-09	-1.73595	4.21314e-10	-1.95771e-09	-1.75365
20935817	chr2:20935817:A:G	2.10773e-40	0.584734	-1.73618	8.22449e-13	11.7968	-1.73136	1.12926e-09	0.974294	-1.74201
20935868	chr2:20935868:C:T	1.40361e-40	-0.281947	-1.27606	7.91201e-18	-0.600145	-0.886116	1.10009e-10	-1.6228	-1.47366
20935892	chr2:20935892:A:G	2.0299e-40	-2.10619	0.917118	2.01629e-18	-2.69079	-0.162596	1.93277e-10	-2.24871	-0.284198
20935909	chr2:20935909:A:G	1.2812e-40	-1.95771e-09	-1.64926	6.22839e-18	-1.95771e-09	-1.72552	4.20996e-10	-1.95771e-09	-1.75441
20935927	chr2:20935927:G:A	2.54001e-39	-0.60888	1.94658	1.10335e-14	3.28051	2.47354	2.07777e-08	0.0228158	2.12179
20936402	chr2:20936402:T:C	1.2057e-40	-1.95771e-09	-1.70999	6.14756e-18	-1.95771e-09	-1.73859	4.20731e-10	-1.95771e-09	-1.75504
20936529	chr2:20936529:G:C	4.04094e-40	-0.50058	-1.53232e-09	2.36825e-18	-2.69249	-1.53232e-09	2.71496e-10	-2.19308	-1.53232e-09
20936691	chr2:20936691:C:G	1.95576e-36	8.4203	-0.43624	2.69918e-16	2.2702	-0.226721	1.97882e-10	-2.28152	-0.227844
20936742	chr2:20936742:G:A	1.83492e-41	-2.31192	-1.28072	6.82688e-19	-2.64083	-1.29553	3.60981e-11	-2.45072	-1.76007
20936804	chr2:20936804:C:T	1.48831e-38	1.15176	1.95399	6.71243e-17	-0.296756	0.948659	9.86766e-10	-2.55299	1.65039
20936998	chr2:20936998:A:G	2.21622e-40	-1.95771e-09	-1.10125	8.57344e-18	-1.95771e-09	-1.40597	2.07778e-09	-1.95771e-09	-0.157974
20937136	chr2:20937136:G:A	1.32521e-40	-1.95771e-09	-1.61549	6.02019e-18	-1.95771e-09	-1.75952	4.26314e-10	-1.95771e-09	-1.74185
20937176	chr2:20937176:C:A	8.75747e-39	1.88058	0.694859	3.23283e-17	-1.15216	1.07346	1.02021e-09	-2.48112	1.61185
20937665	chr2:20937665:C:T	5.89749e-36	9.40639	-0.318576	8.72314e-16	3.31197	-0.0954585	2.27025e-10	-2.20993	-0.162041
20938076	chr2:20938076:C:T	3.9699e-40	-0.876402	0.358085	3.16371e-16	2.1852	0.017072	7.40781e-10	-0.783177	-0.406147
20938433	chr2:20938433:ATGGGT:A	2.01898e-40	-1.95771e-09	-1.19446	2.15258e-17	-1.95771e-09	-0.485392	2.29539e-09	-1.95771e-09	-0.0583717
20938435	chr2:20938435:G:A	9.84242e-40	1.86901	-1.47937	2.80252e-18	-0.979041	-1.54508	5.86629e-11	-2.43181	-1.29342
20938777	chr2:20938777:C:T	1.23045e-40	-1.95771e-09	-1.68968	6.11207e-18	-1.95771e-09	-1.74438	4.18744e-10	-1.95771e-09	-1.75977
20939231	chr2:20939231:C:A	1.26114e-40	-1.95771e-09	-1.66504	6.35768e-18	-1.95771e-09	-1.70498	4.29374e-10	-1.95771e-09	-1.7347
20939657	chr2:20939657:A:T	1.37775e-36	8.3832	-0.749469	2.70533e-16	2.35186	-0.306107	1.76736e-10	-2.26542	-0.356947
20939710	chr2:20939710:T:A	1.21389e-36	8.27662	-0.769505	2.12597e-16	2.27412	-0.469367	1.44355e-10	-2.28757	-0.53718
20939798	chr2:20939798:A:G	1.25626e-40	-1.95771e-09	-1.66891	6.17767e-18	-1.95771e-09	-1.7337	4.19212e-10	-1.95771e-09	-1.75865
20939865	chr2:20939865:G:T	8.9446e-41	-0.759886	-1.2487	3.46433e-17	1.55746	-1.567	4.31949e-11	-2.29869	-1.73262
20940029	chr2:20940029:C:T	9.79889e-40	-1.95771e-09	0.385213	5.6715e-17	-1.95771e-09	0.483396	7.84305e-09	-1.95771e-09	1.17035
20940273	chr2:20940273:T:C	9.37312e-39	4.03808	-1.3947	1.47489e-17	0.716014	-1.57949	3.33935e-11	-2.5715	-1.71717
20941453	chr2:20941453:C:T	6.31069e-40	-0.572925	0.518113	5.39903e-16	2.62958	0.107163	9.95266e-10	-0.521224	-0.372795
20941563	chr2:20941563:A:G	4.4292e-40	0.982915	-1.39175	1.16536e-18	-2.07465	-1.32697	5.81859e-11	-2.50041	-1.23298
20941604	chr2:20941604:C:CCT	4.83799e-40	1.0705	-1.39106	1.20745e-18	-2.03971	-1.32642	5.71419e-11	-2.51885	-1.23265
20941728	chr2:20941728:G:A	4.74772e-39	3.47273	-1.50953	8.01491e-18	0.177776	-1.65111	2.89871e-11	-2.68107	-1.74911
20941770	chr2:20941770:C:T	2.43223e-40	-1.95771e-09	-1.00825	9.19409e-18	-1.95771e-09	-1.33608	5.80995e-10	-1.95771e-09	-1.43229
20941965	chr2:20941965:A:G	1.72906e-37	6.75253	-1.19426	7.26843e-17	1.58951	-0.858025	7.91493e-11	-2.49512	-0.93057
20942055	chr2:20942055:T:C	5.08122e-40	1.10881	-1.38032	1.23754e-18	-2.02673	-1.31479	5.7462e-11	-2.52608	-1.21982
20942098	chr2:20942098:G:T	3.76574e-39	1.86804	-0.13657	1.54145e-17	-1.0625	0.243169	3.98486e-10	-2.45878	0.649419
20942149	chr2:20942149:A:C	3.14515e-39	3.12808	-1.57669	6.56938e-18	0.0201978	-1.69242	2.84325e-11	-2.69062	-1.75887
20942248	chr2:20942248:A:G	1.88056e-38	-1.95771e-09	3.33968	2.32078e-16	-1.95771e-09	1.89243	8.95991e-09	-1.95771e-09	1.30349
20942440	chr2:20942440:A:G	2.13354e-38	-1.95771e-09	3.4659	2.5827e-16	-1.95771e-09	1.99936	9.88243e-09	-1.95771e-09	1.40148
20942713	chr2:20942713:A:C	1.1802e-40	-1.95771e-09	-1.73138	6.02007e-18	-1.95771e-09	-1.75954	4.21861e-10	-1.95771e-09	-1.75235
20942786	chr2:20942786:T:G	4.12113e-39	3.3539	-1.53224	7.32357e-18	0.102483	-1.66603	2.86725e-11	-2.68712	-1.75397
20942881	chr2:20942881:C:T	2.01606e-40	-1.95771e-09	-1.19591	2.28776e-17	-1.95771e-09	-0.424484	2.49484e-09	-1.95771e-09	0.0249488
20943164	chr2:20943164:A:G	1.29424e-40	-1.95771e-09	-1.63914	6.10136e-18	-1.95771e-09	-1.74613	4.2144e-10	-1.95771e-09	-1.75335
20943234	chr2:20943234:C:T	8.43379e-42	-2.62691	-1.74307	1.14519e-14	7.52081	-1.72954	5.0034e-09	2.20928	-1.48844
20943282	chr2:20943282:T:C	1.55422e-40	-1.95771e-09	-1.45608	1.72799e-17	-1.95771e-09	-0.705098	1.65013e-09	-1.95771e-09	-0.388418
20943416	chr2:20943416:T:C	1.3039e-40	-1.95771e-09	-1.6317	6.0858e-18	-1.95771e-09	-1.74868	4.22238e-10	-1.95771e-09	-1.75146
20943529	chr2:20943529:T:C	9.8845e-41	-0.16284	-1.74583	7.33472e-17	2.43309	-1.69253	6.48353e-11	-2.03797	-1.58721
20943569	chr2:20943569:A:G	6.35523e-39	3.85352	-1.59872	2.45477e-16	3.65709	-1.70853	3.02462e-11	-2.63864	-1.74901
20944095	chr2:20944095:T:G	2.05146e-40	-1.95771e-09	-1.1785	1.67406e-17	-1.95771e-09	-0.736809	9.69846e-10	-1.95771e-09	-0.919892
20944222	chr2:20944222:C:T	8.40785e-41	-2.23495	0.164473	9.8793e-16	2.34292	0.998051	1.5573e-09	-1.52997	1.08365
20944739	chr2:20944739:A:G	5.01237e-40	-0.493428	0.208281	1.65792e-16	1.08787	0.468218	1.7355e-09	-0.695847	0.357867
20944799	chr2:20944799:CTCTT:C	2.04608e-40	-1.95771e-09	-1.18113	1.6682e-17	-1.95771e-09	-0.74031	9.6664e-10	-1.95771e-09	-0.923203
20945030	chr2:20945030:A:G	1.17302e-40	-1.95771e-09	-1.73748	6.01714e-18	-1.95771e-09	-1.76003	4.2331e-10	-1.95771e-09	-1.74892
20945069	chr2:20945069:G:T	1.99841e-40	-2.11922	0.91452	1.39099e-15	2.48604	1.19709	1.85283e-09	-1.38257	1.11001
20945074	chr2:20945074:G:T	1.78201e-37	7.09844	-1.51	5.65214e-17	1.8127	-1.33272	3.39721e-11	-2.62704	-1.64445
20945427	chr2:20945427:G:A	2.05291e-40	-1.95771e-09	-1.1778	6.70143e-18	-1.95771e-09	-1.65232	4.85577e-10	-1.95771e-09	-1.61169
20945739	chr2:20945739:G:A	1.99688e-40	-2.15475	0.949282	1.59271e-15	2.58179	1.23677	2.04441e-09	-1.3249	1.15073
20945905	chr2:20945905:T:C	5.10487e-40	-0.26686	-1.53232e-09	1.50407e-17	-0.843885	-1.53232e-09	4.60583e-10	-1.66454	-1.53232e-09
20946090	chr2:20946090:A:G	1.00688e-40	-0.17916	-1.71104	1.0277e-16	2.81442	-1.73658	5.6277e-11	-2.11641	-1.65034
20946172	chr2:20946172:AC:A	1.88915e-40	-2.1688	0.907867	1.59378e-15	2.62687	1.19235	1.99607e-09	-1.30515	1.10705
20946488	chr2:20946488:T:C	9.49121e-41	-1.94927	-1.53232e-09	2.40404e-18	-2.67749	-1.53232e-09	2.17157e-10	-2.41641	-1.53232e-09
20946632	chr2:20946632:G:A	1.57696e-40	-1.95771e-09	-1.44155	6.12959e-18	-1.95771e-09	-1.74151	4.18807e-10	-1.95771e-09	-1.75962
20946761	chr2:20946761:G:T	2.25911e-40	-2.18066	1.09858	1.76286e-15	2.66819	1.25186	2.22964e-09	-1.29238	1.20494
20946974	chr2:20946974:G:A	2.33008e-40	-1.95771e-09	-1.05115	2.86904e-17	-1.95771e-09	-0.19808	3.24782e-09	-1.95771e-09	0.288709
20947419	chr2:20947419:C:T	6.4473e-41	-0.604678	-1.7313	7.91403e-17	2.3621	-1.54552	6.37538e-11	-2.2497	-1.3923
20947661	chr2:20947661:G:A	1.25709e-40	-1.95771e-09	-1.66825	6.08546e-18	-1.95771e-09	-1.74874	4.18851e-10	-1.95771e-09	-1.75951
20947686	chr2:20947686:C:T	6.87847e-40	-1.95771e-09	0.0313401	1.22992e-17	-1.95771e-09	-1.04511	1.02985e-09	-1.95771e-09	-0.859859
20947933	chr2:20947933:C:T	2.07092e-37	6.78684	-1.04815	1.39738e-16	2.00878	-0.623656	8.84101e-11	-2.56493	-0.750118
20947942	chr2:20947942:G:A	1.5702e-40	-1.95771e-09	-1.44585	6.15857e-18	-1.95771e-09	-1.7368	4.19373e-10	-1.95771e-09	-1.75827
20948359	chr2:20948359:T:C	1.33721e-40	-1.95771e-09	-1.60647	6.63776e-18	-1.95771e-09	-1.66187	4.42465e-10	-1.95771e-09	-1.70467
20948366	chr2:20948366:T:C	1.59835e-40	-1.95771e-09	-1.42808	6.0884e-18	-1.95771e-09	-1.74826	4.59762e-10	-1.95771e-09	-1.66632
20948390	chr2:20948390:T:A	1.33721e-40	-1.95771e-09	-1.60647	6.63776e-18	-1.95771e-09	-1.66187	4.42465e-10	-1.95771e-09	-1.70467
20948567	chr2:20948567:A:G	1.67859e-40	-1.95771e-09	-1.3791	6.22941e-18	-1.95771e-09	-1.72536	4.20745e-10	-1.95771e-09	-1.755
20948729	chr2:20948729:G:A	2.18395e-41	-2.34415	-1.07435	1.7968e-18	-2.65523	-0.313406	8.39143e-11	-2.36842	-0.998811
20949664	chr2:20949664:A:G	1.84416e-40	-0.344944	-0.940085	1.20928e-16	2.59593	-1.35538	5.15257e-11	-2.20674	-1.64821
20949695	chr2:20949695:C:A	1.99354e-40	-1.95771e-09	-1.20714	6.67587e-18	-1.95771e-09	-1.65614	4.8686e-10	-1.95771e-09	-1.60905
20950144	chr2:20950144:A:G	1.238e-40	-0.873892	-0.809666	1.60397e-16	2.32735	-0.804338	3.93868e-10	-0.702664	-1.11835
20950745	chr2:20950745:G:A	2.29481e-40	-1.95771e-09	-1.0664	2.8019e-17	-1.95771e-09	-0.221758	3.15787e-09	-1.95771e-09	0.260623
20951076	chr2:20951076:T:C	1.33721e-40	-1.95771e-09	-1.60647	6.63776e-18	-1.95771e-09	-1.66187	4.42465e-10	-1.95771e-09	-1.70467
20951339	chr2:20951339:C:G	1.56175e-40	-1.95771e-09	-1.45125	6.1094e-18	-1.95771e-09	-1.74481	4.18652e-10	-1.95771e-09	-1.75999
20951560	chr2:20951560:C:T	1.18375e-40	-1.95771e-09	-1.72837	6.02373e-18	-1.95771e-09	-1.75894	4.21086e-10	-1.95771e-09	-1.75419
20951648	chr2:20951648:G:A	8.3419e-38	6.58694	-1.75754	2.45698e-17	1.29931	-1.65244	3.16478e-11	-2.59146	-1.7509
20952157	chr2:20952157:T:C	9.94478e-40	0.628988	-0.228997	1.26762e-15	3.92878	-0.338524	4.96731e-11	-2.53256	-1.359
20952188	chr2:20952188:C:T	1.2402e-40	-1.95771e-09	-1.68179	6.03122e-18	-1.95771e-09	-1.75769	4.18876e-10	-1.95771e-09	-1.75946
20952331	chr2:20952331:C:T	1.36655e-40	-1.95771e-09	-1.58477	6.01768e-18	-1.95771e-09	-1.75994	4.32166e-10	-1.95771e-09	-1.72822
20952479	chr2:20952479:TG:T	1.5923e-41	-1.97447	-1.75999	8.1991e-17	2.60833	-1.75637	6.86752e-10	0.37061	-1.63567
20952784	chr2:20952784:G:A	2.02083e-40	-1.95771e-09	-1.19355	1.72311e-17	-1.95771e-09	-0.707929	9.90868e-10	-1.95771e-09	-0.898448
20952995	chr2:20952995:G:A	6.97092e-41	-2.25789	-1.53232e-09	3.85075e-18	-2.20638	-1.53232e-09	0.0385222	16.5775	-1.53232e-09
20953510	chr2:20953510:TTATG:T	1.08591e-37	6.63463	-1.54151	7.50249e-17	2.03704	-1.27386	4.7753e-11	-2.57393	-1.35706
20954038	chr2:20954038:G:A	1.18526e-40	-1.95771e-09	-1.7271	6.01777e-18	-1.95771e-09	-1.75993	4.24184e-10	-1.95771e-09	-1.74686
20954712	chr2:20954712:G:A	1.18618e-40	-1.95771e-09	-1.72632	6.02163e-18	-1.95771e-09	-1.75928	4.22039e-10	-1.95771e-09	-1.75193
20954817	chr2:20954817:G:A	1.1721e-40	-1.95771e-09	-1.73826	6.01765e-18	-1.95771e-09	-1.75995	4.2527e-10	-1.95771e-09	-1.74431
20954906	chr2:20954906:A:G	1.74383e-38	1.16962	2.09458	2.20121e-15	1.9682	2.17392	1.38831e-08	-0.201197	1.9426
20955154	chr2:20955154:G:A	1.44983e-40	-1.95771e-09	-1.52561	6.05147e-18	-1.95771e-09	-1.75434	4.19078e-10	-1.95771e-09	-1.75897
20955352	chr2:20955352:T:C	1.15545e-40	-1.95771e-09	-1.75256	6.04461e-18	-1.95771e-09	-1.75548	4.33244e-10	-1.95771e-09	-1.72573
20955929	chr2:20955929:T:C	1.18484e-40	-1.95771e-09	-1.72745	6.01911e-18	-1.95771e-09	-1.7597	4.23074e-10	-1.95771e-09	-1.74948
20956141	chr2:20956141:G:C	1.18484e-40	-1.95771e-09	-1.72745	6.01911e-18	-1.95771e-09	-1.7597	4.23074e-10	-1.95771e-09	-1.74948
20956480	chr2:20956480:C:T	2.0833e-40	-1.95771e-09	-1.1631	6.74355e-18	-1.95771e-09	-1.64606	4.89325e-10	-1.95771e-09	-1.604
20956507	chr2:20956507:G:A	5.64129e-40	-0.166943	-1.53232e-09	2.35148e-18	-2.6996	-1.53232e-09	2.32711e-10	-2.34723	-1.53232e-09
20956554	chr2:20956554:C:T	1.41267e-38	3.02157	0.0320205	1.0867e-18	-2.70069	-0.770809	2.03472e-10	-1.56704	-0.914462
20956739	chr2:20956739:C:G	2.2575e-40	-1.95771e-09	-1.0828	8.66047e-18	-1.95771e-09	-1.39587	5.52116e-10	-1.95771e-09	-1.48327
20957349	chr2:20957349:G:A	1.41665e-40	-1.95771e-09	-1.54876	6.01701e-18	-1.95771e-09	-1.76005	4.3428e-10	-1.95771e-09	-1.72334
20957456	chr2:20957456:C:T	2.09786e-40	-1.95771e-09	-1.15614	6.82282e-18	-1.95771e-09	-1.63437	4.99775e-10	-1.95771e-09	-1.58287
20957810	chr2:20957810:G:A	1.15619e-41	-2.64971	-1.4048	1.38094e-18	-1.64797	-1.5839	3.43326e-11	-2.55971	-1.70123
20957987	chr2:20957987:G:A	1.18485e-40	-1.95771e-09	-1.72744	6.01912e-18	-1.95771e-09	-1.7597	4.23071e-10	-1.95771e-09	-1.74949
20958070	chr2:20958070:G:A	2.33146e-40	-1.66135	0.61079	6.44658e-18	-2.58205	0.890956	2.08823e-10	-2.69824	0.242698
20958481	chr2:20958481:A:G	4.84074e-41	-2.62257	-1.53232e-09	1.22023e-17	-1.05301	-1.53232e-09	2.62051e-10	-2.22849	-1.53232e-09
20958693	chr2:20958693:T:C	2.25945e-40	-0.545216	-0.536717	3.9269e-16	3.11931	-0.700937	1.16785e-10	-2.5668	-0.469893
20958763	chr2:20958763:A:G	2.78463e-40	-1.95771e-09	-0.872939	1.51967e-17	-1.95771e-09	-0.833562	9.40954e-10	-1.95771e-09	-0.950135
20958814	chr2:20958814:C:A	1.35262e-37	6.80341	-1.49067	9.44303e-17	2.1927	-1.19948	5.2263e-11	-2.5509	-1.28984
20958839	chr2:20958839:C:T	3.12666e-40	-1.95771e-09	-0.757089	8.58071e-18	-1.95771e-09	-1.40513	6.5589e-10	-1.95771e-09	-1.31104
20958939	chr2:20958939:T:TC	1.83277e-40	-1.95771e-09	-1.29123	6.44311e-18	-1.95771e-09	-1.69163	4.66346e-10	-1.95771e-09	-1.6521
20959020	chr2:20959020:T:C	1.45211e-40	-1.95771e-09	-1.52404	6.04876e-18	-1.95771e-09	-1.75479	4.192e-10	-1.95771e-09	-1.75868
20959244	chr2:20959244:A:G	9.02372e-30	23.5753	-0.246697	3.79424e-17	0.777672	-0.696244	2.50398e-10	-1.55935	-0.714627
20959450	chr2:20959450:G:T	8.10455e-39	2.89181	-0.393859	9.61323e-19	-2.6983	-0.895784	1.88393e-10	-1.50843	-1.05007
20959838	chr2:20959838:A:G	6.34142e-40	1.00447	-1.05442	1.11604e-16	1.38737	-0.227063	1.55077e-10	-1.50279	-1.25032
20960240	chr2:20960240:A:T	9.20812e-42	-2.52644	-1.7557	1.31406e-18	-1.60091	-1.68061	3.19118e-11	-2.57413	-1.75992
20960266	chr2:20960266:G:A	4.90956e-40	-0.501277	0.195405	6.07411e-16	2.96848	-0.113917	2.7764e-10	-2.60556	0.434852
20960289	chr2:20960289:G:T	1.14329e-41	-2.63154	-1.43419	1.31169e-18	-1.67166	-1.61167	3.38103e-11	-2.56026	-1.716
20960462	chr2:20960462:A:C	1.05873e-40	-1.16409	-0.675892	6.319e-19	-2.66677	-1.3469	6.06008e-11	-2.38701	-1.30571
20960487	chr2:20960487:C:T	1.22957e-40	-1.95771e-09	-1.69039	6.08099e-18	-1.95771e-09	-1.74947	4.18763e-10	-1.95771e-09	-1.75973
20961365	chr2:20961365:C:T	4.74074e-41	-2.64345	-1.53232e-09	6.93496e-18	-1.61807	-1.53232e-09	2.07559e-10	-2.46161	-1.53232e-09
20961717	chr2:20961717:TC:T	1.22114e-40	-1.95771e-09	-1.69727	6.06537e-18	-1.95771e-09	-1.75205	4.19046e-10	-1.95771e-09	-1.75905
20961892	chr2:20961892:A:G	7.25397e-41	-2.08383	-0.134267	5.07589e-18	-2.47307	0.542932	1.87331e-10	-2.70097	0.136814
20961975	chr2:20961975:A:G	6.96076e-40	-0.516143	0.559376	8.62063e-16	2.97719	0.2275	4.14418e-10	-2.60822	0.838066
20962329	chr2:20962329:C:T	1.20528e-40	-1.95771e-09	-1.71034	6.02592e-18	-1.95771e-09	-1.75857	4.21723e-10	-1.95771e-09	-1.75268
20962511	chr2:20962511:T:A	1.4505e-40	-1.95771e-09	-1.52515	6.04812e-18	-1.95771e-09	-1.75489	4.19281e-10	-1.95771e-09	-1.75849
20962547	chr2:20962547:T:C	4.54245e-41	-2.68618	-1.53232e-09	4.14626e-18	-2.13244	-1.53232e-09	1.75173e-10	-2.63125	-1.53232e-09
20963249	chr2:20963249:A:C	7.48458e-40	-0.57731	0.693099	8.99034e-16	2.8948	0.35188	4.73488e-10	-2.61974	0.982832
20963277	chr2:20963277:A:G	1.06066e-39	0.464419	-1.53232e-09	2.50183e-18	-2.63762	-1.53232e-09	1.93023e-10	-2.53422	-1.53232e-09
20964019	chr2:20964019:A:G	8.58603e-41	-2.00884	-0.0406662	3.41366e-18	-2.69618	0.369324	1.25712e-10	-2.67863	-0.284405
20964416	chr2:20964416:A:G	1.31561e-40	-1.95771e-09	-1.62275	6.01733e-18	-1.95771e-09	-1.76	4.28195e-10	-1.95771e-09	-1.73745
20964499	chr2:20964499:A:G	1.07545e-39	-0.532573	1.01084	9.69042e-16	2.94767	0.373999	5.61001e-10	-2.61423	1.14692
20964541	chr2:20964541:C:T	2.61382e-40	-1.95771e-09	-0.936242	7.5375e-18	-1.95771e-09	-1.53475	5.61802e-10	-1.95771e-09	-1.46588
20964769	chr2:20964769:T:C	4.42858e-41	-2.14074	-0.570824	3.20111e-18	-2.55436	0.163216	1.30275e-10	-2.70035	-0.227032
20965289	chr2:20965289:C:T	3.07315e-40	-0.774352	-1.53232e-09	3.87599e-17	0.102743	-1.53232e-09	5.67789e-10	-1.45528	-1.53232e-09
20965308	chr2:20965308:A:C	1.03499e-41	-2.5875	-1.57775	1.3536e-18	-1.51551	-1.73636	3.45225e-11	-2.49568	-1.75974
20965568	chr2:20965568:A:G	1.03923e-41	-2.58341	-1.57775	1.36638e-18	-1.50612	-1.73636	3.4654e-11	-2.49187	-1.75974
20965616	chr2:20965616:T:C	1.0145e-39	-0.584439	1.00437	8.83593e-16	2.85932	0.370029	5.52038e-10	-2.62522	1.14181
20965698	chr2:20965698:T:A	7.16158e-41	-2.06513	-0.165784	3.04445e-18	-2.67168	0.230355	1.15049e-10	-2.67729	-0.374381
20965793	chr2:20965793:C:T	2.25392e-40	-1.95771e-09	-1.08438	8.34064e-18	-1.95771e-09	-1.4335	5.90614e-10	-1.95771e-09	-1.41587
20965798	chr2:20965798:G:C	1.68037e-40	-1.95771e-09	-1.37804	6.21071e-18	-1.95771e-09	-1.72837	4.20749e-10	-1.95771e-09	-1.75499
20966196	chr2:20966196:C:T	7.45516e-41	-2.03587	-0.154863	3.05516e-18	-2.67831	0.240504	1.16719e-10	-2.67048	-0.366787
20966219	chr2:20966219:C:T	5.35592e-39	3.7386	-1.65487	7.35467e-17	2.14145	-1.39818	4.45858e-11	-2.52465	-1.47496
20966511	chr2:20966511:A:C	6.37977e-40	-0.617902	0.573978	6.25802e-16	2.8057	0.0786962	3.68217e-10	-2.63068	0.742325
20966879	chr2:20966879:G:A	4.523e-39	1.91471	-1.53232e-09	3.57728e-18	-2.28004	-1.53232e-09	1.63597e-10	-2.69962	-1.53232e-09
20967118	chr2:20967118:C:T	1.14739e-40	-1.95771e-09	-1.75957	7.10851e-18	-1.95771e-09	-1.59335	4.59894e-10	-1.95771e-09	-1.66603
20967152	chr2:20967152:C:T	5.7654e-41	-2.44777	-1.53232e-09	4.27062e-18	-2.10288	-1.53232e-09	0.858065	19.6809	-1.53232e-09
20967153	chr2:20967153:G:A	1.29285e-40	-1.95771e-09	-1.64021	6.11789e-18	-1.95771e-09	-1.74343	4.20013e-10	-1.95771e-09	-1.75674
20967210	chr2:20967210:C:T	2.61382e-40	-1.95771e-09	-0.936242	7.5375e-18	-1.95771e-09	-1.53475	5.61802e-10	-1.95771e-09	-1.46588
20967235	chr2:20967235:T:G	1.38255e-40	-0.872156	-0.700974	1.76394e-16	2.55795	-0.939874	8.64057e-11	-2.63988	-0.698092
20967337	chr2:20967337:C:T	4.55949e-41	-2.68243	-1.53232e-09	8.54029e-18	-1.40985	-1.53232e-09	0.00173142	13.4752	-1.53232e-09
20967366	chr2:20967366:G:T	8.1671e-41	-1.95506	-0.144462	3.15842e-18	-2.69977	0.295197	1.20258e-10	-2.66852	-0.338866
20967856	chr2:20967856:G:A	1.00809e-39	-1.95771e-09	0.413591	1.51139e-17	-1.95771e-09	-0.839025	1.33741e-09	-1.95771e-09	-0.598541
20967977	chr2:20967977:T:C	1.28263e-40	-1.95771e-09	-1.64814	6.02771e-18	-1.95771e-09	-1.75828	4.34987e-10	-1.95771e-09	-1.72171
20968191	chr2:20968191:A:G	2.87443e-39	3.17676	-1.71538	4.35117e-19	-2.70038	-1.68641	8.65352e-11	-1.57754	-1.75894
20968537	chr2:20968537:A:T	6.71442e-41	-1.74551	-0.549876	2.93158e-18	-2.66908	0.189976	1.43355e-10	-2.63295	-0.198754
20968770	chr2:20968770:G:A	1.17786e-40	-1.95771e-09	-1.73336	6.01692e-18	-1.95771e-09	-1.76007	4.2477e-10	-1.95771e-09	-1.74548
20969240	chr2:20969240:A:C	1.20857e-40	-1.64058	-0.0670368	3.34954e-18	-2.68988	0.344065	1.37282e-10	-2.57488	-0.300116
20969280	chr2:20969280:A:G	1.2902e-40	-1.95771e-09	-1.64226	6.03289e-18	-1.95771e-09	-1.75742	4.36556e-10	-1.95771e-09	-1.71811
20969490	chr2:20969490:G:A	1.07397e-40	-1.75391	-0.0717881	3.29409e-18	-2.70069	0.338179	1.38992e-10	-2.58477	-0.277841
20969651	chr2:20969651:A:G	1.00619e-40	-1.79523	-0.0956531	3.20597e-18	-2.69957	0.309945	1.33909e-10	-2.59853	-0.30134
20970140	chr2:20970140:G:A	1.15157e-40	-1.95771e-09	-1.75593	6.04691e-18	-1.95771e-09	-1.75509	4.32617e-10	-1.95771e-09	-1.72718
20971239	chr2:20971239:C:T	1.29973e-40	-1.95771e-09	-1.6349	6.10903e-18	-1.95771e-09	-1.74487	4.20239e-10	-1.95771e-09	-1.75621
20971248	chr2:20971248:C:T	1.14699e-40	-1.95771e-09	-1.75992	7.40277e-18	-1.95771e-09	-1.55279	4.73453e-10	-1.95771e-09	-1.63698
20971663	chr2:20971663:G:A	1.27043e-40	-1.95771e-09	-1.6577	7.26593e-18	-1.95771e-09	-1.57145	4.7006e-10	-1.95771e-09	-1.64417
20971752	chr2:20971752:G:A	1.33016e-40	-1.95771e-09	-1.61176	6.06767e-18	-1.95771e-09	-1.75167	4.44316e-10	-1.95771e-09	-1.70049
20971996	chr2:20971996:T:C	2.27971e-38	2.76137	0.77079	2.66239e-18	-2.69037	0.114949	5.7984e-10	-1.3644	-0.0698772
20972033	chr2:20972033:A:G	9.74251e-42	-2.59495	-1.63078	1.30328e-18	-1.53135	-1.75841	3.49343e-11	-2.50005	-1.74351
20972540	chr2:20972540:T:C	1.43395e-40	-1.69982	0.163197	4.26623e-18	-2.69582	0.591904	1.65425e-10	-2.596	-0.0925078
20972638	chr2:20972638:A:T	1.61913e-40	-1.95771e-09	-1.41517	6.5498e-18	-1.95771e-09	-1.67521	4.27448e-10	-1.95771e-09	-1.7392
20972650	chr2:20972650:G:T	2.77492e-38	2.92572	0.803019	2.66414e-18	-2.69737	0.122607	5.2177e-10	-1.46965	-0.0701563
20973240	chr2:20973240:A:G	8.04845e-41	-1.30376	-0.810398	9.25213e-17	1.85012	-0.877322	1.00377e-10	-2.70063	-0.487472
20973378	chr2:20973378:A:G	3.81702e-41	-2.05714	-0.803029	1.62911e-18	-2.68376	-0.382846	1.03376e-10	-2.61563	-0.543023
20973812	chr2:20973812:G:T	1.45175e-40	-1.16333	-0.360956	1.68636e-16	1.99644	-0.423339	1.76384e-10	-2.69801	0.0736472
20974609	chr2:20974609:TC:T	5.09014e-39	2.60855	-0.575712	8.31916e-19	-2.6864	-1.05227	1.93383e-10	-1.34442	-1.18793
20975264	chr2:20975264:G:A	1.40811e-40	-1.57505	0.0202408	3.68532e-18	-2.68385	0.43357	1.50924e-10	-2.55128	-0.228972
20976028	chr2:20976028:G:A	9.68394e-42	-2.50144	-1.73032	9.87522e-17	2.75998	-1.72201	2.95235e-10	-0.360112	-1.74915
20976271	chr2:20976271:G:A	3.41807e-40	-1.95771e-09	-0.66798	8.37295e-18	-1.95771e-09	-1.42964	6.51013e-10	-1.95771e-09	-1.3185
20976554	chr2:20976554:G:A	1.00269e-41	-2.56415	-1.6328	1.4547e-18	-1.42174	-1.7581	3.66981e-11	-2.45062	-1.74368
20977552	chr2:20977552:C:G	1.1874e-40	-1.95771e-09	-1.72529	6.01993e-18	-1.95771e-09	-1.75957	4.22878e-10	-1.95771e-09	-1.74995
20978005	chr2:20978005:C:T	1.50561e-40	-1.95771e-09	-1.48786	6.21025e-18	-1.95771e-09	-1.72844	4.19151e-10	-1.95771e-09	-1.7588
20978478	chr2:20978478:C:T	1.16396e-41	-2.47855	-1.56926	1.88805e-18	-1.18803	-1.73106	4.00302e-11	-2.34737	-1.76002
20978723	chr2:20978723:G:T	1.15294e-40	-1.95771e-09	-1.75474	7.846e-18	-1.95771e-09	-1.49464	4.96064e-10	-1.95771e-09	-1.59032
20979805	chr2:20979805:T:C	3.12801e-39	1.54593	-1.53232e-09	3.06032e-18	-2.43612	-1.53232e-09	1.66259e-10	-2.68348	-1.53232e-09
20979886	chr2:20979886:G:A	3.14753e-40	0.935377	-1.68582	6.3586e-16	4.60714	-1.7068	2.61081e-10	-0.845714	-1.38648
20980007	chr2:20980007:T:G	1.65967e-40	-1.65692	0.266478	4.78524e-18	-2.69476	0.705654	1.82886e-10	-2.58493	-0.00323472
20980052	chr2:20980052:C:A	1.28382e-40	-1.64722	-1.53232e-09	3.26471e-18	-2.37147	-1.53232e-09	1.66046e-10	-2.68476	-1.53232e-09
20980184	chr2:20980184:T:G	1.15296e-40	-1.95771e-09	-1.75472	6.85056e-18	-1.95771e-09	-1.63031	4.4801e-10	-1.95771e-09	-1.69221
20980194	chr2:20980194:G:A	7.36355e-41	-2.2031	-1.53232e-09	2.39069e-18	-2.68306	-1.53232e-09	1.83743e-10	-2.58349	-1.53232e-09
20980208	chr2:20980208:A:G	9.74646e-42	-2.59102	-1.6343	1.3433e-18	-1.50117	-1.75834	3.54552e-11	-2.48584	-1.74292
20980216	chr2:20980216:T:C	1.37783e-40	-1.95771e-09	-1.57654	6.01949e-18	-1.95771e-09	-1.75964	4.25728e-10	-1.95771e-09	-1.74323
20980292	chr2:20980292:A:G	1.97879e-38	-1.95771e-09	3.3906	2.31196e-16	-1.95771e-09	1.88862	8.71061e-09	-1.95771e-09	1.27527
20980326	chr2:20980326:A:G	1.18464e-40	-1.95771e-09	-1.72762	6.01846e-18	-1.95771e-09	-1.75981	4.23434e-10	-1.95771e-09	-1.74863
20980922	chr2:20980922:A:G	9.19732e-42	-2.5344	-1.74891	1.21113e-18	-1.60519	-1.7579	3.37875e-11	-2.56558	-1.71136
20981005	chr2:20981005:C:G	1.46393e-41	-2.56358	-1.25493	4.07292e-16	3.31806	-0.863174	7.14769e-10	0.0307723	-1.25584
20981153	chr2:20981153:G:T	1.7663e-41	-2.49066	-1.14009	3.60741e-16	3.03279	-0.699274	6.70376e-10	-0.15096	-1.13823
20981515	chr2:20981515:G:GGATA	2.38987e-40	-1.95771e-09	-1.02582	2.61148e-17	-1.95771e-09	-0.292139	2.78731e-09	-1.95771e-09	0.135804
20981609	chr2:20981609:G:C	5.31426e-41	-1.88148	-0.647768	3.29253e-18	-2.69885	0.335861	1.80751e-10	-2.58911	-0.0108016
20981973	chr2:20981973:A:C	1.02297e-41	-2.54187	-1.63506	1.56029e-18	-1.35142	-1.75835	3.78927e-11	-2.41935	-1.74292
20982506	chr2:20982506:G:A	1.1874e-40	-1.95771e-09	-1.72529	6.01993e-18	-1.95771e-09	-1.75957	4.22878e-10	-1.95771e-09	-1.74995
20982547	chr2:20982547:G:A	1.19921e-40	-1.95771e-09	-1.71539	6.30313e-18	-1.95771e-09	-1.7136	4.23619e-10	-1.95771e-09	-1.74819
20982585	chr2:20982585:G:A	2.21895e-40	-2.31578	1.21575	2.82324e-15	2.48258	1.90842	4.1265e-09	0.445868	0.0822879
20982630	chr2:20982630:G:T	9.36757e-42	-2.51616	-1.74881	1.0713e-16	2.86395	-1.74455	3.24566e-10	-0.284673	-1.72987
20982691	chr2:20982691:A:G	2.59836e-40	-2.33316	1.39098	3.18188e-15	2.41794	2.09265	4.49405e-09	0.400227	0.213254
20983042	chr2:20983042:C:T	7.15384e-41	-1.94746	-0.284533	2.32378e-18	-2.65833	-0.0531161	2.60774e-10	-2.60264	0.369269
20983048	chr2:20983048:C:T	4.64738e-40	-1.22435	0.863595	2.97751e-16	1.91108	0.230538	4.37135e-10	-2.70023	0.983447
20983095	chr2:20983095:A:G	1.14717e-40	-1.95771e-09	-1.75976	7.41305e-18	-1.95771e-09	-1.5514	4.75121e-10	-1.95771e-09	-1.63346
20983166	chr2:20983166:G:A	1.14697e-40	-1.95771e-09	-1.75993	7.37105e-18	-1.95771e-09	-1.55708	4.73048e-10	-1.95771e-09	-1.63783
20983311	chr2:20983311:T:G	1.14648e-41	-2.48919	-1.57375	7.45242e-17	2.44068	-1.6842	2.30963e-10	-0.601114	-1.75366
20983330	chr2:20983330:G:C	1.16098e-40	-1.95771e-09	-1.74779	8.21463e-18	-1.95771e-09	-1.44873	5.13717e-10	-1.95771e-09	-1.55536
20983403	chr2:20983403:G:C	4.6126e-39	2.69733	-0.76301	7.03748e-19	-2.69661	-1.20937	1.54697e-10	-1.42648	-1.32908
20983848	chr2:20983848:T:G	1.42983e-40	-1.95771e-09	-1.5395	6.01725e-18	-1.95771e-09	-1.76001	4.32444e-10	-1.95771e-09	-1.72758
20983871	chr2:20983871:G:C	1.16572e-40	-1.95771e-09	-1.74371	6.01734e-18	-1.95771e-09	-1.76	4.24696e-10	-1.95771e-09	-1.74566
20984034	chr2:20984034:C:T	5.61761e-41	-1.71253	-0.761202	1.79174e-18	-2.68354	-0.287917	1.20352e-10	-2.51647	-0.490137
20984432	chr2:20984432:G:A	1.14686e-40	-1.95771e-09	-1.76003	7.324e-18	-1.95771e-09	-1.56349	4.70275e-10	-1.95771e-09	-1.64371
20984479	chr2:20984479:T:G	1.14875e-40	-1.95771e-09	-1.75838	6.14107e-18	-1.95771e-09	-1.73964	4.50128e-10	-1.95771e-09	-1.6875
20984838	chr2:20984838:G:A	1.22962e-40	-1.95771e-09	-1.69035	6.08002e-18	-1.95771e-09	-1.74963	4.18809e-10	-1.95771e-09	-1.75961
20985018	chr2:20985018:C:T	1.22197e-40	-1.95771e-09	-1.69659	6.06202e-18	-1.95771e-09	-1.7526	4.19177e-10	-1.95771e-09	-1.75874
20985339	chr2:20985339:A:G	1.78574e-41	-2.46083	-1.15898	2.70775e-16	2.78349	-0.736844	5.77587e-10	-0.275274	-1.1629
20985342	chr2:20985342:C:T	2.19038e-40	-1.95771e-09	-1.11298	6.92444e-18	-1.95771e-09	-1.61959	5.09286e-10	-1.95771e-09	-1.56402
20986440	chr2:20986440:CTG:C	5.04304e-41	-2.58163	-1.53232e-09	1.45108e-17	-0.879751	-1.53232e-09	2.87431e-10	-2.13605	-1.53232e-09
20986572	chr2:20986572:C:T	1.14733e-40	-1.95771e-09	-1.75962	7.50493e-18	-1.95771e-09	-1.53908	4.75654e-10	-1.95771e-09	-1.63234
20986670	chr2:20986670:C:T	3.53317e-39	1.41895	0.248773	2.01602e-14	6.28857	0.0682537	6.48539e-11	-2.3478	-1.2771
20986894	chr2:20986894:T:C	1.6467e-40	-2.10732	0.709033	4.56752e-18	-2.62271	0.587038	5.52876e-10	-2.64434	1.16244
20987036	chr2:20987036:G:A	1.57497e-40	-1.95771e-09	-1.44282	6.31068e-18	-1.95771e-09	-1.7124	4.2108e-10	-1.95771e-09	-1.75421
20987093	chr2:20987093:T:A	1.24558e-40	-1.95771e-09	-1.67745	6.12707e-18	-1.95771e-09	-1.74193	4.18707e-10	-1.95771e-09	-1.75986
20987471	chr2:20987471:C:T	1.69721e-40	-1.95771e-09	-1.36807	6.53181e-18	-1.95771e-09	-1.67796	4.27671e-10	-1.95771e-09	-1.73867
20987972	chr2:20987972:C:T	1.2082e-40	-1.95771e-09	-1.70792	6.03511e-18	-1.95771e-09	-1.75705	4.18617e-10	-1.95771e-09	-1.76007
20989148	chr2:20989148:C:A	1.14722e-40	-1.95771e-09	-1.75972	6.82346e-18	-1.95771e-09	-1.63428	4.5139e-10	-1.95771e-09	-1.6847
20989476	chr2:20989476:G:A	2.29524e-40	-0.952276	-0.113944	3.41866e-18	-2.64717	0.321774	1.36647e-10	-2.52148	-0.358145
20989935	chr2:20989935:T:C	2.08167e-40	-1.95771e-09	-1.16389	7.57349e-18	-1.95771e-09	-1.52999	4.68179e-10	-1.95771e-09	-1.64818
20990254	chr2:20990254:C:T	7.17134e-38	6.32063	-1.64243	2.25168e-16	3.27036	-1.40816	5.33246e-11	-2.33247	-1.48816
20990321	chr2:20990321:C:T	1.73091e-39	1.84926	-0.895079	7.41771e-16	3.04326	0.0111419	1.92954e-10	-1.31006	-1.22451
20990546	chr2:20990546:T:C	1.47052e-40	-1.95771e-09	-1.51144	9.12946e-18	-1.95771e-09	-1.34314	4.30602e-10	-1.95771e-09	-1.73184
20990584	chr2:20990584:A:G	5.96518e-40	-1.95771e-09	-0.111117	1.07329e-17	-1.95771e-09	-1.18133	9.12706e-10	-1.95771e-09	-0.980616
20990645	chr2:20990645:A:T	1.86259e-40	-1.95771e-09	-1.27509	6.42207e-18	-1.95771e-09	-1.6949	4.27936e-10	-1.95771e-09	-1.73806
20990660	chr2:20990660:C:T	4.97288e-41	-2.59564	-1.53232e-09	1.37673e-17	-0.932344	-1.53232e-09	2.79627e-10	-2.16357	-1.53232e-09
20990672	chr2:20990672:T:C	3.32153e-39	1.7304	-0.124445	2.61525e-14	6.74515	-0.128088	7.11118e-11	-2.2464	-1.28637
20991155	chr2:20991155:G:A	4.69468e-41	-2.65321	-1.53232e-09	1.91212e-17	-0.603844	-1.53232e-09	2.13121e-10	-2.43517	-1.53232e-09
20991280	chr2:20991280:A:G	2.8316e-40	-0.485301	-0.370911	1.46808e-18	-2.58624	-0.58445	6.39696e-11	-2.43645	-1.20217
20991336	chr2:20991336:A:G	1.12745e-40	-0.638181	-1.13892	1.10682e-18	-2.5835	-0.869647	6.60211e-11	-2.38887	-1.21818
20991745	chr2:20991745:C:T	1.52594e-40	-1.95771e-09	-1.47444	6.05755e-18	-1.95771e-09	-1.75334	4.19203e-10	-1.95771e-09	-1.75867
20991960	chr2:20991960:G:A	1.22775e-37	6.6149	-1.39902	6.32317e-19	-2.69589	-1.31712	1.816e-10	-1.39412	-1.2011
20992094	chr2:20992094:G:A	1.41541e-40	-1.95771e-09	-1.54964	6.0924e-18	-1.95771e-09	-1.7476	4.19134e-10	-1.95771e-09	-1.75884
20992177	chr2:20992177:G:A	4.34567e-40	-1.95771e-09	-0.427875	9.47788e-18	-1.95771e-09	-1.30568	7.57677e-10	-1.95771e-09	-1.16677
20992773	chr2:20992773:C:T	3.2575e-35	9.92777	0.869065	4.72782e-13	7.64893	1.86281	1.05574e-09	-1.60824	0.77321
20992805	chr2:20992805:A:G	1.28751e-40	-1.95771e-09	-1.64434	8.929e-18	-1.95771e-09	-1.36534	5.53973e-10	-1.95771e-09	-1.47991
20993375	chr2:20993375:C:G	4.04873e-35	10.1739	0.840423	5.74908e-13	7.88185	1.82547	1.09912e-09	-1.53396	0.739199
20993419	chr2:20993419:T:G	1.24634e-40	-1.95771e-09	-1.67685	6.02233e-18	-1.95771e-09	-1.75917	4.35288e-10	-1.95771e-09	-1.72102
20993930	chr2:20993930:C:T	4.17821e-40	-1.95771e-09	-0.467173	8.9891e-18	-1.95771e-09	-1.35863	7.36111e-10	-1.95771e-09	-1.19565
20994096	chr2:20994096:G:A	1.70821e-40	-1.95771e-09	-1.36161	6.34119e-18	-1.95771e-09	-1.70758	4.4151e-10	-1.95771e-09	-1.70683
20994357	chr2:20994357:T:A	2.49827e-35	10.4688	0.062712	1.74548e-13	7.52466	0.990649	4.01474e-10	-1.71424	-0.0876445
20994358	chr2:20994358:A:G	2.60925e-35	10.5122	0.062712	1.8185e-13	7.56565	0.990649	4.06004e-10	-1.70302	-0.0876445
20994395	chr2:20994395:G:C	1.79579e-40	-1.95771e-09	-1.31161	8.45507e-18	-1.95771e-09	-1.41988	6.41629e-10	-1.95771e-09	-1.33302
20994445	chr2:20994445:A:G	1.34742e-40	-1.95771e-09	-1.59887	6.55372e-18	-1.95771e-09	-1.67461	5.05878e-10	-1.95771e-09	-1.57073
20994618	chr2:20994618:C:T	2.81631e-35	9.92104	0.730257	3.69485e-09	16.6269	1.84862	1.17468e-09	-0.0608711	-0.667409
20994705	chr2:20994705:T:C	1.25594e-40	-1.95771e-09	-1.66917	6.01872e-18	-1.95771e-09	-1.75977	4.33464e-10	-1.95771e-09	-1.72522
20994866	chr2:20994866:G:A	1.35153e-40	-1.95771e-09	-1.59582	6.15714e-18	-1.95771e-09	-1.73703	4.30732e-10	-1.95771e-09	-1.73154
20995376	chr2:20995376:C:T	1.35255e-40	-1.95771e-09	-1.59506	6.15889e-18	-1.95771e-09	-1.73675	4.30869e-10	-1.95771e-09	-1.73123
20995780	chr2:20995780:A:G	1.14944e-40	-1.95771e-09	-1.75778	6.23003e-18	-1.95771e-09	-1.72526	4.24285e-10	-1.95771e-09	-1.74662
20995933	chr2:20995933:C:T	1.01607e-32	10.3962	6.14337	5.00493e-11	8.61879	5.55509	6.84962e-08	-1.15853	4.49603
20996129	chr2:20996129:G:T	1.30748e-32	10.4583	6.33347	6.37889e-11	8.68526	5.73119	8.27704e-08	-1.13537	4.66216
20996454	chr2:20996454:GCCCAAGCCA:G	1.76144e-40	-1.95771e-09	-1.33093	6.30038e-18	-1.95771e-09	-1.71403	4.2145e-10	-1.95771e-09	-1.75333
20997022	chr2:20997022:G:A	1.18111e-40	-1.95771e-09	-1.7306	6.30405e-18	-1.95771e-09	-1.71345	4.81101e-10	-1.95771e-09	-1.62095
20997310	chr2:20997310:T:C	1.78648e-40	-1.95771e-09	-1.31681	6.32435e-18	-1.95771e-09	-1.71024	4.2218e-10	-1.95771e-09	-1.7516
20997645	chr2:20997645:A:T	1.35006e-40	-1.95771e-09	-1.5969	6.54983e-18	-1.95771e-09	-1.6752	5.04928e-10	-1.95771e-09	-1.57261
20997964	chr2:20997964:C:G	1.34377e-40	-1.95771e-09	-1.60158	1.22919e-17	-1.95771e-09	-1.04571	1.08717e-09	-1.95771e-09	-0.805698
20998083	chr2:20998083:G:A	8.56187e-33	10.0686	6.29973	4.57835e-11	8.37585	5.70894	7.22619e-08	-1.25211	4.64313
20998163	chr2:20998163:A:C	7.15665e-41	-0.497368	-1.73423	2.9374e-17	1.58042	-1.75495	2.42976e-10	-0.609388	-1.69468
20998261	chr2:20998261:G:A	8.95356e-33	10.2155	6.1976	4.79892e-11	8.51789	5.61396	6.97998e-08	-1.20005	4.5564
20998281	chr2:20998281:C:T	8.12144e-41	-2.10513	-1.53232e-09	2.37786e-18	-2.68844	-1.53232e-09	1.33714e-09	-0.598744	-1.53232e-09
20998309	chr2:20998309:T:C	1.15456e-40	-1.95771e-09	-1.75333	7.86806e-18	-1.95771e-09	-1.49183	4.7512e-10	-1.95771e-09	-1.63346
20999010	chr2:20999010:T:A	6.39154e-39	1.8564	0.404102	7.04286e-15	4.16389	1.14123	3.69493e-09	0.169706	0.247981
20999055	chr2:20999055:T:G	1.43799e-40	-1.95771e-09	-1.53381	6.89955e-18	-1.95771e-09	-1.62319	5.45134e-10	-1.95771e-09	-1.496
20999955	chr2:20999955:T:A	1.28531e-40	-1.95771e-09	-1.64605	6.9492e-18	-1.95771e-09	-1.61602	5.58486e-10	-1.95771e-09	-1.4718
21000378	chr2:21000378:A:G	2.45577e-36	2.13512	6.07661	2.13815e-12	5.90297	5.11784	7.66712e-07	1.58521	4.16763
21000543	chr2:21000543:G:A	4.98815e-39	-1.95771e-09	2.01259	7.47034e-17	-1.95771e-09	0.758883	3.11556e-09	-1.95771e-09	0.247133
21000700	chr2:21000700:G:A	5.52807e-38	5.34696	-0.929006	6.65183e-17	1.91239	-1.26955	4.08127e-11	-2.62207	-1.46597
21000729	chr2:21000729:A:G	1.23569e-40	-1.95771e-09	-1.68543	6.6636e-18	-1.95771e-09	-1.65798	4.28724e-10	-1.95771e-09	-1.73622
21000736	chr2:21000736:A:G	1.40238e-40	-1.95771e-09	-1.55889	6.74691e-18	-1.95771e-09	-1.64556	5.27267e-10	-1.95771e-09	-1.52932
21000902	chr2:21000902:C:T	1.44154e-40	-1.53134	-1.53232e-09	3.03366e-17	-0.142287	-1.53232e-09	3.71385e-10	-1.87979	-1.53232e-09
21000932	chr2:21000932:C:T	3.24742e-40	-0.719196	-1.53232e-09	8.81393e-17	0.924276	-1.53232e-09	7.64298e-10	-1.15807	-1.53232e-09
21001202	chr2:21001202:T:A	1.35203e-38	3.00972	-1.53232e-09	1.58143e-14	6.11402	-1.53232e-09	1.07321e-08	1.48397	-1.53232e-09
21001248	chr2:21001248:A:G	5.32685e-41	-2.52688	-1.53232e-09	2.95628e-18	-2.47071	-1.53232e-09	1.70372e-10	-2.65905	-1.53232e-09
21001719	chr2:21001719:C:A	1.23358e-40	-1.95771e-09	-1.68714	6.01862e-18	-1.95771e-09	-1.75978	4.19045e-10	-1.95771e-09	-1.75905
21001981	chr2:21001981:C:T	4.54214e-41	-2.68624	-1.53232e-09	7.60515e-18	-1.52582	-1.53232e-09	1.75633e-10	-2.62863	-1.53232e-09
21002409	chr2:21002409:C:T	1.38713e-40	-0.51406	-1.05576	1.28796e-16	1.95527	-0.65168	5.90367e-10	-0.317354	-1.09893
21002613	chr2:21002613:C:G	2.40509e-36	2.36986	5.82102	2.16403e-12	6.13877	4.89407	7.75776e-07	1.8066	3.95799
21002725	chr2:21002725:A:T	1.28531e-40	-1.95771e-09	-1.64605	6.9492e-18	-1.95771e-09	-1.61602	5.58486e-10	-1.95771e-09	-1.4718
21003380	chr2:21003380:A:G	2.28037e-36	2.16596	5.97166	1.93109e-12	5.88572	5.03324	7.19206e-07	1.60453	4.08434
21003688	chr2:21003688:A:G	5.89117e-41	-0.722468	-1.70372	4.51511e-17	2.01407	-1.7587	3.32131e-10	-0.364656	-1.62684
21003904	chr2:21003904:A:C	1.28307e-40	-1.95771e-09	-1.6478	6.93582e-18	-1.95771e-09	-1.61794	5.57e-10	-1.95771e-09	-1.47446
21004459	chr2:21004459:G:A	1.86567e-40	-1.95771e-09	-1.27344	6.54452e-18	-1.95771e-09	-1.67601	4.55755e-10	-1.95771e-09	-1.67507
21004511	chr2:21004511:C:G	2.58235e-38	5.19317	-1.53636	4.45873e-17	2.00244	-1.75964	3.06058e-11	-2.61626	-1.75958
21004656	chr2:21004656:G:A	1.28533e-40	-1.95771e-09	-1.64604	6.94904e-18	-1.95771e-09	-1.61604	5.58486e-10	-1.95771e-09	-1.4718
21004979	chr2:21004979:G:C	1.15105e-40	-1.95771e-09	-1.75638	7.70596e-18	-1.95771e-09	-1.51265	4.8642e-10	-1.95771e-09	-1.60996
21005955	chr2:21005955:C:T	7.79141e-42	-2.69523	-1.75398	1.04804e-17	0.465156	-1.67029	4.22673e-11	-2.35458	-1.69844
21006131	chr2:21006131:G:A	1.20386e-40	-1.95771e-09	-1.71153	1.02181e-17	-1.95771e-09	-1.23048	9.06697e-10	-1.95771e-09	-0.987222
21006988	chr2:21006988:A:G	1.2862e-40	-1.95771e-09	-1.64537	6.95431e-18	-1.95771e-09	-1.61528	5.59085e-10	-1.95771e-09	-1.47073
21007033	chr2:21007033:T:C	1.58972e-40	-1.95771e-09	-1.4335	9.40431e-18	-1.95771e-09	-1.31347	4.43975e-10	-1.95771e-09	-1.70126
21007864	chr2:21007864:G:A	2.38106e-40	-1.95771e-09	-1.02951	7.15417e-18	-1.95771e-09	-1.58695	4.53797e-10	-1.95771e-09	-1.67938
21008652	chr2:21008652:G:A	1.44087e-40	-0.508957	-1.02285	1.30497e-16	1.93356	-0.616858	5.88989e-10	-0.34583	-1.07279
21008720	chr2:21008720:G:A	3.69199e-39	1.5215	0.1902	5.88609e-16	2.40674	0.416383	3.76129e-09	0.160705	0.274783
21009323	chr2:21009323:G:A	6.0763e-35	11.41	0.0103099	4.79604e-08	19.9897	1.04929	9.64947e-10	0.193463	-1.11842
21009501	chr2:21009501:G:T	1.28696e-40	-1.95771e-09	-1.64477	6.95922e-18	-1.95771e-09	-1.61457	5.59624e-10	-1.95771e-09	-1.46976
21009932	chr2:21009932:G:A	4.89352e-35	11.1871	0.0166795	3.54524e-08	19.6761	1.06073	8.7303e-10	0.088214	-1.11327
21009973	chr2:21009973:C:G	1.21985e-40	-1.95771e-09	-1.69833	6.0171e-18	-1.95771e-09	-1.76004	4.18648e-10	-1.95771e-09	-1.76
21011100	chr2:21011100:T:C	6.0606e-41	-2.39783	-1.53232e-09	4.77723e-18	-1.99078	-1.53232e-09	0.101662	17.5479	-1.53232e-09
21011127	chr2:21011127:T:C	7.30465e-40	0.0914549	-1.53232e-09	2.28211e-16	1.87563	-1.53232e-09	6.73472e-10	-1.28458	-1.53232e-09
21012976	chr2:21012976:G:T	1.2845e-40	-1.95771e-09	-1.64669	6.06211e-18	-1.95771e-09	-1.75258	4.22832e-10	-1.95771e-09	-1.75005
21013610	chr2:21013610:A:G	1.32812e-40	-1.95771e-09	-1.61329	6.11906e-18	-1.95771e-09	-1.74323	4.18651e-10	-1.95771e-09	-1.75999
21013960	chr2:21013960:A:G	4.19622e-40	-1.95771e-09	-0.462873	9.57587e-18	-1.95771e-09	-1.2954	7.26839e-10	-1.95771e-09	-1.20832
21014158	chr2:21014158:T:C	1.24905e-40	-1.95771e-09	-1.67467	6.0229e-18	-1.95771e-09	-1.75907	4.31059e-10	-1.95771e-09	-1.73079
21014274	chr2:21014274:G:A	1.2012e-40	-1.95771e-09	-1.71373	6.03175e-18	-1.95771e-09	-1.75761	4.1952e-10	-1.95771e-09	-1.75792
21014366	chr2:21014366:A:T	4.45477e-38	5.47697	-1.27488	1.1976e-16	2.21277	-0.981921	5.89988e-11	-2.57272	-1.14679
21014370	chr2:21014370:A:C	1.31675e-40	-1.95771e-09	-1.62189	7.13716e-18	-1.95771e-09	-1.58933	5.79844e-10	-1.95771e-09	-1.43427
21014914	chr2:21014914:T:G	7.17678e-37	8.6451	-1.66355	5.09299e-19	-2.59426	-1.6351	7.73818e-11	-1.8778	-1.57047
21015135	chr2:21015135:G:T	1.24295e-40	-1.95771e-09	-1.67957	6.08473e-18	-1.95771e-09	-1.74886	4.2232e-10	-1.95771e-09	-1.75127
21015270	chr2:21015270:C:T	1.29888e-40	-1.95771e-09	-1.63555	7.02692e-18	-1.95771e-09	-1.60489	5.67468e-10	-1.95771e-09	-1.45585
21015926	chr2:21015926:T:A	1.23513e-40	-1.95771e-09	-1.68588	6.08654e-18	-1.95771e-09	-1.74856	4.19468e-10	-1.95771e-09	-1.75804
21016112	chr2:21016112:A:G	5.28575e-41	-2.53463	-1.53232e-09	2.39666e-18	-2.68057	-1.53232e-09	1.79238e-10	-2.60832	-1.53232e-09
21016121	chr2:21016121:C:A	8.28103e-41	-2.08567	-1.53232e-09	2.35494e-18	-2.69813	-1.53232e-09	1.99496e-10	-2.50124	-1.53232e-09
21016211	chr2:21016211:T:A	1.71579e-40	-1.95771e-09	-1.35718	6.61401e-18	-1.95771e-09	-1.66545	4.367e-10	-1.95771e-09	-1.71778
21016739	chr2:21016739:C:G	3.62206e-40	-0.610014	-1.53232e-09	3.56663e-18	-2.28302	-1.53232e-09	5.36351e-10	-1.51224	-1.53232e-09
21016789	chr2:21016789:T:C	3.03621e-32	14.3381	3.29608	1.78803e-16	0.408345	1.2233	2.45257e-10	-2.68976	0.395039
21016795	chr2:21016795:T:C	2.06658e-38	3.68422	-0.250209	2.01763e-10	15.8144	-0.246466	1.05228e-10	-1.53008	-1.61082
21016856	chr2:21016856:T:C	4.18163e-40	-1.95771e-09	-0.466355	9.39641e-18	-1.95771e-09	-1.31431	7.36486e-10	-1.95771e-09	-1.19514
21016946	chr2:21016946:T:A	3.45531e-40	-1.95771e-09	-0.657144	8.3005e-18	-1.95771e-09	-1.43833	6.53154e-10	-1.95771e-09	-1.31522
21017159	chr2:21017159:A:C	3.1434e-39	3.29838	-1.74755	3.53435e-17	1.52526	-1.51479	6.0899e-11	-1.9785	-1.70931
21017239	chr2:21017239:T:A	1.86658e-40	-1.95771e-09	-1.27295	6.4287e-18	-1.95771e-09	-1.69387	4.63619e-10	-1.95771e-09	-1.65797
21017251	chr2:21017251:G:A	1.61498e-40	-1.95771e-09	-1.41773	6.11856e-18	-1.95771e-09	-1.74332	4.18706e-10	-1.95771e-09	-1.75986
21017254	chr2:21017254:C:T	1.86755e-40	-1.95771e-09	-1.27243	6.43e-18	-1.95771e-09	-1.69367	4.63732e-10	-1.95771e-09	-1.65772
21017492	chr2:21017492:A:G	7.32882e-39	4.11445	-1.71711	2.4797e-17	1.04421	-1.38813	5.15802e-11	-2.21069	-1.64321
21017504	chr2:21017504:C:T	4.07618e-39	-1.95771e-09	1.81069	7.12747e-17	-1.95771e-09	0.711899	3.13503e-09	-1.95771e-09	0.253364
21017690	chr2:21017690:C:T	1.31859e-40	-1.95771e-09	-1.6205	1.09017e-17	-1.95771e-09	-1.16572	6.23779e-10	-1.95771e-09	-1.36123
21017842	chr2:21017842:C:T	2.05965e-40	-1.95771e-09	-1.17452	1.50509e-17	-1.95771e-09	-0.843207	8.53093e-10	-1.95771e-09	-1.04816
21018087	chr2:21018087:G:T	3.16431e-40	-1.95771e-09	-0.745121	9.46532e-18	-1.95771e-09	-1.30701	7.44885e-10	-1.95771e-09	-1.1838
21018124	chr2:21018124:C:T	1.64495e-40	-1.95771e-09	-1.39935	6.14465e-18	-1.95771e-09	-1.73906	4.18995e-10	-1.95771e-09	-1.75917
21018283	chr2:21018283:T:G	3.95569e-40	-1.95771e-09	-0.521901	2.69275e-17	-1.95771e-09	-0.261494	1.38328e-09	-1.95771e-09	-0.564815
21018298	chr2:21018298:A:C	1.24884e-40	-1.95771e-09	-1.67484	6.09384e-18	-1.95771e-09	-1.74736	4.52327e-10	-1.95771e-09	-1.68262
21018633	chr2:21018633:A:G	1.37537e-32	13.7705	3.07183	7.65458e-17	-0.319715	1.10296	2.33105e-10	-2.69925	0.353707
21018872	chr2:21018872:C:T	2.77031e-37	7.67765	-1.648	3.06254e-16	3.5991	-1.42933	5.59623e-11	-2.25924	-1.51311
21020001	chr2:21020001:TC:T	1.58051e-40	-1.95771e-09	-1.43931	1.19518e-17	-1.95771e-09	-1.07376	7.35188e-10	-1.95771e-09	-1.1969
21020572	chr2:21020572:G:A	4.19986e-40	-1.95771e-09	-0.462004	2.88066e-17	-1.95771e-09	-0.194038	1.46841e-09	-1.95771e-09	-0.505097
21020782	chr2:21020782:T:C	3.94582e-40	-1.95771e-09	-0.524399	2.68561e-17	-1.95771e-09	-0.264151	1.37994e-09	-1.95771e-09	-0.567236
21020783	chr2:21020783:G:A	1.62079e-40	-1.95771e-09	-1.41414	6.12281e-18	-1.95771e-09	-1.74262	4.18725e-10	-1.95771e-09	-1.75982
21021128	chr2:21021128:G:T	9.73765e-38	5.65666	-0.672542	3.56875e-07	22.1761	0.869939	1.99222e-10	-1.36027	-1.14234
21021447	chr2:21021447:G:A	1.20398e-40	-1.95771e-09	-1.71142	6.01802e-18	-1.95771e-09	-1.75988	4.31553e-10	-1.95771e-09	-1.72964
21021925	chr2:21021925:A:G	1.34974e-40	-1.95771e-09	-1.59715	6.01698e-18	-1.95771e-09	-1.76006	4.2961e-10	-1.95771e-09	-1.73415
21022457	chr2:21022457:G:T	7.03454e-39	3.73915	-1.38279	2.01409e-17	1.1943	-1.74619	5.62849e-11	-2.20455	-1.56206
21022495	chr2:21022495:A:G	9.25648e-33	13.2609	3.18541	5.33795e-16	-0.196736	2.9221	8.07752e-10	-2.68024	1.57746
21022941	chr2:21022941:G:A	1.29194e-40	-1.64091	-1.53232e-09	3.23507e-18	-2.38059	-1.53232e-09	1.85685e-10	-2.57298	-1.53232e-09
21023265	chr2:21023265:A:T	1.3905e-40	-1.95771e-09	-1.5674	6.12384e-18	-1.95771e-09	-1.74245	4.19634e-10	-1.95771e-09	-1.75765
21023434	chr2:21023434:G:C	6.53185e-33	12.9429	3.15482	4.38202e-16	-0.34089	2.86893	7.8503e-10	-2.66508	1.53378
21024303	chr2:21024303:C:T	1.22019e-40	-1.95771e-09	-1.69805	6.02959e-18	-1.95771e-09	-1.75796	4.195e-10	-1.95771e-09	-1.75796
21024339	chr2:21024339:C:T	6.04428e-36	10.0001	-0.887677	1.66539e-15	4.7461	-0.882922	2.14538e-10	-1.91013	-0.518417
21024415	chr2:21024415:C:T	1.35661e-37	-1.95771e-09	5.31569	2.03453e-14	-1.95771e-09	6.36596	2.1368e-06	-1.95771e-09	6.77779
21024857	chr2:21024857:C:T	4.50259e-39	-1.95771e-09	1.91018	5.87988e-16	-1.95771e-09	2.82206	3.79873e-08	-1.95771e-09	2.74798
21025965	chr2:21025965:A:G	1.42635e-40	-1.95771e-09	-1.54194	6.17674e-18	-1.95771e-09	-1.73385	4.18769e-10	-1.95771e-09	-1.75971
21026308	chr2:21026308:C:T	3.90104e-40	-1.95771e-09	-0.535813	8.80744e-18	-1.95771e-09	-1.37905	7.01543e-10	-1.95771e-09	-1.24375
21026574	chr2:21026574:A:G	4.45685e-40	-1.95771e-09	-0.402614	9.53656e-18	-1.95771e-09	-1.29951	7.68712e-10	-1.95771e-09	-1.15231
21026785	chr2:21026785:C:T	5.13078e-40	-1.95771e-09	-0.261797	3.57171e-17	-1.95771e-09	0.020988	1.7754e-09	-1.95771e-09	-0.315247
21026844	chr2:21026844:C:T	8.26407e-33	16.333	-1.53232e-09	4.03223e-17	0.142262	-1.53232e-09	3.4405e-10	-1.95624	-1.53232e-09
21027351	chr2:21027351:G:A	2.14203e-38	4.21617	-0.746306	2.67468e-09	17.4731	0.679363	6.84178e-11	-2.31812	-1.25327
21027593	chr2:21027593:G:A	1.17042e-40	-1.95771e-09	-1.73969	7.40646e-18	-1.95771e-09	-1.55229	4.6663e-10	-1.95771e-09	-1.65149
21028042	chr2:21028042:G:A	6.32563e-39	-2.4978	4.74794	1.11334e-12	9.92318	0.445052	1.7375e-09	-1.67017	1.33334
21028168	chr2:21028168:T:G	5.61278e-28	15.5499	11.9091	2.92027e-13	0.366812	8.66315	1.5683e-07	-2.69947	6.86536
21028656	chr2:21028656:A:G	1.90747e-40	-1.95771e-09	-1.25128	8.62179e-18	-1.95771e-09	-1.40035	5.66807e-10	-1.95771e-09	-1.45701
21028841	chr2:21028841:G:A	1.16664e-40	-1.95771e-09	-1.74293	6.91332e-18	-1.95771e-09	-1.62119	5.49183e-10	-1.95771e-09	-1.4886
21028928	chr2:21028928:T:C	3.42197e-40	-1.95771e-09	-0.66684	2.15712e-17	-1.95771e-09	-0.483284	2.49512e-09	-1.95771e-09	0.0250615
21029432	chr2:21029432:A:G	1.76221e-40	-1.95771e-09	-1.33049	7.66037e-18	-1.95771e-09	-1.51858	4.9326e-10	-1.95771e-09	-1.59599
21029467	chr2:21029467:G:A	2.11149e-40	-1.95771e-09	-1.14966	9.40988e-18	-1.95771e-09	-1.31288	6.12575e-10	-1.95771e-09	-1.37936
21029844	chr2:21029844:G:A	2.01505e-40	-1.95771e-09	-1.19641	1.8158e-17	-1.95771e-09	-0.65553	1.47162e-09	-1.95771e-09	-0.502911
21030027	chr2:21030027:G:A	1.19657e-40	-1.95771e-09	-1.7176	7.07039e-18	-1.95771e-09	-1.59873	4.49127e-10	-1.95771e-09	-1.68972
21030368	chr2:21030368:A:G	1.14706e-40	-1.95771e-09	-1.75985	7.571e-18	-1.95771e-09	-1.53032	6.1873e-10	-1.95771e-09	-1.36936
21030756	chr2:21030756:A:T	1.47673e-39	1.88811	-1.09275	4.21259e-15	5.8391	-1.04791	1.18746e-10	-1.38697	-1.63307
21031297	chr2:21031297:C:A	4.7114e-41	-2.64966	-1.53232e-09	3.23072e-18	-2.38194	-1.53232e-09	1.64651e-10	-2.6932	-1.53232e-09
21031513	chr2:21031513:G:A	1.83416e-40	-1.95771e-09	-1.29047	7.90101e-18	-1.95771e-09	-1.48765	5.17925e-10	-1.95771e-09	-1.5472
21031692	chr2:21031692:T:C	2.00442e-40	-1.2017	-1.53232e-09	2.8005e-18	-2.52485	-1.53232e-09	3.76659e-10	-1.86569	-1.53232e-09
21031858	chr2:21031858:C:T	6.01416e-40	-1.95771e-09	-0.102938	1.05742e-17	-1.95771e-09	-1.19622	5.79604e-10	-1.95771e-09	-1.43468
21032125	chr2:21032125:T:C	3.52619e-40	-1.95771e-09	-0.636837	2.23378e-17	-1.95771e-09	-0.448362	2.59652e-09	-1.95771e-09	0.0648992
21032294	chr2:21032294:G:T	1.19181e-40	-1.95771e-09	-1.72158	6.52711e-18	-1.95771e-09	-1.67868	4.23933e-10	-1.95771e-09	-1.74745
21032483	chr2:21032483:A:G	2.0716e-40	-1.95771e-09	-1.16874	1.89133e-17	-1.95771e-09	-0.614775	1.53825e-09	-1.95771e-09	-0.458627
21032892	chr2:21032892:C:T	2.06088e-40	-1.17392	-1.53232e-09	2.43918e-18	-2.66298	-1.53232e-09	1.76531e-10	-2.62354	-1.53232e-09
21033076	chr2:21033076:A:G	1.30193e-40	-1.95771e-09	-1.6332	6.49009e-18	-1.95771e-09	-1.68437	4.33429e-10	-1.95771e-09	-1.7253
21033541	chr2:21033541:G:A	1.62283e-40	-1.95771e-09	-1.41289	6.02309e-18	-1.95771e-09	-1.75904	4.24724e-10	-1.95771e-09	-1.74559
21033993	chr2:21033993:T:A	3.31174e-40	-1.95771e-09	-0.699583	7.16588e-18	-1.95771e-09	-1.58531	4.33129e-10	-1.95771e-09	-1.72599
21034505	chr2:21034505:C:T	4.54117e-41	-2.68646	-1.53232e-09	3.02538e-18	-2.44761	-1.53232e-09	2.31251e-10	-2.35353	-1.53232e-09
21034542	chr2:21034542:G:C	1.70835e-40	-1.95771e-09	-1.36153	6.07697e-18	-1.95771e-09	-1.75014	4.33332e-10	-1.95771e-09	-1.72552
21034805	chr2:21034805:G:C	2.22074e-39	-1.95771e-09	1.20337	6.2901e-17	-1.95771e-09	0.58692	3.97105e-08	-1.95771e-09	2.79234
21035039	chr2:21035039:C:T	1.25941e-40	-1.95771e-09	-1.66641	6.07079e-18	-1.95771e-09	-1.75115	8.58972e-10	-1.95771e-09	-1.04129
21035055	chr2:21035055:T:C	4.70366e-41	-2.6513	-1.53232e-09	6.49364e-18	-1.68382	-1.53232e-09	1.91161e-10	-2.54391	-1.53232e-09
21035104	chr2:21035104:G:A	2.2059e-39	-1.95771e-09	1.19666	6.27e-17	-1.95771e-09	0.583719	3.94169e-08	-1.95771e-09	2.78492
21036457	chr2:21036457:T:C	2.21709e-40	-1.95771e-09	-1.10086	2.08391e-17	-1.95771e-09	-0.517811	1.7152e-09	-1.95771e-09	-0.349746
21036740	chr2:21036740:A:G	2.88935e-39	-2.49106	3.95762	6.80377e-13	9.9213	-0.0455413	9.43842e-10	-1.71064	0.763569
21037186	chr2:21037186:T:C	1.43032e-40	-1.95771e-09	-1.53916	6.1953e-18	-1.95771e-09	-1.73085	4.45742e-10	-1.95771e-09	-1.69729
21037187	chr2:21037187:T:A	5.28832e-40	-1.95771e-09	-0.231556	1.07571e-17	-1.95771e-09	-1.17908	8.71858e-10	-1.95771e-09	-1.0264
21037264	chr2:21037264:G:A	3.32574e-40	-1.95771e-09	-0.695363	2.10614e-17	-1.95771e-09	-0.507203	2.41898e-09	-1.95771e-09	-0.00592684
21037489	chr2:21037489:G:A	1.91866e-40	-1.95771e-09	-1.24543	8.64802e-18	-1.95771e-09	-1.39731	5.66641e-10	-1.95771e-09	-1.4573
21037729	chr2:21037729:G:A	8.71233e-28	16.447	11.4517	1.96288e-13	0.67639	7.95631	7.7674e-08	-2.68566	6.1489
21038261	chr2:21038261:C:T	2.98243e-40	-1.95771e-09	-0.804317	6.70929e-18	-1.95771e-09	-1.65115	4.22919e-10	-1.95771e-09	-1.74985
21038635	chr2:21038635:T:C	4.11737e-28	16.4209	10.7283	1.32939e-13	0.67769	7.56531	5.74846e-08	-2.68447	5.84672
21039126	chr2:21039126:A:C	2.24345e-40	-1.08904	-1.53232e-09	1.04157e-16	1.09126	-1.53232e-09	3.53417e-10	-1.92938	-1.53232e-09
21039163	chr2:21039163:T:C	1.33379e-40	-1.95771e-09	-1.60903	6.04394e-18	-1.95771e-09	-1.75559	4.28193e-10	-1.95771e-09	-1.73746
21039318	chr2:21039318:C:T	1.14761e-40	-1.95771e-09	-1.75938	8.02057e-18	-1.95771e-09	-1.47263	5.43786e-10	-1.95771e-09	-1.49847
21039443	chr2:21039443:G:T	1.85133e-40	-1.95771e-09	-1.28115	1.55109e-17	-1.95771e-09	-0.813099	1.23779e-09	-1.95771e-09	-0.675947
21039471	chr2:21039471:C:T	1.32283e-40	-1.95771e-09	-1.61728	1.09993e-17	-1.95771e-09	-1.15681	1.05636e-09	-1.95771e-09	-0.83445
21039503	chr2:21039503:G:T	1.28888e-40	-1.95771e-09	-1.64328	9.00179e-18	-1.95771e-09	-1.35722	6.95683e-10	-1.95771e-09	-1.25214
21039674	chr2:21039674:A:C	1.31088e-40	-1.95771e-09	-1.62636	6.56446e-18	-1.95771e-09	-1.67297	4.28333e-10	-1.95771e-09	-1.73713
21039796	chr2:21039796:T:A	2.63165e-40	-1.95771e-09	-0.929444	1.20929e-17	-1.95771e-09	-1.06202	7.50572e-10	-1.95771e-09	-1.17619
21039884	chr2:21039884:G:A	1.61782e-40	-1.95771e-09	-1.41598	7.14653e-18	-1.95771e-09	-1.58802	4.64785e-10	-1.95771e-09	-1.65545
21039999	chr2:21039999:A:T	5.44409e-41	-2.50511	-1.53232e-09	2.70794e-18	-2.55845	-1.53232e-09	2.83372e-07	4.75748	-1.53232e-09
21040767	chr2:21040767:T:G	3.00969e-12	59.8854	3.79179	8.88712e-15	4.57954	0.958177	2.39126e-10	-2.27013	-0.0499063
21041028	chr2:21041028:G:A	9.84986e-39	2.86644	-0.173453	0.229692	35.0683	1.35261	3.59575e-11	-2.4604	-1.7543
21041862	chr2:21041862:T:C	2.0568e-40	-2.64975	1.47384	2.32888e-17	-2.60176	2.19509	3.49359e-09	-2.62654	2.98819
21042646	chr2:21042646:A:T	3.94179e-17	51.6452	0.788788	8.97174e-17	0.940821	0.00120081	1.32585e-10	-2.69769	-0.212115
21042823	chr2:21042823:T:C	1.24177e-39	-1.95771e-09	0.622063	1.26304e-17	-1.95771e-09	-1.01854	6.17186e-10	-1.95771e-09	-1.37186
21043292	chr2:21043292:C:T	2.0024e-40	-2.60216	1.39945	1.84081e-17	-2.66267	2.02082	3.15563e-09	-2.54528	2.80519
21043351	chr2:21043351:T:C	3.2863e-35	10.8056	-1.53232e-09	8.85751e-17	0.929208	-1.53232e-09	8.4442e-10	-1.05838	-1.53232e-09
21043733	chr2:21043733:T:C	3.38151e-40	-1.95771e-09	-0.678735	6.34525e-18	-1.95771e-09	-1.70694	4.81426e-10	-1.95771e-09	-1.62028
21044060	chr2:21044060:G:C	2.32672e-38	5.31217	-1.75959	3.68401e-18	-0.62537	-1.62527	1.1443e-10	-1.51795	-1.53911
21044222	chr2:21044222:G:A	2.26505e-40	-2.59533	1.51587	2.10086e-17	-2.66899	2.15928	3.72059e-09	-2.53318	2.95779
21044338	chr2:21044338:A:G	2.48532e-09	61.5828	8.81066	2.841e-13	5.19129	3.81115	2.36703e-09	-2.07167	2.04403
21044589	chr2:21044589:G:A	1.26858e-38	3.09822	-0.15221	0.770181	36.0806	1.55019	3.83742e-11	-2.3968	-1.75285
21044910	chr2:21044910:T:C	7.98967e-33	11.6817	4.6175	9.72371e-13	10.1897	0.0431912	5.04012e-10	-2.6767	1.10227
21045736	chr2:21045736:G:T	1.15369e-39	-1.95771e-09	0.548497	1.13605e-17	-1.95771e-09	-1.1245	5.73353e-10	-1.95771e-09	-1.44553
21045740	chr2:21045740:C:T	2.64388e-39	-1.95771e-09	1.37777	3.72827e-17	-1.95771e-09	0.063886	1.6785e-09	-1.95771e-09	-0.371372
21045771	chr2:21045771:G:A	1.1717e-39	-1.95771e-09	0.563985	1.14474e-17	-1.95771e-09	-1.11688	5.76506e-10	-1.95771e-09	-1.44004
21045950	chr2:21045950:T:A	8.08919e-42	-2.69542	-1.71628	4.68598e-18	-0.621358	-1.38871	5.30093e-11	-2.30604	-1.52052
21045951	chr2:21045951:T:A	4.36554e-40	-1.95771e-09	-0.423313	1.6369e-17	-1.95771e-09	-0.759252	1.79086e-09	-1.95771e-09	-0.30658
21045952	chr2:21045952:T:A	1.90391e-37	6.47149	-0.816883	2.26365e-17	0.610073	-1.04515	4.57623e-10	-0.481221	-1.18976
21045953	chr2:21045953:T:A	1.18322e-40	-1.95771e-09	-1.72882	7.47856e-18	-1.95771e-09	-1.5426	5.71382e-10	-1.95771e-09	-1.44897
21046068	chr2:21046068:C:T	2.28851e-40	-1.95771e-09	-1.06915	6.89242e-18	-1.95771e-09	-1.62422	5.02942e-10	-1.95771e-09	-1.57655
21046369	chr2:21046369:T:A	5.64893e-31	14.943	5.61466	2.69518e-13	8.62629	0.323456	6.55048e-10	-2.69911	1.38679
21047045	chr2:21047045:C:T	6.99959e-40	-1.95771e-09	0.048795	8.45359e-18	-1.95771e-09	-1.42005	6.92254e-10	-1.95771e-09	-1.25708
21047185	chr2:21047185:A:G	6.7001e-32	10.4743	7.95144	6.12139e-11	11.7164	2.6588	1.90412e-08	-2.62321	4.68054
21047682	chr2:21047682:A:C	1.87051e-09	62.5019	7.60739	9.91261e-14	5.05366	2.89585	1.01547e-09	-2.15834	1.28442
21048192	chr2:21048192:G:A	1.02353e-40	-2.57086	0.697053	7.81469e-18	-2.67472	1.17608	1.27722e-09	-2.52193	1.87734
21048300	chr2:21048300:G:T	1.28864e-40	-1.95771e-09	-1.64347	6.1852e-18	-1.95771e-09	-1.73248	4.43558e-10	-1.95771e-09	-1.7022
21048451	chr2:21048451:A:G	6.9117e-09	63.3127	8.10356	1.83316e-13	5.38939	3.17494	1.47158e-09	-2.05264	1.5497
21048483	chr2:21048483:C:T	1.35961e-40	-1.95771e-09	-1.58986	1.40953e-17	-1.95771e-09	-0.908802	7.48562e-10	-1.95771e-09	-1.17887
21048584	chr2:21048584:C:T	1.50365e-40	-1.95771e-09	-1.48916	6.16873e-18	-1.95771e-09	-1.73515	4.4442e-10	-1.95771e-09	-1.70026
21048750	chr2:21048750:T:C	1.16356e-40	-1.95771e-09	-1.74557	6.15765e-18	-1.95771e-09	-1.73695	4.54593e-10	-1.95771e-09	-1.67763
21048808	chr2:21048808:G:A	1.39736e-40	-1.95771e-09	-1.56247	6.01751e-18	-1.95771e-09	-1.75997	4.25218e-10	-1.95771e-09	-1.74443
21048835	chr2:21048835:T:A	3.52173e-16	55.1351	-0.511183	4.12557e-17	1.23458	-1.06944	5.02627e-11	-2.68723	-1.19253
21049528	chr2:21049528:A:G	4.46449e-40	-1.95771e-09	-0.400902	8.68081e-18	-1.95771e-09	-1.39353	4.84759e-10	-1.95771e-09	-1.61338
21049891	chr2:21049891:AG:A	1.5199e-37	5.55741	-0.128069	2.14854e-05	26.9842	0.159562	3.32702e-11	-2.5359	-1.75647
21049906	chr2:21049906:T:C	1.86708e-36	8.31244	-0.374785	4.89629e-19	-2.69166	-1.57709	3.28685e-11	-2.57318	-1.73134
21051291	chr2:21051291:A:G	4.9896e-41	-2.52858	-0.0637107	3.4341e-18	-0.862092	-1.4588	7.78136e-11	-2.23687	-1.20584
21051295	chr2:21051295:A:T	9.77118e-11	63.5174	3.63998	5.13492e-17	1.14727	-0.763264	3.77854e-11	-2.70094	-1.46417
21051782	chr2:21051782:T:A	1.30318e-40	-1.95771e-09	-1.63225	6.54716e-18	-1.95771e-09	-1.67561	4.90644e-10	-1.95771e-09	-1.60131
21052006	chr2:21052006:T:C	6.48287e-41	-2.51411	0.183628	4.05006e-18	-0.813141	-1.34277	9.33493e-11	-2.21142	-1.04926
21052025	chr2:21052025:T:C	4.61961e-40	-1.95771e-09	-0.366745	5.87987e-17	-1.95771e-09	0.519476	5.13076e-09	-1.95771e-09	0.745979
21052027	chr2:21052027:A:AG	2.97944e-40	-1.95771e-09	-0.805322	3.01195e-17	-1.95771e-09	-0.149469	2.51037e-09	-1.95771e-09	0.0311576
21052184	chr2:21052184:C:T	5.29964e-41	-2.532	-1.53232e-09	5.54794e-18	-1.84122	-1.53232e-09	4.47342e-10	-1.69371	-1.53232e-09
21052356	chr2:21052356:G:A	4.67039e-40	-1.95771e-09	-0.355812	5.90976e-17	-1.95771e-09	0.524548	5.16366e-09	-1.95771e-09	0.752372
21052665	chr2:21052665:C:G	5.41212e-41	-2.511	-1.53232e-09	5.8612e-18	-1.78629	-1.53232e-09	4.69346e-10	-1.64569	-1.53232e-09
21052692	chr2:21052692:T:C	5.33613e-40	-1.95771e-09	-0.222556	9.00528e-18	-1.95771e-09	-1.35683	4.97436e-10	-1.95771e-09	-1.58756
21052832	chr2:21052832:C:CA	6.43879e-41	-2.52868	0.191378	3.87077e-18	-0.862433	-1.33876	9.1459e-11	-2.23704	-1.0441
21052926	chr2:21052926:C:T	4.87931e-40	-1.95771e-09	-0.312052	8.6219e-18	-1.95771e-09	-1.40034	4.83265e-10	-1.95771e-09	-1.61646
21052953	chr2:21052953:A:G	4.41956e-31	18.8213	1.49097	1.02209e-14	7.36244	-1.68489	4.0662e-11	-2.57539	-1.51634
21053017	chr2:21053017:A:G	1.53354e-40	-1.95771e-09	-1.46947	6.06678e-18	-1.95771e-09	-1.75181	4.37944e-10	-1.95771e-09	-1.71494
21053136	chr2:21053136:T:C	2.98467e-36	8.85574	-0.448967	4.98226e-19	-2.70095	-1.55039	3.12505e-11	-2.63243	-1.72257
21053529	chr2:21053529:A:G	2.91835e-31	18.4756	1.42162	1.29084e-14	7.60612	-1.69512	4.10449e-11	-2.54731	-1.53506
21053562	chr2:21053562:T:C	2.14541e-40	-1.95771e-09	-1.13372	2.71326e-17	-1.95771e-09	-0.253906	1.59999e-09	-1.95771e-09	-0.419275
21054084	chr2:21054084:C:T	7.54092e-40	-1.95771e-09	0.123288	9.5537e-18	-1.95771e-09	-1.29771	7.79816e-10	-1.95771e-09	-1.13797
21054245	chr2:21054245:A:G	6.90004e-40	-1.95771e-09	0.0344709	9.52849e-17	-1.95771e-09	1.00223	8.42396e-09	-1.95771e-09	1.24181
21055050	chr2:21055050:A:G	7.04835e-38	5.41303	-0.752122	2.82635e-06	25.8055	-0.690122	3.77801e-11	-2.57467	-1.59057
21055060	chr2:21055060:C:T	2.73125e-37	5.70107	0.314386	1.34494e-05	26.2707	0.404637	3.30484e-11	-2.54014	-1.75892
21055067	chr2:21055067:A:G	6.15944e-40	-1.95771e-09	-0.0790699	9.81857e-18	-1.95771e-09	-1.27037	8.00194e-10	-1.95771e-09	-1.11218
21055198	chr2:21055198:T:C	1.08031e-37	6.36006	-1.27211	1.50262e-18	-2.61156	-0.535876	1.5079e-10	-2.44089	-0.340249
21055341	chr2:21055341:C:T	2.0681e-41	-2.40423	-1.06878	6.24882e-18	-0.033076	-1.68917	7.36478e-11	-1.74461	-1.75313
21055810	chr2:21055810:A:G	1.76037e-41	-2.42575	-1.20836	6.25254e-18	-0.0890794	-1.63258	7.2448e-11	-1.78207	-1.73209
21055901	chr2:21055901:G:T	2.26321e-37	5.72162	0.105865	1.30065e-05	26.4391	0.202757	3.31797e-11	-2.53646	-1.75863
21056541	chr2:21056541:C:T	2.84504e-40	-1.95771e-09	-0.851478	9.21783e-18	-1.95771e-09	-1.3335	6.89512e-10	-1.95771e-09	-1.26105
21056866	chr2:21056866:A:G	1.43713e-39	-1.95771e-09	0.768179	2.17109e-17	-1.95771e-09	-0.476829	1.05688e-09	-1.95771e-09	-0.83395
21057037	chr2:21057037:G:T	4.57872e-31	18.3554	1.99228	1.44388e-14	7.68632	-1.66328	4.66062e-11	-2.50943	-1.44586
21057046	chr2:21057046:G:T	3.3621e-40	-1.95771e-09	-0.684491	1.82116e-17	-1.95771e-09	-0.652587	1.95747e-09	-1.95771e-09	-0.217623
21057345	chr2:21057345:T:C	2.31492e-40	-1.95771e-09	-1.05768	6.30785e-18	-1.95771e-09	-1.71285	4.64438e-10	-1.95771e-09	-1.6562
21057366	chr2:21057366:G:A	6.71482e-41	-2.29532	-1.53232e-09	2.44098e-18	-2.66224	-1.53232e-09	1.73535e-10	-2.64065	-1.53232e-09
21058225	chr2:21058225:A:G	2.93785e-37	5.8401	0.248275	1.6084e-05	26.509	0.345224	3.35775e-11	-2.52327	-1.7599
21058984	chr2:21058984:G:A	9.41365e-09	65.9329	5.79232	3.23317e-16	1.72682	0.497174	9.99934e-11	-2.67188	-0.520045
21059021	chr2:21059021:T:C	2.67238e-39	3.08883	-1.70033	8.23512e-19	-2.64005	-1.10877	2.00453e-10	-1.31308	-1.18337
21059132	chr2:21059132:A:G	1.3797e-39	-1.95771e-09	0.727397	1.31933e-17	-1.95771e-09	-0.974937	1.16286e-09	-1.95771e-09	-0.738389
21059563	chr2:21059563:A:G	8.55042e-32	17.7898	0.879825	2.08147e-14	8.08621	-1.69744	4.37193e-11	-2.44269	-1.57655
21059576	chr2:21059576:T:A	1.27746e-40	-1.95771e-09	-1.65219	6.02481e-18	-1.95771e-09	-1.75876	4.24725e-10	-1.95771e-09	-1.74559
21059706	chr2:21059706:C:G	3.02083e-37	5.76268	0.353552	1.90768e-05	26.5699	0.454908	3.35085e-11	-2.52758	-1.75765
21060205	chr2:21060205:C:G	1.22207e-40	-1.95771e-09	-1.69651	7.21388e-18	-1.95771e-09	-1.57864	5.74632e-10	-1.95771e-09	-1.4433
21060292	chr2:21060292:T:C	1.93839e-40	-2.02612	0.790922	4.17072e-17	-1.15785	1.33388	3.4048e-10	-2.41127	0.4446
21061091	chr2:21061091:G:A	4.5228e-41	-2.69051	-1.53232e-09	2.35145e-18	-2.69961	-1.53232e-09	1.96137e-10	-2.51821	-1.53232e-09
21061512	chr2:21061512:G:T	2.23529e-40	-1.95771e-09	-1.09268	2.61595e-17	-1.95771e-09	-0.290431	1.5902e-09	-1.95771e-09	-0.425417
21061556	chr2:21061556:A:G	1.17774e-40	-1.95771e-09	-1.73346	6.01785e-18	-1.95771e-09	-1.75991	4.25087e-10	-1.95771e-09	-1.74474
21061805	chr2:21061805:T:G	2.78248e-40	-1.95771e-09	-0.873712	6.5376e-18	-1.95771e-09	-1.67707	5.13009e-10	-1.95771e-09	-1.55674
21061841	chr2:21061841:G:A	8.48779e-41	-1.79001	-0.271007	2.7806e-17	-0.784544	0.555154	1.92725e-10	-2.25578	-0.279987
21062695	chr2:21062695:A:G	8.6493e-41	-1.7695	-0.272665	2.85897e-17	-0.754722	0.553124	1.95086e-10	-2.24219	-0.2814
21062839	chr2:21062839:C:A	2.57973e-37	5.85639	0.101995	1.67551e-05	26.7083	0.186809	3.38903e-11	-2.51558	-1.75832
21062925	chr2:21062925:TC:T	1.31579e-40	-1.95771e-09	-1.62262	1.07985e-17	-1.95771e-09	-1.17523	9.86541e-10	-1.95771e-09	-0.902825
21063145	chr2:21063145:A:G	1.30931e-40	-1.76653	0.138972	3.2952e-17	-0.888218	0.828627	2.16167e-10	-2.31711	-0.103865
21063185	chr2:21063185:T:C	2.38989e-08	73.4234	-0.766531	8.59588e-18	0.306581	-1.70994	5.64538e-11	-2.62721	-1.1364
21063489	chr2:21063489:C:T	1.08907e-38	-1.95771e-09	2.79344	3.63555e-17	-1.95771e-09	0.0387025	1.34915e-09	-1.95771e-09	-0.589803
21063867	chr2:21063867:T:C	2.3514e-39	-1.95771e-09	1.26054	3.97362e-17	-1.95771e-09	0.12762	1.90399e-09	-1.95771e-09	-0.245325
21064469	chr2:21064469:G:A	3.76179e-40	-1.95771e-09	-0.572162	6.77673e-18	-1.95771e-09	-1.64115	5.17057e-10	-1.95771e-09	-1.54888
21064771	chr2:21064771:T:C	1.26297e-41	-2.34703	-1.61915	1.19587e-17	0.140874	-1.21406	1.09179e-10	-1.6437	-1.46034
21064846	chr2:21064846:A:G	1.16725e-40	-1.95771e-09	-1.74241	7.85105e-18	-1.95771e-09	-1.494	5.50152e-10	-1.95771e-09	-1.48684
21065153	chr2:21065153:T:C	1.83958e-40	-1.95771e-09	-1.28752	7.3401e-18	-1.95771e-09	-1.56129	4.75337e-10	-1.95771e-09	-1.633
21065354	chr2:21065354:G:A	0.169605	80.5829	7.84912	2.76472e-17	0.279028	-0.514147	3.4548e-11	-2.65363	-1.60105
21065407	chr2:21065407:G:A	1.19277e-40	-1.95771e-09	-1.72078	6.03577e-18	-1.95771e-09	-1.75694	4.36032e-10	-1.95771e-09	-1.71931
21065449	chr2:21065449:A:G	0.00144108	77.8072	5.85674	9.81314e-18	-0.20755	-1.06337	3.242e-11	-2.56693	-1.75133
21066098	chr2:21066098:A:C	1.26598e-40	-1.66121	-1.53232e-09	5.56336e-17	0.464145	-1.53232e-09	1.96571e-10	-2.516	-1.53232e-09
21066191	chr2:21066191:A:G	2.96848e-40	-1.95771e-09	-0.809007	6.32309e-18	-1.95771e-09	-1.71043	4.70581e-10	-1.95771e-09	-1.64306
21066196	chr2:21066196:G:A	8.6035e-38	4.77289	0.0873962	2.19481e-17	-2.32005	1.85409	3.42732e-09	-1.98257	2.32508
21066469	chr2:21066469:A:C	1.16688e-40	-1.95771e-09	-1.74273	7.84211e-18	-1.95771e-09	-1.49514	5.49561e-10	-1.95771e-09	-1.48791
21067028	chr2:21067028:AAG:A	1.21294e-41	-2.35224	-1.65436	1.27664e-17	0.106845	-1.11467	1.14784e-10	-1.66639	-1.38759
21067208	chr2:21067208:G:A	2.73423e-40	-1.95771e-09	-0.891205	6.21386e-18	-1.95771e-09	-1.72786	4.56499e-10	-1.95771e-09	-1.67344
21067331	chr2:21067331:A:C	3.14711e-40	-1.95771e-09	-0.750571	6.40927e-18	-1.95771e-09	-1.6969	4.80176e-10	-1.95771e-09	-1.62288
21067377	chr2:21067377:C:T	4.13373e-41	-2.48081	-0.299647	8.64013e-18	-0.190067	-1.20816	6.8192e-11	-2.45721	-1.11749
21067804	chr2:21067804:A:G	2.94701e-40	-0.816265	-1.53232e-09	2.52068e-18	-2.63011	-1.53232e-09	2.30418e-10	-2.35714	-1.53232e-09
21068009	chr2:21068009:G:A	3.13053e-40	-1.95771e-09	-0.755853	6.40092e-18	-1.95771e-09	-1.6982	4.79243e-10	-1.95771e-09	-1.62482
21068029	chr2:21068029:C:T	3.13053e-40	-1.95771e-09	-0.755853	6.40092e-18	-1.95771e-09	-1.6982	4.79243e-10	-1.95771e-09	-1.62482
21068053	chr2:21068053:A:G	3.13053e-40	-1.95771e-09	-0.755853	6.40092e-18	-1.95771e-09	-1.6982	4.79243e-10	-1.95771e-09	-1.62482
21068221	chr2:21068221:A:G	3.13053e-40	-1.95771e-09	-0.755853	6.40092e-18	-1.95771e-09	-1.6982	4.79243e-10	-1.95771e-09	-1.62482
21068241	chr2:21068241:C:G	1.73112e-40	-1.95771e-09	-1.34829	6.05726e-18	-1.95771e-09	-1.75339	4.31075e-10	-1.95771e-09	-1.73075
21068360	chr2:21068360:G:A	1.17637e-41	-2.38056	-1.65664	1.19285e-17	0.0329324	-1.10864	1.09951e-10	-1.71353	-1.38346
21068361	chr2:21068361:A:G	1.17586e-41	-2.37965	-1.65799	1.19949e-17	0.0356057	-1.10577	1.10378e-10	-1.71189	-1.38123
21068440	chr2:21068440:T:C	0.0803978	82.0446	5.64095	2.54172e-17	0.485924	-0.805141	2.99449e-11	-2.67723	-1.72044
21068657	chr2:21068657:G:A	0.309624	81.2373	7.79664	1.44587e-17	0.106637	-0.989984	3.10472e-11	-2.64164	-1.71988
21068718	chr2:21068718:A:T	3.13053e-40	-1.95771e-09	-0.755853	6.40092e-18	-1.95771e-09	-1.6982	4.79243e-10	-1.95771e-09	-1.62482
21068826	chr2:21068826:A:G	3.26562e-40	-1.95771e-09	-0.713606	6.42071e-18	-1.95771e-09	-1.69511	4.82027e-10	-1.95771e-09	-1.61903
21068987	chr2:21068987:T:A	6.10251e-41	-2.39094	-1.53232e-09	5.3532e-18	-1.87695	-1.53232e-09	1.6622e-10	-2.68372	-1.53232e-09
21069180	chr2:21069180:C:T	8.12371e-39	-1.95771e-09	2.50032	1.18714e-16	-1.95771e-09	1.22207	5.71624e-09	-1.95771e-09	0.854038
21069400	chr2:21069400:C:T	1.77449e-40	-1.95771e-09	-1.32354	7.17944e-18	-1.95771e-09	-1.58342	4.67175e-10	-1.95771e-09	-1.65032
21069522	chr2:21069522:G:A	8.33688e-38	6.49687	-1.66807	7.02265e-19	-2.63338	-1.27471	6.36465e-11	-2.4786	-1.16509
21070255	chr2:21070255:G:A	3.34808e-40	-1.95771e-09	-0.688668	6.51632e-18	-1.95771e-09	-1.68033	4.91621e-10	-1.95771e-09	-1.59932
21070263	chr2:21070263:C:T	7.21745e-38	6.0961	-1.41149	1.22686e-18	-2.58584	-0.764346	1.20433e-10	-2.40259	-0.603348
21070357	chr2:21070357:T:A	3.18781e-40	-1.95771e-09	-0.737722	6.4261e-18	-1.95771e-09	-1.69428	4.82138e-10	-1.95771e-09	-1.6188
21070477	chr2:21070477:A:G	3.40461e-40	-1.95771e-09	-0.671925	6.54168e-18	-1.95771e-09	-1.67645	4.94419e-10	-1.95771e-09	-1.59365
21070697	chr2:21070697:G:T	1.27791e-40	-1.95771e-09	-1.65183	6.12948e-18	-1.95771e-09	-1.74153	4.21035e-10	-1.95771e-09	-1.75431
21071042	chr2:21071042:A:C	1.42456e-30	19.167	2.31569	2.06899e-14	7.93607	-1.55332	5.13772e-11	-2.54334	-1.3145
21071167	chr2:21071167:A:C	2.17029e-37	5.49843	0.287131	8.77912e-06	25.8715	0.377229	3.2237e-11	-2.5645	-1.75941
21071269	chr2:21071269:A:C	3.60418e-38	-1.95771e-09	3.99021	8.14019e-17	-1.95771e-09	0.844756	2.66895e-09	-1.95771e-09	0.0924122
21072103	chr2:21072103:G:A	0.431263	81.1521	8.21319	1.60662e-17	0.0898172	-0.867745	3.21068e-11	-2.63944	-1.68852
21072125	chr2:21072125:G:A	1.9183e-40	-1.95771e-09	-1.24562	2.4018e-17	-1.95771e-09	-0.375837	2.56119e-09	-1.95771e-09	0.0511993
21072355	chr2:21072355:G:A	1.59472e-37	4.64167	0.83573	2.05695e-08	21.2122	-1.01976	2.99331e-11	-2.68501	-1.71305
21072419	chr2:21072419:T:C	2.20861e-40	-1.95771e-09	-1.10469	8.59124e-18	-1.95771e-09	-1.4039	5.51897e-10	-1.95771e-09	-1.48367
21072628	chr2:21072628:G:A	1.67988e-40	-1.95771e-09	-1.37833	6.08895e-18	-1.95771e-09	-1.74817	4.32213e-10	-1.95771e-09	-1.72811
21073189	chr2:21073189:A:G	3.97331e-40	-1.95771e-09	-0.517458	4.35312e-17	-1.95771e-09	0.218836	3.7065e-09	-1.95771e-09	0.420815
21073209	chr2:21073209:C:T	8.55402e-40	-1.95771e-09	0.249345	2.51989e-17	-1.95771e-09	-0.327843	1.55777e-09	-1.95771e-09	-0.446016
21073564	chr2:21073564:T:C	1.1491e-40	-1.95771e-09	-1.75807	7.25555e-18	-1.95771e-09	-1.57288	5.06706e-10	-1.95771e-09	-1.5691
21073665	chr2:21073665:G:C	2.86263e-39	0.855021	0.60225	1.62865e-14	5.3821	0.761354	2.24334e-10	-1.87583	-0.508069
21073674	chr2:21073674:A:G	1.72651e-37	5.29142	0.265381	1.86091e-06	24.4154	0.282001	3.30586e-11	-2.53926	-1.75949
21074114	chr2:21074114:A:G	1.16094e-41	-2.42069	-1.62972	9.70435e-18	-0.104639	-1.17743	9.67176e-11	-1.78933	-1.4359
21074277	chr2:21074277:A:G	0.00348093	77.4958	7.05006	1.19478e-17	-0.243176	-0.830916	3.04979e-11	-2.69513	-1.68424
21074305	chr2:21074305:T:A	9.86905e-32	18.1717	0.641319	1.17385e-14	7.54272	-1.72673	3.84016e-11	-2.51628	-1.63265
21074321	chr2:21074321:T:C	3.73399e-40	-1.95771e-09	-0.57958	6.72489e-18	-1.95771e-09	-1.64883	5.13957e-10	-1.95771e-09	-1.55489
21074322	chr2:21074322:G:C	1.16425e-41	-2.42079	-1.62677	9.64998e-18	-0.10403	-1.18366	9.62814e-11	-1.78917	-1.44059
21074854	chr2:21074854:G:A	1.16054e-40	-1.95771e-09	-1.74817	6.14863e-18	-1.95771e-09	-1.73841	4.55804e-10	-1.95771e-09	-1.67497
21075512	chr2:21075512:T:A	6.09778e-37	4.96523	1.85339	1.13663e-08	20.642	-1.04277	3.03179e-11	-2.63287	-1.75242
21075549	chr2:21075549:T:C	1.53976e-40	-1.95771e-09	-1.46543	1.76712e-17	-1.95771e-09	-0.682704	1.88863e-09	-1.95771e-09	-0.253424
21075620	chr2:21075620:G:C	3.41487e-40	-1.95771e-09	-0.668916	6.55329e-18	-1.95771e-09	-1.67468	4.96099e-10	-1.95771e-09	-1.59025
21075675	chr2:21075675:T:A	3.90819e-37	5.74811	0.625665	5.00385e-06	25.218	0.468562	3.59571e-11	-2.46915	-1.74556
21075939	chr2:21075939:G:A	5.86791e-37	4.85986	1.92034	1.00837e-08	20.4919	-1.01235	2.99824e-11	-2.64119	-1.75523
21076323	chr2:21076323:C:T	2.61084e-37	5.65231	0.318063	3.89312e-06	25.1041	0.33146	3.49408e-11	-2.48511	-1.75826
21076346	chr2:21076346:T:C	3.47045e-40	-1.95771e-09	-0.652773	6.57912e-18	-1.95771e-09	-1.67074	4.98943e-10	-1.95771e-09	-1.58454
21076780	chr2:21076780:T:C	3.46978e-40	-1.95771e-09	-0.652964	6.57896e-18	-1.95771e-09	-1.67077	4.98914e-10	-1.95771e-09	-1.5846
21076995	chr2:21076995:T:A	0.00332648	77.3411	7.15942	1.2356e-17	-0.247316	-0.793187	3.08701e-11	-2.6943	-1.67295
21077483	chr2:21077483:G:A	1.94804e-39	-1.95771e-09	1.07235	3.51297e-17	-1.95771e-09	0.00440491	1.96526e-09	-1.95771e-09	-0.213649
21077911	chr2:21077911:C:A	8.52035e-39	3.6371	-1.08911	2.61639e-18	-2.3439	-0.248945	1.51122e-10	-2.59889	-0.180053
21078435	chr2:21078435:C:A	1.24876e-41	-2.40999	-1.5675	8.95501e-18	-0.0716549	-1.29077	9.11622e-11	-1.76631	-1.51808
21078510	chr2:21078510:G:A	3.22669e-40	-1.95771e-09	-0.7256	6.47758e-18	-1.95771e-09	-1.6863	4.84996e-10	-1.95771e-09	-1.61289
21078514	chr2:21078514:T:C	2.0241e-40	-1.95771e-09	-1.19193	6.04512e-18	-1.95771e-09	-1.75539	4.18702e-10	-1.95771e-09	-1.75987
21079390	chr2:21079390:G:T	1.21138e-41	-2.41364	-1.59424	9.21281e-18	-0.0862346	-1.24781	9.29799e-11	-1.77737	-1.48728
21079624	chr2:21079624:G:T	8.02068e-41	-2.11762	-1.53232e-09	2.49657e-18	-2.63973	-1.53232e-09	1.76336e-10	-2.62464	-1.53232e-09
21079859	chr2:21079859:G:A	1.4365e-40	-1.95771e-09	-1.53485	6.12499e-18	-1.95771e-09	-1.74226	4.35856e-10	-1.95771e-09	-1.71972
21079875	chr2:21079875:C:T	1.90854e-40	-1.95771e-09	-1.25072	6.44815e-18	-1.95771e-09	-1.69085	4.86356e-10	-1.95771e-09	-1.61009
21079936	chr2:21079936:C:A	2.12063e-40	-1.95771e-09	-1.14534	6.02518e-18	-1.95771e-09	-1.75869	4.19472e-10	-1.95771e-09	-1.75803
21079952	chr2:21079952:C:T	3.64954e-31	18.6967	1.42415	2.08107e-14	8.08996	-1.70138	4.14844e-11	-2.51795	-1.55376
21080010	chr2:21080010:G:A	2.15622e-40	-1.95771e-09	-1.1287	6.02117e-18	-1.95771e-09	-1.75936	4.19912e-10	-1.95771e-09	-1.75698
21080097	chr2:21080097:A:G	1.99522e-40	-1.95771e-09	-1.2063	1.62495e-17	-1.95771e-09	-0.766584	1.28714e-09	-1.95771e-09	-0.636854
21080171	chr2:21080171:C:T	1.10941e-37	4.48843	0.626096	5.37239e-09	19.9881	-1.13824	3.10476e-11	-2.67084	-1.69067
21080394	chr2:21080394:G:T	2.02881e-40	-1.95771e-09	-1.18961	6.04319e-18	-1.95771e-09	-1.75571	4.18731e-10	-1.95771e-09	-1.7598
21080397	chr2:21080397:A:G	1.56397e-40	-1.95771e-09	-1.44983	6.02404e-18	-1.95771e-09	-1.75888	4.20922e-10	-1.95771e-09	-1.75458
21080531	chr2:21080531:G:A	3.21301e-40	-0.729847	-1.53232e-09	3.01175e-18	-2.45212	-1.53232e-09	5.69877e-10	-1.45161	-1.53232e-09
21080598	chr2:21080598:T:C	3.29513e-09	68.4531	2.22244	5.87331e-17	1.98148	-1.46312	2.99052e-11	-2.64628	-1.75271
21080744	chr2:21080744:C:T	0.000832281	75.8558	7.25921	8.73599e-18	-0.405154	-0.982037	2.98286e-11	-2.68198	-1.71958
21080781	chr2:21080781:A:G	5.05717e-41	-2.57883	-1.53232e-09	2.66555e-18	-2.57423	-1.53232e-09	1.65965e-10	-2.68525	-1.53232e-09
21080960	chr2:21080960:T:C	1.9758e-40	-1.95771e-09	-1.21608	6.05945e-18	-1.95771e-09	-1.75302	4.18618e-10	-1.95771e-09	-1.76007
21081187	chr2:21081187:G:A	2.05285e-40	-1.95771e-09	-1.17783	6.03723e-18	-1.95771e-09	-1.7567	4.18859e-10	-1.95771e-09	-1.75949
21081275	chr2:21081275:G:A	3.75301e-31	18.7465	1.40224	2.01463e-14	8.06038	-1.70424	4.10855e-11	-2.52198	-1.5594
21081741	chr2:21081741:G:C	2.16105e-40	-1.95771e-09	-1.12646	6.0203e-18	-1.95771e-09	-1.75951	4.19956e-10	-1.95771e-09	-1.75688
21081753	chr2:21081753:A:C	1.22205e-40	-1.95771e-09	-1.69653	7.50504e-18	-1.95771e-09	-1.53907	5.60197e-10	-1.95771e-09	-1.46874
21082323	chr2:21082323:A:G	2.61103e-37	4.28754	1.68291	2.8299e-09	19.5013	-1.29245	3.00889e-11	-2.67718	-1.71569
21082360	chr2:21082360:T:A	2.1543e-40	-1.95771e-09	-1.12959	6.02061e-18	-1.95771e-09	-1.75945	4.19903e-10	-1.95771e-09	-1.75701
21082715	chr2:21082715:A:C	1.17987e-41	-2.42138	-1.61285	9.3664e-18	-0.106607	-1.21091	9.42138e-11	-1.79045	-1.46101
21082782	chr2:21082782:A:G	1.38106e-40	-1.95771e-09	-1.5742	6.31618e-18	-1.95771e-09	-1.71153	4.29551e-10	-1.95771e-09	-1.73429
21083359	chr2:21083359:G:C	1.15254e-41	-2.42741	-1.63026	9.5014e-18	-0.127999	-1.1752	9.57021e-11	-1.80209	-1.4337
21083440	chr2:21083440:T:A	1.1796e-40	-1.95771e-09	-1.73188	6.01744e-18	-1.95771e-09	-1.75998	7.87852e-10	-1.95771e-09	-1.12772
21083619	chr2:21083619:G:GTT	3.10177e-37	4.40031	1.74236	3.52797e-09	19.6999	-1.27058	3.01305e-11	-2.66973	-1.72177
21083900	chr2:21083900:C:A	2.31928e-40	-1.95771e-09	-1.0558	6.01907e-18	-1.95771e-09	-1.75971	4.23001e-10	-1.95771e-09	-1.74966
21083955	chr2:21083955:G:A	3.17345e-40	-1.95771e-09	-0.742237	9.31468e-18	-1.95771e-09	-1.32305	5.79095e-10	-1.95771e-09	-1.43556
21084102	chr2:21084102:A:G	1.58879e-37	5.56751	-0.093835	2.11278e-06	24.9021	-0.0777191	3.48186e-11	-2.49752	-1.74935
21084238	chr2:21084238:G:A	1.13151e-41	-2.44232	-1.63376	9.15979e-18	-0.171139	-1.16868	9.3662e-11	-1.83055	-1.42679
21084294	chr2:21084294:A:G	2.3568e-40	-1.95771e-09	-1.03975	6.0214e-18	-1.95771e-09	-1.75932	4.23937e-10	-1.95771e-09	-1.74744
21084395	chr2:21084395:C:T	2.18868e-40	-1.95771e-09	-1.11376	6.01859e-18	-1.95771e-09	-1.75979	4.2056e-10	-1.95771e-09	-1.75544
21084757	chr2:21084757:A:G	3.96071e-40	-1.95771e-09	-0.520634	6.86892e-18	-1.95771e-09	-1.62764	5.26791e-10	-1.95771e-09	-1.53023
21085364	chr2:21085364:G:A	2.3163e-40	-1.95771e-09	-1.05709	6.01893e-18	-1.95771e-09	-1.75973	4.23149e-10	-1.95771e-09	-1.74931
21086315	chr2:21086315:C:T	6.21143e-41	-2.37325	-1.53232e-09	5.93509e-18	-1.77376	-1.53232e-09	1.71087e-10	-2.65486	-1.53232e-09
21086380	chr2:21086380:G:A	3.96071e-40	-1.95771e-09	-0.520634	6.86892e-18	-1.95771e-09	-1.62764	5.26791e-10	-1.95771e-09	-1.53023
21086409	chr2:21086409:T:C	1.26203e-36	9.30426	-1.75825	4.29553e-15	6.42781	-1.61713	2.95617e-11	-2.65048	-1.76007
21086605	chr2:21086605:T:C	1.1849e-40	-1.95771e-09	-1.7274	6.7799e-18	-1.95771e-09	-1.64068	4.45713e-10	-1.95771e-09	-1.69735
21086886	chr2:21086886:C:T	1.57684e-36	9.25417	-1.48546	4.81361e-15	6.56755	-1.643	2.97149e-11	-2.64986	-1.75552
21086938	chr2:21086938:T:C	3.23912e-40	-1.95771e-09	-0.721755	3.2513e-17	-1.95771e-09	-0.0730043	2.72742e-09	-1.95771e-09	0.114081
21086984	chr2:21086984:G:A	6.41573e-11	65.0402	1.69643	5.25489e-17	1.56948	-1.16238	3.58737e-11	-2.67372	-1.5433
21087236	chr2:21087236:G:A	3.23381e-40	-1.95771e-09	-0.723394	3.24502e-17	-1.95771e-09	-0.0749369	2.72108e-09	-1.95771e-09	0.111755
21087355	chr2:21087355:AATG:A	9.86487e-37	8.54661	-1.24693	6.90447e-14	8.84433	-1.25647	3.52452e-11	-2.518	-1.7167
21087684	chr2:21087684:G:C	1.53837e-40	-1.95771e-09	-1.46633	6.32616e-18	-1.95771e-09	-1.70995	4.6104e-10	-1.95771e-09	-1.66355
21088085	chr2:21088085:A:G	2.34126e-40	-1.95771e-09	-1.04636	6.01784e-18	-1.95771e-09	-1.75992	4.22878e-10	-1.95771e-09	-1.74995
21088204	chr2:21088204:T:C	2.21983e-40	-1.95771e-09	-1.09963	6.01916e-18	-1.95771e-09	-1.75969	4.20602e-10	-1.95771e-09	-1.75534
21088236	chr2:21088236:G:T	3.55297e-40	-1.95771e-09	-0.629271	6.59173e-18	-1.95771e-09	-1.66883	4.99293e-10	-1.95771e-09	-1.58384
21088668	chr2:21088668:A:G	1.27689e-39	-1.95771e-09	0.649954	2.01215e-17	-1.95771e-09	-0.552855	9.96798e-10	-1.95771e-09	-0.892481
21088669	chr2:21088669:T:G	7.57416e-38	2.68249	2.05037	6.77379e-09	16.3482	2.73347	9.93636e-11	-2.6832	-0.515047
21088715	chr2:21088715:G:A	2.01034e-40	-1.95771e-09	-1.19875	6.58165e-18	-1.95771e-09	-1.67036	5.01857e-10	-1.95771e-09	-1.57871
21088819	chr2:21088819:A:G	9.90403e-38	4.71771	0.283349	6.81224e-09	20.3783	-1.29093	3.37433e-11	-2.65369	-1.62456
21089324	chr2:21089324:TTGGGG:T	5.84985e-41	-2.43322	-1.53232e-09	2.88497e-18	-2.49513	-1.53232e-09	1.64657e-10	-2.69317	-1.53232e-09
21089331	chr2:21089331:CATCT:C	5.84823e-41	-2.4335	-1.53232e-09	2.88541e-18	-2.49498	-1.53232e-09	1.64646e-10	-2.69323	-1.53232e-09
21089433	chr2:21089433:A:T	2.88331e-39	-1.95771e-09	1.46447	4.83839e-17	-1.95771e-09	0.324525	2.65565e-09	-1.95771e-09	0.087414
21089540	chr2:21089540:A:G	2.21635e-40	-1.95771e-09	-1.10119	6.01922e-18	-1.95771e-09	-1.75968	4.2059e-10	-1.95771e-09	-1.75537
21089772	chr2:21089772:T:TG	2.68742e-40	-1.95771e-09	-0.908473	2.53049e-17	-1.95771e-09	-0.323645	2.10145e-09	-1.95771e-09	-0.146648
21089945	chr2:21089945:G:A	2.23488e-40	-1.95771e-09	-1.09287	6.0182e-18	-1.95771e-09	-1.75985	4.2089e-10	-1.95771e-09	-1.75466
21089986	chr2:21089986:A:T	2.36443e-40	-1.95771e-09	-1.03652	6.01868e-18	-1.95771e-09	-1.75977	4.23455e-10	-1.95771e-09	-1.74858
21090248	chr2:21090248:T:C	5.63451e-41	-2.47073	-1.53232e-09	2.99779e-18	-2.45677	-1.53232e-09	1.63819e-10	-2.69827	-1.53232e-09
21090558	chr2:21090558:G:T	3.64595e-37	4.6542	1.65012	5.77215e-09	20.2131	-1.29145	3.09108e-11	-2.65302	-1.7129
21090705	chr2:21090705:G:A	2.88346e-05	73.3664	6.38602	4.37832e-18	-0.857841	-1.22014	3.03828e-11	-2.62654	-1.75661
21090802	chr2:21090802:T:G	1.3449e-40	-1.95771e-09	-1.60074	6.17817e-18	-1.95771e-09	-1.73362	4.45137e-10	-1.95771e-09	-1.69865
21090804	chr2:21090804:C:T	2.77949e-32	16.7815	0.76437	2.52364e-14	8.33682	-1.75542	4.04533e-11	-2.41546	-1.68142
21090906	chr2:21090906:TC:T	3.11012e-38	2.17678	1.666	1.0101e-09	15.3686	1.81006	6.50538e-11	-2.70019	-0.921627
21091693	chr2:21091693:G:A	1.57164e-39	2.46942	-1.61177	9.87965e-19	-1.8647	-1.70205	5.64404e-11	-2.21127	-1.55257
21091897	chr2:21091897:C:A	2.36236e-40	-1.95771e-09	-1.03739	6.0191e-18	-1.95771e-09	-1.7597	4.23412e-10	-1.95771e-09	-1.74868
21091979	chr2:21091979:G:A	9.62552e-38	4.2799	0.692633	4.11283e-09	19.6376	-1.05489	2.98191e-11	-2.68112	-1.72077
21091983	chr2:21091983:ATATCT:A	1.1935e-41	-2.4208	-1.60195	2.25474e-17	-0.213433	-0.225589	2.31959e-10	-1.8021	-0.54837
21092026	chr2:21092026:A:G	2.40045e-40	-1.95771e-09	-1.0214	6.02167e-18	-1.95771e-09	-1.75928	4.24271e-10	-1.95771e-09	-1.74666
21092736	chr2:21092736:A:C	2.21117e-40	-1.95771e-09	-1.10354	6.01756e-18	-1.95771e-09	-1.75996	4.21108e-10	-1.95771e-09	-1.75414
21092792	chr2:21092792:C:T	3.51381e-08	67.1049	5.93744	5.67932e-18	-0.571175	-1.24664	3.05824e-11	-2.61831	-1.7583
21093658	chr2:21093658:T:C	1.72884e-40	-1.95771e-09	-1.34961	7.03463e-18	-1.95771e-09	-1.6038	4.59216e-10	-1.95771e-09	-1.66751
21093662	chr2:21093662:G:A	1.3126e-40	-1.95771e-09	-1.62504	6.13131e-18	-1.95771e-09	-1.74123	4.2063e-10	-1.95771e-09	-1.75528
21093675	chr2:21093675:C:T	1.33137e-41	-2.25345	-1.65998	2.63061e-17	0.188779	-0.473622	2.40702e-10	-1.54662	-0.766847
21094084	chr2:21094084:GA:G	1.44278e-40	-1.95771e-09	-1.53048	6.26242e-18	-1.95771e-09	-1.72008	4.5489e-10	-1.95771e-09	-1.67697
21094774	chr2:21094774:T:C	2.25236e-40	-1.95771e-09	-1.08508	6.01689e-18	-1.95771e-09	-1.76007	4.21891e-10	-1.95771e-09	-1.75228
21094925	chr2:21094925:A:G	2.05174e-40	-1.95771e-09	-1.17837	6.03695e-18	-1.95771e-09	-1.75674	4.18989e-10	-1.95771e-09	-1.75918
21095586	chr2:21095586:T:A	1.48747e-41	-2.20734	-1.59522	1.29405e-17	0.309739	-1.30402	1.1447e-10	-1.53253	-1.52418
21095761	chr2:21095761:T:C	6.10862e-38	4.53642	-0.0186033	2.27522e-07	22.5579	0.0380125	3.02831e-11	-2.62637	-1.76007
21095845	chr2:21095845:T:A	1.33482e-39	-1.95771e-09	0.694323	2.09018e-17	-1.95771e-09	-0.514806	1.09818e-09	-1.95771e-09	-0.795618
21096144	chr2:21096144:T:G	8.26907e-12	62.3123	2.37554	6.49574e-17	1.89997	-1.28088	3.24185e-11	-2.65504	-1.66327
21096194	chr2:21096194:G:T	2.07705e-40	-1.16611	-1.53232e-09	2.68169e-18	-2.5682	-1.53232e-09	2.03738e-10	-2.48019	-1.53232e-09
21096937	chr2:21096937:GACAA:G	6.31354e-36	8.17879	0.977192	1.29307e-15	5.28827	-1.67814	8.4216e-11	-1.84312	-1.52053
21097114	chr2:21097114:GTGATGT:G	8.12083e-38	3.30723	1.49532	3.25734e-10	17.3682	-1.32124	2.90509e-11	-2.70044	-1.72754
21097310	chr2:21097310:A:C	2.06329e-40	-1.95771e-09	-1.17275	6.03651e-18	-1.95771e-09	-1.75682	4.19044e-10	-1.95771e-09	-1.75905
21097473	chr2:21097473:T:C	2.07767e-40	-1.95771e-09	-1.16581	6.03358e-18	-1.95771e-09	-1.7573	4.19163e-10	-1.95771e-09	-1.75877
21097609	chr2:21097609:G:A	3.70408e-36	8.03697	0.585753	1.47146e-15	5.38386	-1.6445	8.90547e-11	-1.79745	-1.51032
21098151	chr2:21098151:G:A	2.14704e-40	-1.95771e-09	-1.13297	6.02278e-18	-1.95771e-09	-1.75909	4.19984e-10	-1.95771e-09	-1.75681
21098286	chr2:21098286:A:G	1.21643e-35	8.67206	1.13973	9.06732e-16	4.90397	-1.64877	7.77594e-11	-1.9699	-1.47351
21098467	chr2:21098467:A:G	1.47968e-40	-1.95771e-09	-1.50523	6.05091e-18	-1.95771e-09	-1.75443	4.19059e-10	-1.95771e-09	-1.75902
21098679	chr2:21098679:T:A	2.24271e-40	-1.95771e-09	-1.08937	6.01699e-18	-1.95771e-09	-1.76006	4.21575e-10	-1.95771e-09	-1.75303
21098852	chr2:21098852:T:C	2.44146e-38	3.2837	0.317014	3.86823e-10	17.4576	-1.23877	3.03743e-11	-2.6994	-1.68404
21098994	chr2:21098994:C:T	9.4143e-36	8.37867	1.17685	1.20404e-15	5.17983	-1.64103	8.53653e-11	-1.88964	-1.46045
21099388	chr2:21099388:A:C	1.05723e-40	-1.8414	-1.53232e-09	2.78287e-18	-2.53116	-1.53232e-09	1.84557e-10	-2.57907	-1.53232e-09
21100154	chr2:21100154:C:T	7.32018e-40	-1.95771e-09	0.0935792	9.23939e-18	-1.95771e-09	-1.33117	7.4326e-10	-1.95771e-09	-1.18598
21100497	chr2:21100497:A:G	5.44649e-38	4.52199	-0.118904	3.4657e-07	22.5621	0.45464	3.0316e-11	-2.62781	-1.75754
21100779	chr2:21100779:T:G	5.49902e-38	4.41832	-0.00563645	1.78654e-07	22.3048	0.0492745	2.99293e-11	-2.63812	-1.76007
21100996	chr2:21100996:CA:C	7.68799e-38	4.4712	0.276575	2.12089e-07	22.3461	0.17948	3.02334e-11	-2.63414	-1.75395
21101118	chr2:21101118:C:A	1.57636e-41	-2.1756	-1.56892	1.3358e-17	0.386609	-1.34914	1.1663e-10	-1.48239	-1.55563
21101576	chr2:21101576:T:C	4.83334e-40	-1.95771e-09	-0.321519	1.58839e-17	-1.95771e-09	-0.78934	6.68478e-10	-1.95771e-09	-1.29203
21101618	chr2:21101618:C:T	5.56547e-40	-1.95771e-09	-0.180474	1.63781e-17	-1.95771e-09	-0.758696	7.01896e-10	-1.95771e-09	-1.24324
21102111	chr2:21102111:G:A	1.50804e-40	-1.95771e-09	-1.48624	6.2224e-18	-1.95771e-09	-1.72649	4.45782e-10	-1.95771e-09	-1.6972
21102204	chr2:21102204:A:C	1.75958e-40	-1.95771e-09	-1.33198	7.11829e-18	-1.95771e-09	-1.59198	4.63477e-10	-1.95771e-09	-1.65827
21102810	chr2:21102810:G:T	1.16092e-40	-1.95771e-09	-1.74785	6.83038e-18	-1.95771e-09	-1.63326	4.96642e-10	-1.95771e-09	-1.58916
21103311	chr2:21103311:A:G	8.7592e-18	52.0165	-1.08661	1.72708e-17	0.758208	-1.46384	3.52371e-11	-2.69807	-1.53686
21103806	chr2:21103806:A:G	2.91047e-40	-1.95771e-09	-0.828741	6.50526e-18	-1.95771e-09	-1.68203	4.93585e-10	-1.95771e-09	-1.59534
21104170	chr2:21104170:GCTAGTGCCTA:G	3.73857e-38	4.36941	-0.342594	6.93099e-08	21.7073	-0.300117	3.02331e-11	-2.64586	-1.74223
21104763	chr2:21104763:G:A	1.98722e-26	30.7635	0.262392	4.12878e-18	-0.393601	-1.74306	6.84912e-11	-1.91269	-1.65763
21104829	chr2:21104829:T:C	4.94785e-40	1.27301	-1.57111	5.86787e-19	-2.35128	-1.73645	6.18269e-11	-1.92323	-1.74947
21105494	chr2:21105494:G:GCTTC	1.34534e-41	-2.1962	-1.70679	1.89906e-17	0.294692	-0.905392	1.88914e-10	-1.45241	-1.10333
21105937	chr2:21105937:C:G	6.93035e-41	-2.26373	-1.53232e-09	2.46027e-18	-2.65437	-1.53232e-09	2.70412e-10	-2.19708	-1.53232e-09
21105953	chr2:21105953:A:G	4.93861e-26	31.7229	0.213314	5.12862e-18	-0.173909	-1.7459	6.03507e-11	-2.0432	-1.65366
21106031	chr2:21106031:C:T	4.0025e-40	1.09788	-1.60801	6.41438e-19	-2.27785	-1.72084	5.63313e-11	-2.02701	-1.73877
21106127	chr2:21106127:T:C	1.11147e-35	8.5393	1.18225	9.27466e-16	4.91678	-1.63897	7.91873e-11	-1.96624	-1.45897
21106216	chr2:21106216:G:A	4.55535e-40	-1.95771e-09	-0.380753	1.11136e-17	-1.95771e-09	-1.14648	6.35559e-10	-1.95771e-09	-1.34253
21106231	chr2:21106231:A:G	3.61318e-40	-1.95771e-09	-0.612469	6.43644e-18	-1.95771e-09	-1.69267	4.92885e-10	-1.95771e-09	-1.59675
21106356	chr2:21106356:T:C	1.25249e-40	-1.95771e-09	-1.67192	6.02229e-18	-1.95771e-09	-1.75918	4.2011e-10	-1.95771e-09	-1.75651
21106378	chr2:21106378:G:A	1.15538e-40	-1.95771e-09	-1.75263	6.63262e-18	-1.95771e-09	-1.66264	5.16992e-10	-1.95771e-09	-1.549
21106847	chr2:21106847:T:C	2.38458e-40	-1.95771e-09	-1.02803	2.01693e-17	-1.95771e-09	-0.550482	1.613e-09	-1.95771e-09	-0.411175
21106949	chr2:21106949:T:G	4.52817e-40	1.27388	-1.66062	6.39719e-19	-2.3158	-1.68556	6.14304e-11	-1.96911	-1.71002
21106998	chr2:21106998:A:C	2.43735e-40	-1.95771e-09	-1.00614	9.52523e-18	-1.95771e-09	-1.3007	4.84204e-10	-1.95771e-09	-1.61452
21107223	chr2:21107223:A:G	2.38047e-40	-1.95771e-09	-1.02976	2.01263e-17	-1.95771e-09	-0.552617	1.60913e-09	-1.95771e-09	-0.413579
21107272	chr2:21107272:T:C	1.80899e-40	-1.95771e-09	-1.30428	1.44135e-17	-1.95771e-09	-0.886481	1.16095e-09	-1.95771e-09	-0.740032
21107573	chr2:21107573:C:T	2.65782e-40	-1.95771e-09	-0.919551	1.01093e-17	-1.95771e-09	-1.24118	5.01434e-10	-1.95771e-09	-1.57956
21107738	chr2:21107738:A:G	2.46762e-41	-1.80239	-1.49399	5.95561e-18	-0.978672	-0.791638	5.4921e-11	-2.39292	-1.39822
21107897	chr2:21107897:T:C	7.84628e-36	8.51658	0.856749	9.3407e-16	4.87753	-1.59262	8.2317e-11	-1.95616	-1.43029
21107978	chr2:21107978:G:A	2.04659e-40	-1.95771e-09	-1.18088	6.16609e-18	-1.95771e-09	-1.73558	4.19212e-10	-1.95771e-09	-1.75865
21108101	chr2:21108101:A:G	9.50955e-36	8.49451	1.07107	9.52554e-16	4.96516	-1.66066	7.76789e-11	-1.95076	-1.49369
21108265	chr2:21108265:T:C	1.91452e-38	4.12638	-0.768796	1.80122e-08	21.136	-1.07635	3.46312e-11	-2.66523	-1.58704
21108289	chr2:21108289:A:T	2.98416e-40	-1.95771e-09	-0.803737	2.6504e-17	-1.95771e-09	-0.277348	2.15982e-09	-1.95771e-09	-0.119251
21108313	chr2:21108313:T:C	1.73531e-38	4.02718	-0.767885	1.49694e-08	20.9499	-1.07526	3.43889e-11	-2.67191	-1.58739
21108606	chr2:21108606:T:C	1.16937e-40	-1.95771e-09	-1.74059	7.08319e-18	-1.95771e-09	-1.59692	5.17061e-10	-1.95771e-09	-1.54887
21108617	chr2:21108617:CT:C	1.44507e-35	8.71649	1.26753	7.79558e-16	4.72613	-1.62205	7.77556e-11	-2.01095	-1.43251
21108757	chr2:21108757:A:G	1.15522e-40	-1.95771e-09	-1.75277	6.70481e-18	-1.95771e-09	-1.65182	4.85606e-10	-1.95771e-09	-1.61163
21108975	chr2:21108975:A:G	2.74695e-40	-1.95771e-09	-0.886566	2.16609e-17	-1.95771e-09	-0.479133	1.85292e-09	-1.95771e-09	-0.272514
21109806	chr2:21109806:A:AT	1.45032e-35	8.78834	1.19931	7.78874e-16	4.73964	-1.63643	7.49461e-11	-2.02495	-1.45531
21109909	chr2:21109909:AG:A	2.66658e-40	-1.95771e-09	-0.91626	1.03315e-17	-1.95771e-09	-1.21944	5.0985e-10	-1.95771e-09	-1.56291
21110095	chr2:21110095:C:T	2.43041e-40	-1.95771e-09	-1.009	9.58771e-18	-1.95771e-09	-1.29416	4.87782e-10	-1.95771e-09	-1.60716
21110182	chr2:21110182:T:C	1.35321e-40	-1.95771e-09	-1.59457	6.05104e-18	-1.95771e-09	-1.75441	4.26645e-10	-1.95771e-09	-1.74108
21110414	chr2:21110414:G:A	2.59862e-40	-1.95771e-09	-0.942074	1.01203e-17	-1.95771e-09	-1.2401	5.03602e-10	-1.95771e-09	-1.57524
21110468	chr2:21110468:T:C	5.67478e-40	1.08226	-1.24329	7.22334e-19	-2.33743	-1.54248	8.34605e-11	-1.92177	-1.45089
21110873	chr2:21110873:T:C	2.37272e-40	-1.95771e-09	-1.03302	9.40723e-18	-1.95771e-09	-1.31316	4.82684e-10	-1.95771e-09	-1.61767
21110978	chr2:21110978:A:G	2.28825e-41	-2.26935	-1.10251	7.33271e-18	0.170131	-1.73243	8.4657e-11	-1.59836	-1.76006
21111060	chr2:21111060:A:C	2.12434e-39	2.73502	-1.57603	1.75974e-10	17.1912	-1.76	3.95768e-11	-2.69637	-1.42242
21111843	chr2:21111843:T:C	1.14735e-40	-1.95771e-09	-1.7596	7.30093e-18	-1.95771e-09	-1.56664	5.7881e-10	-1.95771e-09	-1.43606
21111845	chr2:21111845:C:T	5.33263e-40	-0.223211	-1.53232e-09	2.34855e-18	-2.70084	-1.53232e-09	2.08001e-10	-2.45949	-1.53232e-09
21111861	chr2:21111861:T:C	1.40095e-40	-1.95771e-09	-1.55991	6.12106e-18	-1.95771e-09	-1.74291	4.18818e-10	-1.95771e-09	-1.75959
21111867	chr2:21111867:T:A	2.30156e-41	-2.2667	-1.09935	7.40641e-18	0.180694	-1.73299	8.51107e-11	-1.59303	-1.76005
21112175	chr2:21112175:G:A	1.68713e-40	-1.95771e-09	-1.37403	8.26532e-18	-1.95771e-09	-1.44257	4.48743e-10	-1.95771e-09	-1.69058
21112857	chr2:21112857:T:C	2.65007e-41	-2.07567	-1.14939	1.10114e-17	0.572618	-1.72833	1.10169e-10	-1.3353	-1.75972
21113000	chr2:21113000:C:T	5.16923e-40	-1.95771e-09	-0.254332	6.30606e-17	-1.95771e-09	0.589453	6.61534e-09	-1.95771e-09	1.00012
21113350	chr2:21113350:T:A	6.08536e-36	8.63681	0.482359	8.13401e-16	4.83722	-1.69064	6.95809e-11	-1.99059	-1.56395
21113666	chr2:21113666:T:C	1.29929e-40	-1.95771e-09	-1.63524	6.06877e-18	-1.95771e-09	-1.75149	4.29365e-10	-1.95771e-09	-1.73472
21114190	chr2:21114190:A:G	1.1531e-40	-1.95771e-09	-1.7546	6.53269e-18	-1.95771e-09	-1.67782	5.02927e-10	-1.95771e-09	-1.57658
21114294	chr2:21114294:TA:T	1.26672e-40	-1.66062	-1.53232e-09	5.1297e-17	0.38299	-1.53232e-09	1.92591e-10	-2.53646	-1.53232e-09
21114531	chr2:21114531:C:A	1.02637e-35	8.1268	1.51509	1.02305e-15	4.92874	-1.55284	1.06414e-10	-1.79846	-1.33123
21114664	chr2:21114664:A:G	2.39735e-40	-1.95771e-09	-1.02269	9.47659e-18	-1.95771e-09	-1.30582	4.84657e-10	-1.95771e-09	-1.61359
21114985	chr2:21114985:G:C	9.93418e-36	8.04492	1.56434	1.12798e-15	5.01502	-1.54148	1.10744e-10	-1.77419	-1.31562
21115424	chr2:21115424:C:T	1.15619e-40	-1.95771e-09	-1.75193	6.47371e-18	-1.95771e-09	-1.68689	4.96439e-10	-1.95771e-09	-1.58957
21115434	chr2:21115434:T:C	5.73122e-41	-2.45371	-1.53232e-09	1.48443e-17	-0.857025	-1.53232e-09	3.61519e-10	-1.90672	-1.53232e-09
21115455	chr2:21115455:G:A	4.51073e-41	-2.69318	-1.53232e-09	3.09347e-18	-2.42535	-1.53232e-09	1.64294e-10	-2.69537	-1.53232e-09
21115946	chr2:21115946:A:G	2.43175e-40	-1.95771e-09	-1.00845	9.26016e-18	-1.95771e-09	-1.32892	5.80646e-10	-1.95771e-09	-1.43289
21116268	chr2:21116268:C:T	2.28547e-40	-1.95771e-09	-1.07049	9.47274e-18	-1.95771e-09	-1.30622	4.8406e-10	-1.95771e-09	-1.61482
21116332	chr2:21116332:C:G	1.14866e-41	-2.32177	-1.73927	8.13369e-18	0.00304613	-1.46167	9.90095e-11	-1.63102	-1.5708
21116413	chr2:21116413:C:A	7.11177e-18	51.74	-1.01847	1.6985e-17	0.695893	-1.41821	3.6623e-11	-2.69941	-1.49694
21117411	chr2:21117411:T:C	4.67847e-40	-1.95771e-09	-0.354084	1.12965e-17	-1.95771e-09	-1.13015	6.43939e-10	-1.95771e-09	-1.32943
21117431	chr2:21117431:G:A	7.1185e-36	8.28542	0.990564	1.1326e-15	5.03439	-1.55676	9.12093e-11	-1.9039	-1.37997
21117615	chr2:21117615:C:T	2.39813e-40	-1.95771e-09	-1.02237	9.49599e-18	-1.95771e-09	-1.30377	4.85086e-10	-1.95771e-09	-1.6127
21117915	chr2:21117915:G:A	1.72144e-39	-1.95771e-09	0.948692	3.55125e-17	-1.95771e-09	0.015243	1.91854e-09	-1.95771e-09	-0.23771
21118017	chr2:21118017:T:C	2.27169e-41	-2.27151	-1.1076	7.30205e-18	0.164883	-1.73137	8.43898e-11	-1.60151	-1.76007
21118088	chr2:21118088:G:C	1.19128e-40	-1.72203	-1.53232e-09	2.36822e-18	-2.6925	-1.53232e-09	2.26944e-10	-2.37232	-1.53232e-09
21118159	chr2:21118159:C:G	2.10334e-40	-1.95771e-09	-1.15353	6.20558e-18	-1.95771e-09	-1.72919	4.18764e-10	-1.95771e-09	-1.75972
21118249	chr2:21118249:G:A	2.41221e-39	-1.95771e-09	1.28607	1.671e-17	-1.95771e-09	-0.738637	8.75204e-10	-1.95771e-09	-1.02257
21118913	chr2:21118913:G:T	2.50774e-40	-1.95771e-09	-0.977675	9.85776e-18	-1.95771e-09	-1.26638	4.95571e-10	-1.95771e-09	-1.59132
21119021	chr2:21119021:G:A	2.1099e-37	6.87633	-1.11898	5.23754e-15	6.59509	-1.58612	7.06823e-11	-1.78121	-1.75763
21119220	chr2:21119220:T:C	1.08662e-35	8.70953	0.989412	8.27729e-16	4.72085	-1.55681	8.22715e-11	-2.00599	-1.38101
21119440	chr2:21119440:A:G	1.94398e-35	9.15129	1.12932	5.47489e-16	4.39918	-1.64848	6.72622e-11	-2.11353	-1.4749
21119612	chr2:21119612:T:C	2.38047e-40	-1.95771e-09	-1.02976	2.01263e-17	-1.95771e-09	-0.552617	1.60913e-09	-1.95771e-09	-0.413579
21119906	chr2:21119906:T:G	2.72262e-40	-1.95771e-09	-0.895463	1.03406e-17	-1.95771e-09	-1.21856	5.07684e-10	-1.95771e-09	-1.56717
21120654	chr2:21120654:T:C	2.60071e-40	-1.95771e-09	-0.941272	6.07987e-18	-1.95771e-09	-1.74966	4.44825e-10	-1.95771e-09	-1.69935
21121389	chr2:21121389:A:G	1.05884e-41	-2.40085	-1.74162	6.65822e-18	-0.201721	-1.45707	8.72057e-11	-1.76015	-1.56861
21121682	chr2:21121682:A:C	1.021e-41	-2.43803	-1.74083	5.94851e-18	-0.31131	-1.46019	8.13668e-11	-1.827	-1.57107
21121738	chr2:21121738:T:C	2.05959e-39	-1.95771e-09	1.12804	3.27536e-17	-1.95771e-09	-0.0656313	1.58521e-09	-1.95771e-09	-0.42856
21122021	chr2:21122021:A:G	2.0482e-40	-1.95771e-09	-1.18009	6.1683e-18	-1.95771e-09	-1.73522	4.19166e-10	-1.95771e-09	-1.75876
21122133	chr2:21122133:C:A	2.2263e-41	-2.29076	-1.10854	6.79444e-18	0.0924869	-1.73103	8.12338e-11	-1.63963	-1.76007
21122440	chr2:21122440:T:A	1.39661e-40	-1.95771e-09	-1.56301	6.12446e-18	-1.95771e-09	-1.74235	4.18884e-10	-1.95771e-09	-1.75944
21123598	chr2:21123598:A:G	1.40077e-40	-1.95771e-09	-1.56003	6.36035e-18	-1.95771e-09	-1.70456	4.65051e-10	-1.95771e-09	-1.65488
21123617	chr2:21123617:C:T	4.44284e-40	-0.405761	-1.53232e-09	2.6993e-16	2.04352	-1.53232e-09	4.23704e-10	-1.74799	-1.53232e-09
21123649	chr2:21123649:A:G	4.31869e-38	4.521	-0.349934	8.86319e-08	21.9608	-0.307697	3.06707e-11	-2.63195	-1.74177
21123684	chr2:21123684:T:C	3.74039e-38	4.35325	-0.325945	6.71736e-08	21.6593	-0.283354	3.01394e-11	-2.64681	-1.74439
21123705	chr2:21123705:G:C	8.21015e-36	8.27742	1.14124	1.0822e-15	5.07609	-1.64397	8.30428e-11	-1.90935	-1.46832
21123732	chr2:21123732:G:T	5.73227e-40	1.32036	-1.47131	2.3559e-18	-1.82377	-0.873954	1.12735e-10	-2.25244	-0.819553
21123928	chr2:21123928:G:T	1.50804e-40	-1.95771e-09	-1.48624	6.2224e-18	-1.95771e-09	-1.72649	4.45782e-10	-1.95771e-09	-1.6972
21123930	chr2:21123930:G:T	1.50804e-40	-1.95771e-09	-1.48624	6.2224e-18	-1.95771e-09	-1.72649	4.45782e-10	-1.95771e-09	-1.6972
21123931	chr2:21123931:G:C	1.51587e-40	-1.95771e-09	-1.48107	6.57248e-18	-1.95771e-09	-1.67175	4.85112e-10	-1.95771e-09	-1.61265
21124253	chr2:21124253:G:A	1.45309e-40	-1.95771e-09	-1.52336	6.20508e-18	-1.95771e-09	-1.72927	4.49449e-10	-1.95771e-09	-1.68901
21125291	chr2:21125291:C:T	2.9468e-39	-1.95771e-09	1.48625	3.36147e-17	-1.95771e-09	-0.0396801	1.50996e-09	-1.95771e-09	-0.477192
21125702	chr2:21125702:A:G	1.57439e-41	-2.01819	-1.72758	1.31371e-18	-1.5839	-1.69788	8.36448e-07	7.56353	-1.72364
21125798	chr2:21125798:A:G	3.48987e-38	4.55556	-0.597579	4.47504e-08	21.9106	-0.940874	3.39064e-11	-2.62727	-1.64615
21126086	chr2:21126086:T:C	3.8417e-38	4.60897	-0.554947	5.07074e-08	21.9989	-0.904226	3.36207e-11	-2.62239	-1.6595
21126123	chr2:21126123:C:T	2.05077e-40	-1.95771e-09	-1.17884	8.82305e-18	-1.95771e-09	-1.37728	5.52855e-10	-1.95771e-09	-1.48193
21126211	chr2:21126211:C:T	9.47134e-41	-1.95137	-1.53232e-09	2.57931e-18	-2.60712	-1.53232e-09	1.93721e-10	-2.53061	-1.53232e-09
21126306	chr2:21126306:T:C	2.99337e-41	-1.55063	-1.55261	4.64725e-18	-0.868172	-1.1502	5.02229e-11	-2.29466	-1.5859
21126327	chr2:21126327:T:C	4.08516e-36	7.44843	1.27222	1.29214e-15	5.2228	-1.61339	8.61099e-11	-1.92306	-1.41834
21126389	chr2:21126389:G:A	2.71453e-40	-1.95771e-09	-0.898436	1.03359e-17	-1.95771e-09	-1.21902	5.07851e-10	-1.95771e-09	-1.56684
21126463	chr2:21126463:T:A	2.0952e-40	-1.95771e-09	-1.15741	1.92211e-17	-1.95771e-09	-0.598636	1.69655e-09	-1.95771e-09	-0.360678
21126950	chr2:21126950:T:G	1.77923e-35	8.63344	1.55861	9.08728e-16	4.80988	-1.55247	8.71678e-11	-1.99858	-1.33062
21127171	chr2:21127171:T:A	1.32303e-40	-1.95771e-09	-1.61713	7.36368e-18	-1.95771e-09	-1.55808	4.24264e-10	-1.95771e-09	-1.74667
21127283	chr2:21127283:T:G	8.17121e-40	1.33793	-1.13437	7.07599e-19	-2.39086	-1.50966	9.42593e-11	-1.82853	-1.42245
21127452	chr2:21127452:G:A	2.49352e-38	4.46191	-0.840095	3.47169e-08	21.7707	-1.05482	3.60087e-11	-2.63825	-1.57502
21127581	chr2:21127581:CT:C	1.62442e-40	-1.95771e-09	-1.41191	1.7411e-17	-1.95771e-09	-0.697539	1.05303e-09	-1.95771e-09	-0.837606
21127869	chr2:21127869:T:C	1.1546e-40	-1.95771e-09	-1.7533	8.6373e-18	-1.95771e-09	-1.39855	5.33377e-10	-1.95771e-09	-1.5178
21128403	chr2:21128403:A:T	1.66325e-40	-1.95771e-09	-1.38828	1.78182e-17	-1.95771e-09	-0.674421	1.07212e-09	-1.95771e-09	-0.819633
21128448	chr2:21128448:G:A	1.17518e-40	-1.73563	-1.53232e-09	2.42201e-18	-2.67005	-1.53232e-09	2.16254e-10	-2.42058	-1.53232e-09
21128454	chr2:21128454:C:T	3.5659e-13	60.3347	1.20944	6.25509e-17	1.9144	-1.33306	3.46818e-11	-2.64381	-1.60701
21128980	chr2:21128980:A:G	4.26953e-40	-1.95771e-09	-0.445551	4.94886e-17	-1.95771e-09	0.347099	5.12033e-09	-1.95771e-09	0.743945
21129177	chr2:21129177:A:G	1.1532e-40	-1.95771e-09	-1.75451	7.2999e-18	-1.95771e-09	-1.56678	4.72581e-10	-1.95771e-09	-1.63882
21129214	chr2:21129214:T:C	2.59134e-41	-2.03061	-1.21686	1.18201e-17	0.619418	-1.70426	1.20514e-10	-1.24976	-1.7555
21129246	chr2:21129246:T:C	1.94176e-40	-1.23346	-1.53232e-09	2.52863e-18	-2.62697	-1.53232e-09	3.04017e-10	-2.07995	-1.53232e-09
21129343	chr2:21129343:T:C	1.33856e-40	-1.95771e-09	-1.60546	6.20562e-18	-1.95771e-09	-1.72919	4.20702e-10	-1.95771e-09	-1.75511
21129410	chr2:21129410:G:A	1.14781e-40	-1.95771e-09	-1.7592	9.26622e-18	-1.95771e-09	-1.32827	5.64682e-10	-1.95771e-09	-1.46077
21129655	chr2:21129655:T:C	2.00915e-40	-1.95771e-09	-1.19935	8.63416e-18	-1.95771e-09	-1.39892	5.41722e-10	-1.95771e-09	-1.50228
21129857	chr2:21129857:T:C	2.6746e-41	-2.0205	-1.19534	1.20143e-17	0.642368	-1.71092	1.21332e-10	-1.24126	-1.75724
21130509	chr2:21130509:T:C	1.17121e-40	-1.95771e-09	-1.73902	7.00876e-18	-1.95771e-09	-1.60748	5.11633e-10	-1.95771e-09	-1.55942
21130595	chr2:21130595:C:G	2.41237e-40	-1.95771e-09	-1.01645	6.44748e-18	-1.95771e-09	-1.69095	4.20612e-10	-1.95771e-09	-1.75532
21131225	chr2:21131225:G:T	2.65376e-40	-1.95771e-09	-0.921078	2.27612e-17	-1.95771e-09	-0.429585	1.84118e-09	-1.95771e-09	-0.278869
21131249	chr2:21131249:G:A	2.60521e-41	-2.02061	-1.22152	1.21069e-17	0.641913	-1.70278	1.21557e-10	-1.2416	-1.75505
21131446	chr2:21131446:C:T	1.14868e-40	-1.95771e-09	-1.75844	6.83588e-18	-1.95771e-09	-1.63246	5.39819e-10	-1.95771e-09	-1.5058
21131718	chr2:21131718:A:C	1.18309e-40	-1.95771e-09	-1.72893	7.18973e-18	-1.95771e-09	-1.58199	5.26734e-10	-1.95771e-09	-1.53033
21131830	chr2:21131830:G:A	4.56309e-40	1.31444	-1.6935	6.4651e-19	-2.33868	-1.65213	6.3054e-11	-1.96882	-1.68422
21132558	chr2:21132558:T:G	1.39057e-35	8.60457	1.34102	9.56041e-16	4.91172	-1.60356	8.25176e-11	-1.97865	-1.40537
21132637	chr2:21132637:A:G	3.86513e-40	-1.95771e-09	-0.545061	6.55059e-18	-1.95771e-09	-1.67509	5.06705e-10	-1.95771e-09	-1.5691
21132749	chr2:21132749:A:G	1.16301e-40	-1.95771e-09	-1.74605	6.86892e-18	-1.95771e-09	-1.62764	4.99883e-10	-1.95771e-09	-1.58265
21132894	chr2:21132894:G:C	6.26088e-40	-1.95771e-09	-0.0627359	8.99227e-18	-1.95771e-09	-1.35828	7.4643e-10	-1.95771e-09	-1.18173
21132947	chr2:21132947:T:A	2.59377e-40	-1.95771e-09	-0.943943	9.95768e-18	-1.95771e-09	-1.2563	4.96622e-10	-1.95771e-09	-1.5892
21132964	chr2:21132964:A:G	2.56984e-40	-1.95771e-09	-0.953211	9.90254e-18	-1.95771e-09	-1.26185	4.94826e-10	-1.95771e-09	-1.59282
21133228	chr2:21133228:G:A	3.76256e-40	-1.95771e-09	-0.571955	7.89976e-18	-1.95771e-09	-1.48781	6.20251e-10	-1.95771e-09	-1.36691
21133608	chr2:21133608:T:C	1.34692e-40	-1.95771e-09	-1.59923	6.22191e-18	-1.95771e-09	-1.72657	4.21787e-10	-1.95771e-09	-1.75253
21134007	chr2:21134007:T:A	2.68081e-41	-2.01086	-1.20267	1.22804e-17	0.6613	-1.70794	1.22856e-10	-1.22951	-1.75651
21134537	chr2:21134537:T:C	7.00773e-40	-1.95771e-09	0.0499584	9.50121e-18	-1.95771e-09	-1.30322	7.95897e-10	-1.95771e-09	-1.11756
21134577	chr2:21134577:T:G	1.2656e-40	-1.95771e-09	-1.66151	6.2401e-18	-1.95771e-09	-1.72365	4.25118e-10	-1.95771e-09	-1.74466
21134646	chr2:21134646:A:G	2.54351e-40	-1.95771e-09	-0.963512	9.80416e-18	-1.95771e-09	-1.27184	4.92415e-10	-1.95771e-09	-1.59771
21134667	chr2:21134667:T:C	2.41881e-40	-1.95771e-09	-1.01378	9.433e-18	-1.95771e-09	-1.31043	4.81701e-10	-1.95771e-09	-1.61971
21134971	chr2:21134971:ATTAGT:A	6.41002e-40	-1.95771e-09	-0.0391928	9.0797e-18	-1.95771e-09	-1.3486	7.55204e-10	-1.95771e-09	-1.17004
21135091	chr2:21135091:T:C	2.04752e-40	-1.95771e-09	-1.18043	6.1682e-18	-1.95771e-09	-1.73524	4.19149e-10	-1.95771e-09	-1.7588
21135134	chr2:21135134:TTATA:T	3.39744e-40	-1.95771e-09	-0.674035	6.56315e-18	-1.95771e-09	-1.67317	4.94865e-10	-1.95771e-09	-1.59274
21135397	chr2:21135397:C:G	3.36634e-40	-1.95771e-09	-0.68323	6.33575e-18	-1.95771e-09	-1.70843	4.80932e-10	-1.95771e-09	-1.6213
21135785	chr2:21135785:T:G	6.98675e-40	-1.95771e-09	0.0469588	9.48704e-18	-1.95771e-09	-1.30472	7.94524e-10	-1.95771e-09	-1.11929
21136285	chr2:21136285:T:C	2.38047e-40	-1.95771e-09	-1.02976	2.01263e-17	-1.95771e-09	-0.552617	1.60913e-09	-1.95771e-09	-0.413579
21136409	chr2:21136409:A:C	4.84852e-40	1.35188	-1.67026	6.25083e-19	-2.3464	-1.67811	6.61692e-11	-1.90127	-1.70354
21136956	chr2:21136956:G:A	1.08339e-39	1.9245	-1.43888	1.78738e-18	-2.14856	-0.825327	9.23314e-11	-2.49925	-0.772395
21137711	chr2:21137711:A:G	1.29173e-37	6.42722	-1.16053	7.23062e-15	6.90932	-1.57788	7.88277e-11	-1.67177	-1.758
21138172	chr2:21138172:A:G	3.01099e-40	-1.95771e-09	-0.794786	7.1108e-18	-1.95771e-09	-1.59303	5.46038e-10	-1.95771e-09	-1.49434
21138704	chr2:21138704:C:G	4.5096e-41	-2.69343	-1.53232e-09	1.20335e-17	-1.06695	-1.53232e-09	2.3157e-10	-2.35215	-1.53232e-09
21139219	chr2:21139219:A:G	2.92662e-40	-1.95771e-09	-0.823207	2.32842e-17	-1.95771e-09	-0.406868	2.0035e-09	-1.95771e-09	-0.194378
21140450	chr2:21140450:G:A	3.01492e-40	-1.95771e-09	-0.793484	7.11477e-18	-1.95771e-09	-1.59247	5.46434e-10	-1.95771e-09	-1.49362
21140454	chr2:21140454:C:A	3.01099e-40	-1.95771e-09	-0.794786	7.1108e-18	-1.95771e-09	-1.59303	5.46038e-10	-1.95771e-09	-1.49434
21140487	chr2:21140487:T:G	1.44778e-40	-1.95771e-09	-1.52703	8.39885e-18	-1.95771e-09	-1.42655	5.41173e-10	-1.95771e-09	-1.50329
21140523	chr2:21140523:T:C	1.71201e-40	-1.95771e-09	-1.35939	1.89733e-17	-1.95771e-09	-0.61161	1.14187e-09	-1.95771e-09	-0.756608
21141690	chr2:21141690:C:T	5.24364e-39	2.06254	-1.53232e-09	3.54231e-15	4.61789	-1.53232e-09	1.92185e-09	-0.235987	-1.53232e-09
21141935	chr2:21141935:G:A	2.3732e-40	-1.95771e-09	-1.03282	2.00461e-17	-1.95771e-09	-0.55661	1.60242e-09	-1.95771e-09	-0.417759
21142096	chr2:21142096:T:C	3.79808e-39	1.74002	-1.53232e-09	7.34772e-18	-1.56025	-1.53232e-09	2.28139e-09	-0.0644891	-1.53232e-09
21143280	chr2:21143280:A:G	2.38548e-40	-1.95771e-09	-1.02766	2.01836e-17	-1.95771e-09	-0.549771	1.61404e-09	-1.95771e-09	-0.410537
21143446	chr2:21143446:T:G	4.84953e-41	-2.62076	-1.53232e-09	2.65763e-18	-2.57721	-1.53232e-09	1.65387e-10	-2.68874	-1.53232e-09
21143452	chr2:21143452:G:C	3.07868e-40	0.901211	-1.67377	7.48417e-19	-2.16928	-1.67516	5.27661e-11	-2.1289	-1.70227
21143779	chr2:21143779:T:C	3.536e-40	-1.95771e-09	-0.63406	6.64106e-18	-1.95771e-09	-1.66137	5.03011e-10	-1.95771e-09	-1.57642
21143810	chr2:21143810:T:C	2.32778e-40	-1.05214	-1.53232e-09	3.37769e-18	-2.33745	-1.53232e-09	7.26194e-10	-1.20921	-1.53232e-09
21144394	chr2:21144394:A:G	1.73065e-40	-1.95771e-09	-1.34856	1.9076e-17	-1.95771e-09	-0.606211	1.14146e-09	-1.95771e-09	-0.756968
21144452	chr2:21144452:A:T	8.85758e-40	-1.95771e-09	0.284218	1.07185e-17	-1.95771e-09	-1.18267	9.15948e-10	-1.95771e-09	-0.97707
21144644	chr2:21144644:A:G	4.97527e-36	7.91891	0.998856	8.07916e-16	4.69021	-1.5504	1.12394e-10	-1.68768	-1.38734
21144794	chr2:21144794:TAAAC:T	4.71419e-40	-1.95771e-09	-0.346479	5.58939e-17	-1.95771e-09	0.468813	5.8089e-09	-1.95771e-09	0.870117
21144881	chr2:21144881:T:G	2.69314e-40	-1.95771e-09	-0.906347	1.01846e-17	-1.95771e-09	-1.23377	5.04195e-10	-1.95771e-09	-1.57407
21145345	chr2:21145345:A:G	1.15686e-17	52.1994	-0.991332	1.97134e-17	0.824029	-1.39737	3.74804e-11	-2.69555	-1.47766
21145496	chr2:21145496:AAC:A	1.44132e-40	-1.95771e-09	-1.5315	6.26165e-18	-1.95771e-09	-1.7202	4.5462e-10	-1.95771e-09	-1.67757
21145579	chr2:21145579:G:A	4.2334e-36	7.53086	1.22543	1.00035e-15	4.97689	-1.62343	1.17037e-10	-1.58522	-1.44932
21146642	chr2:21146642:A:G	2.33323e-39	-1.95771e-09	1.25278	2.90237e-17	-1.95771e-09	-0.186532	1.34505e-09	-1.95771e-09	-0.592841
21146681	chr2:21146681:A:T	2.27631e-40	-1.95771e-09	-1.0745	1.89971e-17	-1.95771e-09	-0.610356	1.51375e-09	-1.95771e-09	-0.474682
21146696	chr2:21146696:T:C	8.33393e-36	8.16963	1.26399	7.37904e-16	4.52143	-1.47226	1.15954e-10	-1.75558	-1.28825
21147375	chr2:21147375:T:A	2.59598e-41	-1.98864	-1.25703	1.29116e-17	0.695745	-1.69226	1.25314e-10	-1.21407	-1.75213
21148196	chr2:21148196:T:C	1.3995e-37	5.645	-0.298182	3.59439e-07	23.3091	-0.255913	3.78458e-11	-2.41466	-1.74885
21148256	chr2:21148256:T:C	3.35821e-40	-1.95771e-09	-0.685647	6.54852e-18	-1.95771e-09	-1.6754	4.93241e-10	-1.95771e-09	-1.59603
21148323	chr2:21148323:CTCT:C	3.78319e-10	67.8403	0.670716	4.25374e-18	-0.363327	-1.74352	3.03755e-11	-2.69185	-1.69154
21148678	chr2:21148678:T:C	9.01987e-36	8.2581	1.25462	5.97882e-16	4.4578	-1.61905	9.60758e-11	-1.78839	-1.4435
21149142	chr2:21149142:A:G	2.52474e-41	-1.53156	-1.74194	5.94059e-17	2.28941	-1.75966	3.74194e-11	-2.68869	-1.48615
21149144	chr2:21149144:G:A	2.15896e-40	-1.95771e-09	-1.12743	8.17572e-18	-1.95771e-09	-1.45347	5.18525e-10	-1.95771e-09	-1.54604
21149614	chr2:21149614:TG:T	1.77146e-40	-1.32525	-1.53232e-09	5.00661e-17	0.358702	-1.53232e-09	2.40552e-10	-2.3141	-1.53232e-09
21149675	chr2:21149675:T:C	1.00528e-40	-0.232469	-1.65932	7.84509e-19	-2.5762	-1.22114	7.93953e-11	-2.14366	-1.27893
21149718	chr2:21149718:T:C	6.10141e-36	7.98777	1.13403	7.05331e-16	4.64887	-1.64484	9.96773e-11	-1.7145	-1.48059
21149805	chr2:21149805:G:A	7.15267e-36	8.19488	1.08589	5.82073e-16	4.46612	-1.65417	9.20464e-11	-1.77951	-1.49523
21149823	chr2:21149823:G:T	1.37326e-40	-1.95771e-09	-1.57987	6.17853e-18	-1.95771e-09	-1.73356	4.20455e-10	-1.95771e-09	-1.75569
21149862	chr2:21149862:C:T	2.11995e-40	0.514353	-1.66002	8.22609e-19	-2.06428	-1.68563	4.7462e-11	-2.22671	-1.71039
21150301	chr2:21150301:T:C	1.29359e-40	-1.95771e-09	-1.63963	6.01945e-18	-1.95771e-09	-1.75965	4.23759e-10	-1.95771e-09	-1.74787
21150543	chr2:21150543:C:T	2.37225e-40	-1.95771e-09	-1.03322	9.28395e-18	-1.95771e-09	-1.32636	4.77841e-10	-1.95771e-09	-1.62775
21150887	chr2:21150887:T:C	1.45392e-40	-1.95771e-09	-1.52279	6.07455e-18	-1.95771e-09	-1.75053	4.18617e-10	-1.95771e-09	-1.76007
21151133	chr2:21151133:C:T	1.74778e-40	-1.95771e-09	-1.33871	1.78674e-17	-1.95771e-09	-0.671663	1.11041e-09	-1.95771e-09	-0.784541
21151208	chr2:21151208:T:C	4.66117e-40	-1.95771e-09	-0.35779	1.13357e-17	-1.95771e-09	-1.12669	6.45767e-10	-1.95771e-09	-1.32659
21151359	chr2:21151359:G:C	1.35734e-37	5.52426	-0.208038	3.19713e-07	23.1057	-0.169648	3.68435e-11	-2.43536	-1.755
21151541	chr2:21151541:C:T	3.79203e-26	31.9091	-0.237049	6.0207e-18	-0.000329591	-1.75911	6.25957e-11	-2.11763	-1.54271
21151946	chr2:21151946:C:T	1.64444e-41	-1.99799	-1.70425	2.7461e-17	0.638629	-0.880504	2.56635e-10	-1.16139	-1.08798
21152068	chr2:21152068:C:T	2.52714e-40	-1.95771e-09	-0.969968	2.17751e-17	-1.95771e-09	-0.473878	1.75074e-09	-1.95771e-09	-0.329234
21152360	chr2:21152360:T:C	1.26462e-40	-1.95771e-09	-1.66228	6.24252e-18	-1.95771e-09	-1.72326	4.25224e-10	-1.95771e-09	-1.74441
21152474	chr2:21152474:G:A	7.82522e-26	32.3275	0.0689739	6.57435e-18	0.0871939	-1.75866	5.78364e-11	-2.15366	-1.58575
21153148	chr2:21153148:A:G	7.04125e-40	-1.95771e-09	0.0547302	9.52594e-18	-1.95771e-09	-1.30062	7.98294e-10	-1.95771e-09	-1.11455
21153184	chr2:21153184:A:G	2.62099e-41	-1.98277	-1.25332	1.2784e-17	0.688455	-1.69491	1.25808e-10	-1.20949	-1.75278
21153460	chr2:21153460:A:G	1.94787e-40	-1.95771e-09	-1.23032	7.59123e-18	-1.95771e-09	-1.52765	4.87731e-10	-1.95771e-09	-1.60727
21153528	chr2:21153528:C:T	1.20933e-40	-1.95771e-09	-1.70699	6.02116e-18	-1.95771e-09	-1.75936	4.19323e-10	-1.95771e-09	-1.75839
21153552	chr2:21153552:G:A	5.87936e-40	0.977235	-1.10284	7.96821e-19	-2.25867	-1.52309	7.55147e-11	-2.0249	-1.4478
21153712	chr2:21153712:A:G	8.02572e-36	8.16593	1.23	6.17442e-16	4.49581	-1.62487	9.64897e-11	-1.77508	-1.45252
21153761	chr2:21153761:C:T	6.98719e-40	-1.95771e-09	0.047022	9.48775e-18	-1.95771e-09	-1.30464	7.9453e-10	-1.95771e-09	-1.11928
21153774	chr2:21153774:C:A	5.22317e-40	0.865679	-1.10963	8.49391e-19	-2.22378	-1.4941	7.55685e-11	-2.06594	-1.40605
21153912	chr2:21153912:C:T	1.34316e-40	-1.95771e-09	-1.60203	6.22988e-18	-1.95771e-09	-1.72529	4.22054e-10	-1.95771e-09	-1.7519
21154487	chr2:21154487:G:A	1.14908e-40	-1.95771e-09	-1.75809	7.49947e-18	-1.95771e-09	-1.53981	4.82332e-10	-1.95771e-09	-1.6184
21154730	chr2:21154730:C:T	1.72916e-40	-1.95771e-09	-1.34942	1.90363e-17	-1.95771e-09	-0.608295	1.13934e-09	-1.95771e-09	-0.758822
21154829	chr2:21154829:G:A	2.80466e-40	-1.95771e-09	-0.865772	7.0956e-18	-1.95771e-09	-1.59517	5.38465e-10	-1.95771e-09	-1.50831
21154833	chr2:21154833:A:T	6.42828e-10	67.745	1.29618	4.44237e-18	-0.386266	-1.67719	2.86014e-11	-2.69144	-1.75214
21155066	chr2:21155066:A:G	3.18964e-10	67.4468	0.8936	4.08638e-18	-0.427174	-1.71981	2.95021e-11	-2.68802	-1.72455
21155595	chr2:21155595:G:A	7.02834e-40	0.942403	-0.889509	8.5651e-19	-2.2694	-1.44014	9.13969e-11	-1.99417	-1.28764
21155906	chr2:21155906:C:T	2.26073e-10	67.1373	0.858894	3.85977e-18	-0.480272	-1.72376	2.97606e-11	-2.68343	-1.72042
21156214	chr2:21156214:A:G	2.40919e-40	-1.95771e-09	-1.01776	9.39039e-18	-1.95771e-09	-1.31496	4.81594e-10	-1.95771e-09	-1.61993
21156343	chr2:21156343:C:T	2.33587e-40	-1.95771e-09	-1.04867	9.1731e-18	-1.95771e-09	-1.33837	4.75222e-10	-1.95771e-09	-1.63325
21156550	chr2:21156550:T:C	2.29851e-40	-1.95771e-09	-1.0648	9.04335e-18	-1.95771e-09	-1.35261	4.71461e-10	-1.95771e-09	-1.64119
21158030	chr2:21158030:T:C	4.11972e-38	4.69916	-0.575262	1.5737e-07	22.3227	-0.095486	3.13282e-11	-2.61141	-1.7411
21158099	chr2:21158099:G:T	1.92271e-40	-1.95771e-09	-1.24332	7.51969e-18	-1.95771e-09	-1.53712	4.83839e-10	-1.95771e-09	-1.61528
21158305	chr2:21158305:G:A	1.20741e-35	10.5506	-0.746288	1.93054e-11	14.4607	-1.23946	5.23003e-11	-2.15862	-1.68141
21158625	chr2:21158625:C:G	2.86864e-40	0.841524	-1.68474	7.62841e-19	-2.16329	-1.66206	5.2725e-11	-2.1413	-1.69064
21158817	chr2:21158817:T:G	6.04839e-10	67.7582	1.22211	4.57433e-18	-0.364902	-1.66928	2.85911e-11	-2.69176	-1.75218
21158830	chr2:21158830:G:A	3.97153e-10	67.514	1.04567	4.24642e-18	-0.410563	-1.698	2.90292e-11	-2.68869	-1.74004
21158909	chr2:21158909:T:G	3.65997e-10	67.5366	0.941302	4.19652e-18	-0.407498	-1.71289	2.93119e-11	-2.68894	-1.7301
21159017	chr2:21159017:T:C	2.38047e-40	-1.95771e-09	-1.02976	2.01263e-17	-1.95771e-09	-0.552617	1.60913e-09	-1.95771e-09	-0.413579
21159063	chr2:21159063:G:A	1.64259e-40	-1.95771e-09	-1.40078	7.51834e-18	-1.95771e-09	-1.5373	4.35392e-10	-1.95771e-09	-1.72078
21159123	chr2:21159123:A:G	1.12105e-40	-1.78279	-1.53232e-09	3.95337e-18	-2.18007	-1.53232e-09	8.45371e-10	-1.05725	-1.53232e-09
21159447	chr2:21159447:C:CT	5.06635e-10	67.8527	0.950372	4.45581e-18	-0.349056	-1.71138	2.91781e-11	-2.69225	-1.73136
21159570	chr2:21159570:G:A	1.15396e-40	-1.95771e-09	-1.75385	7.2877e-18	-1.95771e-09	-1.56846	4.71349e-10	-1.95771e-09	-1.64143
21159571	chr2:21159571:TCC:T	1.69018e-39	0.930365	-1.53232e-09	2.73979e-18	-2.54676	-1.53232e-09	1.76239e-10	-2.62519	-1.53232e-09
21159575	chr2:21159575:A:AAAG	1.69108e-39	0.930895	-1.53232e-09	2.73977e-18	-2.54677	-1.53232e-09	1.76236e-10	-2.62521	-1.53232e-09
21159714	chr2:21159714:C:T	2.38047e-40	-1.95771e-09	-1.02976	2.01263e-17	-1.95771e-09	-0.552617	1.60913e-09	-1.95771e-09	-0.413579
21159914	chr2:21159914:C:A	3.32637e-10	67.4183	0.964113	4.11884e-18	-0.429655	-1.70942	2.92832e-11	-2.68726	-1.73275
21160204	chr2:21160204:C:G	3.16813e-40	-1.95771e-09	-0.743915	7.26467e-18	-1.95771e-09	-1.57162	5.61073e-10	-1.95771e-09	-1.46718
21160299	chr2:21160299:T:A	2.38281e-40	-1.95771e-09	-1.02878	2.01505e-17	-1.95771e-09	-0.551414	1.61124e-09	-1.95771e-09	-0.412272
21160407	chr2:21160407:T:G	3.32955e-10	67.4138	0.969547	4.12036e-18	-0.4299	-1.7088	2.92685e-11	-2.68734	-1.73318
21160481	chr2:21160481:C:T	8.24629e-36	10.6839	-1.26088	1.70451e-11	14.6157	-1.51893	6.17974e-11	-2.12911	-1.54405
21160562	chr2:21160562:A:G	2.37654e-10	67.0849	0.961242	3.88924e-18	-0.486494	-1.70993	2.94313e-11	-2.68263	-1.73234
21160642	chr2:21160642:G:A	2.28178e-10	67.0766	0.928851	3.85918e-18	-0.489942	-1.71425	2.95408e-11	-2.68229	-1.72897
21160652	chr2:21160652:G:A	2.86188e-10	67.2206	1.01134	4.00942e-18	-0.463061	-1.70294	2.92311e-11	-2.68465	-1.73715
21160664	chr2:21160664:G:A	1.08245e-17	52.1969	-1.05529	1.93208e-17	0.849312	-1.44277	3.60537e-11	-2.69448	-1.51754
21160845	chr2:21160845:C:T	2.83614e-10	67.2095	1.0134	4.0002e-18	-0.465264	-1.70303	2.92389e-11	-2.68437	-1.73716
21160870	chr2:21160870:A:G	2.5891e-10	67.1628	0.969006	3.93661e-18	-0.475446	-1.70888	2.93793e-11	-2.68362	-1.73312
21160969	chr2:21160969:A:G	3.54029e-10	67.3775	1.06723	4.14178e-18	-0.437544	-1.69597	2.90424e-11	-2.68692	-1.74136
21160976	chr2:21160976:A:G	3.9131e-10	67.4809	1.06392	4.22e-18	-0.418337	-1.69647	2.90101e-11	-2.6883	-1.74108
21161009	chr2:21161009:A:T	3.58378e-10	67.3171	1.13986	4.14983e-18	-0.447176	-1.6844	2.89063e-11	-2.6861	-1.74687
21161079	chr2:21161079:C:T	3.23492e-10	67.2841	1.07043	4.08325e-18	-0.452427	-1.69532	2.90693e-11	-2.68567	-1.74168
21161110	chr2:21161110:A:G	2.8086e-11	64.9119	0.998692	2.69346e-18	-0.857559	-1.70626	3.02452e-11	-2.65163	-1.73606
21161198	chr2:21161198:A:C	1.95642e-40	-1.22594	-1.53232e-09	2.73294e-18	-2.54926	-1.53232e-09	1.99312e-10	-2.50216	-1.53232e-09
21161486	chr2:21161486:T:C	4.32842e-11	66.0888	0.254293	2.96177e-18	-0.709287	-1.75957	3.26214e-11	-2.67787	-1.63419
21161624	chr2:21161624:C:T	1.44054e-40	-1.95771e-09	-1.53204	6.15638e-18	-1.95771e-09	-1.73715	4.40708e-10	-1.95771e-09	-1.70865
21161810	chr2:21161810:A:G	3.47507e-10	67.4441	0.982058	4.15225e-18	-0.421982	-1.70901	2.92502e-11	-2.68781	-1.73333
21161830	chr2:21161830:G:C	2.12871e-40	-1.95771e-09	-1.14154	7.29189e-18	-1.95771e-09	-1.56788	4.69951e-10	-1.95771e-09	-1.6444
21161851	chr2:21161851:G:A	1.62032e-40	-1.95771e-09	-1.41443	6.01786e-18	-1.95771e-09	-1.75991	4.28585e-10	-1.95771e-09	-1.73654
21162078	chr2:21162078:A:G	1.43029e-41	-2.10933	-1.73244	1.16899e-17	0.402137	-1.49805	1.30027e-10	-1.33111	-1.59817
21162275	chr2:21162275:C:T	1.68393e-40	-1.95771e-09	-1.37593	7.63573e-18	-1.95771e-09	-1.5218	4.38239e-10	-1.95771e-09	-1.71426
21162277	chr2:21162277:T:C	4.73622e-10	67.733	1.00274	4.39422e-18	-0.368516	-1.70584	2.90805e-11	-2.69157	-1.7354
21162666	chr2:21162666:C:T	5.63501e-34	12.6722	0.975279	3.7927e-18	-0.611446	-1.61012	4.98851e-11	-2.29188	-1.59543
21162669	chr2:21162669:A:G	4.24685e-10	67.3964	1.23032	4.09863e-18	-0.449886	-1.6941	2.89861e-11	-2.68644	-1.74377
21162676	chr2:21162676:G:A	1.50719e-40	-1.95771e-09	-1.48681	6.22373e-18	-1.95771e-09	-1.72627	4.45411e-10	-1.95771e-09	-1.69803
21162777	chr2:21162777:C:T	3.88878e-10	67.5956	0.942942	4.39937e-18	-0.359075	-1.71411	2.92371e-11	-2.69189	-1.7297
21162923	chr2:21162923:G:A	1.4792e-39	-1.95771e-09	0.797028	5.18302e-17	-1.95771e-09	0.393331	3.18958e-09	-1.95771e-09	0.270615
21163186	chr2:21163186:C:T	3.63494e-10	65.8692	2.60193	6.06588e-18	-0.55021	-1.20175	3.37132e-11	-2.67789	-1.60125
21163432	chr2:21163432:T:C	2.46549e-10	64.9209	3.16202	5.92447e-18	-0.765725	-1.00983	3.84757e-11	-2.65114	-1.49586
21163481	chr2:21163481:C:T	2.25455e-39	1.92725	-0.70877	1.1826e-13	9.50927	-1.38328	3.50911e-11	-2.50842	-1.73066
21163503	chr2:21163503:A:G	1.46562e-10	65.7942	1.76853	4.36145e-18	-0.607169	-1.47467	2.99131e-11	-2.67307	-1.72566
21163615	chr2:21163615:C:G	3.57479e-40	1.13545	-1.7586	7.11536e-19	-2.48711	-1.40786	8.6097e-11	-1.88269	-1.45887
21163759	chr2:21163759:C:CA	1.14921e-40	-1.95771e-09	-1.75798	6.22586e-18	-1.95771e-09	-1.72593	5.01439e-10	-1.95771e-09	-1.57955
21164241	chr2:21164241:T:C	2.69422e-10	65.5051	2.66646	5.48786e-18	-0.673809	-1.1783	3.459e-11	-2.66492	-1.58854
21164321	chr2:21164321:T:C	3.47495e-35	8.67905	2.1824	9.02953e-17	1.41938	-0.470941	6.10158e-10	-0.905832	-0.47748
21164367	chr2:21164367:A:G	6.40537e-19	45.4516	2.86275	1.2209e-18	-2.6417	-0.713355	1.29243e-10	-2.48885	-0.446491
21164437	chr2:21164437:T:A	3.18641e-40	-1.95771e-09	-0.73816	7.28147e-18	-1.95771e-09	-1.56931	5.62129e-10	-1.95771e-09	-1.4653
21164561	chr2:21164561:A:G	1.15249e-40	-1.95771e-09	-1.75513	6.54478e-18	-1.95771e-09	-1.67597	5.04801e-10	-1.95771e-09	-1.57287
21164823	chr2:21164823:A:G	3.2255e-40	1.03254	-1.7585	7.34662e-19	-2.4566	-1.40639	8.19798e-11	-1.93303	-1.45753
21164848	chr2:21164848:G:A	1.15941e-40	-1.95771e-09	-1.74914	6.42798e-18	-1.95771e-09	-1.69398	4.90965e-10	-1.95771e-09	-1.60066
21165076	chr2:21165076:G:T	2.92261e-10	65.6263	2.62663	5.53946e-18	-0.649302	-1.19344	3.42353e-11	-2.66728	-1.59649
21165274	chr2:21165274:G:A	1.12388e-34	8.73079	3.30445	1.1521e-16	1.46621	-0.274096	5.73254e-10	-0.826036	-0.619664
21165352	chr2:21165352:C:T	2.41563e-10	65.5787	2.48378	5.23078e-18	-0.657023	-1.24306	3.3369e-11	-2.66692	-1.62248
21165584	chr2:21165584:T:C	3.05429e-10	65.7216	2.5754	5.53731e-18	-0.631339	-1.21179	3.38145e-11	-2.67005	-1.60609
21165590	chr2:21165590:A:G	1.1561e-40	-1.95771e-09	-1.752	6.62388e-18	-1.95771e-09	-1.66396	5.16542e-10	-1.95771e-09	-1.54987
21165810	chr2:21165810:T:C	4.82945e-41	-1.19556	-1.42935	4.75577e-19	-2.56672	-1.73115	3.60292e-11	-2.4936	-1.7191
21166147	chr2:21166147:A:G	1.65818e-10	65.2681	2.41814	4.8546e-18	-0.709247	-1.26547	3.32297e-11	-2.65986	-1.63373
21166451	chr2:21166451:T:C	2.73941e-39	1.83772	-0.424448	1.43501e-13	9.51299	-1.19354	3.57726e-11	-2.54857	-1.67128
21166472	chr2:21166472:A:AT	3.60102e-40	1.11986	-1.7357	7.39576e-19	-2.27879	-1.57753	6.40138e-11	-2.01878	-1.61915
21166558	chr2:21166558:T:A	2.46582e-10	65.3414	2.74164	5.56812e-18	-0.696349	-1.14124	3.53723e-11	-2.66226	-1.56885
21167025	chr2:21167025:T:C	3.36066e-10	65.7318	2.66079	5.68974e-18	-0.634521	-1.18146	3.43839e-11	-2.66983	-1.58961
21167128	chr2:21167128:G:A	7.725e-10	65.9919	3.23301	6.69595e-18	-0.612655	-1.04048	3.72692e-11	-2.67318	-1.50569
21167277	chr2:21167277:A:T	2.96404e-10	65.5301	2.73699	5.68585e-18	-0.667811	-1.14885	3.51313e-11	-2.66555	-1.57239
21167437	chr2:21167437:TA:T	2.57592e-10	65.4113	2.71544	5.53621e-18	-0.686552	-1.15678	3.50689e-11	-2.66294	-1.57677
21167459	chr2:21167459:T:C	3.36946e-40	1.07599	-1.75829	7.3008e-19	-2.46643	-1.40281	8.3832e-11	-1.91394	-1.45427
21167554	chr2:21167554:T:C	1.92534e-40	-1.95771e-09	-1.24195	7.52599e-18	-1.95771e-09	-1.53628	4.8416e-10	-1.95771e-09	-1.61461
21167669	chr2:21167669:C:T	1.39977e-40	-1.95771e-09	-1.56075	6.14372e-18	-1.95771e-09	-1.73921	4.19653e-10	-1.95771e-09	-1.7576
21167802	chr2:21167802:G:A	2.30567e-10	65.1965	2.81933	5.52164e-18	-0.729892	-1.11608	3.60724e-11	-2.6579	-1.5536
21168428	chr2:21168428:A:G	8.07698e-40	-1.95771e-09	0.191962	1.01695e-17	-1.95771e-09	-1.23525	8.61005e-10	-1.95771e-09	-1.03893
21168571	chr2:21168571:A:G	1.36892e-40	-1.95771e-09	-1.58303	6.55377e-18	-1.95771e-09	-1.6746	5.58402e-10	-1.95771e-09	-1.47195
21168609	chr2:21168609:A:C	1.7671e-40	-1.95771e-09	-1.32771	2.0112e-17	-1.95771e-09	-0.553325	1.2047e-09	-1.95771e-09	-0.703041
21168644	chr2:21168644:A:G	1.1704e-40	-1.95771e-09	-1.73971	6.43652e-18	-1.95771e-09	-1.69265	4.94491e-10	-1.95771e-09	-1.5935
21168659	chr2:21168659:G:A	3.7811e-10	65.7482	2.76231	5.96731e-18	-0.629058	-1.13929	3.51111e-11	-2.67053	-1.56798
21168731	chr2:21168731:G:A	1.26263e-40	-1.95771e-09	-1.66386	6.24986e-18	-1.95771e-09	-1.72208	4.25523e-10	-1.95771e-09	-1.74371
21168776	chr2:21168776:A:G	4.10944e-40	-1.95771e-09	-0.483768	6.69837e-18	-1.95771e-09	-1.65278	5.21533e-10	-1.95771e-09	-1.54026
21168797	chr2:21168797:C:T	4.56178e-41	-1.55589	-1.12604	6.21743e-19	-2.42313	-1.60674	3.67436e-11	-2.61062	-1.58244
21168868	chr2:21168868:T:C	3.61287e-10	65.6829	2.78212	5.94493e-18	-0.639943	-1.13216	3.52988e-11	-2.66909	-1.56409
21169020	chr2:21169020:G:A	3.77378e-10	65.8229	2.68563	5.87857e-18	-0.615711	-1.16762	3.45206e-11	-2.67191	-1.58356
21169093	chr2:21169093:C:G	1.19924e-40	-1.95771e-09	-1.71537	8.37949e-18	-1.95771e-09	-1.42886	6.93526e-10	-1.95771e-09	-1.25524
21169176	chr2:21169176:A:C	4.13459e-40	-1.95771e-09	-0.477668	6.71e-18	-1.95771e-09	-1.65104	5.2241e-10	-1.95771e-09	-1.53858
21169281	chr2:21169281:T:G	3.14127e-10	65.6256	2.69956	5.72633e-18	-0.648782	-1.16079	3.47822e-11	-2.66798	-1.57994
21169357	chr2:21169357:G:A	5.70466e-10	66.2124	2.70943	6.36079e-18	-0.545484	-1.15901	3.44107e-11	-2.6797	-1.57896
21169554	chr2:21169554:T:C	3.22674e-10	65.5994	2.75253	5.81163e-18	-0.651647	-1.14313	3.51394e-11	-2.6675	-1.5702
21169698	chr2:21169698:C:T	4.47217e-10	65.922	2.7564	6.13173e-18	-0.599462	-1.1417	3.49467e-11	-2.6738	-1.56941
21169856	chr2:21169856:G:A	1.15909e-40	-1.95771e-09	-1.74942	8.78298e-18	-1.95771e-09	-1.38183	5.50523e-10	-1.95771e-09	-1.48616
21169872	chr2:21169872:C:T	4.51473e-10	65.9233	2.76459	6.16134e-18	-0.597678	-1.13867	3.4993e-11	-2.67416	-1.56772
21169970	chr2:21169970:A:C	1.97106e-40	-1.95771e-09	-1.21848	2.37244e-17	-1.95771e-09	-0.38814	1.39718e-09	-1.95771e-09	-0.55482
21170030	chr2:21170030:A:T	1.16953e-40	-1.95771e-09	-1.74046	6.37418e-18	-1.95771e-09	-1.70239	4.87099e-10	-1.95771e-09	-1.60856
21170046	chr2:21170046:T:C	2.46124e-10	65.3248	2.75632	5.53365e-18	-0.702289	-1.14151	3.54118e-11	-2.66077	-1.56921
21170476	chr2:21170476:G:T	3.13467e-10	65.5885	2.73457	5.74645e-18	-0.656297	-1.14976	3.50263e-11	-2.66706	-1.57387
21170492	chr2:21170492:T:A	1.97064e-40	-1.95771e-09	-1.2187	2.37164e-17	-1.95771e-09	-0.388474	1.39679e-09	-1.95771e-09	-0.555101
21170751	chr2:21170751:A:G	2.86651e-10	65.5682	2.66541	5.60793e-18	-0.657306	-1.17316	3.45762e-11	-2.66714	-1.58672
21170817	chr2:21170817:G:T	2.48784e-16	52.899	1.37738	7.64867e-19	-2.31344	-1.50926	6.39008e-11	-1.91411	-1.72559
21170851	chr2:21170851:A:G	1.19323e-34	8.27721	3.81791	2.09719e-16	1.79408	-0.00295068	9.00268e-10	-0.616154	-0.378183
21170891	chr2:21170891:G:A	1.85955e-39	1.02586	-1.53232e-09	5.8572e-18	-1.78697	-1.53232e-09	2.50735e-10	-2.27263	-1.53232e-09
21170994	chr2:21170994:A:G	3.43088e-10	65.604	2.80934	5.94058e-18	-0.652138	-1.1207	3.55779e-11	-2.66747	-1.55783
21171126	chr2:21171126:A:G	1.14767e-40	-1.95771e-09	-1.75932	6.2389e-18	-1.95771e-09	-1.72384	4.4499e-10	-1.95771e-09	-1.69898
21171235	chr2:21171235:A:G	1.97094e-40	-1.95771e-09	-1.21854	2.35289e-17	-1.95771e-09	-0.396412	1.39284e-09	-1.95771e-09	-0.557927
21171326	chr2:21171326:C:T	1.18422e-40	-1.95771e-09	-1.72797	6.021e-18	-1.95771e-09	-1.75939	4.54246e-10	-1.95771e-09	-1.67839
21171327	chr2:21171327:C:T	3.44075e-10	65.6283	2.78788	5.88763e-18	-0.651769	-1.13002	3.53896e-11	-2.66772	-1.5629
21171468	chr2:21171468:G:A	8.18661e-10	65.93	3.35304	6.92625e-18	-0.62442	-0.994905	3.83276e-11	-2.67177	-1.47909
21171586	chr2:21171586:T:C	3.64954e-10	65.6988	2.77628	5.93505e-18	-0.639435	-1.13433	3.52524e-11	-2.66919	-1.56531
21171742	chr2:21171742:A:G	1.86374e-10	65.1987	2.60438	7.56402e-18	-0.602444	-0.928796	3.88054e-11	-2.67039	-1.46808
21171849	chr2:21171849:T:A	7.22491e-41	-2.22211	-1.53232e-09	9.42475e-18	-1.3113	-1.53232e-09	1.70863e-10	-2.65617	-1.53232e-09
21171871	chr2:21171871:C:A	2.79086e-40	-0.870707	-1.53232e-09	2.21467e-17	-0.456954	-1.53232e-09	3.96484e-10	-1.81439	-1.53232e-09
21171926	chr2:21171926:T:G	4.20268e-10	65.9351	2.68111	5.9387e-18	-0.599043	-1.17411	3.4341e-11	-2.67413	-1.58656
21172020	chr2:21172020:T:C	3.90906e-10	65.7791	2.76468	5.99263e-18	-0.625476	-1.13864	3.5108e-11	-2.6709	-1.5677
21172389	chr2:21172389:C:G	2.77082e-10	65.4367	2.7629	5.65534e-18	-0.682745	-1.1393	3.53592e-11	-2.6634	-1.56807
21172393	chr2:21172393:T:C	1.79681e-40	-1.95771e-09	-1.31104	6.09006e-18	-1.95771e-09	-1.74798	4.19915e-10	-1.95771e-09	-1.75698
21172465	chr2:21172465:A:G	3.15097e-10	65.6281	2.70009	5.71544e-18	-0.649266	-1.16221	3.47709e-11	-2.66762	-1.58063
21172497	chr2:21172497:G:T	2.55401e-40	0.792094	-1.75148	8.79113e-19	-2.16487	-1.51861	5.86672e-11	-2.15787	-1.56728
21172597	chr2:21172597:G:A	3.20536e-10	65.5875	2.75783	5.7919e-18	-0.657009	-1.14117	3.52044e-11	-2.66675	-1.56911
21172726	chr2:21172726:A:G	1.15272e-10	64.5909	2.73175	4.90007e-18	-0.814794	-1.1506	3.55394e-11	-2.65433	-1.57206
21172933	chr2:21172933:A:G	2.02826e-10	65.129	2.75866	5.3642e-18	-0.734031	-1.14087	3.55928e-11	-2.65594	-1.56894
21173141	chr2:21173141:A:G	2.72893e-10	65.6745	2.50988	5.38917e-18	-0.642421	-1.22783	3.35366e-11	-2.66876	-1.61563
21173491	chr2:21173491:T:C	2.28145e-39	1.72986	-0.499523	1.23603e-13	9.40967	-1.23948	3.467e-11	-2.5625	-1.68865
21173534	chr2:21173534:C:T	3.59702e-35	8.59826	2.29772	1.01817e-16	1.47049	-0.401953	6.68165e-10	-0.883326	-0.409169
21173561	chr2:21173561:T:G	3.48176e-35	8.71196	2.15144	8.81952e-17	1.4141	-0.489186	5.9046e-10	-0.921411	-0.494718
21173679	chr2:21173679:G:A	3.16051e-10	65.5703	2.76097	5.78076e-18	-0.660097	-1.14001	3.52385e-11	-2.66642	-1.56847
21173737	chr2:21173737:A:G	3.35587e-10	65.6278	2.76345	5.84589e-18	-0.650038	-1.13887	3.52211e-11	-2.66764	-1.56774
21173850	chr2:21173850:G:A	1.18719e-40	-1.95771e-09	-1.72547	6.13802e-18	-1.95771e-09	-1.74014	4.18735e-10	-1.95771e-09	-1.75979
21174016	chr2:21174016:T:C	6.76816e-41	-0.542567	-1.74484	7.34692e-17	2.50213	-1.75991	1.14503e-10	-2.2431	-0.81333
21174163	chr2:21174163:T:A	9.72659e-10	66.0685	3.38686	7.22554e-18	-0.595994	-0.981026	3.85395e-11	-2.67485	-1.4705
21174224	chr2:21174224:A:G	3.67089e-40	-1.95771e-09	-0.596623	6.5822e-18	-1.95771e-09	-1.67027	5.07671e-10	-1.95771e-09	-1.5672
21174310	chr2:21174310:G:A	2.67595e-10	65.3213	2.84349	5.73014e-18	-0.700384	-1.10852	3.60713e-11	-2.66087	-1.55066
21174765	chr2:21174765:T:C	2.99555e-10	65.4973	2.7803	5.80993e-18	-0.66445	-1.13062	3.54452e-11	-2.66617	-1.56287
21174998	chr2:21174998:G:T	1.15966e-40	-1.95771e-09	-1.74893	6.15955e-18	-1.95771e-09	-1.73664	4.55357e-10	-1.95771e-09	-1.67595
21175208	chr2:21175208:T:G	1.23468e-34	8.84096	3.28831	9.98642e-17	1.33146	-0.282289	5.42192e-10	-0.871417	-0.629993
21175224	chr2:21175224:G:T	1.16809e-40	-1.95771e-09	-1.74168	6.04368e-18	-1.95771e-09	-1.75563	4.65348e-10	-1.95771e-09	-1.65424
21175507	chr2:21175507:T:C	7.6878e-10	66.2956	2.92451	7.07176e-18	-0.524242	-1.07429	3.60593e-11	-2.6815	-1.53037
21175985	chr2:21175985:GA:G	6.14578e-10	66.1433	2.85292	6.71581e-18	-0.548902	-1.10128	3.55933e-11	-2.6791	-1.54578
21176344	chr2:21176344:G:T	1.04738e-09	66.5563	2.97311	7.59277e-18	-0.471347	-1.0561	3.62749e-11	-2.68608	-1.51983
21176441	chr2:21176441:C:T	1.46006e-40	-1.95771e-09	-1.51858	6.30251e-18	-1.95771e-09	-1.7137	4.59051e-10	-1.95771e-09	-1.66787
21177102	chr2:21177102:C:G	7.2951e-10	66.2713	2.89638	6.96557e-18	-0.528163	-1.0855	3.58343e-11	-2.68125	-1.53687
21177141	chr2:21177141:A:G	8.28967e-10	66.4665	2.82906	7.04064e-18	-0.491738	-1.11121	3.5199e-11	-2.68437	-1.55165
21177424	chr2:21177424:CA:C	1.15583e-40	-1.95771e-09	-1.75224	6.62886e-18	-1.95771e-09	-1.66321	5.17115e-10	-1.95771e-09	-1.54876
21177433	chr2:21177433:G:A	8.51946e-10	66.485	2.83784	7.11208e-18	-0.485427	-1.10742	3.5225e-11	-2.68493	-1.55035
21177436	chr2:21177436:A:G	7.66567e-40	-1.95771e-09	0.139696	9.99138e-18	-1.95771e-09	-1.25292	8.45245e-10	-1.95771e-09	-1.0574
21177789	chr2:21177789:G:A	1.52049e-36	9.20059	-1.46827	3.25007e-14	8.58867	-1.7543	1.54388e-10	-1.15958	-1.59798
21178078	chr2:21178078:C:T	1.2064e-09	66.8397	2.831	7.51405e-18	-0.427393	-1.11048	3.50244e-11	-2.68975	-1.55123
21178419	chr2:21178419:G:A	3.24355e-40	1.01969	-1.74008	7.68671e-19	-2.25357	-1.56417	6.20377e-11	-2.06181	-1.60748
21178730	chr2:21178730:G:A	1.17893e-40	-1.95771e-09	-1.73245	6.80211e-18	-1.95771e-09	-1.63741	4.47557e-10	-1.95771e-09	-1.69323
21178759	chr2:21178759:C:T	8.97349e-19	45.5461	3.10544	1.38706e-18	-2.63754	-0.589912	1.46645e-10	-2.5051	-0.303915
21178828	chr2:21178828:G:A	6.70048e-19	45.4379	2.92149	1.26359e-18	-2.64218	-0.678502	1.33628e-10	-2.4976	-0.404369
21178929	chr2:21178929:G:A	8.15655e-19	45.646	2.91008	1.2655e-18	-2.63506	-0.684113	1.31278e-10	-2.51014	-0.409577
21178979	chr2:21178979:A:G	1.71272e-09	66.5343	3.48689	8.25401e-18	-0.505673	-0.938271	3.92407e-11	-2.68369	-1.44363
21179098	chr2:21179098:A:G	2.63576e-39	1.75523	-0.380526	1.39761e-13	9.45445	-1.16141	3.60724e-11	-2.55331	-1.65819
21179584	chr2:21179584:T:G	1.17957e-18	45.9826	2.94237	1.3043e-18	-2.6205	-0.668472	1.31607e-10	-2.52341	-0.3938
21179678	chr2:21179678:G:C	1.28514e-40	-1.95771e-09	-1.64619	7.93226e-18	-1.95771e-09	-1.4837	5.92607e-10	-1.95771e-09	-1.4125
21179817	chr2:21179817:A:G	1.28514e-40	-1.95771e-09	-1.64619	7.93226e-18	-1.95771e-09	-1.4837	5.92607e-10	-1.95771e-09	-1.4125
21179866	chr2:21179866:AC:A	1.76423e-40	-1.95771e-09	-1.32934	2.00478e-17	-1.95771e-09	-0.556522	1.20121e-09	-1.95771e-09	-0.705942
21180085	chr2:21180085:C:T	3.06214e-39	1.99529	-0.470645	1.06589e-13	9.26548	-1.24339	3.32732e-11	-2.59926	-1.69302
21180109	chr2:21180109:T:C	5.05034e-19	45.0328	3.04392	1.28648e-18	-2.65138	-0.651353	1.38322e-10	-2.4425	-0.424945
21180145	chr2:21180145:C:A	1.80585e-37	5.60173	-1.53232e-09	5.52806e-16	2.76036	-1.53232e-09	3.73079e-09	0.427347	-1.53232e-09
21180188	chr2:21180188:C:T	1.18459e-40	-1.95771e-09	-1.72766	6.88361e-18	-1.95771e-09	-1.6255	4.53522e-10	-1.95771e-09	-1.67999
21180259	chr2:21180259:G:A	1.26346e-40	-1.95771e-09	-1.6632	6.25412e-18	-1.95771e-09	-1.7214	4.25876e-10	-1.95771e-09	-1.74288
21180306	chr2:21180306:A:G	3.79394e-40	1.19621	-1.75986	6.6069e-19	-2.50136	-1.46776	8.38282e-11	-1.85421	-1.51405
21180425	chr2:21180425:A:C	1.86588e-09	66.7161	3.39072	8.20102e-18	-0.474117	-0.976266	3.82318e-11	-2.68648	-1.46688
21180566	chr2:21180566:A:G	1.96909e-38	1.89741	1.48828	3.95786e-13	9.65019	-0.316207	8.4913e-11	-2.48577	-0.86963
21180609	chr2:21180609:T:G	1.90091e-09	66.6906	3.43485	8.629e-18	-0.463594	-0.935919	3.94875e-11	-2.68764	-1.4334
21180767	chr2:21180767:T:C	1.50697e-18	46.0485	3.12143	1.43129e-18	-2.61745	-0.578619	1.4431e-10	-2.53147	-0.293597
21180883	chr2:21180883:G:T	1.94873e-39	-1.95771e-09	1.07271	3.15141e-17	-1.95771e-09	-0.104208	1.53337e-09	-1.95771e-09	-0.461808
21180957	chr2:21180957:T:C	1.75809e-18	46.3123	3.01173	1.3707e-18	-2.60716	-0.632162	1.34254e-10	-2.54526	-0.352036
21181048	chr2:21181048:G:A	1.14803e-40	-1.95771e-09	-1.75901	6.903e-18	-1.95771e-09	-1.62269	5.47679e-10	-1.95771e-09	-1.49134
21181076	chr2:21181076:G:A	1.82536e-40	-1.95771e-09	-1.29528	7.26533e-18	-1.95771e-09	-1.57153	4.71327e-10	-1.95771e-09	-1.64148
21181093	chr2:21181093:G:A	1.28046e-18	45.9995	3.00757	1.35112e-18	-2.61952	-0.634187	1.36188e-10	-2.5287	-0.354299
21181373	chr2:21181373:CTA:C	1.75407e-18	46.3259	2.99585	1.36285e-18	-2.60583	-0.639236	1.32951e-10	-2.54678	-0.360268
21181526	chr2:21181526:A:G	1.2033e-18	45.8904	3.05452	1.37735e-18	-2.62382	-0.610663	1.40728e-10	-2.52184	-0.328358
21181596	chr2:21181596:T:A	7.14729e-19	45.4662	2.9578	1.29318e-18	-2.63987	-0.657666	1.36817e-10	-2.49751	-0.380874
21181845	chr2:21181845:A:C	4.25188e-35	8.84139	2.22184	8.50642e-17	1.32938	-0.440611	5.85886e-10	-0.975919	-0.447985
21182108	chr2:21182108:A:G	6.00484e-19	45.207	3.04285	1.33379e-18	-2.64814	-0.618481	1.45671e-10	-2.47745	-0.33823
21182145	chr2:21182145:TC:T	6.18216e-41	-2.37797	-1.53232e-09	2.07456e-17	-0.522308	-1.53232e-09	4.73447e-10	-1.63699	-1.53232e-09
21182704	chr2:21182704:G:A	1.99216e-40	-1.95771e-09	-1.20784	2.47346e-17	-1.95771e-09	-0.346439	1.4575e-09	-1.95771e-09	-0.512549
21182717	chr2:21182717:T:C	9.65912e-35	8.92199	2.96178	8.79586e-17	1.33224	-0.410018	4.65453e-10	-0.891342	-0.762677
21182745	chr2:21182745:C:T	7.59123e-41	-0.428512	-1.74413	8.51661e-17	2.64983	-1.75987	1.21895e-10	-2.18206	-0.811811
21182918	chr2:21182918:G:A	8.03446e-19	45.6392	2.90174	1.27451e-18	-2.63232	-0.679762	1.32347e-10	-2.50598	-0.405623
21183224	chr2:21183224:A:G	1.25897e-40	-1.95771e-09	-1.66676	6.0243e-18	-1.95771e-09	-1.75884	4.21984e-10	-1.95771e-09	-1.75206
21183305	chr2:21183305:T:A	1.96775e-40	-1.95771e-09	-1.22016	2.36686e-17	-1.95771e-09	-0.390491	1.39426e-09	-1.95771e-09	-0.556913
21183599	chr2:21183599:T:C	9.32543e-19	45.7121	2.97786	1.32671e-18	-2.62933	-0.642609	1.3717e-10	-2.51086	-0.364945
21183631	chr2:21183631:G:T	1.36296e-40	-1.95771e-09	-1.5874	6.12005e-18	-1.95771e-09	-1.74307	4.18934e-10	-1.95771e-09	-1.75932
21183879	chr2:21183879:G:A	6.433e-10	66.0903	2.95167	6.90068e-18	-0.555465	-1.06756	3.62867e-11	-2.67898	-1.5266
21183944	chr2:21183944:A:T	8.05605e-40	-1.95771e-09	0.189368	1.01645e-17	-1.95771e-09	-1.23574	8.60463e-10	-1.95771e-09	-1.03956
21183959	chr2:21183959:C:T	3.11831e-40	0.968532	-1.7283	7.59351e-19	-2.23516	-1.59477	5.92023e-11	-2.08145	-1.63462
21184070	chr2:21184070:C:T	3.32031e-19	45.0764	2.58087	1.11073e-18	-2.64964	-0.79999	1.21187e-10	-2.47627	-0.523421
21184138	chr2:21184138:C:T	1.1293e-34	8.80684	3.23321	1.03326e-16	1.39809	-0.314836	5.34606e-10	-0.86168	-0.65382
21184467	chr2:21184467:A:G	8.01504e-40	-1.95771e-09	0.184264	1.06428e-17	-1.95771e-09	-1.18976	9.12586e-10	-1.95771e-09	-0.980747
21184959	chr2:21184959:TC:T	1.75164e-40	-1.95771e-09	-1.33651	1.95593e-17	-1.95771e-09	-0.58119	1.16225e-09	-1.95771e-09	-0.738919
21185189	chr2:21185189:CAG:C	1.15675e-40	-1.95771e-09	-1.75144	6.28119e-18	-1.95771e-09	-1.71708	4.27643e-10	-1.95771e-09	-1.73874
21185671	chr2:21185671:A:T	3.10917e-40	0.982339	-1.74504	7.93821e-19	-2.23823	-1.54731	6.20827e-11	-2.07634	-1.59222
21185775	chr2:21185775:T:A	6.35203e-10	66.0815	2.94775	6.43624e-18	-0.575397	-1.1173	3.56343e-11	-2.67869	-1.54503
21185843	chr2:21185843:T:C	1.73764e-38	-1.95771e-09	3.26064	1.71297e-15	-1.95771e-09	3.89134	1.66144e-07	-1.95771e-09	4.22358
21185969	chr2:21185969:T:C	2.96838e-19	44.6139	2.93131	1.02056e-18	-2.6635	-0.870785	1.18819e-10	-2.44696	-0.572473
21185970	chr2:21185970:G:A	3.88788e-40	-1.95771e-09	-0.539191	8.02068e-18	-1.95771e-09	-1.47262	6.31726e-10	-1.95771e-09	-1.34857
21186323	chr2:21186323:A:C	2.37791e-40	-1.95771e-09	-1.03083	2.01187e-17	-1.95771e-09	-0.552991	1.61174e-09	-1.95771e-09	-0.411962
21186679	chr2:21186679:T:C	1.2565e-40	-1.95771e-09	-1.66873	6.38394e-18	-1.95771e-09	-1.70086	4.18821e-10	-1.95771e-09	-1.75959
21186809	chr2:21186809:G:C	1.39101e-40	-1.95771e-09	-1.56703	6.13379e-18	-1.95771e-09	-1.74083	4.68172e-10	-1.95771e-09	-1.64819
21186845	chr2:21186845:A:G	4.32551e-19	45.1883	2.73341	9.73786e-19	-2.64852	-0.932686	1.0832e-10	-2.48791	-0.624033
21187143	chr2:21187143:A:T	2.33145e-40	-1.05057	-1.53232e-09	7.16135e-17	0.716641	-1.53232e-09	3.3833e-10	-1.97301	-1.53232e-09
21187206	chr2:21187206:G:A	1.72215e-40	-1.95771e-09	-1.35348	6.97392e-18	-1.95771e-09	-1.61247	4.53701e-10	-1.95771e-09	-1.67959
21187220	chr2:21187220:T:C	1.26639e-40	-1.95771e-09	-1.66089	6.23729e-18	-1.95771e-09	-1.7241	4.24991e-10	-1.95771e-09	-1.74496
21187532	chr2:21187532:T:C	2.79527e-19	45.5443	1.94089	6.82415e-19	-2.63717	-1.29959	6.79687e-11	-2.50362	-1.07436
21187608	chr2:21187608:C:T	2.57834e-40	-1.95771e-09	-0.949909	6.71322e-18	-1.95771e-09	-1.65056	5.05446e-10	-1.95771e-09	-1.57159
21187817	chr2:21187817:A:G	1.23022e-40	-1.95771e-09	-1.68986	6.27148e-18	-1.95771e-09	-1.71863	4.18741e-10	-1.95771e-09	-1.75978
21188221	chr2:21188221:G:A	2.997e-40	-1.95771e-09	-0.799445	7.12442e-18	-1.95771e-09	-1.59111	5.45779e-10	-1.95771e-09	-1.49482
21188422	chr2:21188422:C:T	3.75911e-19	44.1115	3.66986	1.25601e-18	-2.67696	-0.649745	1.57453e-10	-2.41012	-0.327781
21188621	chr2:21188621:T:A	1.61007e-40	-1.95771e-09	-1.42078	6.71587e-18	-1.95771e-09	-1.65017	4.41419e-10	-1.95771e-09	-1.70704
21188622	chr2:21188622:A:G	1.61615e-40	-1.95771e-09	-1.41701	6.72977e-18	-1.95771e-09	-1.6481	4.42062e-10	-1.95771e-09	-1.70558
21188759	chr2:21188759:G:A	1.31823e-23	34.7945	2.72869	1.40775e-18	-2.47828	-0.734373	1.31918e-10	-2.53276	-0.382086
21188777	chr2:21188777:A:G	1.7808e-20	42.4393	2.29238	7.5862e-19	-2.7002	-1.1307	1.04622e-10	-2.27197	-0.874707
21188865	chr2:21188865:T:C	1.82029e-40	-1.95771e-09	-1.29806	1.56508e-17	-1.95771e-09	-0.80412	1.34974e-09	-1.95771e-09	-0.589362
21189096	chr2:21189096:C:T	7.49855e-35	8.50847	3.12211	1.1826e-16	1.59211	-0.373867	5.7824e-10	-0.731008	-0.706033
21189127	chr2:21189127:T:G	5.51242e-41	-0.756243	-1.73639	5.16243e-17	2.09559	-1.70624	1.31589e-10	-2.32958	-0.587769
21189298	chr2:21189298:G:A	1.40047e-40	-1.95771e-09	-1.56025	1.15351e-17	-1.95771e-09	-1.10925	7.0459e-10	-1.95771e-09	-1.23941
21189500	chr2:21189500:A:G	4.75092e-41	-0.88831	-1.75299	4.0919e-17	1.89093	-1.73398	1.07768e-10	-2.38571	-0.731339
21189807	chr2:21189807:T:C	1.29739e-40	-1.95771e-09	-1.6367	6.54461e-18	-1.95771e-09	-1.676	4.20663e-10	-1.95771e-09	-1.7552
21189975	chr2:21189975:C:T	1.88234e-19	45.2617	1.82808	6.36043e-19	-2.64884	-1.35829	6.38525e-11	-2.48558	-1.15487
21190185	chr2:21190185:T:G	5.38666e-41	-0.757683	-1.75803	5.38236e-17	2.16815	-1.73708	7.73828e-11	-2.33179	-1.11647
21190197	chr2:21190197:C:G	3.60261e-39	1.68719	-1.53232e-09	1.98841e-15	4.04045	-1.53232e-09	1.5258e-09	-0.466758	-1.53232e-09
21190205	chr2:21190205:G:A	6.48565e-38	5.86741	-1.28971	1.7362e-16	3.27261	-1.67038	8.58316e-11	-1.73089	-1.61376
21190412	chr2:21190412:A:C	3.64178e-11	64.87	1.30039	2.75324e-18	-0.847626	-1.69424	3.0596e-11	-2.63307	-1.74309
21190413	chr2:21190413:T:A	1.33454e-40	-1.95771e-09	-1.60847	6.01781e-18	-1.95771e-09	-1.75992	4.23123e-10	-1.95771e-09	-1.74937
21190510	chr2:21190510:T:G	4.14576e-35	11.5856	-0.547645	2.0011e-18	-1.31086	-1.55008	1.03466e-10	-1.42257	-1.73521
21190543	chr2:21190543:A:T	1.3487e-40	-1.95771e-09	-1.59792	1.07599e-17	-1.95771e-09	-1.17881	6.62224e-10	-1.95771e-09	-1.30143
21190855	chr2:21190855:C:G	1.85629e-40	-1.27847	-1.53232e-09	2.57594e-18	-2.60843	-1.53232e-09	2.89173e-10	-2.13	-1.53232e-09
21190890	chr2:21190890:A:G	2.99969e-35	8.48318	2.2312	1.05662e-16	1.53354	-0.427937	6.86145e-10	-0.835014	-0.430926
21190891	chr2:21190891:C:T	3.11473e-35	8.52519	2.22683	1.02677e-16	1.5072	-0.430256	6.71889e-10	-0.853821	-0.433115
21190934	chr2:21190934:G:C	1.15934e-40	-1.95771e-09	-1.7492	8.56415e-18	-1.95771e-09	-1.40706	5.11346e-10	-1.95771e-09	-1.55998
21191089	chr2:21191089:T:C	3.3525e-35	8.60767	2.21791	9.72699e-17	1.45887	-0.43602	6.46342e-10	-0.8867	-0.439001
21191200	chr2:21191200:G:C	1.59851e-17	47.5764	3.95508	2.39098e-18	-2.58215	-0.100785	1.38302e-10	-2.53406	-0.333528
21191270	chr2:21191270:T:C	4.08468e-17	47.4908	4.97885	4.03912e-18	-2.58613	0.427516	2.26501e-10	-2.52891	0.15463
21191561	chr2:21191561:T:G	1.52071e-40	-1.95771e-09	-1.47788	6.03236e-18	-1.95771e-09	-1.7575	4.19472e-10	-1.95771e-09	-1.75803
21191614	chr2:21191614:T:G	2.79001e-40	-1.95771e-09	-0.871009	6.15055e-18	-1.95771e-09	-1.7381	4.5461e-10	-1.95771e-09	-1.67759
21191655	chr2:21191655:G:A	1.21029e-40	-1.95771e-09	-1.7062	6.58586e-18	-1.95771e-09	-1.66972	5.39878e-10	-1.95771e-09	-1.50569
21191678	chr2:21191678:TG:T	1.03828e-29	21.2068	2.26212	1.91587e-18	-2.46642	-0.438052	4.03458e-10	-1.51353	-0.283424
21191921	chr2:21191921:C:T	3.14443e-40	-1.95771e-09	-0.751424	7.46101e-18	-1.95771e-09	-1.54495	5.72942e-10	-1.95771e-09	-1.44624
21191974	chr2:21191974:T:C	4.99876e-40	1.47169	-1.75955	6.18938e-19	-2.5594	-1.475	9.59225e-11	-1.71451	-1.51898
21192039	chr2:21192039:A:C	3.24562e-40	-1.95771e-09	-0.71975	6.41612e-18	-1.95771e-09	-1.69583	4.87247e-10	-1.95771e-09	-1.60826
21192063	chr2:21192063:A:G	1.27098e-40	-1.95771e-09	-1.65727	6.01728e-18	-1.95771e-09	-1.76001	4.23756e-10	-1.95771e-09	-1.74787
21192159	chr2:21192159:T:C	5.29136e-40	1.48331	-1.71429	6.259e-19	-2.39685	-1.62636	7.21449e-11	-1.85858	-1.65978
21192594	chr2:21192594:G:A	1.28862e-39	1.63283	-0.973731	7.85514e-14	9.25779	-1.54093	3.22267e-11	-2.56474	-1.75949
21192856	chr2:21192856:G:T	2.04654e-15	56.3837	-1.53232e-09	6.4265e-18	-1.69421	-1.53232e-09	1.63448e-10	-2.70054	-1.53232e-09
21192858	chr2:21192858:T:C	5.81889e-40	1.62298	-1.75893	5.94884e-19	-2.5864	-1.48763	1.02401e-10	-1.63761	-1.53053
21193474	chr2:21193474:T:A	4.48162e-09	68.3075	2.67559	1.27354e-17	-0.250947	-0.759311	3.44164e-11	-2.69186	-1.56664
21193589	chr2:21193589:G:T	5.76778e-40	1.6153	-1.76007	6.12678e-19	-2.5928	-1.45176	1.07129e-10	-1.62597	-1.49703
21193663	chr2:21193663:A:G	8.28447e-31	18.7423	2.1983	3.24106e-16	3.01129	-0.78486	1.40111e-10	-2.10668	-0.747908
21193698	chr2:21193698:A:G	1.15296e-40	-1.95771e-09	-1.75472	6.8028e-18	-1.95771e-09	-1.63731	4.47846e-10	-1.95771e-09	-1.69258
21193742	chr2:21193742:A:T	2.76403e-09	67.5387	2.96112	1.51967e-17	-0.227507	-0.606055	3.68818e-11	-2.69696	-1.49235
21194704	chr2:21194704:C:T	6.18588e-11	63.9961	2.70413	1.02615e-17	-0.516365	-0.709876	4.20882e-11	-2.69174	-1.36552
21194890	chr2:21194890:A:G	6.04171e-40	1.6558	-1.75417	6.46522e-19	-2.47558	-1.51521	8.747e-11	-1.76912	-1.55661
21194963	chr2:21194963:G:C	2.62079e-40	-1.95771e-09	-0.93358	1.16892e-17	-1.95771e-09	-1.09598	9.46345e-10	-1.95771e-09	-0.944422
21195025	chr2:21195025:G:C	2.0384e-39	2.273	-1.15531	2.54415e-12	12.1574	-0.962766	4.57014e-11	-2.24114	-1.73376
21195211	chr2:21195211:G:A	8.51085e-12	62.0319	2.6848	5.87696e-18	-0.754169	-1.02943	3.95591e-11	-2.67855	-1.44068
21195446	chr2:21195446:C:A	4.63868e-41	-2.66521	-1.53232e-09	3.05818e-18	-2.43682	-1.53232e-09	1.69898e-10	-2.66183	-1.53232e-09
21195847	chr2:21195847:C:A	5.38418e-11	63.7143	2.84704	1.05585e-17	-0.565749	-0.631962	4.41712e-11	-2.68872	-1.32024
21195884	chr2:21195884:A:G	4.42892e-11	63.5129	2.85319	1.02234e-17	-0.600854	-0.629111	4.43878e-11	-2.68601	-1.31806
21196146	chr2:21196146:G:A	1.69744e-40	0.373084	-1.74102	2.56007e-16	3.71805	-1.72748	1.07788e-10	-1.73801	-1.37885
21196648	chr2:21196648:T:C	3.2773e-40	-1.95771e-09	-0.710037	6.77374e-18	-1.95771e-09	-1.64159	5.03805e-10	-1.95771e-09	-1.57484
21196937	chr2:21196937:A:T	4.63201e-11	63.6753	2.73565	9.97208e-18	-0.56747	-0.687384	4.26397e-11	-2.68866	-1.35558
21197049	chr2:21197049:C:T	6.0642e-40	1.65277	-1.74742	6.23901e-19	-2.47537	-1.55104	8.44529e-11	-1.77251	-1.58833
21197486	chr2:21197486:C:A	2.76585e-11	63.2627	2.63257	8.73235e-18	-0.643626	-0.743982	4.15083e-11	-2.68227	-1.38887
21197800	chr2:21197800:G:A	3.45671e-40	-1.95771e-09	-0.656737	6.49138e-18	-1.95771e-09	-1.68417	5.0094e-10	-1.95771e-09	-1.58054
21197825	chr2:21197825:A:G	2.23363e-11	63.6085	2.07305	7.54537e-18	-0.583971	-0.949737	3.6369e-11	-2.68701	-1.5163
21197956	chr2:21197956:T:C	1.27576e-36	6.88742	0.669406	5.32967e-17	1.78606	-1.36483	4.00176e-10	-0.452177	-1.35295
21198211	chr2:21198211:C:T	1.15149e-40	-1.95771e-09	-1.756	6.02891e-18	-1.95771e-09	-1.75808	4.2346e-10	-1.95771e-09	-1.74857
21198910	chr2:21198910:C:A	1.47369e-11	63.1349	2.13075	7.13288e-18	-0.663645	-0.926283	3.71624e-11	-2.67969	-1.50204
21199325	chr2:21199325:G:A	6.19729e-40	1.66755	-1.74049	6.08058e-19	-2.47829	-1.57384	8.36338e-11	-1.76226	-1.60832
21199639	chr2:21199639:C:A	1.64711e-40	0.354109	-1.75214	2.47671e-16	3.69766	-1.7402	1.12719e-10	-1.74926	-1.32287
21199691	chr2:21199691:G:T	1.57549e-40	-1.95771e-09	-1.44249	1.45147e-17	-1.95771e-09	-0.879482	1.0128e-09	-1.95771e-09	-0.876554
21199954	chr2:21199954:G:T	2.64441e-41	-1.46893	-1.75826	6.5405e-19	-2.37085	-1.60837	3.63542e-11	-2.5565	-1.64722
21200115	chr2:21200115:A:T	1.8208e-40	-1.95771e-09	-1.29778	7.25488e-18	-1.95771e-09	-1.57297	4.70546e-10	-1.95771e-09	-1.64314
21200360	chr2:21200360:G:A	1.86149e-40	-1.95771e-09	-1.27568	7.33028e-18	-1.95771e-09	-1.56263	4.70962e-10	-1.95771e-09	-1.64225
21200409	chr2:21200409:G:A	2.15399e-39	1.84631	-0.673459	7.42015e-18	-2.51868	0.96824	1.09415e-09	-1.67856	0.879257
21200660	chr2:21200660:G:A	1.9028e-19	48.5357	-1.43515	1.20958e-17	0.600436	-1.66222	3.00292e-11	-2.69503	-1.69983
21201099	chr2:21201099:G:A	2.57873e-39	1.81138	-0.458554	1.03115e-17	-2.51988	1.2985	1.50733e-09	-1.68659	1.20766
21201117	chr2:21201117:T:C	4.2638e-14	56.9808	2.4395	2.90414e-18	-1.37103	-1.11748	4.264e-11	-2.54597	-1.49826
21201910	chr2:21201910:A:T	1.26819e-40	-1.95771e-09	-1.65946	6.3295e-18	-1.95771e-09	-1.70942	4.23248e-10	-1.95771e-09	-1.74907
21201936	chr2:21201936:TAGAA:T	1.13312e-40	-0.0167194	-1.75536	1.45625e-16	3.17196	-1.74557	9.51774e-11	-1.94742	-1.29386
21202132	chr2:21202132:CAA:C	4.72256e-41	-2.64729	-1.53232e-09	1.35569e-17	-0.947748	-1.53232e-09	2.78615e-10	-2.1672	-1.53232e-09
21202810	chr2:21202810:A:G	1.15907e-40	-1.95771e-09	-1.74944	6.25238e-18	-1.95771e-09	-1.72168	4.26221e-10	-1.95771e-09	-1.74207
21202835	chr2:21202835:G:T	1.2747e-40	-1.95771e-09	-1.65434	6.18621e-18	-1.95771e-09	-1.73232	4.21271e-10	-1.95771e-09	-1.75375
21203092	chr2:21203092:C:T	1.29148e-40	0.118405	-1.75967	1.74602e-16	3.36373	-1.75586	1.09426e-10	-1.87524	-1.22655
21203237	chr2:21203237:C:T	1.25795e-40	0.0850915	-1.75266	1.69543e-16	3.31983	-1.74136	9.82331e-11	-1.89327	-1.31642
21203299	chr2:21203299:A:T	3.43042e-22	38.9022	1.87995	7.91715e-19	-2.69625	-1.09195	9.33734e-11	-2.10725	-1.15318
21203390	chr2:21203390:T:C	1.16405e-40	-1.95771e-09	-1.74515	6.1332e-18	-1.95771e-09	-1.74093	4.50502e-10	-1.95771e-09	-1.68667
21203823	chr2:21203823:G:C	8.04215e-41	-2.11494	-1.53232e-09	2.39772e-18	-2.68013	-1.53232e-09	1.86568e-10	-2.56824	-1.53232e-09
21203871	chr2:21203871:C:A	5.38465e-14	57.1682	2.48547	3.02744e-18	-1.3491	-1.09783	4.28137e-11	-2.55489	-1.48528
21203907	chr2:21203907:T:C	7.88145e-33	15.7666	0.518941	2.16568e-16	3.39786	-1.5746	8.58064e-11	-1.78924	-1.5557
21204048	chr2:21204048:C:A	1.88375e-40	-1.95771e-09	-1.26379	7.41508e-18	-1.95771e-09	-1.55113	4.78802e-10	-1.95771e-09	-1.62574
21204706	chr2:21204706:C:T	2.85171e-40	-1.95771e-09	-0.849138	3.21704e-17	-1.95771e-09	-0.0835975	2.25473e-09	-1.95771e-09	-0.0762457
21204904	chr2:21204904:A:G	1.1683e-40	-1.95771e-09	-1.7415	7.20068e-18	-1.95771e-09	-1.58047	4.64283e-10	-1.95771e-09	-1.65654
21204992	chr2:21204992:C:T	2.86298e-40	-1.95771e-09	-0.845192	3.23418e-17	-1.95771e-09	-0.0782826	2.26716e-09	-1.95771e-09	-0.0707452
21205097	chr2:21205097:A:G	5.03648e-40	0.988895	-1.26924	1.7493e-14	7.64662	-1.4317	3.37936e-11	-2.60738	-1.66938
21205177	chr2:21205177:A:C	4.45418e-22	38.8869	2.15645	9.0038e-19	-2.69661	-0.962967	1.056e-10	-2.10745	-1.02993
21205313	chr2:21205313:A:G	3.39746e-22	38.7058	2.06675	8.66842e-19	-2.69462	-1.00292	1.0375e-10	-2.08725	-1.06779
21205417	chr2:21205417:A:G	9.31854e-20	47.8366	-1.44998	1.1044e-17	0.51557	-1.66832	2.97977e-11	-2.69878	-1.70381
21206023	chr2:21206023:A:C	3.76975e-41	-1.29689	-1.57574	1.62071e-17	0.837711	-1.6069	3.91425e-11	-2.47423	-1.65559
21206065	chr2:21206065:AC:A	3.87774e-40	0.412705	-0.954509	1.57091e-14	7.26271	-1.15536	4.91181e-11	-2.63342	-1.26938
21206271	chr2:21206271:T:C	3.0488e-40	-1.95771e-09	-0.782307	3.57915e-17	-1.95771e-09	0.023069	2.5284e-09	-1.95771e-09	0.0383116
21207269	chr2:21207269:A:G	6.04092e-41	-0.724511	-1.67657	3.58962e-17	1.7223	-1.69631	5.69797e-11	-2.21111	-1.54322
21207306	chr2:21207306:T:G	2.17964e-40	-1.1179	-1.53232e-09	3.4474e-16	2.28815	-1.53232e-09	2.93447e-09	0.187254	-1.53232e-09
21207464	chr2:21207464:T:C	3.44247e-40	-1.95771e-09	-0.660868	4.23211e-17	-1.95771e-09	0.190643	2.99221e-09	-1.95771e-09	0.206737
21207603	chr2:21207603:T:C	1.19811e-40	-1.95771e-09	-1.71631	7.61106e-18	-1.95771e-09	-1.52504	4.86125e-10	-1.95771e-09	-1.61056
21208417	chr2:21208417:C:T	1.14952e-40	-1.95771e-09	-1.75771	6.45102e-18	-1.95771e-09	-1.6904	5.06315e-10	-1.95771e-09	-1.56987
21208449	chr2:21208449:A:G	3.9969e-41	-1.14334	-1.67078	1.94099e-17	1.10215	-1.69101	4.58796e-11	-2.41868	-1.55233
21208460	chr2:21208460:A:G	3.99123e-41	-1.07894	-1.7366	2.0491e-17	1.19551	-1.73017	5.32791e-11	-2.39822	-1.42326
21208489	chr2:21208489:G:C	1.4501e-40	0.228799	-1.75422	1.04701e-13	9.71146	-1.70723	4.3468e-11	-2.54279	-1.48222
21208742	chr2:21208742:G:T	1.18514e-40	-1.95771e-09	-1.7272	7.97678e-18	-1.95771e-09	-1.47811	6.46084e-10	-1.95771e-09	-1.3261
21208779	chr2:21208779:T:A	6.46442e-40	-1.95771e-09	-0.0307421	1.05825e-17	-1.95771e-09	-1.19544	8.70528e-10	-1.95771e-09	-1.02793
21208972	chr2:21208972:A:G	1.85296e-40	-1.95771e-09	-1.28027	9.54702e-18	-1.95771e-09	-1.29841	8.86817e-10	-1.95771e-09	-1.00939
21209137	chr2:21209137:A:G	2.01036e-40	-1.19874	-1.53232e-09	2.97237e-16	2.13989	-1.53232e-09	2.61585e-09	0.0723148	-1.53232e-09
21209160	chr2:21209160:C:T	1.16318e-40	-1.95771e-09	-1.7459	6.17659e-18	-1.95771e-09	-1.73388	4.63843e-10	-1.95771e-09	-1.65748
21210990	chr2:21210990:G:T	3.1986e-40	-1.95771e-09	-0.734342	3.83387e-17	-1.95771e-09	0.0918168	2.70936e-09	-1.95771e-09	0.107437
21211476	chr2:21211476:C:T	1.45371e-37	3.76151	1.62331	2.24837e-16	2.89408	-1.03335	6.69852e-10	-0.00991079	-1.28006
21211629	chr2:21211629:T:C	1.89008e-39	2.21867	-1.17652	2.14981e-18	-2.52852	-0.260748	2.4033e-09	0.324602	-0.337035
21211708	chr2:21211708:A:G	9.17637e-26	31.4333	1.12244	5.65255e-19	-2.67058	-1.45454	4.74401e-11	-2.58262	-1.35494
21211873	chr2:21211873:A:G	1.08852e-32	13.431	3.17744	9.02463e-17	1.47284	-0.524942	1.32146e-10	-2.49985	-0.413271
21212008	chr2:21212008:A:G	2.08637e-39	2.3502	-1.20925	2.07996e-18	-2.50841	-0.313889	2.48257e-09	0.408586	-0.388565
21212387	chr2:21212387:C:T	3.03492e-40	-1.95771e-09	-0.786872	3.57306e-17	-1.95771e-09	0.0213653	2.52418e-09	-1.95771e-09	0.0366438
21212399	chr2:21212399:C:G	1.48707e-17	49.3032	2.15599	4.85318e-18	-0.834598	-1.14041	3.66215e-11	-2.70025	-1.49615
21212744	chr2:21212744:C:T	4.43045e-40	1.22745	-1.63601	8.18547e-19	-2.56641	-1.18846	2.18099e-10	-1.16016	-1.25192
21212817	chr2:21212817:TA:T	1.96102e-39	2.33399	-1.255	1.94691e-18	-2.50642	-0.381976	2.31131e-09	0.41365	-0.465108
21212959	chr2:21212959:A:T	2.10334e-18	47.5675	1.93586	3.04978e-18	-1.18258	-1.257	3.47512e-11	-2.67359	-1.57522
21213292	chr2:21213292:T:C	1.26446e-40	0.0873626	-1.74978	7.24067e-14	9.39204	-1.75663	3.61601e-11	-2.57658	-1.6325
21213329	chr2:21213329:C:T	1.42744e-39	-1.95771e-09	0.76141	1.45607e-17	-1.95771e-09	-0.876314	1.247e-09	-1.95771e-09	-0.668536
21213407	chr2:21213407:A:G	8.83447e-33	13.2776	3.12208	9.63438e-17	1.57138	-0.558104	1.30241e-10	-2.47935	-0.448293
21213579	chr2:21213579:G:A	9.7336e-40	0.80631	-0.427783	4.59093e-13	9.81309	-0.33072	5.00277e-11	-2.42449	-1.45996
21213768	chr2:21213768:T:C	1.30571e-32	13.5404	3.25002	9.02999e-17	1.44129	-0.4928	1.35568e-10	-2.50845	-0.379108
21213907	chr2:21213907:C:T	1.16287e-40	-1.95771e-09	-1.74616	7.05669e-18	-1.95771e-09	-1.60067	4.58335e-10	-1.95771e-09	-1.66943
21214058	chr2:21214058:G:T	2.28797e-39	2.3525	-1.1193	2.41991e-18	-2.50051	-0.170403	2.92523e-09	0.43296	-0.24886
21214150	chr2:21214150:C:T	3.31259e-40	-1.95771e-09	-0.699325	1.14918e-17	-1.95771e-09	-1.11301	7.06528e-10	-1.95771e-09	-1.23667
21214156	chr2:21214156:T:G	4.98588e-18	48.6148	1.75164	3.49529e-18	-0.987521	-1.31571	3.29234e-11	-2.69394	-1.6089
21214361	chr2:21214361:TC:T	3.43709e-41	-1.3271	-1.63791	1.47189e-17	0.797174	-1.66269	4.05113e-11	-2.50057	-1.59488
21214403	chr2:21214403:C:T	1.71056e-32	13.8017	3.25874	8.03251e-17	1.31985	-0.488411	1.32642e-10	-2.53485	-0.374527
21214449	chr2:21214449:T:G	2.32253e-41	-1.60393	-1.75305	6.52993e-19	-2.32514	-1.65569	5.69553e-08	4.81987	-1.66688
21214474	chr2:21214474:G:C	3.51508e-41	-1.30467	-1.63791	1.52567e-17	0.83306	-1.66269	4.08606e-11	-2.49198	-1.59488
21214564	chr2:21214564:G:T	1.37344e-39	-1.95771e-09	0.722846	1.42174e-17	-1.95771e-09	-0.900178	1.20435e-09	-1.95771e-09	-0.703334
21215043	chr2:21215043:G:A	3.41892e-33	13.4629	1.98746	4.75265e-17	1.54492	-1.23827	5.34075e-11	-2.44706	-1.37202
21215191	chr2:21215191:G:GC	1.37344e-39	-1.95771e-09	0.722846	1.42174e-17	-1.95771e-09	-0.900178	1.20435e-09	-1.95771e-09	-0.703334
21215236	chr2:21215236:C:G	2.70918e-40	-1.95771e-09	-0.900411	1.12078e-17	-1.95771e-09	-1.13803	1.1155e-09	-1.95771e-09	-0.779967
21215308	chr2:21215308:T:G	1.34872e-32	13.7451	3.07764	7.51695e-17	1.34377	-0.578664	1.21393e-10	-2.52873	-0.469268
21215608	chr2:21215608:G:A	1.4751e-32	13.7085	3.20386	8.16404e-17	1.36364	-0.515961	1.3019e-10	-2.52475	-0.403291
21215810	chr2:21215810:ATTGT:A	3.43802e-40	0.760007	-1.42217	1.60887e-13	9.71718	-1.28336	3.62333e-11	-2.44716	-1.75989
21215866	chr2:21215866:A:G	9.46657e-41	-1.95187	-1.53232e-09	3.7651e-18	-2.22887	-1.53232e-09	3.39478e-07	4.93814	-1.53232e-09
21215922	chr2:21215922:A:G	1.28753e-32	13.5818	3.19452	8.63297e-17	1.42338	-0.519847	1.31176e-10	-2.5121	-0.408394
21215991	chr2:21215991:T:C	1.3429e-32	13.6079	3.21056	8.58135e-17	1.40995	-0.512412	1.32011e-10	-2.51439	-0.399754
21216313	chr2:21216313:T:C	3.60728e-41	-1.23722	-1.67946	1.61532e-17	0.926349	-1.69887	4.44352e-11	-2.46338	-1.53961
21216457	chr2:21216457:G:T	8.83698e-18	48.9358	2.00296	4.02552e-18	-0.933768	-1.22822	3.45573e-11	-2.69635	-1.55806
21216626	chr2:21216626:T:C	1.23927e-36	3.86301	3.6648	5.82925e-16	2.80485	0.0085639	1.50865e-09	-0.0787381	-0.399321
21217025	chr2:21217025:A:G	1.47543e-36	4.01305	3.68918	5.14473e-16	2.66546	0.02304	1.38987e-09	-0.172939	-0.387123
21217542	chr2:21217542:T:C	1.10567e-39	-1.95771e-09	0.505979	1.26463e-17	-1.95771e-09	-1.01728	1.04306e-09	-1.95771e-09	-0.847118
21218046	chr2:21218046:G:T	9.2137e-33	13.215	3.22676	9.62023e-17	1.51102	-0.499213	1.43244e-10	-2.43818	-0.3943
21218788	chr2:21218788:G:A	3.03004e-40	-1.95771e-09	-0.78848	3.56398e-17	-1.95771e-09	0.0188213	2.51785e-09	-1.95771e-09	0.0341315
21218879	chr2:21218879:T:C	1.16598e-32	13.7805	2.89671	6.18458e-17	1.23058	-0.660575	1.12381e-10	-2.50552	-0.569617
21219330	chr2:21219330:A:G	2.58418e-40	-1.95771e-09	-0.947648	1.9371e-17	-1.95771e-09	-0.590868	1.64097e-09	-1.95771e-09	-0.393984
21219702	chr2:21219702:G:A	9.44908e-33	13.3832	3.08379	8.82509e-17	1.49792	-0.572377	1.25912e-10	-2.49302	-0.468424
21219742	chr2:21219742:A:G	5.58349e-33	13.7225	2.21839	5.22437e-17	1.28449	-0.883217	8.71636e-11	-2.53486	-0.794381
21219763	chr2:21219763:G:A	5.66564e-33	13.624	2.3315	5.69484e-17	1.32584	-0.838341	9.19033e-11	-2.52568	-0.750612
21219861	chr2:21219861:T:C	1.09174e-32	13.5947	3.01671	7.70742e-17	1.39585	-0.605728	1.18853e-10	-2.51662	-0.502525
21219983	chr2:21219983:A:C	2.05153e-32	13.6161	3.62612	1.1371e-16	1.36491	-0.185905	1.6294e-10	-2.52213	-0.181516
21220138	chr2:21220138:G:T	1.33248e-39	2.44378	-1.75121	5.51561e-19	-2.39451	-1.75514	1.07851e-09	0.936217	-1.74991
21220218	chr2:21220218:T:G	1.42365e-32	13.7531	3.12376	7.54686e-17	1.31905	-0.549975	1.24272e-10	-2.53117	-0.443384
21220240	chr2:21220240:C:T	1.36918e-32	13.7544	3.08343	7.33382e-17	1.31415	-0.573707	1.21339e-10	-2.53258	-0.465867
21220297	chr2:21220297:G:A	1.41608e-32	13.8229	3.04862	6.99727e-17	1.28069	-0.587229	1.18538e-10	-2.53954	-0.482257
21220391	chr2:21220391:G:A	4.5839e-40	-1.95771e-09	-0.374506	8.79567e-18	-1.95771e-09	-1.38038	7.0533e-10	-1.95771e-09	-1.23836
21220593	chr2:21220593:G:A	1.52081e-32	13.8866	3.05629	6.81737e-17	1.25086	-0.583439	1.1832e-10	-2.54534	-0.478302
21220834	chr2:21220834:A:G	2.14744e-40	-1.95771e-09	-1.13278	2.31843e-17	-1.95771e-09	-0.411165	1.62283e-09	-1.95771e-09	-0.405104
21221223	chr2:21221223:GGT:G	1.35589e-32	13.6916	3.13652	7.83453e-17	1.34848	-0.541994	1.26e-10	-2.52536	-0.435387
21221663	chr2:21221663:A:G	1.14714e-40	-1.95771e-09	-1.75979	6.21747e-18	-1.95771e-09	-1.72728	4.23356e-10	-1.95771e-09	-1.74882
21221806	chr2:21221806:G:A	1.90577e-36	4.08946	3.86871	4.9106e-16	2.5105	0.131425	1.42319e-09	-0.243701	-0.292675
21221907	chr2:21221907:T:C	3.44974e-17	49.0302	3.27049	7.82693e-18	-0.903035	-0.594037	5.28626e-11	-2.69782	-1.13152
21222078	chr2:21222078:G:T	1.25872e-32	13.8091	2.94465	6.71386e-17	1.29017	-0.638055	1.1261e-10	-2.53651	-0.536591
21222168	chr2:21222168:T:G	9.35723e-40	-1.95771e-09	0.339094	1.15114e-17	-1.95771e-09	-1.11131	9.41989e-10	-1.95771e-09	-0.949036
21222526	chr2:21222526:T:A	5.29147e-41	-2.53354	-1.53232e-09	3.97085e-18	-2.17566	-1.53232e-09	1.63485e-10	-2.70031	-1.53232e-09
21222697	chr2:21222697:G:A	4.05409e-41	-1.18962	-1.61029	1.26594e-15	5.2193	-1.63037	3.38956e-11	-2.66297	-1.61078
21222871	chr2:21222871:T:C	2.03517e-40	-0.11914	-1.06733	5.65499e-15	6.31903	-1.23338	3.8065e-11	-2.63715	-1.52058
21222954	chr2:21222954:T:C	3.1023e-41	-1.34146	-1.72604	1.39296e-17	0.791814	-1.71244	4.45039e-11	-2.50282	-1.49864
21223469	chr2:21223469:T:C	9.25052e-40	-1.95771e-09	0.327624	1.14391e-17	-1.95771e-09	-1.11761	9.35335e-10	-1.95771e-09	-0.956125
21224122	chr2:21224122:C:A	1.6497e-32	14.016	3.00818	6.2606e-17	1.1878	-0.605579	1.14239e-10	-2.55701	-0.501733
21224569	chr2:21224569:G:T	3.19003e-41	-1.29153	-1.74808	1.42992e-17	0.845704	-1.74014	4.90718e-11	-2.4864	-1.41734
21224815	chr2:21224815:C:T	1.53742e-32	13.9556	2.99813	6.38435e-17	1.21315	-0.611354	1.1402e-10	-2.55162	-0.509034
21224855	chr2:21224855:C:A	1.45124e-32	13.6877	3.20832	8.1337e-17	1.34608	-0.502117	1.31363e-10	-2.52558	-0.393483
21225735	chr2:21225735:C:T	2.01422e-17	49.3236	2.43902	5.74358e-18	-0.843923	-0.962636	4.06879e-11	-2.69983	-1.39127
21226015	chr2:21226015:C:T	1.97062e-40	-0.367073	-0.851637	9.11373e-15	6.14935	-0.586456	7.07294e-11	-2.63919	-0.898982
21226162	chr2:21226162:T:C	9.09988e-40	0.997381	-0.686175	3.75388e-13	10.6814	-1.40037	4.45128e-11	-2.38769	-1.61356
21226218	chr2:21226218:G:A	3.46297e-40	-1.95771e-09	-0.65493	1.14535e-17	-1.95771e-09	-1.11635	6.94459e-10	-1.95771e-09	-1.2539
21226226	chr2:21226226:T:C	2.24817e-36	4.23311	3.89029	3.51083e-16	2.44633	-0.139954	1.14182e-09	-0.328412	-0.42824
21226346	chr2:21226346:C:A	1.17981e-40	-1.95771e-09	-1.7317	7.86604e-18	-1.95771e-09	-1.49209	6.32956e-10	-1.95771e-09	-1.34663
21226406	chr2:21226406:TA:T	8.72708e-41	-0.622034	-1.41118	2.27431e-15	5.79038	-1.61559	3.31848e-11	-2.64512	-1.64982
21226536	chr2:21226536:C:T	1.93999e-17	48.7726	2.95252	6.60114e-18	-0.933915	-0.733486	4.84729e-11	-2.69657	-1.21946
21226878	chr2:21226878:AG:A	4.77408e-41	-2.63644	-1.53232e-09	4.68574e-18	-2.01012	-1.53232e-09	1.86859e-10	-2.56668	-1.53232e-09
21226915	chr2:21226915:A:G	3.97553e-34	12.5826	0.715988	5.53608e-17	1.58748	-1.12825	7.65264e-11	-2.489	-0.970391
21226919	chr2:21226919:A:G	4.0341e-34	12.5896	0.72364	5.54755e-17	1.58602	-1.12472	7.68037e-11	-2.48957	-0.966209
21227040	chr2:21227040:A:T	3.46935e-40	-1.95771e-09	-0.65309	3.63552e-17	-1.95771e-09	0.0386953	3.54492e-09	-1.95771e-09	0.376241
21227068	chr2:21227068:G:C	1.90798e-34	12.4276	0.13689	4.29593e-17	1.69518	-1.48957	5.1578e-11	-2.47056	-1.38337
21227115	chr2:21227115:G:A	4.17507e-40	0.941117	-1.40904	2.22414e-13	10.3912	-1.63358	3.45131e-11	-2.49626	-1.75943
21227128	chr2:21227128:T:C	1.14742e-40	-1.95771e-09	-1.75954	7.41331e-18	-1.95771e-09	-1.55137	4.82364e-10	-1.95771e-09	-1.61833
21227501	chr2:21227501:A:G	4.29775e-40	-1.95771e-09	-0.438964	8.39857e-18	-1.95771e-09	-1.42658	6.64156e-10	-1.95771e-09	-1.29851
21227551	chr2:21227551:G:A	1.18066e-40	-1.95771e-09	-1.73098	8.21491e-18	-1.95771e-09	-1.44869	5.30237e-10	-1.95771e-09	-1.52371
21227633	chr2:21227633:A:C	3.45784e-40	-1.95771e-09	-0.656413	3.61924e-17	-1.95771e-09	0.0342069	3.52737e-09	-1.95771e-09	0.371279
21227803	chr2:21227803:G:A	1.99485e-40	-1.95771e-09	-1.20649	7.88345e-18	-1.95771e-09	-1.48988	5.17681e-10	-1.95771e-09	-1.54767
21227842	chr2:21227842:A:G	1.5488e-17	49.0735	2.42642	5.44732e-18	-0.891809	-0.967711	4.06471e-11	-2.69865	-1.39345
21228130	chr2:21228130:A:G	1.77733e-39	2.11042	-1.12978	2.28528e-18	-2.54065	-0.187503	2.47159e-09	0.280098	-0.264511
21228586	chr2:21228586:G:A	8.4791e-35	12.7195	-0.966012	2.63138e-17	1.47551	-1.76005	3.4245e-11	-2.50912	-1.75437
21228683	chr2:21228683:C:T	5.86218e-41	-2.43112	-1.53232e-09	2.42303e-18	-2.66963	-1.53232e-09	1.77313e-10	-2.61911	-1.53232e-09
21228732	chr2:21228732:C:T	6.68621e-27	29.4399	0.496658	1.61051e-18	-1.94622	-1.13187	4.5239e-11	-2.69989	-1.28518
21228815	chr2:21228815:G:A	1.34202e-31	20.6759	-1.55554	1.27276e-16	3.00473	-1.71301	3.01946e-11	-2.62952	-1.75984
21228955	chr2:21228955:A:G	7.50297e-40	1.73711	-1.61886	3.7273e-15	6.22527	-1.55647	1.12932e-10	-1.65953	-1.41071
21229281	chr2:21229281:A:G	1.79991e-39	2.37149	-1.37823	1.09889e-18	-2.42088	-1.03946	1.30079e-09	0.511958	-1.13826
21229604	chr2:21229604:G:T	1.9571e-40	-1.95771e-09	-1.22559	8.31206e-18	-1.95771e-09	-1.43693	5.41285e-10	-1.95771e-09	-1.50308
21229747	chr2:21229747:A:G	1.1555e-40	-1.95771e-09	-1.75252	6.39639e-18	-1.95771e-09	-1.69891	4.71076e-10	-1.95771e-09	-1.64201
21229831	chr2:21229831:T:A	4.68377e-40	-1.95771e-09	-0.352953	1.5916e-17	-1.95771e-09	-0.787319	8.61965e-10	-1.95771e-09	-1.03782
21230299	chr2:21230299:C:T	1.15267e-40	-1.95771e-09	-1.75497	7.08496e-18	-1.95771e-09	-1.59667	4.6389e-10	-1.95771e-09	-1.65738
21230339	chr2:21230339:G:A	9.2716e-37	7.4945	-0.256848	5.16482e-19	-2.60647	-1.60889	6.5973e-11	-1.87264	-1.73514
21230485	chr2:21230485:C:T	1.73177e-40	-1.95771e-09	-1.34791	8.18577e-18	-1.95771e-09	-1.45225	5.20547e-10	-1.95771e-09	-1.54215
21230507	chr2:21230507:A:C	4.54859e-40	-1.95771e-09	-0.382238	1.54367e-17	-1.95771e-09	-0.817893	8.3776e-10	-1.95771e-09	-1.0663
21230548	chr2:21230548:A:G	1.17753e-40	-1.95771e-09	-1.73364	6.27969e-18	-1.95771e-09	-1.71732	4.19093e-10	-1.95771e-09	-1.75894
21230861	chr2:21230861:A:G	2.74527e-26	31.3064	0.0426457	4.85565e-18	-0.45751	-1.51699	3.29782e-11	-2.60372	-1.69746
21231078	chr2:21231078:C:T	2.9949e-41	-2.5698	-0.532928	1.74093e-16	0.871121	0.733824	8.18462e-10	-1.87051	0.780909
21231115	chr2:21231115:C:T	1.55359e-40	-1.95771e-09	-1.45649	6.74117e-18	-1.95771e-09	-1.64641	5.08801e-10	-1.95771e-09	-1.56497
21231305	chr2:21231305:T:C	1.17525e-40	-1.95771e-09	-1.73558	6.88255e-18	-1.95771e-09	-1.62565	4.6382e-10	-1.95771e-09	-1.65753
21231354	chr2:21231354:TC:T	1.25524e-40	-1.95771e-09	-1.66973	7.26799e-18	-1.95771e-09	-1.57116	4.21677e-10	-1.95771e-09	-1.75279
21231552	chr2:21231552:G:T	2.97106e-37	7.81577	-1.71615	1.79661e-15	5.49965	-1.56064	4.75017e-11	-2.6981	-1.23816
21231850	chr2:21231850:C:T	1.99663e-40	-1.41092	0.205328	2.76688e-17	0.197861	-0.432199	1.32728e-10	-2.64189	-0.266842
21231907	chr2:21231907:C:T	2.13509e-39	-1.95771e-09	1.16404	5.97593e-17	-1.95771e-09	0.535682	3.8001e-09	-1.95771e-09	0.445753
21232322	chr2:21232322:A:G	1.91696e-40	-1.95771e-09	-1.24631	7.85897e-18	-1.95771e-09	-1.49299	5.12768e-10	-1.95771e-09	-1.55721
21232446	chr2:21232446:T:C	1.18619e-40	-1.95771e-09	-1.72631	6.33198e-18	-1.95771e-09	-1.70903	4.19871e-10	-1.95771e-09	-1.75708
21232676	chr2:21232676:A:G	7.26636e-40	-1.15814	1.24434	5.06053e-17	-0.0541587	0.423572	2.18392e-10	-2.65902	0.248281
21232759	chr2:21232759:A:G	1.14683e-40	-1.95771e-09	-1.76006	7.03686e-18	-1.95771e-09	-1.60348	4.87076e-10	-1.95771e-09	-1.60861
21232917	chr2:21232917:G:A	1.24102e-39	-1.95771e-09	0.621461	5.69339e-17	-1.95771e-09	0.487247	3.88511e-09	-1.95771e-09	0.467877
21233069	chr2:21233069:A:C	2.0761e-40	-1.36159	0.195022	2.52018e-17	0.113982	-0.441711	1.28467e-10	-2.6522	-0.289159
21233371	chr2:21233371:G:T	7.06058e-40	-1.13085	1.18833	4.62087e-17	-0.0998933	0.37842	2.08894e-10	-2.66427	0.209069
21233739	chr2:21233739:T:G	2.2894e-40	-1.95771e-09	-1.06877	6.85887e-18	-1.95771e-09	-1.6291	5.24133e-10	-1.95771e-09	-1.53528
21234012	chr2:21234012:A:AC	1.27387e-40	-1.40827	-0.246724	1.75161e-17	0.191542	-0.883066	8.09251e-11	-2.64096	-0.762548
21234115	chr2:21234115:C:G	1.52961e-39	-0.754594	1.58514	9.12997e-16	4.0986	-0.83651	9.31999e-11	-2.17088	-1.0914
21234133	chr2:21234133:G:A	1.2897e-40	-1.95771e-09	-1.64264	8.43932e-18	-1.95771e-09	-1.42174	6.82969e-10	-1.95771e-09	-1.27058
21234274	chr2:21234274:C:T	1.74236e-40	-1.95771e-09	-1.34181	6.22152e-18	-1.95771e-09	-1.72663	4.19783e-10	-1.95771e-09	-1.75729
21234452	chr2:21234452:A:G	2.59681e-32	18.5217	-1.04375	3.19288e-17	1.10961	-1.20075	8.79224e-11	-2.0524	-1.26817
21234455	chr2:21234455:G:A	1.55571e-39	-1.20353	2.051	8.22198e-17	0.0925285	0.762225	2.71331e-10	-2.63241	0.438717
21234755	chr2:21234755:C:T	8.8958e-42	-2.62485	-1.6918	2.03803e-17	0.880792	-1.42087	8.70346e-11	-1.83949	-1.49123
21234772	chr2:21234772:G:A	1.19362e-40	-1.95771e-09	-1.72006	7.1193e-18	-1.95771e-09	-1.59183	4.77845e-10	-1.95771e-09	-1.62774
21234987	chr2:21234987:C:T	3.86322e-40	-1.20082	0.655264	2.87266e-17	0.0112657	-0.208085	1.1995e-10	-2.64831	-0.361639
21235235	chr2:21235235:G:A	2.24311e-40	-1.33342	0.244226	2.72007e-17	0.0733282	-0.32473	1.39899e-10	-2.65329	-0.202818
21235316	chr2:21235316:T:G	1.15648e-40	-1.95771e-09	-1.75168	7.1853e-18	-1.95771e-09	-1.5826	4.69806e-10	-1.95771e-09	-1.64471
21235685	chr2:21235685:A:G	1.80207e-40	-1.95771e-09	-1.30812	8.0192e-18	-1.95771e-09	-1.4728	5.2297e-10	-1.95771e-09	-1.53751
21235761	chr2:21235761:A:G	3.78532e-40	-1.95771e-09	-0.565926	3.3133e-17	-1.95771e-09	-0.0541133	3.15911e-09	-1.95771e-09	0.261017
21235840	chr2:21235840:A:G	1.63616e-40	-1.95771e-09	-1.40471	8.64384e-18	-1.95771e-09	-1.3978	7.73656e-10	-1.95771e-09	-1.1459
21235891	chr2:21235891:T:A	2.74885e-40	-1.95771e-09	-0.885875	1.02739e-17	-1.95771e-09	-1.22504	6.52802e-10	-1.95771e-09	-1.31576
21235950	chr2:21235950:C:T	7.03399e-41	-2.24889	-1.53232e-09	5.19858e-17	0.396327	-1.53232e-09	5.9396e-10	-1.41022	-1.53232e-09
21236418	chr2:21236418:A:G	1.86767e-40	-1.95771e-09	-1.27236	8.75608e-18	-1.95771e-09	-1.38489	5.51837e-10	-1.95771e-09	-1.48378
21236491	chr2:21236491:A:G	1.47474e-39	-1.25198	2.04599	8.85708e-17	0.169388	0.759771	2.68481e-10	-2.62177	0.417518
21236652	chr2:21236652:A:G	5.37136e-40	-1.95771e-09	-0.215975	3.50544e-17	-1.95771e-09	0.00225983	2.27549e-09	-1.95771e-09	-0.0670783
21236715	chr2:21236715:C:G	2.76909e-38	1.53293	2.1937	1.15935e-14	4.82283	0.980729	6.40182e-10	-1.41343	0.0781532
21237304	chr2:21237304:C:T	1.09459e-37	6.86026	-1.75918	1.15633e-15	5.08526	-1.58689	4.12154e-11	-2.70084	-1.37737
21237387	chr2:21237387:G:A	3.98914e-40	-1.95771e-09	-0.51348	3.57561e-17	-1.95771e-09	0.022078	3.40082e-09	-1.95771e-09	0.334742
21237898	chr2:21237898:A:ACT	8.9365e-41	-2.0095	-1.53232e-09	2.35196e-18	-2.69939	-1.53232e-09	1.92814e-10	-2.53531	-1.53232e-09
21237914	chr2:21237914:T:C	2.12507e-39	0.743869	0.415463	1.95184e-17	-2.51958	1.9363	1.56574e-08	-0.651241	2.51291
21238207	chr2:21238207:C:T	1.14689e-40	-1.95771e-09	-1.76001	6.02619e-18	-1.95771e-09	-1.75853	4.2211e-10	-1.95771e-09	-1.75176
21238237	chr2:21238237:T:C	5.70784e-40	-1.95771e-09	-0.155215	3.74205e-17	-1.95771e-09	0.0675753	2.42464e-09	-1.95771e-09	-0.00358977
21238361	chr2:21238361:T:C	1.15047e-40	-1.95771e-09	-1.75688	7.00597e-18	-1.95771e-09	-1.60788	4.61364e-10	-1.95771e-09	-1.66284
21238899	chr2:21238899:G:T	1.33868e-39	-1.95771e-09	0.697212	5.7934e-17	-1.95771e-09	0.504663	3.85095e-09	-1.95771e-09	0.459044
21238958	chr2:21238958:T:C	1.15938e-40	-1.95771e-09	-1.74917	7.23057e-18	-1.95771e-09	-1.57632	4.68423e-10	-1.95771e-09	-1.64766
21239224	chr2:21239224:A:G	1.4e-40	-0.971279	-0.589307	5.23238e-16	4.14952	-1.44413	6.46702e-11	-2.08186	-1.54587
21239253	chr2:21239253:G:C	3.02322e-40	-1.95771e-09	-0.790733	1.46252e-17	-1.95771e-09	-0.871899	9.93316e-10	-1.95771e-09	-0.895981
21239292	chr2:21239292:T:C	5.99783e-40	-1.95771e-09	-0.105658	3.70817e-17	-1.95771e-09	0.058481	2.38278e-09	-1.95771e-09	-0.0210047
21239749	chr2:21239749:C:G	1.14844e-40	-1.95771e-09	-1.75865	6.19089e-18	-1.95771e-09	-1.73156	4.27187e-10	-1.95771e-09	-1.73981
21239871	chr2:21239871:T:C	1.65399e-41	-1.9401	-1.75635	6.60252e-19	-2.40789	-1.56189	1.96586e-08	3.67257	-1.58333
21239953	chr2:21239953:G:A	1.17052e-40	-1.95771e-09	-1.7396	6.02326e-18	-1.95771e-09	-1.75901	4.19669e-10	-1.95771e-09	-1.75756
21240247	chr2:21240247:TGC:T	6.45027e-40	-1.95771e-09	-0.0329337	4.15789e-17	-1.95771e-09	0.17295	2.69453e-09	-1.95771e-09	0.101951
21240371	chr2:21240371:A:T	2.17867e-38	-1.95771e-09	3.48683	7.19678e-16	-1.95771e-09	3.02416	2.16496e-07	-1.95771e-09	4.4883
21240395	chr2:21240395:T:C	4.32426e-41	-1.42317	-1.31223	1.25543e-17	0.53511	-1.55969	1.48565e-10	-1.33035	-1.46565
21240499	chr2:21240499:G:A	1.23598e-40	-1.95771e-09	-1.68519	6.1855e-18	-1.95771e-09	-1.73243	4.26365e-10	-1.95771e-09	-1.74173
21240811	chr2:21240811:T:C	4.40294e-39	1.8878	-1.53232e-09	4.18118e-18	-2.12405	-1.53232e-09	1.91468e-09	-0.239723	-1.53232e-09
21241050	chr2:21241050:C:T	7.50456e-27	31.8076	-1.75549	4.64517e-17	1.77732	-1.49355	6.4729e-11	-2.65924	-0.96758
21241186	chr2:21241186:G:A	1.169e-40	-1.95771e-09	-1.74091	7.03877e-18	-1.95771e-09	-1.60321	4.86351e-10	-1.95771e-09	-1.6101
21241371	chr2:21241371:T:G	8.42869e-42	-2.69716	-1.67342	3.72478e-17	1.74009	-1.67714	1.42029e-10	-1.21318	-1.62782
21241549	chr2:21241549:A:G	4.44773e-39	1.49541	0.402516	2.57399e-15	4.64267	-0.344099	1.88434e-10	-1.43025	-1.12803
21241626	chr2:21241626:G:A	4.93127e-39	1.55199	0.449131	2.90119e-15	4.72485	-0.30662	1.87822e-10	-1.45836	-1.10318
21241641	chr2:21241641:G:A	1.83691e-41	-2.30126	-1.2903	4.26138e-18	-0.457943	-1.64711	8.14334e-11	-1.69528	-1.70196
21241925	chr2:21241925:A:G	2.92055e-37	2.1846	3.89788	4.41456e-16	-1.97625	4.51168	1.38407e-06	0.477132	5.86638
21241928	chr2:21241928:C:T	1.19478e-41	-2.6765	-1.34519	4.3342e-17	1.28845	-1.07398	1.15264e-10	-1.57216	-1.47764
21241998	chr2:21241998:T:C	1.45415e-40	-1.95771e-09	-1.52264	9.07518e-18	-1.95771e-09	-1.3491	5.68374e-10	-1.95771e-09	-1.45425
21242155	chr2:21242155:G:A	5.75104e-41	-2.45026	-1.53232e-09	8.91529e-18	-1.36687	-1.53232e-09	1.81932e-10	-2.5934	-1.53232e-09
21242180	chr2:21242180:C:T	2.14807e-40	-1.95771e-09	-1.13248	8.49245e-18	-1.95771e-09	-1.41546	5.52906e-10	-1.95771e-09	-1.48184
21242209	chr2:21242209:A:G	1.54541e-40	-1.95771e-09	-1.46177	6.33959e-18	-1.95771e-09	-1.70783	4.3138e-10	-1.95771e-09	-1.73004
21242270	chr2:21242270:GAA:G	5.21451e-41	-1.02018	-1.52802	8.23122e-17	2.61131	-1.75543	4.07931e-11	-2.33149	-1.75703
21242385	chr2:21242385:G:A	1.60896e-40	-1.95771e-09	-1.42147	6.44964e-18	-1.95771e-09	-1.69062	4.37125e-10	-1.95771e-09	-1.71681
21242388	chr2:21242388:C:T	1.40312e-40	-1.95771e-09	-1.55836	9.30994e-18	-1.95771e-09	-1.32356	6.84422e-10	-1.95771e-09	-1.26845
21242596	chr2:21242596:A:G	1.14722e-40	-1.95771e-09	-1.75972	6.16638e-18	-1.95771e-09	-1.73553	4.31192e-10	-1.95771e-09	-1.73048
21243069	chr2:21243069:C:A	1.23569e-40	-1.95771e-09	-1.68543	6.18457e-18	-1.95771e-09	-1.73259	4.26314e-10	-1.95771e-09	-1.74185
21244127	chr2:21244127:G:A	1.17684e-41	-2.66451	-1.3723	3.84598e-17	1.20177	-1.1068	1.07996e-10	-1.61516	-1.49978
21244465	chr2:21244465:A:G	8.33878e-42	-2.69698	-1.68433	3.70523e-17	1.74484	-1.68715	1.40817e-10	-1.20905	-1.64052
21244842	chr2:21244842:T:C	8.37014e-42	-2.69591	-1.68164	3.56733e-17	1.70566	-1.6859	1.3813e-10	-1.2307	-1.63814
21244999	chr2:21244999:A:T	1.28407e-40	-1.95771e-09	-1.64702	7.27792e-18	-1.95771e-09	-1.5698	4.62236e-10	-1.95771e-09	-1.66095
21245392	chr2:21245392:C:T	8.5035e-42	-2.68848	-1.67327	3.19454e-17	1.58744	-1.67806	1.29786e-10	-1.30318	-1.62796
21245993	chr2:21245993:C:A	4.91653e-40	-1.95771e-09	-0.304453	3.11305e-17	-1.95771e-09	-0.116455	2.02428e-09	-1.95771e-09	-0.184058
21246150	chr2:21246150:A:G	8.3044e-42	-2.69616	-1.68929	3.59273e-17	1.72018	-1.69333	1.37819e-10	-1.22337	-1.64772
21246464	chr2:21246464:C:T	1.04948e-26	31.78	-1.39257	3.64105e-18	-0.543513	-1.71886	4.03655e-11	-2.61516	-1.48389
21246610	chr2:21246610:G:A	4.88312e-40	-1.95771e-09	-0.311272	3.0901e-17	-1.95771e-09	-0.123854	2.00956e-09	-1.95771e-09	-0.191359
21246670	chr2:21246670:A:G	1.19987e-40	-1.95771e-09	-1.71484	6.7992e-18	-1.95771e-09	-1.63784	4.4511e-10	-1.95771e-09	-1.69871
21246711	chr2:21246711:T:G	8.34241e-42	-2.69794	-1.68294	3.82781e-17	1.77744	-1.68721	1.43513e-10	-1.19077	-1.63983
21246822	chr2:21246822:G:A	3.42397e-41	-1.48171	-1.48713	1.02337e-17	0.428675	-1.65763	1.22968e-10	-1.39957	-1.58554
21246866	chr2:21246866:G:T	7.18341e-27	31.4029	-1.39461	3.29739e-18	-0.643366	-1.71815	4.14151e-11	-2.59137	-1.48201
21246991	chr2:21246991:A:G	3.04369e-37	2.80308	3.32069	2.59531e-16	-2.06417	4.0684	8.21086e-07	0.55833	5.26302
21247359	chr2:21247359:C:A	4.97947e-40	-1.95771e-09	-0.291732	3.15659e-17	-1.95771e-09	-0.102566	2.05189e-09	-1.95771e-09	-0.170513
21247620	chr2:21247620:A:T	5.31055e-40	-1.95771e-09	-0.22736	3.36895e-17	-1.95771e-09	-0.0374576	2.18526e-09	-1.95771e-09	-0.10754
21247724	chr2:21247724:G:A	9.73285e-37	7.32029	-0.0340798	8.08316e-19	-2.67789	-1.08956	6.18497e-10	0.0967194	-1.46646
21247788	chr2:21247788:T:C	8.20211e-42	-2.69168	-1.70616	3.16671e-17	1.60998	-1.70935	1.26331e-10	-1.28913	-1.66899
21248115	chr2:21248115:C:T	6.26684e-27	31.4505	-1.5787	3.74457e-18	-0.628989	-1.60535	5.23501e-11	-2.59526	-1.24382
21248156	chr2:21248156:C:T	3.15655e-37	2.86511	3.29507	2.60894e-16	-2.02638	4.03586	8.3297e-07	0.630287	5.20544
21248463	chr2:21248463:C:T	2.33332e-40	-1.04977	-1.53232e-09	1.73696e-16	1.60267	-1.53232e-09	2.19379e-09	-0.103642	-1.53232e-09
21248507	chr2:21248507:G:A	1.52169e-40	-1.95771e-09	-1.47723	6.53004e-18	-1.95771e-09	-1.67823	4.25096e-10	-1.95771e-09	-1.74472
21248731	chr2:21248731:T:C	2.81303e-32	18.7996	-1.24172	5.30426e-18	-0.131337	-1.7548	1.26323e-10	-1.34134	-1.61685
21248777	chr2:21248777:A:G	6.02623e-39	1.73791	0.463738	3.45016e-15	4.87503	-0.2835	1.74529e-10	-1.55368	-1.08126
21249073	chr2:21249073:A:G	1.01271e-41	-2.68875	-1.49827	2.93355e-17	1.53164	-1.70748	1.24848e-10	-1.26694	-1.703
21249276	chr2:21249276:G:A	1.22554e-40	-1.95771e-09	-1.69367	6.03644e-18	-1.95771e-09	-1.75683	4.21271e-10	-1.95771e-09	-1.75375
21249881	chr2:21249881:C:T	2.5739e-37	5.95612	-1.53232e-09	2.58995e-18	-2.603	-1.53232e-09	2.56462e-10	-2.25005	-1.53232e-09
21250041	chr2:21250041:A:C	5.83572e-41	-2.43564	-1.53232e-09	5.4724e-18	-1.85493	-1.53232e-09	1.63378e-10	-2.70096	-1.53232e-09
21250437	chr2:21250437:G:A	3.54046e-40	-0.986821	0.354022	1.58475e-16	2.79516	-1.28421	6.52727e-11	-2.31409	-1.30436
21250522	chr2:21250522:A:G	3.61314e-40	-0.952361	0.339883	1.48586e-16	2.73775	-1.29122	6.3838e-11	-2.32923	-1.31145
21250596	chr2:21250596:G:A	3.69182e-40	-0.953377	0.362441	1.50934e-16	2.74256	-1.28036	6.4605e-11	-2.32828	-1.30045
21250810	chr2:21250810:C:T	3.84955e-40	-0.947494	0.398395	1.50583e-16	2.72291	-1.26304	6.54195e-11	-2.33257	-1.28364
21250879	chr2:21250879:A:G	3.34225e-40	-1.04018	0.349769	1.7283e-16	2.88377	-1.2861	6.67959e-11	-2.28925	-1.30614
21250984	chr2:21250984:A:G	3.56341e-40	-0.959836	0.333497	1.49167e-16	2.74529	-1.29487	6.38129e-11	-2.32571	-1.31536
21251025	chr2:21251025:C:T	9.94353e-42	-2.70095	-1.50435	5.347e-17	1.93906	-1.51459	1.53687e-10	-1.13787	-1.62424
21251077	chr2:21251077:T:C	4.57537e-40	-1.95771e-09	-0.376368	1.61743e-17	-1.95771e-09	-0.771222	1.04754e-09	-1.95771e-09	-0.842834
21251078	chr2:21251078:A:T	3.37433e-40	-0.99465	0.313791	1.57102e-16	2.80584	-1.30359	6.41298e-11	-2.31225	-1.32387
21251097	chr2:21251097:G:A	9.11643e-42	-2.70075	-1.5914	4.71729e-17	1.89767	-1.59849	1.41193e-10	-1.16212	-1.68479
21251567	chr2:21251567:C:T	1.16295e-40	-1.95771e-09	-1.7461	6.62276e-18	-1.95771e-09	-1.66413	4.53562e-10	-1.95771e-09	-1.6799
21251615	chr2:21251615:C:T	3.30636e-39	1.70839	-0.107012	4.17504e-15	5.16715	-0.384914	1.74018e-10	-1.62188	-1.01599
21251880	chr2:21251880:G:T	1.74579e-40	-1.95771e-09	-1.33985	9.11427e-18	-1.95771e-09	-1.3448	6.25324e-10	-1.95771e-09	-1.35876
21252025	chr2:21252025:T:C	1.38129e-40	-1.95771e-09	-1.57404	7.29408e-18	-1.95771e-09	-1.56758	5.01912e-10	-1.95771e-09	-1.5786
21252305	chr2:21252305:T:C	1.21877e-40	-1.95771e-09	-1.69922	6.60918e-18	-1.95771e-09	-1.66618	4.45598e-10	-1.95771e-09	-1.69761
21252393	chr2:21252393:A:G	5.84555e-41	-1.82777	-0.606188	1.89355e-17	0.92671	-1.54032	3.41909e-11	-2.7009	-1.56418
21252418	chr2:21252418:A:G	1.08745e-41	-2.69902	-1.41679	3.86095e-17	1.74644	-1.64759	1.43417e-10	-1.15535	-1.67592
21252433	chr2:21252433:G:A	1.21124e-41	-2.69943	-1.30857	4.21311e-17	1.76748	-1.58134	1.53039e-10	-1.14729	-1.61905
21252672	chr2:21252672:C:T	1.14681e-40	-1.95771e-09	-1.76007	6.22951e-18	-1.95771e-09	-1.72534	4.29762e-10	-1.95771e-09	-1.7338
21252704	chr2:21252704:T:C	1.46253e-40	-1.95771e-09	-1.51689	7.7385e-18	-1.95771e-09	-1.50844	5.3364e-10	-1.95771e-09	-1.51731
21253198	chr2:21253198:G:A	1.14729e-40	-1.95771e-09	-1.75965	6.18339e-18	-1.95771e-09	-1.73278	4.26951e-10	-1.95771e-09	-1.74036
21253262	chr2:21253262:A:G	1.65125e-41	-2.09325	-1.60486	3.3583e-18	-0.650919	-1.69229	5.51643e-11	-2.04171	-1.74501
21253375	chr2:21253375:A:C	2.13915e-26	32.6047	-1.50511	1.44194e-15	5.4277	-1.7086	1.5414e-10	-1.35913	-1.40004
21253385	chr2:21253385:C:T	1.14729e-40	-1.95771e-09	-1.75965	6.18339e-18	-1.95771e-09	-1.73278	4.26951e-10	-1.95771e-09	-1.74036
21253429	chr2:21253429:A:G	4.01324e-39	1.70056	0.0945713	2.31169e-15	4.76831	-0.57722	1.47127e-10	-1.52023	-1.28551
21253762	chr2:21253762:A:G	7.6342e-26	33.9593	-1.58749	9.82887e-17	2.74214	-1.70887	6.70661e-11	-2.08347	-1.50788
21253900	chr2:21253900:T:C	1.72674e-40	-1.95771e-09	-1.35082	1.10526e-17	-1.95771e-09	-1.15198	6.73296e-10	-1.95771e-09	-1.28485
21253931	chr2:21253931:T:A	1.07913e-41	-2.48166	-1.64183	3.48599e-18	-0.770603	-1.53529	7.9248e-11	-1.9709	-1.45355
21253994	chr2:21253994:C:T	1.15151e-40	-1.95771e-09	-1.75598	6.37937e-18	-1.95771e-09	-1.70157	4.5407e-10	-1.95771e-09	-1.67878
21254157	chr2:21254157:A:G	1.93231e-40	-1.23834	-1.53232e-09	2.36955e-18	-2.69194	-1.53232e-09	2.37578e-10	-2.32653	-1.53232e-09
21254483	chr2:21254483:A:G	9.63204e-42	-2.66427	-1.57286	6.12948e-19	-2.37352	-1.6706	3.05109e-11	-2.66575	-1.7132
21254550	chr2:21254550:T:C	1.14797e-40	-1.95771e-09	-1.75906	6.05765e-18	-1.95771e-09	-1.75332	4.19379e-10	-1.95771e-09	-1.75826
21254632	chr2:21254632:G:A	1.11292e-36	8.20265	-0.782381	4.85931e-18	-0.666804	-1.30694	6.65391e-11	-2.12113	-1.47811
21254672	chr2:21254672:T:C	1.14753e-40	-1.95771e-09	-1.75945	6.26189e-18	-1.95771e-09	-1.72016	4.42766e-10	-1.95771e-09	-1.70399
21255009	chr2:21255009:A:G	1.25278e-40	-1.95771e-09	-1.67169	7.99642e-18	-1.95771e-09	-1.47565	5.99815e-10	-1.95771e-09	-1.40041
21255135	chr2:21255135:A:T	1.14798e-40	-1.95771e-09	-1.75905	6.06587e-18	-1.95771e-09	-1.75197	4.19527e-10	-1.95771e-09	-1.7579
21255212	chr2:21255212:T:C	1.35045e-40	-1.95771e-09	-1.59661	6.69318e-18	-1.95771e-09	-1.65355	4.76974e-10	-1.95771e-09	-1.62957
21255322	chr2:21255322:C:T	1.31806e-40	-1.95771e-09	-1.62089	8.97531e-18	-1.95771e-09	-1.36016	6.65577e-10	-1.95771e-09	-1.29638
21255323	chr2:21255323:C:G	1.16017e-40	-1.95771e-09	-1.74849	6.01738e-18	-1.95771e-09	-1.75999	4.2785e-10	-1.95771e-09	-1.73826
21255597	chr2:21255597:A:G	1.19503e-40	-1.95771e-09	-1.71889	6.3945e-18	-1.95771e-09	-1.6992	4.39892e-10	-1.95771e-09	-1.7105
21255662	chr2:21255662:G:A	1.14765e-40	-1.95771e-09	-1.75934	6.06932e-18	-1.95771e-09	-1.7514	4.19646e-10	-1.95771e-09	-1.75762
21255706	chr2:21255706:A:G	1.14782e-40	-1.95771e-09	-1.75919	6.06641e-18	-1.95771e-09	-1.75188	4.19544e-10	-1.95771e-09	-1.75786
21255768	chr2:21255768:C:T	1.27502e-40	-1.95771e-09	-1.65409	6.85038e-18	-1.95771e-09	-1.63034	4.49948e-10	-1.95771e-09	-1.6879
21255830	chr2:21255830:T:C	1.7566e-41	-2.22978	-1.40648	2.99925e-18	-0.984413	-1.47187	5.76113e-11	-2.27999	-1.46332
21255838	chr2:21255838:G:A	1.14765e-40	-1.95771e-09	-1.75934	6.06932e-18	-1.95771e-09	-1.7514	4.19646e-10	-1.95771e-09	-1.75762
21256007	chr2:21256007:A:T	1.14682e-40	-1.95771e-09	-1.76006	6.07439e-18	-1.95771e-09	-1.75056	4.18629e-10	-1.95771e-09	-1.76004
21256241	chr2:21256241:T:C	1.31415e-41	-2.20088	-1.72557	5.25383e-18	-0.184333	-1.71135	1.06033e-10	-1.49463	-1.63865
21256337	chr2:21256337:T:A	1.2394e-40	-1.95771e-09	-1.68243	6.6412e-18	-1.95771e-09	-1.66135	4.40118e-10	-1.95771e-09	-1.70999
21256363	chr2:21256363:A:G	1.14818e-40	-1.95771e-09	-1.75888	6.06125e-18	-1.95771e-09	-1.75273	4.1936e-10	-1.95771e-09	-1.7583
21256380	chr2:21256380:C:T	1.25617e-40	-1.95771e-09	-1.66899	7.45021e-18	-1.95771e-09	-1.5464	4.8165e-10	-1.95771e-09	-1.61981
21256914	chr2:21256914:A:G	4.1518e-41	-2.54754	-0.228558	1.13549e-18	-2.40455	-1.02304	2.05869e-10	-1.02819	-1.4416
21257038	chr2:21257038:G:A	2.0438e-41	-2.13843	-1.3464	1.58615e-18	-1.53717	-1.55617	4.21728e-10	-0.0533029	-1.69937
21257070	chr2:21257070:A:G	1.60105e-41	-1.97524	-1.75374	6.84304e-19	-2.19556	-1.73843	2.99777e-11	-2.63694	-1.75964
21257203	chr2:21257203:C:T	1.62191e-37	1.41278	4.08152	8.65947e-16	-2.29983	5.50901	6.76826e-07	-0.465841	6.09398
21258220	chr2:21258220:G:T	2.934e-41	-2.11386	-1.00942	4.6144e-19	-2.67819	-1.64986	5.22272e-11	-2.08152	-1.75991
21259078	chr2:21259078:G:A	4.32253e-38	5.92697	-1.75501	1.21096e-16	3.00181	-1.75987	3.43301e-10	-0.200378	-1.75805
21259420	chr2:21259420:G:A	1.11435e-39	2.12213	-1.60833	5.14151e-19	-2.62525	-1.59463	3.70814e-11	-2.61477	-1.56914
21259664	chr2:21259664:G:A	8.76948e-42	-2.58337	-1.74758	5.84818e-18	-0.0356518	-1.75286	5.39408e-11	-2.05424	-1.75491
21259704	chr2:21259704:T:G	5.7781e-39	-1.95771e-09	2.1596	1.48411e-16	-1.95771e-09	1.44534	9.39557e-09	-1.95771e-09	1.35096
21259802	chr2:21259802:G:A	1.56531e-37	6.95159	-1.49281	4.32934e-18	-0.599337	-1.48989	5.23007e-11	-2.18271	-1.65732
21259854	chr2:21259854:G:A	1.85245e-40	-1.24348	-0.0370685	1.07735e-17	-1.71842	0.54086	1.73618e-09	-0.694544	0.356957
21259934	chr2:21259934:C:G	1.14833e-40	-1.95771e-09	-1.75875	6.06349e-18	-1.95771e-09	-1.75236	4.42272e-10	-1.95771e-09	-1.70511
21260017	chr2:21260017:TGCACTGAG:T	3.73231e-41	-2.68935	-0.193266	1.1021e-18	-2.03989	-1.41753	9.126e-11	-1.57578	-1.70754
21260086	chr2:21260086:C:T	1.39573e-38	-1.95771e-09	3.04153	2.18751e-16	-1.95771e-09	1.83329	9.43689e-09	-1.95771e-09	1.35535
21260175	chr2:21260175:G:T	1.65118e-41	-2.07963	-1.61852	4.27887e-18	-0.902524	-1.19843	3.6637e-10	-0.976535	-0.916851
21260683	chr2:21260683:G:T	1.21142e-37	0.371475	4.83101	7.11214e-16	-2.68574	5.69807	1.99261e-07	-1.45663	5.86197
21261169	chr2:21261169:C:G	1.99509e-40	-0.638389	-0.567978	2.74594e-18	-1.63072	-0.913796	9.05498e-11	-2.34389	-0.947244
21261203	chr2:21261203:G:A	1.45208e-41	-2.06885	-1.75779	2.4243e-18	-1.08215	-1.58695	1.4915e-10	-1.30871	-1.48336
21261209	chr2:21261209:C:T	9.1105e-38	5.06322	-0.14568	4.37096e-18	-1.4536	-0.626061	8.74026e-11	-2.49311	-0.833391
21261216	chr2:21261216:T:C	2.63451e-38	4.9736	-1.29679	2.14739e-18	-1.50381	-1.28658	4.51599e-11	-2.54079	-1.44603
21262182	chr2:21262182:C:T	7.53842e-41	-2.17963	-1.53232e-09	2.3507e-18	-2.69993	-1.53232e-09	1.8184e-10	-2.5939	-1.53232e-09
21262219	chr2:21262219:G:A	9.85674e-40	-0.502092	0.893192	8.14474e-18	-2.69862	1.24135	1.13878e-09	-1.71495	0.955633
21262441	chr2:21262441:G:T	1.23834e-40	-1.95771e-09	-1.68328	6.15834e-18	-1.95771e-09	-1.73684	4.19447e-10	-1.95771e-09	-1.75809
21262462	chr2:21262462:A:G	1.14683e-40	-1.95771e-09	-1.76006	6.62164e-18	-1.95771e-09	-1.6643	4.86665e-10	-1.95771e-09	-1.60945
21262760	chr2:21262760:A:G	1.22896e-35	7.06594	2.7561	9.09589e-17	-0.659986	1.61575	1.02212e-09	-2.07503	1.20763
21263131	chr2:21263131:CT:C	1.5765e-41	-2.70045	-1.04398	8.02721e-19	-2.12817	-1.64622	8.42821e-11	-1.6103	-1.75256
21263495	chr2:21263495:G:T	2.34385e-40	-1.95771e-09	-1.04526	1.31899e-17	-1.95771e-09	-0.975188	9.29408e-10	-1.95771e-09	-0.962482
21264246	chr2:21264246:T:C	3.38171e-41	-2.45118	-0.530084	7.3883e-18	-2.50532	0.950575	5.7691e-10	-2.6992	1.25986
21264639	chr2:21264639:G:A	1.25806e-40	-1.66748	-1.53232e-09	2.1692e-17	-0.477701	-1.53232e-09	2.21223e-10	-2.39786	-1.53232e-09
21265001	chr2:21265001:G:A	3.10061e-36	6.05589	2.38899	4.41755e-17	-1.07954	1.31307	6.13739e-10	-2.29692	0.919457
21265086	chr2:21265086:G:A	1.5965e-40	-1.95771e-09	-1.42924	6.15807e-18	-1.95771e-09	-1.73688	4.46276e-10	-1.95771e-09	-1.69609
21265263	chr2:21265263:T:C	2.9799e-40	-1.95771e-09	-0.805165	1.41726e-17	-1.95771e-09	-0.903333	1.04195e-09	-1.95771e-09	-0.848184
21265724	chr2:21265724:A:T	1.71407e-39	0.233187	0.711213	1.29087e-17	-2.65795	1.66121	3.97561e-09	-1.45819	1.9491
21265732	chr2:21265732:G:A	1.73688e-40	-1.95771e-09	-1.34497	6.3281e-18	-1.95771e-09	-1.70964	4.64989e-10	-1.95771e-09	-1.65502
21266211	chr2:21266211:G:A	1.66745e-41	-2.6954	-0.992948	9.08784e-19	-2.02223	-1.62806	9.17916e-11	-1.53169	-1.74582
21266436	chr2:21266436:A:G	1.9818e-40	-1.95771e-09	-1.21305	1.48348e-17	-1.95771e-09	-0.857665	9.14041e-10	-1.95771e-09	-0.979155
21266585	chr2:21266585:C:T	4.58441e-41	-2.67698	-1.53232e-09	1.28283e-17	-1.00299	-1.53232e-09	4.55699e-09	0.627387	-1.53232e-09
21266803	chr2:21266803:G:A	2.19237e-41	-1.95926	-1.4554	7.36104e-18	-0.068904	-1.48954	1.51651e-10	-1.07378	-1.70167
21267213	chr2:21267213:A:G	2.66833e-40	-1.95771e-09	-0.915605	8.06676e-18	-1.95771e-09	-1.46689	6.51887e-10	-1.95771e-09	-1.31716
21267304	chr2:21267304:A:G	2.71065e-40	-1.95771e-09	-0.899867	8.12767e-18	-1.95771e-09	-1.45937	6.58175e-10	-1.95771e-09	-1.30756
21267402	chr2:21267402:G:A	1.59502e-40	-1.95771e-09	-1.43017	6.1565e-18	-1.95771e-09	-1.73713	4.46097e-10	-1.95771e-09	-1.69649
21267808	chr2:21267808:C:T	2.21611e-41	-1.65097	-1.75291	1.46156e-17	0.835025	-1.70758	2.56574e-10	-0.636308	-1.6133
21268292	chr2:21268292:A:G	5.20543e-40	-2.59114	2.34379	5.4632e-17	-2.36938	2.81536	6.51923e-09	-1.30853	2.29401
21268388	chr2:21268388:C:T	4.7651e-39	-0.573227	2.54007	2.33325e-17	-2.00956	1.60477	1.0034e-09	-2.29844	1.41256
21268976	chr2:21268976:T:G	1.69278e-41	-1.9132	-1.76007	6.98765e-19	-2.4235	-1.48958	1.06311e-10	-1.87652	-1.25415
21269054	chr2:21269054:A:C	4.56234e-40	-1.95771e-09	-0.379221	1.19281e-17	-1.95771e-09	-1.07574	9.82541e-10	-1.95771e-09	-0.906888
21269228	chr2:21269228:C:G	1.37183e-40	-1.95771e-09	-1.58091	6.01917e-18	-1.95771e-09	-1.75969	4.21879e-10	-1.95771e-09	-1.75231
21270112	chr2:21270112:A:G	1.15589e-40	-1.95771e-09	-1.75219	6.02139e-18	-1.95771e-09	-1.75932	4.21945e-10	-1.95771e-09	-1.75216
21270397	chr2:21270397:T:C	1.54742e-41	-2.20143	-1.56162	1.24152e-17	0.454378	-1.4901	5.83373e-11	-2.23947	-1.49132
21270794	chr2:21270794:T:C	4.53022e-40	-1.95771e-09	-0.386286	2.0803e-17	-1.95771e-09	-0.519544	1.55204e-09	-1.95771e-09	-0.449702
21271293	chr2:21271293:C:T	1.15179e-40	-1.95771e-09	-1.75574	7.17835e-18	-1.95771e-09	-1.58357	5.56402e-10	-1.95771e-09	-1.47554
21271574	chr2:21271574:C:G	4.38145e-40	-1.95771e-09	-0.419675	1.84881e-17	-1.95771e-09	-0.637516	1.56687e-09	-1.95771e-09	-0.440197
21271604	chr2:21271604:C:T	7.41366e-40	0.565391	-0.459122	7.96998e-18	-1.1319	-0.347062	6.90719e-10	-0.899417	-0.359879
21271611	chr2:21271611:T:G	1.77138e-40	-1.95771e-09	-1.3253	6.26356e-18	-1.95771e-09	-1.71989	4.59835e-10	-1.95771e-09	-1.66616
21271998	chr2:21271998:T:C	7.99321e-40	0.324658	-0.143121	2.27499e-18	-2.14571	-0.586955	1.00767e-10	-2.60202	-0.582194
21272101	chr2:21272101:G:A	4.76603e-40	-1.95771e-09	-0.335543	2.19932e-17	-1.95771e-09	-0.46391	1.63779e-09	-1.95771e-09	-0.395924
21272650	chr2:21272650:A:G	6.40201e-41	-2.34303	-1.53232e-09	2.37015e-18	-2.69169	-1.53232e-09	1.83284e-10	-2.58599	-1.53232e-09
21272705	chr2:21272705:G:A	1.17026e-40	-1.73983	-1.53232e-09	2.95216e-17	-0.169521	-1.53232e-09	1.41688e-09	-0.540819	-1.53232e-09
21272860	chr2:21272860:G:A	3.39376e-40	1.02684	-1.70196	2.77305e-18	-0.850678	-1.68402	2.21716e-10	-0.712681	-1.68295
21272879	chr2:21272879:T:C	1.18731e-35	8.25447	1.5331	5.54461e-17	-0.190216	0.650985	5.20981e-10	-1.84949	0.308175
21272967	chr2:21272967:T:C	9.01011e-42	-2.67227	-1.6316	6.61524e-18	0.0818522	-1.74712	5.55491e-11	-2.02482	-1.75494
21272980	chr2:21272980:A:T	1.61739e-40	-1.95771e-09	-1.41624	6.11813e-18	-1.95771e-09	-1.74339	4.425e-10	-1.95771e-09	-1.70459
21273325	chr2:21273325:C:T	2.00804e-40	-1.95771e-09	-1.1999	6.5625e-18	-1.95771e-09	-1.67327	4.92113e-10	-1.95771e-09	-1.59832
21273415	chr2:21273415:A:G	2.47255e-40	-1.95771e-09	-0.991805	1.10691e-17	-1.95771e-09	-1.15048	8.55541e-10	-1.95771e-09	-1.0453
21273805	chr2:21273805:A:T	1.61626e-39	-1.95771e-09	0.885643	8.81489e-17	-1.95771e-09	0.924384	3.59992e-09	-1.95771e-09	0.391638
21273987	chr2:21273987:C:T	1.08403e-41	-2.70096	-1.418	9.04521e-19	-1.89525	-1.75975	9.45575e-11	-1.52711	-1.72071
21274160	chr2:21274160:G:C	1.35813e-40	-1.95771e-09	-1.59095	6.96539e-18	-1.95771e-09	-1.61369	4.80454e-10	-1.95771e-09	-1.6223
21274495	chr2:21274495:G:A	3.12974e-35	7.35758	3.39924	4.99462e-16	-0.437343	3.09623	3.76406e-09	-1.98227	2.41849
21275195	chr2:21275195:A:G	2.52138e-40	0.548392	-1.52064	5.04399e-18	-0.6127	-1.32375	1.19574e-09	0.467966	-1.17848
21276785	chr2:21276785:C:T	4.96317e-41	-2.65447	0.0568761	2.27735e-18	-2.0988	-0.632831	9.41548e-11	-2.67995	-0.572136
21277354	chr2:21277354:G:A	1.80562e-39	-1.95771e-09	0.996431	9.84295e-17	-1.95771e-09	1.0347	3.98244e-09	-1.95771e-09	0.492621
21278008	chr2:21278008:G:A	1.212e-40	-1.95771e-09	-1.70478	7.73745e-18	-1.95771e-09	-1.50857	6.30955e-10	-1.95771e-09	-1.34979
21278347	chr2:21278347:C:A	4.13216e-41	-2.66413	-0.116712	1.94181e-18	-2.08128	-0.809747	8.21134e-11	-2.67854	-0.710384
21278472	chr2:21278472:G:T	7.61535e-40	1.20937	-1.07626	4.69869e-19	-2.63327	-1.67668	2.85461e-11	-2.68843	-1.75708
21278564	chr2:21278564:G:A	1.35458e-39	-1.95771e-09	0.709018	7.40578e-17	-1.95771e-09	0.750203	4.66082e-09	-1.95771e-09	0.649917
21278657	chr2:21278657:T:C	1.43551e-40	-1.95771e-09	-1.53553	6.76412e-18	-1.95771e-09	-1.64301	4.61817e-10	-1.95771e-09	-1.66186
21279101	chr2:21279101:C:T	4.07602e-38	-1.95771e-09	4.11324	5.79329e-16	-1.95771e-09	2.80723	2.34782e-08	-1.95771e-09	2.2668
21279412	chr2:21279412:T:A	4.49588e-41	-2.69648	-1.53232e-09	3.99038e-18	-2.17076	-1.53232e-09	1.65847e-10	-2.68596	-1.53232e-09
21279855	chr2:21279855:A:G	1.97369e-39	0.818559	0.266873	1.59882e-16	1.19654	0.323249	3.63056e-10	-2.41377	0.511299
21279973	chr2:21279973:G:C	6.13409e-41	-2.38578	-1.53232e-09	1.43626e-17	-0.890012	-1.53232e-09	4.36732e-10	-1.71771	-1.53232e-09
21279980	chr2:21279980:G:A	1.15936e-40	-1.95771e-09	-1.74919	6.02238e-18	-1.95771e-09	-1.75916	4.20387e-10	-1.95771e-09	-1.75585
21281867	chr2:21281867:G:A	3.39797e-41	-1.22198	-1.75449	2.86777e-17	1.50277	-1.70129	4.20566e-10	-0.134807	-1.62062
21282188	chr2:21282188:C:T	7.39456e-40	0.103689	-1.53232e-09	2.85967e-18	-2.50393	-1.53232e-09	1.65838e-10	-2.68602	-1.53232e-09
21282189	chr2:21282189:GTGTAT:G	6.22188e-37	7.54643	-0.707662	1.25846e-17	0.00775206	-1.02992	3.60007e-10	-0.868649	-1.04226
21282514	chr2:21282514:T:C	8.16064e-41	-1.81435	-0.285973	1.89326e-18	-2.57286	-0.34348	2.22055e-10	-2.20462	-0.189482
21283066	chr2:21283066:C:T	1.9752e-39	-1.06694	2.15314	8.27532e-17	-2.27083	3.13205	1.81175e-08	-0.725221	2.73283
21283539	chr2:21283539:G:A	1.14816e-40	-1.95771e-09	-1.75889	6.05772e-18	-1.95771e-09	-1.75331	4.2122e-10	-1.95771e-09	-1.75387
21283969	chr2:21283969:ACT:A	1.26659e-39	-1.95771e-09	0.641857	6.91768e-17	-1.95771e-09	0.682023	2.91548e-09	-1.95771e-09	0.180759
21284545	chr2:21284545:T:C	3.9499e-41	-2.22523	-0.600718	2.68103e-18	-2.22431	-0.344133	1.76023e-10	-2.37524	-0.251179
21284628	chr2:21284628:A:G	9.90342e-41	-0.301117	-1.60564	1.54383e-18	-1.38345	-1.73693	3.27429e-11	-2.55051	-1.75784
21284979	chr2:21284979:G:A	1.24937e-40	-0.357952	-1.31647	1.82521e-18	-1.45454	-1.49841	3.73373e-11	-2.51114	-1.6659
21285040	chr2:21285040:T:C	9.32567e-40	2.04939	-1.71367	1.22456e-18	-1.60037	-1.75169	3.61888e-10	-0.159103	-1.74659
21285515	chr2:21285515:G:A	1.15356e-39	-1.95771e-09	0.54838	6.2954e-17	-1.95771e-09	0.587761	2.68618e-09	-1.95771e-09	0.0988442
21285901	chr2:21285901:A:C	6.96443e-41	-2.25882	-1.53232e-09	2.77279e-18	-2.53479	-1.53232e-09	1.39904e-09	-0.553491	-1.53232e-09
21285975	chr2:21285975:A:G	2.34781e-40	-1.95771e-09	-1.04357	1.69816e-17	-1.95771e-09	-0.722512	9.97214e-10	-1.95771e-09	-0.892065
21286220	chr2:21286220:T:C	1.52506e-41	-2.17134	-1.60627	8.16323e-19	-2.25858	-1.49901	6.29554e-11	-2.32783	-1.32678
21287931	chr2:21287931:A:G	1.33026e-40	-1.95771e-09	-1.61168	9.30382e-18	-1.95771e-09	-1.32422	7.83986e-10	-1.95771e-09	-1.13264
21288959	chr2:21288959:T:C	6.37312e-40	1.1628	-1.20777	4.59055e-18	-0.623925	-1.40672	3.24688e-11	-2.69612	-1.62063
21289342	chr2:21289342:C:T	1.61e-40	-1.38376	-0.0370633	5.51578e-18	-1.60848	-0.23855	1.34343e-10	-2.66375	-0.23288
21289869	chr2:21289869:C:G	5.34564e-40	1.04895	-1.26973	4.11522e-18	-0.66306	-1.47689	3.12615e-11	-2.69498	-1.65966
21290674	chr2:21290674:T:C	2.06268e-40	-1.35346	0.180415	7.26664e-18	-1.56999	-0.00135526	1.70889e-10	-2.67244	0.0164221
21290703	chr2:21290703:G:A	8.10569e-38	3.50975	1.29093	1.37365e-17	-1.38525	0.450659	4.39544e-10	-1.99206	0.280764
21290963	chr2:21290963:T:C	2.12307e-40	-1.30976	0.165562	7.42291e-18	-1.53515	-0.0149213	1.67231e-10	-2.67845	0.000796024
21291025	chr2:21291025:C:G	2.37782e-40	-1.3298	0.29893	8.29084e-18	-1.55101	0.111514	1.89988e-10	-2.676	0.125935
21291307	chr2:21291307:C:T	1.99083e-40	-1.95771e-09	-1.2085	1.3699e-17	-1.95771e-09	-0.937323	8.19585e-10	-1.95771e-09	-1.08823
21291509	chr2:21291509:G:T	7.75681e-41	-1.18155	-0.969515	2.08171e-18	-2.36805	-0.453402	3.01568e-10	-1.8104	-0.277629
21291609	chr2:21291609:C:A	5.2908e-40	1.08003	-1.31112	4.07187e-18	-0.643409	-1.50713	3.0682e-11	-2.69583	-1.67753
21291756	chr2:21291756:C:T	2.25681e-40	-1.95771e-09	-1.0831	8.73896e-18	-1.95771e-09	-1.38685	6.57604e-10	-1.95771e-09	-1.30843
21291850	chr2:21291850:G:C	2.49064e-40	-1.34925	0.364732	8.70391e-18	-1.56901	0.17814	2.03451e-10	-2.67359	0.191991
21291924	chr2:21291924:C:G	1.14906e-35	10.9915	-1.23669	1.88952e-17	0.622413	-1.23815	4.90053e-10	-0.304982	-1.29753
21292033	chr2:21292033:C:T	1.51641e-38	0.173787	2.95068	4.1549e-16	-0.969733	3.44455	7.25095e-09	-2.5419	3.63376
21292198	chr2:21292198:G:A	6.33382e-39	-0.169923	2.42136	1.4145e-17	-2.23142	1.32614	4.07943e-10	-2.66513	0.879223
21292343	chr2:21292343:A:T	2.59604e-40	-1.33178	0.388707	9.06959e-18	-1.54945	0.199734	2.08028e-10	-2.67561	0.216254
21292400	chr2:21292400:C:T	1.49058e-38	0.153926	2.95335	4.11554e-16	-0.984004	3.4493	7.25635e-09	-2.54575	3.63835
21292579	chr2:21292579:C:T	8.48072e-39	-1.95771e-09	2.54332	1.45113e-16	-1.95771e-09	1.42287	6.43043e-09	-1.95771e-09	0.971767
21292591	chr2:21292591:T:C	1.81658e-40	-1.95771e-09	-1.3001	1.22488e-17	-1.95771e-09	-1.04921	7.40707e-10	-1.95771e-09	-1.18942
21292708	chr2:21292708:A:G	6.06271e-39	-0.139435	2.34712	1.35052e-17	-2.21948	1.26792	3.87883e-10	-2.66173	0.825403
21293177	chr2:21293177:A:G	9.32022e-41	-1.11328	-0.854178	2.4967e-18	-2.33705	-0.302622	3.69683e-10	-1.77463	-0.109754
21293314	chr2:21293314:C:T	2.38773e-40	-1.95771e-09	-1.02671	1.18634e-17	-1.95771e-09	-1.08118	9.0536e-10	-1.95771e-09	-0.988697
21293379	chr2:21293379:C:A	3.36081e-40	-1.95771e-09	-0.684874	1.69357e-17	-1.95771e-09	-0.72522	1.13762e-09	-1.95771e-09	-0.760334
21293722	chr2:21293722:C:T	2.46181e-40	-1.35337	0.357212	8.6515e-18	-1.56915	0.172245	2.03601e-10	-2.67283	0.191967
21293920	chr2:21293920:G:A	2.2516e-41	-1.75319	-1.63481	5.87181e-19	-2.43696	-1.65011	7.16036e-11	-1.89662	-1.62926
21294973	chr2:21294973:G:T	4.84221e-39	-0.147457	2.13036	1.11828e-17	-2.2207	1.08043	3.24259e-10	-2.65933	0.643845
21295017	chr2:21295017:C:T	5.89998e-38	3.52283	0.960237	1.05823e-17	-1.39158	0.196125	3.42999e-10	-1.9945	0.0351951
21295024	chr2:21295024:C:G	1.79214e-40	-1.95771e-09	-1.31365	1.20918e-17	-1.95771e-09	-1.06212	7.31851e-10	-1.95771e-09	-1.20145
21295045	chr2:21295045:C:T	4.55234e-40	-1.95771e-09	-0.381414	3.31136e-17	-1.95771e-09	-0.0546973	2.83052e-09	-1.95771e-09	0.151186
21295203	chr2:21295203:G:A	2.02388e-41	-2.0232	-1.47142	1.39651e-17	0.769981	-1.68806	1.7439e-10	-0.967404	-1.66833
21295255	chr2:21295255:G:A	2.35409e-40	-1.34928	0.308381	8.2946e-18	-1.56391	0.124876	1.94393e-10	-2.6735	0.146354
21295570	chr2:21295570:A:G	5.34331e-41	-2.40138	-0.122416	8.81522e-19	-2.37872	-1.30203	9.32199e-11	-1.84282	-1.41925
21295735	chr2:21295735:G:T	2.5536e-41	-1.50731	-1.75483	1.14071e-17	0.637071	-1.75748	5.59375e-11	-2.15578	-1.61702
21295746	chr2:21295746:A:T	5.46869e-40	1.13391	-1.33193	4.19541e-18	-0.597464	-1.52319	3.0341e-11	-2.6976	-1.68693
21296116	chr2:21296116:T:G	1.52238e-40	-1.40231	-0.0744647	5.5005e-18	-1.62281	-0.226993	1.36695e-10	-2.66289	-0.216385
21296279	chr2:21296279:G:A	1.28594e-40	-1.95771e-09	-1.64557	6.27877e-18	-1.95771e-09	-1.71747	4.22903e-10	-1.95771e-09	-1.74989
21296409	chr2:21296409:T:G	6.73151e-39	-0.217993	2.53032	1.5053e-17	-2.25831	1.41524	4.42532e-10	-2.67121	0.966691
21296714	chr2:21296714:C:T	3.36081e-40	-1.95771e-09	-0.684874	1.69357e-17	-1.95771e-09	-0.72522	1.13762e-09	-1.95771e-09	-0.760334
21296834	chr2:21296834:A:G	2.21199e-40	-1.95771e-09	-1.10316	1.10287e-17	-1.95771e-09	-1.15414	8.38591e-10	-1.95771e-09	-1.06531
21296874	chr2:21296874:C:T	7.07241e-41	-1.22659	-1.01685	1.91989e-18	-2.38701	-0.515364	2.75594e-10	-1.83583	-0.342273
21296960	chr2:21296960:A:G	1.15149e-40	-1.95771e-09	-1.756	6.09518e-18	-1.95771e-09	-1.74714	4.24386e-10	-1.95771e-09	-1.74639
21297272	chr2:21297272:GGATA:G	1.48399e-40	-1.95771e-09	-1.50232	6.03424e-18	-1.95771e-09	-1.75719	4.29627e-10	-1.95771e-09	-1.73411
21297300	chr2:21297300:C:T	1.94674e-41	-1.96302	-1.57047	5.4049e-17	1.21085	-0.775606	2.42249e-10	-1.56861	-0.738455
21297532	chr2:21297532:T:C	5.90076e-40	1.18295	-1.30493	4.46267e-18	-0.556816	-1.50208	3.06567e-11	-2.69889	-1.67529
21297610	chr2:21297610:T:G	1.32545e-40	-1.95771e-09	-1.6153	6.90847e-18	-1.95771e-09	-1.62189	4.54685e-10	-1.95771e-09	-1.67742
21297755	chr2:21297755:A:G	3.51298e-41	-1.24714	-1.69604	4.90069e-19	-2.53827	-1.72959	9.11182e-11	-1.57339	-1.71148
21298047	chr2:21298047:C:T	1.21134e-40	-1.95771e-09	-1.70533	7.74468e-18	-1.95771e-09	-1.50764	5.57872e-10	-1.95771e-09	-1.4729
21298164	chr2:21298164:T:C	1.25715e-40	-1.95771e-09	-1.66821	6.64441e-18	-1.95771e-09	-1.66087	4.4336e-10	-1.95771e-09	-1.70265
21298183	chr2:21298183:A:G	1.93762e-41	-1.94076	-1.59742	5.51268e-19	-2.52952	-1.62066	6.24526e-11	-2.06557	-1.59705
21298727	chr2:21298727:A:G	2.00306e-40	-1.95771e-09	-1.20238	1.38159e-17	-1.95771e-09	-0.92882	8.25947e-10	-1.95771e-09	-1.0805
21298765	chr2:21298765:G:T	2.73351e-40	-1.25928	0.367807	9.00009e-18	-1.49045	0.133045	1.9271e-10	-2.68326	0.147419
21299099	chr2:21299099:A:G	5.7253e-41	-1.04039	-1.41436	2.33548e-18	-1.3911	-1.31533	4.83119e-11	-2.69008	-1.22927
21299101	chr2:21299101:T:G	5.65104e-41	-1.06986	-1.39794	2.32317e-18	-1.41498	-1.29673	4.94221e-11	-2.68766	-1.20897
21299509	chr2:21299509:G:A	6.52235e-40	1.20951	-1.23133	4.88782e-18	-0.545012	-1.42288	3.20906e-11	-2.69914	-1.62933
21299549	chr2:21299549:A:G	5.67124e-41	-1.06377	-1.40046	2.32674e-18	-1.41059	-1.29959	4.92382e-11	-2.68828	-1.21208
21299738	chr2:21299738:A:G	2.18363e-41	-1.66201	-1.75664	5.19622e-19	-2.45401	-1.75529	5.96457e-11	-1.94889	-1.75972
21299822	chr2:21299822:C:T	1.99028e-41	-2.55686	-0.954509	8.57786e-19	-2.55912	-1.14892	1.63467e-10	-1.14422	-1.5562
21299980	chr2:21299980:T:C	1.36626e-40	-1.95771e-09	-1.58498	1.03278e-17	-1.95771e-09	-1.21981	8.43207e-10	-1.95771e-09	-1.05982
21300753	chr2:21300753:T:G	4.24477e-40	-1.95771e-09	-0.451368	3.07873e-17	-1.95771e-09	-0.127539	2.61698e-09	-1.95771e-09	0.0727482
21300841	chr2:21300841:T:C	6.71836e-41	-1.47171	-0.823083	1.58724e-18	-2.35423	-0.738421	2.42957e-10	-1.76308	-0.541067
21300972	chr2:21300972:A:G	1.87925e-40	-1.95771e-09	-1.26618	1.27494e-17	-1.95771e-09	-1.00916	7.6934e-10	-1.95771e-09	-1.1515
21301128	chr2:21301128:G:A	2.09454e-35	10.5412	-0.185991	2.41223e-17	-0.0788632	-0.292644	1.15213e-09	-0.358708	-0.388952
21301247	chr2:21301247:A:G	3.74612e-38	0.343411	3.68542	4.83959e-16	-0.860422	3.48778	8.15748e-09	-2.5217	3.73136
21301294	chr2:21301294:T:G	8.45398e-41	-2.065	-1.53232e-09	2.50988e-18	-2.63441	-1.53232e-09	8.81581e-10	-1.01531	-1.53232e-09
21301450	chr2:21301450:C:T	2.44915e-40	-0.752876	-0.24844	1.92701e-18	-2.36899	-0.529683	8.21784e-11	-2.68997	-0.69817
21301719	chr2:21301719:T:G	1.20679e-40	-1.95771e-09	-1.70909	6.30654e-18	-1.95771e-09	-1.71306	4.25584e-10	-1.95771e-09	-1.74357
21301957	chr2:21301957:A:C	5.60736e-41	-1.01752	-1.45804	2.28366e-18	-1.3633	-1.36556	4.572e-11	-2.6919	-1.28259
21302117	chr2:21302117:G:A	1.16171e-40	-1.95771e-09	-1.74716	6.01974e-18	-1.95771e-09	-1.7596	4.24072e-10	-1.95771e-09	-1.74713
21302148	chr2:21302148:T:C	1.16364e-38	-0.460031	3.3197	2.93225e-17	-2.32716	2.15087	8.18574e-10	-2.68681	1.59734
21302216	chr2:21302216:T:TG	3.83964e-41	-1.28588	-1.56838	7.9863e-19	-2.65972	-1.11978	6.41184e-11	-2.48617	-1.15013
21302605	chr2:21302605:G:A	4.03874e-40	-1.2183	0.717173	1.33585e-17	-1.46724	0.504753	2.72209e-10	-2.68464	0.494184
21302645	chr2:21302645:G:A	1.63062e-40	-1.95771e-09	-1.40809	8.05958e-18	-1.95771e-09	-1.46778	6.06539e-10	-1.95771e-09	-1.38926
21303095	chr2:21303095:T:C	1.14813e-40	-1.95771e-09	-1.75892	6.04026e-18	-1.95771e-09	-1.7562	4.28187e-10	-1.95771e-09	-1.73747
21303105	chr2:21303105:C:T	2.12525e-41	-1.68806	-1.7577	5.13207e-19	-2.46583	-1.75588	5.85269e-11	-1.96762	-1.75993
21303445	chr2:21303445:G:A	1.28654e-40	-1.95771e-09	-1.6451	6.28083e-18	-1.95771e-09	-1.71714	4.22969e-10	-1.95771e-09	-1.74973
21303536	chr2:21303536:C:T	6.9258e-39	-1.95771e-09	2.34078	1.23204e-16	-1.95771e-09	1.2592	5.55774e-09	-1.95771e-09	0.825918
21303990	chr2:21303990:G:A	7.17569e-40	1.30552	-1.23188	5.23034e-18	-0.476081	-1.42409	3.20132e-11	-2.70062	-1.63026
21305340	chr2:21305340:G:A	1.14687e-40	-1.95771e-09	-1.76002	6.06443e-18	-1.95771e-09	-1.7522	4.18707e-10	-1.95771e-09	-1.75986
21305648	chr2:21305648:G:A	2.64917e-38	4.05824	-0.37588	6.677e-18	-0.873859	-0.782114	1.89101e-10	-1.66576	-0.88899
21305686	chr2:21305686:G:T	3.88509e-40	-1.1659	0.62599	1.25619e-17	-1.42854	0.404566	2.43008e-10	-2.68946	0.385522
21306364	chr2:21306364:C:A	1.8537e-41	-1.85487	-1.72759	3.25036e-17	1.24346	-1.31675	1.29396e-10	-1.59251	-1.34164
21306908	chr2:21306908:A:C	1.20619e-40	-1.95771e-09	-1.70959	6.30326e-18	-1.95771e-09	-1.71358	4.25476e-10	-1.95771e-09	-1.74382
21306985	chr2:21306985:T:G	6.60119e-40	1.24696	-1.25677	4.95883e-18	-0.512342	-1.44113	3.16874e-11	-2.69998	-1.64113
21307536	chr2:21307536:T:TC	7.71108e-40	1.3787	-1.2331	5.57156e-18	-0.414733	-1.42224	3.20267e-11	-2.70098	-1.62948
21307755	chr2:21307755:G:A	1.27925e-40	-1.95771e-09	-1.65078	8.60572e-18	-1.95771e-09	-1.40222	7.27117e-10	-1.95771e-09	-1.20794
21307867	chr2:21307867:T:A	8.96383e-39	-1.95771e-09	2.59873	1.50312e-16	-1.95771e-09	1.45807	6.71141e-09	-1.95771e-09	1.01454
21308010	chr2:21308010:A:T	2.88975e-40	-1.19451	0.358619	9.51893e-18	-1.45855	0.157192	1.89643e-10	-2.6861	0.134216
21308061	chr2:21308061:A:T	8.96383e-39	-1.95771e-09	2.59873	1.50312e-16	-1.95771e-09	1.45807	6.71141e-09	-1.95771e-09	1.01454
21308227	chr2:21308227:C:T	3.76454e-40	-1.22241	0.650978	1.22175e-17	-1.47568	0.423904	2.49255e-10	-2.68476	0.406211
21308394	chr2:21308394:G:A	6.81786e-40	-0.134854	0.157344	9.23619e-18	-0.280482	-1.05103	5.69072e-11	-2.69772	-1.05789
21308477	chr2:21308477:T:G	6.67782e-40	1.22573	-1.22399	4.98336e-18	-0.530844	-1.41769	3.21771e-11	-2.69959	-1.62619
21308559	chr2:21308559:T:C	1.24984e-40	-1.95771e-09	-1.67404	6.17773e-18	-1.95771e-09	-1.73369	4.19952e-10	-1.95771e-09	-1.75689
21308650	chr2:21308650:C:A	8.9281e-39	-0.52906	3.12379	2.34394e-17	-2.35554	1.95532	6.76639e-10	-2.69202	1.41213
21308691	chr2:21308691:G:T	1.78083e-40	-1.95771e-09	-1.31998	1.19984e-17	-1.95771e-09	-1.06987	7.26713e-10	-1.95771e-09	-1.2085
21308760	chr2:21308760:T:C	9.43535e-39	-0.526571	3.17656	2.45263e-17	-2.35437	1.99947	7.04524e-10	-2.69187	1.45236
21309103	chr2:21309103:A:G	2.82993e-40	-1.16964	0.312833	9.40424e-18	-1.43395	0.120467	1.81835e-10	-2.68838	0.0944523
21309172	chr2:21309172:C:T	2.35067e-40	-1.95771e-09	-1.04236	1.19182e-17	-1.95771e-09	-1.07657	9.3235e-10	-1.95771e-09	-0.959321
21309802	chr2:21309802:C:G	1.16345e-40	-1.95771e-09	-1.74567	6.08498e-18	-1.95771e-09	-1.74882	4.18817e-10	-1.95771e-09	-1.7596
21309841	chr2:21309841:G:A	2.62466e-40	-1.21416	0.282055	8.71663e-18	-1.47488	0.0854671	1.76959e-10	-2.68441	0.0633002
21309996	chr2:21309996:G:A	6.63912e-40	1.19461	-1.19869	4.97074e-18	-0.553559	-1.39752	3.26055e-11	-2.69899	-1.61356
21310235	chr2:21310235:T:A	4.8789e-41	-1.03989	-1.57484	5.98096e-19	-2.46909	-1.59956	1.25956e-10	-1.41647	-1.54463
21310508	chr2:21310508:C:A	9.16995e-39	-1.95771e-09	2.62146	1.53594e-16	-1.95771e-09	1.47967	6.82542e-09	-1.95771e-09	1.03138
21310722	chr2:21310722:A:G	1.47255e-40	-1.95771e-09	-1.51006	6.72704e-18	-1.95771e-09	-1.64851	4.52507e-10	-1.95771e-09	-1.68223
21311045	chr2:21311045:C:T	1.31939e-40	-1.95771e-09	-1.61989	6.01689e-18	-1.95771e-09	-1.76007	4.23682e-10	-1.95771e-09	-1.74805
21311064	chr2:21311064:G:A	4.69047e-41	-2.65411	-1.53232e-09	5.20993e-18	-1.90408	-1.53232e-09	1.64198e-10	-2.69596	-1.53232e-09
21311111	chr2:21311111:T:TTA	5.22418e-38	3.34256	1.01885	1.01978e-17	-1.45316	0.220692	3.33606e-10	-2.04618	0.0591106
21311214	chr2:21311214:T:A	6.31885e-39	-0.4963	2.74537	1.63531e-17	-2.34782	1.5876	4.71601e-10	-2.68869	1.04779
21311231	chr2:21311231:C:T	2.60512e-39	0.897731	0.465276	9.43347e-17	1.91613	-0.923921	7.37448e-11	-2.5955	-0.900914
21311543	chr2:21311543:T:G	1.24277e-40	-1.56741	-0.112304	3.19625e-18	-2.42366	0.0309995	4.86642e-10	-1.8741	0.264602
21311644	chr2:21311644:G:A	6.15033e-39	-0.329423	2.55146	1.56159e-17	-2.26588	1.45953	4.31199e-10	-2.67167	0.941206
21312501	chr2:21312501:C:T	1.98918e-41	-1.94531	-1.56661	5.14017e-17	1.15588	-0.770846	2.66831e-10	-1.49332	-0.7171
21312801	chr2:21312801:A:G	1.57352e-38	0.473532	2.6879	1.61735e-16	-0.813	2.34432	2.7467e-09	-2.50551	2.62664
21312811	chr2:21312811:G:C	1.31347e-40	-1.95771e-09	-1.62438	8.62141e-18	-1.95771e-09	-1.40039	6.54544e-10	-1.95771e-09	-1.31309
21313506	chr2:21313506:A:G	2.13671e-40	-1.95771e-09	-1.13779	8.41599e-18	-1.95771e-09	-1.42451	6.31789e-10	-1.95771e-09	-1.34847
21313631	chr2:21313631:G:T	4.51103e-41	-2.69312	-1.53232e-09	3.72702e-18	-2.23903	-1.53232e-09	3.23939e-10	-2.01648	-1.53232e-09
21313989	chr2:21313989:GAGA:G	2.00329e-40	-1.95771e-09	-1.20226	1.38154e-17	-1.95771e-09	-0.928856	8.25881e-10	-1.95771e-09	-1.08058
21314126	chr2:21314126:A:G	6.59373e-38	-0.288387	4.88262	1.74723e-16	-2.30854	3.91709	3.74461e-09	-2.68658	3.11762
21314379	chr2:21314379:C:T	1.51931e-38	0.319357	2.80701	1.86754e-16	-0.710878	2.38603	3.29185e-09	-2.50314	2.80531
21314625	chr2:21314625:T:C	4.53057e-40	1.1951	-1.58131	4.51068e-18	-0.371123	-1.67707	2.82507e-11	-2.69998	-1.75593
21314801	chr2:21314801:T:C	1.36695e-40	-1.95771e-09	-1.58448	7.40084e-18	-1.95771e-09	-1.55305	4.96618e-10	-1.95771e-09	-1.58921
21314876	chr2:21314876:A:G	7.69374e-39	-2.69986	5.1458	1.5272e-16	-2.69643	4.17039	1.45499e-08	-2.23036	4.01867
21314902	chr2:21314902:T:C	2.61213e-40	-0.748044	-0.188845	1.9693e-18	-2.4028	-0.47417	8.50416e-11	-2.69652	-0.65737
21314979	chr2:21314979:A:G	9.07172e-41	-1.18712	-0.807354	2.4234e-18	-2.35811	-0.311364	3.55719e-10	-1.79229	-0.130596
21314994	chr2:21314994:G:T	8.62636e-39	-1.95771e-09	2.56035	1.46968e-16	-1.95771e-09	1.43557	6.5625e-09	-1.95771e-09	0.992098
21315032	chr2:21315032:T:G	7.31363e-40	-0.555322	0.648006	5.28496e-18	-2.34598	0.456197	1.66006e-10	-2.69022	0.00521317
21315473	chr2:21315473:G:A	5.72369e-41	-2.36509	-0.0899357	1.86436e-18	-2.55157	-0.380153	2.03929e-10	-2.19023	-0.289025
21316526	chr2:21316526:G:T	2.8652e-39	-1.12333	2.5815	2.15749e-17	-2.3283	1.84518	1.82506e-09	-1.93537	1.64771
21316737	chr2:21316737:A:C	8.21962e-41	-2.09312	-1.53232e-09	2.37012e-18	-2.6917	-1.53232e-09	1.84572e-10	-2.57899	-1.53232e-09
21317393	chr2:21317393:T:TA	1.19111e-40	-1.95771e-09	-1.72217	6.26136e-18	-1.95771e-09	-1.72024	4.3556e-10	-1.95771e-09	-1.7204
21317527	chr2:21317527:G:A	7.52864e-40	-0.447946	0.569604	2.16008e-17	0.172824	-0.654736	3.07835e-10	-1.18451	-0.88296
21317569	chr2:21317569:C:A	8.53656e-38	-1.95771e-09	4.85247	1.69243e-15	-1.95771e-09	3.87928	7.53074e-08	-1.95771e-09	3.4323
21317574	chr2:21317574:T:G	7.75772e-39	2.43473	0.0194928	5.24795e-18	-1.75012	-0.146687	1.83359e-10	-2.21344	-0.372141
21318456	chr2:21318456:C:T	1.41108e-39	-1.95771e-09	0.749884	4.08607e-17	-1.95771e-09	0.155527	2.27097e-09	-1.95771e-09	-0.0690653
21318720	chr2:21318720:A:G	3.93171e-40	-1.95771e-09	-0.527982	1.57058e-17	-1.95771e-09	-0.800614	1.41336e-09	-1.95771e-09	-0.543304
21318954	chr2:21318954:A:G	4.2308e-40	-1.95771e-09	-0.454664	2.37078e-17	-1.95771e-09	-0.388839	2.34155e-09	-1.95771e-09	-0.0384609
21319692	chr2:21319692:G:A	1.25272e-41	-2.23365	-1.74067	1.21806e-18	-1.59779	-1.7596	1.73029e-10	-0.964286	-1.67929
21319780	chr2:21319780:CT:C	1.43412e-40	-1.95771e-09	-1.5365	6.76256e-18	-1.95771e-09	-1.64324	5.04286e-10	-1.95771e-09	-1.57389
21320140	chr2:21320140:CA:C	1.30803e-40	-1.95771e-09	-1.62853	7.17394e-18	-1.95771e-09	-1.58419	5.03045e-10	-1.95771e-09	-1.57635
21320258	chr2:21320258:G:A	1.81732e-40	-1.95771e-09	-1.29969	1.3522e-17	-1.95771e-09	-0.950324	8.57176e-10	-1.95771e-09	-1.04339
21320456	chr2:21320456:G:A	4.03791e-39	-1.95771e-09	1.80126	6.85093e-17	-1.95771e-09	0.672327	3.18995e-09	-1.95771e-09	0.270732
21320512	chr2:21320512:C:T	2.84382e-40	-1.95771e-09	-0.851909	1.05217e-17	-1.95771e-09	-1.20121	8.35952e-10	-1.95771e-09	-1.06846
21320707	chr2:21320707:C:T	1.24433e-40	-1.95771e-09	-1.67846	6.22943e-18	-1.95771e-09	-1.72536	4.53554e-10	-1.95771e-09	-1.67992
21320987	chr2:21320987:A:G	4.90867e-40	-1.95771e-09	-0.306053	2.76372e-17	-1.95771e-09	-0.235479	2.78296e-09	-1.95771e-09	0.13424
21321194	chr2:21321194:A:G	1.33446e-41	-2.1589	-1.75222	5.22804e-19	-2.58268	-1.62051	3.91987e-11	-2.63	-1.49839
21321371	chr2:21321371:G:A	3.37258e-40	-1.95771e-09	-0.681378	1.20507e-17	-1.95771e-09	-1.06552	9.71056e-10	-1.95771e-09	-0.918646
21321385	chr2:21321385:G:A	1.63152e-40	-1.95771e-09	-1.40755	1.12939e-17	-1.95771e-09	-1.13038	9.36249e-10	-1.95771e-09	-0.955148
21321526	chr2:21321526:G:C	2.94744e-40	-1.95771e-09	-0.816118	1.12217e-17	-1.95771e-09	-1.1368	8.61288e-10	-1.95771e-09	-1.0386
21321538	chr2:21321538:G:A	1.96398e-40	-1.95771e-09	-1.22209	1.50487e-17	-1.95771e-09	-0.843353	9.46885e-10	-1.95771e-09	-0.943852
21321640	chr2:21321640:A:G	1.17392e-40	-1.95771e-09	-1.73671	6.74799e-18	-1.95771e-09	-1.6454	4.95581e-10	-1.95771e-09	-1.5913
21321644	chr2:21321644:C:A	1.14747e-40	-1.95771e-09	-1.7595	6.03506e-18	-1.95771e-09	-1.75706	4.27561e-10	-1.95771e-09	-1.73893
21321964	chr2:21321964:C:T	1.65377e-40	-1.95771e-09	-1.394	1.15447e-17	-1.95771e-09	-1.10842	9.57526e-10	-1.95771e-09	-0.932677
21322188	chr2:21322188:G:A	1.16379e-40	-1.95771e-09	-1.74538	6.0968e-18	-1.95771e-09	-1.74688	4.71e-10	-1.95771e-09	-1.64217
21322588	chr2:21322588:G:A	4.55364e-40	-1.95771e-09	-0.38113	2.58402e-17	-1.95771e-09	-0.30271	2.57093e-09	-1.95771e-09	0.0549925
21322919	chr2:21322919:T:C	7.17456e-41	-2.69042	0.461323	9.8685e-18	-2.69057	1.42528	1.5152e-09	-2.26879	1.79506
21322958	chr2:21322958:T:C	1.24332e-40	-1.95771e-09	-1.67927	6.32051e-18	-1.95771e-09	-1.71084	4.25676e-10	-1.95771e-09	-1.74335
21323746	chr2:21323746:G:A	9.01746e-41	-2.58663	0.586153	3.84748e-17	-2.2991	2.39445	1.43841e-08	-1.4251	3.20195
21323921	chr2:21323921:G:A	5.5314e-41	-2.4892	-1.53232e-09	2.37546e-18	-2.68945	-1.53232e-09	1.96442e-09	-0.214076	-1.53232e-09
21323931	chr2:21323931:T:G	1.20439e-40	-1.95771e-09	-1.71108	6.03966e-18	-1.95771e-09	-1.7563	4.23626e-10	-1.95771e-09	-1.74818
21324131	chr2:21324131:A:G	1.16808e-40	-1.95771e-09	-1.74169	6.0326e-18	-1.95771e-09	-1.75746	4.60021e-10	-1.95771e-09	-1.66576
21324417	chr2:21324417:G:A	1.63592e-40	-1.95771e-09	-1.40485	9.80015e-18	-1.95771e-09	-1.27224	8.47696e-10	-1.95771e-09	-1.05451
21324492	chr2:21324492:A:G	1.2246e-40	-1.95771e-09	-1.69444	6.23997e-18	-1.95771e-09	-1.72367	4.22598e-10	-1.95771e-09	-1.75061
21324524	chr2:21324524:G:A	4.89644e-41	-2.61113	-1.53232e-09	4.40174e-18	-2.07264	-1.53232e-09	1.68212e-10	-2.67181	-1.53232e-09
21324546	chr2:21324546:T:C	1.16367e-40	-1.95771e-09	-1.74548	6.0225e-18	-1.95771e-09	-1.75914	4.19941e-10	-1.95771e-09	-1.75692
21324615	chr2:21324615:C:T	2.82957e-40	-1.95771e-09	-0.856933	1.08408e-17	-1.95771e-09	-1.17133	8.29645e-10	-1.95771e-09	-1.07603
21325050	chr2:21325050:T:G	1.15191e-40	-1.95771e-09	-1.75563	6.12561e-18	-1.95771e-09	-1.74216	4.8607e-10	-1.95771e-09	-1.61068
21325077	chr2:21325077:G:A	2.08273e-40	-1.95771e-09	-1.16337	1.33825e-17	-1.95771e-09	-0.960693	1.22631e-09	-1.95771e-09	-0.685268
21325578	chr2:21325578:TC:T	1.18059e-40	-1.95771e-09	-1.73105	6.03489e-18	-1.95771e-09	-1.75709	4.27872e-10	-1.95771e-09	-1.73821
21325875	chr2:21325875:A:G	1.21954e-40	-1.95771e-09	-1.69858	6.11572e-18	-1.95771e-09	-1.74378	4.39918e-10	-1.95771e-09	-1.71044
21326240	chr2:21326240:T:C	2.4076e-40	-1.95771e-09	-1.01842	9.27092e-18	-1.95771e-09	-1.32776	7.69643e-10	-1.95771e-09	-1.1511
21326319	chr2:21326319:C:T	1.28641e-39	-1.95771e-09	0.657387	6.91041e-17	-1.95771e-09	0.680971	4.58293e-09	-1.95771e-09	0.633063
21326381	chr2:21326381:G:A	3.93016e-39	-1.95771e-09	1.77421	6.67009e-17	-1.95771e-09	0.645576	3.07755e-09	-1.95771e-09	0.234858
21326670	chr2:21326670:G:C	4.15329e-41	-1.49012	-1.28562	1.19444e-17	0.360506	-1.43489	2.1937e-10	-0.849846	-1.55642
21326852	chr2:21326852:A:G	2.27022e-40	-1.95771e-09	-1.07718	9.32126e-18	-1.95771e-09	-1.32234	7.2131e-10	-1.95771e-09	-1.21596
21326915	chr2:21326915:A:G	1.15162e-40	-1.95771e-09	-1.75589	6.60032e-18	-1.95771e-09	-1.66753	4.66289e-10	-1.95771e-09	-1.65222
21327232	chr2:21327232:T:A	2.15162e-40	-1.95771e-09	-1.13084	8.68785e-18	-1.95771e-09	-1.39272	6.59444e-10	-1.95771e-09	-1.30563
21327588	chr2:21327588:C:T	5.7134e-40	-1.95771e-09	-0.154242	1.7525e-17	-1.95771e-09	-0.691014	9.99857e-10	-1.95771e-09	-0.889417
21327695	chr2:21327695:T:C	2.4068e-40	-1.95771e-09	-1.01876	9.74859e-18	-1.95771e-09	-1.27752	7.60276e-10	-1.95771e-09	-1.16335
21327844	chr2:21327844:C:T	1.19534e-41	-2.26304	-1.75817	5.1745e-19	-2.56754	-1.64595	3.72068e-11	-2.62591	-1.55463
21327884	chr2:21327884:A:G	2.40594e-40	-1.95771e-09	-1.01912	9.2757e-18	-1.95771e-09	-1.32724	7.69852e-10	-1.95771e-09	-1.15083
21328350	chr2:21328350:G:A	4.53291e-41	-1.80508	-0.883192	1.87614e-18	-1.77871	-1.14671	4.40735e-10	-0.279887	-1.4287
21328386	chr2:21328386:T:G	2.94034e-40	-1.95771e-09	-0.818532	1.0953e-17	-1.95771e-09	-1.16103	8.55346e-10	-1.95771e-09	-1.04552
21328550	chr2:21328550:C:T	6.94267e-41	-2.26195	-1.53232e-09	2.39726e-18	-2.68032	-1.53232e-09	1.69346e-10	-2.66508	-1.53232e-09
21328691	chr2:21328691:C:T	2.39693e-40	-1.95771e-09	-1.02287	9.4605e-18	-1.95771e-09	-1.30752	7.23857e-10	-1.95771e-09	-1.21244
21328938	chr2:21328938:G:A	2.3238e-40	-1.95771e-09	-1.05385	9.22921e-18	-1.95771e-09	-1.33227	7.04531e-10	-1.95771e-09	-1.2395
21328982	chr2:21328982:T:C	1.32535e-40	-1.95771e-09	-1.61538	6.61382e-18	-1.95771e-09	-1.66548	4.9996e-10	-1.95771e-09	-1.5825
21329544	chr2:21329544:A:G	5.64376e-40	-0.166505	-1.53232e-09	1.36237e-17	-0.942833	-1.53232e-09	1.15371e-09	-0.746293	-1.53232e-09
21329687	chr2:21329687:T:A	2.8402e-40	-1.95771e-09	-0.853181	1.09902e-17	-1.95771e-09	-1.15764	9.58924e-10	-1.95771e-09	-0.931217
21329777	chr2:21329777:T:C	1.72324e-41	-1.92715	-1.72828	7.9346e-19	-2.21755	-1.56845	5.0682e-11	-2.43343	-1.43803
21329822	chr2:21329822:T:G	2.27799e-40	-1.95771e-09	-1.07376	9.11214e-18	-1.95771e-09	-1.34504	6.92555e-10	-1.95771e-09	-1.25664
21329957	chr2:21329957:C:A	1.419e-41	-2.09175	-1.75794	5.57753e-19	-2.47259	-1.6659	3.85522e-11	-2.57348	-1.57153
21330486	chr2:21330486:G:A	1.51652e-39	-1.95771e-09	0.82195	5.44849e-17	-1.95771e-09	0.443281	3.46535e-09	-1.95771e-09	0.35354
21330748	chr2:21330748:T:A	2.45336e-40	-1.95771e-09	-0.999597	9.93885e-18	-1.95771e-09	-1.25819	7.74067e-10	-1.95771e-09	-1.14537
21330993	chr2:21330993:T:C	3.25131e-40	-1.95771e-09	-0.717998	1.19061e-17	-1.95771e-09	-1.07759	9.32059e-10	-1.95771e-09	-0.959634
21331751	chr2:21331751:GA:G	3.30083e-39	-1.95771e-09	1.5997	9.69531e-17	-1.95771e-09	1.01958	6.24466e-09	-1.95771e-09	0.942453
21331856	chr2:21331856:A:G	3.22903e-40	-1.95771e-09	-0.724874	1.18215e-17	-1.95771e-09	-1.08472	9.24478e-10	-1.95771e-09	-0.9678
21332336	chr2:21332336:C:T	3.06104e-40	-1.95771e-09	-0.778301	1.16487e-17	-1.95771e-09	-1.09945	1.02855e-09	-1.95771e-09	-0.86112
21332451	chr2:21332451:C:T	3.4184e-40	-1.95771e-09	-0.667885	1.23431e-17	-1.95771e-09	-1.04154	9.72246e-10	-1.95771e-09	-0.917421
21333016	chr2:21333016:A:C	2.38871e-40	-1.95771e-09	-1.0263	9.4224e-18	-1.95771e-09	-1.31155	7.20359e-10	-1.95771e-09	-1.21728
21333235	chr2:21333235:A:G	2.81436e-40	-1.95771e-09	-0.862322	1.08963e-17	-1.95771e-09	-1.16622	9.48642e-10	-1.95771e-09	-0.941998
21333838	chr2:21333838:T:G	8.26105e-42	-2.7009	-1.68978	6.4453e-19	-2.33865	-1.65523	3.67599e-11	-2.50915	-1.68347
21333875	chr2:21333875:C:T	2.21751e-40	-1.95771e-09	-1.10067	8.89078e-18	-1.95771e-09	-1.36963	6.74281e-10	-1.95771e-09	-1.28338
21334102	chr2:21334102:G:A	1.31119e-41	-2.17584	-1.75287	5.05403e-19	-2.51513	-1.72191	3.42995e-11	-2.5942	-1.6677
21334276	chr2:21334276:C:T	2.36985e-40	-1.95771e-09	-1.03423	2.13435e-17	-1.95771e-09	-0.493894	2.0004e-09	-1.95771e-09	-0.195929
21334622	chr2:21334622:C:T	1.36994e-40	-1.95771e-09	-1.58229	7.60073e-18	-1.95771e-09	-1.5264	5.13923e-10	-1.95771e-09	-1.55496
21334945	chr2:21334945:C:T	3.28002e-40	-1.95771e-09	-0.709207	1.19573e-17	-1.95771e-09	-1.0733	9.39814e-10	-1.95771e-09	-0.951347
21335147	chr2:21335147:G:A	3.13609e-40	-1.95771e-09	-0.75408	3.12968e-17	-1.95771e-09	-0.111127	3.15789e-09	-1.95771e-09	0.260629
21335204	chr2:21335204:T:C	1.14689e-40	-1.95771e-09	-1.76	6.38592e-18	-1.95771e-09	-1.70055	4.4882e-10	-1.95771e-09	-1.69041
21335428	chr2:21335428:A:G	2.29228e-40	-1.95771e-09	-1.06751	9.1369e-18	-1.95771e-09	-1.34232	6.96671e-10	-1.95771e-09	-1.25072
21335447	chr2:21335447:C:T	2.33863e-40	-1.95771e-09	-1.04749	9.27993e-18	-1.95771e-09	-1.32679	7.08614e-10	-1.95771e-09	-1.23372
21335457	chr2:21335457:G:A	1.3756e-40	-1.95771e-09	-1.57817	6.81998e-18	-1.95771e-09	-1.63479	5.2102e-10	-1.95771e-09	-1.54124
21335596	chr2:21335596:T:C	2.70322e-40	-1.95771e-09	-0.902613	1.03375e-17	-1.95771e-09	-1.21886	8.80524e-10	-1.95771e-09	-1.01651
21335661	chr2:21335661:G:A	1.20488e-40	-1.95771e-09	-1.71067	6.50084e-18	-1.95771e-09	-1.68271	4.64152e-10	-1.95771e-09	-1.65682
21335939	chr2:21335939:G:A	1.16431e-41	-2.29906	-1.74846	4.69347e-19	-2.57969	-1.73137	3.22284e-11	-2.6411	-1.68308
21335954	chr2:21335954:T:C	1.34123e-40	-1.95771e-09	-1.60347	6.63764e-18	-1.95771e-09	-1.66189	4.40695e-10	-1.95771e-09	-1.70868
21336111	chr2:21336111:G:A	1.39763e-40	-1.95771e-09	-1.56228	6.90646e-18	-1.95771e-09	-1.62219	5.2943e-10	-1.95771e-09	-1.52523
21336276	chr2:21336276:A:G	1.15132e-40	-1.95771e-09	-1.75615	6.18426e-18	-1.95771e-09	-1.73264	4.29664e-10	-1.95771e-09	-1.73403
21336285	chr2:21336285:C:A	2.87108e-40	-1.95771e-09	-0.842368	1.07115e-17	-1.95771e-09	-1.18332	8.32044e-10	-1.95771e-09	-1.07314
21336611	chr2:21336611:G:A	1.24545e-40	-1.95771e-09	-1.67756	6.34832e-18	-1.95771e-09	-1.70645	4.58589e-10	-1.95771e-09	-1.66887
21336759	chr2:21336759:A:G	2.96957e-40	-1.95771e-09	-0.808639	1.13906e-17	-1.95771e-09	-1.12186	9.98845e-10	-1.95771e-09	-0.89043
21336804	chr2:21336804:G:A	1.66145e-41	-2.26297	-1.42898	1.95265e-18	-2.1897	-0.695759	2.75699e-10	-2.19543	0.0177122
21336814	chr2:21336814:G:T	3.14735e-40	-1.95771e-09	-0.750494	1.31768e-17	-1.95771e-09	-0.976187	7.48651e-10	-1.95771e-09	-1.17876
21337081	chr2:21337081:T:G	3.4184e-40	-1.95771e-09	-0.667885	1.23431e-17	-1.95771e-09	-1.04154	9.72246e-10	-1.95771e-09	-0.917421
21337853	chr2:21337853:A:C	1.97427e-40	-1.95771e-09	-1.21686	8.14932e-18	-1.95771e-09	-1.45671	6.1111e-10	-1.95771e-09	-1.38175
21338133	chr2:21338133:T:G	1.33405e-40	-1.95771e-09	-1.60884	6.33728e-18	-1.95771e-09	-1.70819	4.82788e-10	-1.95771e-09	-1.61745
21338715	chr2:21338715:C:T	2.54475e-40	-1.95771e-09	-0.963022	1.332e-17	-1.95771e-09	-0.965376	7.66959e-10	-1.95771e-09	-1.1546
21338748	chr2:21338748:G:A	1.92076e-41	-2.41197	-1.13495	1.43029e-18	-1.93769	-1.25907	5.78974e-11	-2.38833	-1.35003
21338784	chr2:21338784:G:T	4.68986e-41	-2.65424	-1.53232e-09	3.57793e-18	-2.27986	-1.53232e-09	3.26471e-10	-2.00869	-1.53232e-09
21339030	chr2:21339030:A:G	1.34123e-40	-1.95771e-09	-1.60347	6.63764e-18	-1.95771e-09	-1.66189	4.40695e-10	-1.95771e-09	-1.70868
21339291	chr2:21339291:T:C	2.36666e-40	-1.95771e-09	-1.03557	9.3528e-18	-1.95771e-09	-1.31897	7.14587e-10	-1.95771e-09	-1.22532
21339673	chr2:21339673:C:T	4.47608e-41	-2.70089	-1.53232e-09	3.21986e-18	-2.38531	-1.53232e-09	1.8545e-10	-2.57424	-1.53232e-09
21339953	chr2:21339953:C:G	1.25453e-40	-2.5481	0.877798	3.72924e-18	-2.15833	-0.080108	2.26444e-10	-1.90558	-0.468954
21339963	chr2:21339963:A:C	2.98253e-40	-1.95771e-09	-0.804283	1.10326e-17	-1.95771e-09	-1.15378	7.13108e-10	-1.95771e-09	-1.2274
21340242	chr2:21340242:T:A	2.78655e-40	-1.95771e-09	-0.872251	1.0795e-17	-1.95771e-09	-1.17556	9.40479e-10	-1.95771e-09	-0.95064
21340346	chr2:21340346:G:C	1.14688e-40	-1.95771e-09	-1.76001	6.38306e-18	-1.95771e-09	-1.70099	4.48589e-10	-1.95771e-09	-1.69092
21340415	chr2:21340415:G:C	2.47936e-40	-1.95771e-09	-0.989054	1.04883e-17	-1.95771e-09	-1.20438	9.13449e-10	-1.95771e-09	-0.979802
21340474	chr2:21340474:T:C	1.50282e-40	-1.95771e-09	-1.48971	7.35229e-18	-1.95771e-09	-1.55963	5.73022e-10	-1.95771e-09	-1.4461
21340518	chr2:21340518:C:CT	3.67768e-40	-1.95771e-09	-0.594774	1.35307e-17	-1.95771e-09	-0.94968	1.22592e-09	-1.95771e-09	-0.685584
21340636	chr2:21340636:G:A	1.23697e-40	-1.95771e-09	-1.68439	7.25939e-18	-1.95771e-09	-1.57235	5.36234e-10	-1.95771e-09	-1.51246
21340750	chr2:21340750:A:T	2.52292e-40	-1.95771e-09	-0.971639	9.83915e-18	-1.95771e-09	-1.26827	7.55182e-10	-1.95771e-09	-1.17007
21341140	chr2:21341140:C:T	6.6997e-41	-2.56769	0.270114	1.49544e-18	-2.49074	-0.661484	1.07932e-10	-2.15007	-0.965458
21341148	chr2:21341148:CCTACTCAT:C	9.15875e-40	-1.95771e-09	0.317654	3.50465e-17	-1.95771e-09	0.0020343	2.27388e-09	-1.95771e-09	-0.0677888
21341493	chr2:21341493:A:G	1.19637e-40	-2.52011	0.802341	3.68707e-18	-2.11168	-0.138131	2.29099e-10	-1.84054	-0.522334
21342131	chr2:21342131:A:G	1.15402e-41	-2.3482	-1.70819	4.19775e-19	-2.70085	-1.72183	1.04798e-10	-1.67429	-1.47071
21342729	chr2:21342729:T:C	5.07056e-41	-2.57619	-1.53232e-09	2.64231e-18	-2.58299	-1.53232e-09	1.85773e-10	-2.57251	-1.53232e-09
21342921	chr2:21342921:G:A	2.38871e-40	-1.95771e-09	-1.0263	9.4224e-18	-1.95771e-09	-1.31155	7.20359e-10	-1.95771e-09	-1.21728
21343115	chr2:21343115:A:G	1.86735e-40	-1.95771e-09	-1.27254	1.43313e-17	-1.95771e-09	-0.8922	1.17961e-09	-1.95771e-09	-0.72409
21343701	chr2:21343701:T:C	3.37867e-40	-1.95771e-09	-0.679573	1.22291e-17	-1.95771e-09	-1.05083	9.62441e-10	-1.95771e-09	-0.927557
21343889	chr2:21343889:C:T	1.15037e-40	-1.95771e-09	-1.75697	6.55245e-18	-1.95771e-09	-1.6748	4.61284e-10	-1.95771e-09	-1.66302
21344192	chr2:21344192:C:T	2.38871e-40	-1.95771e-09	-1.0263	9.4224e-18	-1.95771e-09	-1.31155	7.20359e-10	-1.95771e-09	-1.21728
21344241	chr2:21344241:G:A	1.19779e-40	-1.71658	-1.53232e-09	3.42386e-18	-2.32387	-1.53232e-09	1.62394e-09	-0.404419	-1.53232e-09
21344828	chr2:21344828:A:C	1.54412e-40	-1.95771e-09	-1.4626	8.48201e-18	-1.95771e-09	-1.4167	5.58426e-10	-1.95771e-09	-1.47191
21345032	chr2:21345032:A:T	2.41547e-40	-1.95771e-09	-1.01516	9.49621e-18	-1.95771e-09	-1.30375	7.26665e-10	-1.95771e-09	-1.20856
21345066	chr2:21345066:G:A	1.15175e-40	-1.95771e-09	-1.75578	6.59089e-18	-1.95771e-09	-1.66895	4.64169e-10	-1.95771e-09	-1.65678
21345079	chr2:21345079:G:A	1.88021e-41	-1.83843	-1.72983	8.40157e-19	-2.15563	-1.57318	5.19688e-11	-2.38658	-1.45981
21345083	chr2:21345083:C:T	2.38813e-41	-2.06582	-1.26331	1.65101e-18	-2.27511	-0.778145	2.70729e-10	-1.82726	-0.368651
21345223	chr2:21345223:C:T	1.30792e-40	-1.95771e-09	-1.62861	6.37376e-18	-1.95771e-09	-1.70245	4.48185e-10	-1.95771e-09	-1.69182
21345533	chr2:21345533:G:T	1.39085e-40	-1.95771e-09	-1.56714	6.98976e-18	-1.95771e-09	-1.6102	5.54148e-10	-1.95771e-09	-1.4796
21345604	chr2:21345604:C:T	2.26461e-40	-1.95771e-09	-1.07966	9.02729e-18	-1.95771e-09	-1.35439	6.86446e-10	-1.95771e-09	-1.2655
21345840	chr2:21345840:G:A	3.4184e-40	-1.95771e-09	-0.667885	1.23431e-17	-1.95771e-09	-1.04154	9.72246e-10	-1.95771e-09	-0.917421
21345845	chr2:21345845:A:G	1.38409e-40	-1.95771e-09	-1.57201	6.95914e-18	-1.95771e-09	-1.61459	5.50876e-10	-1.95771e-09	-1.48552
21345860	chr2:21345860:A:G	3.39917e-40	-1.95771e-09	-0.673526	1.22881e-17	-1.95771e-09	-1.04601	9.67597e-10	-1.95771e-09	-0.922214
21345907	chr2:21345907:T:C	1.20063e-40	-1.95771e-09	-1.71421	6.13404e-18	-1.95771e-09	-1.74079	4.18831e-10	-1.95771e-09	-1.75956
21345944	chr2:21345944:A:G	2.36104e-40	-1.95771e-09	-1.03795	9.3363e-18	-1.95771e-09	-1.32073	7.13099e-10	-1.95771e-09	-1.22741
21346319	chr2:21346319:G:A	1.1322e-41	-2.3469	-1.72858	9.72552e-19	-1.86173	-1.72074	4.76993e-11	-2.42954	-1.50257
21346663	chr2:21346663:T:A	1.15625e-40	-1.95771e-09	-1.75187	6.01908e-18	-1.95771e-09	-1.75971	4.22439e-10	-1.95771e-09	-1.75099
21347538	chr2:21347538:G:A	2.44317e-40	-1.95771e-09	-1.00376	1.65995e-17	-1.95771e-09	-0.745272	1.00979e-09	-1.95771e-09	-0.87953
21347566	chr2:21347566:T:C	1.91505e-41	-1.84781	-1.70208	8.9593e-19	-2.14964	-1.51489	5.67978e-11	-2.38612	-1.37141
21347588	chr2:21347588:A:G	1.23489e-40	-1.95771e-09	-1.68607	6.95481e-18	-1.95771e-09	-1.61521	5.02734e-10	-1.95771e-09	-1.57697
21347609	chr2:21347609:G:C	2.31872e-40	-1.95771e-09	-1.05604	9.21854e-18	-1.95771e-09	-1.33343	7.03491e-10	-1.95771e-09	-1.24097
21347636	chr2:21347636:C:T	1.38331e-41	-2.12186	-1.75331	5.11148e-19	-2.58782	-1.63792	3.80079e-11	-2.67836	-1.48087
21347847	chr2:21347847:C:A	2.03045e-41	-1.9949	-1.49648	2.26292e-18	-1.88498	-0.853011	3.07882e-10	-1.97663	-0.0906822
21348352	chr2:21348352:A:G	2.26126e-40	-1.95771e-09	-1.08113	9.04066e-18	-1.95771e-09	-1.35291	6.88517e-10	-1.95771e-09	-1.26249
21348416	chr2:21348416:A:G	2.02638e-40	-1.95771e-09	-1.19081	8.35666e-18	-1.95771e-09	-1.43158	5.52071e-10	-1.95771e-09	-1.48335
21348592	chr2:21348592:T:A	2.33352e-40	-1.95771e-09	-1.04968	9.26587e-18	-1.95771e-09	-1.32831	7.07529e-10	-1.95771e-09	-1.23525
21349168	chr2:21349168:A:G	1.19731e-40	-1.95771e-09	-1.71698	6.12436e-18	-1.95771e-09	-1.74237	4.1874e-10	-1.95771e-09	-1.75978
21349169	chr2:21349169:C:T	2.36704e-40	-1.95771e-09	-1.03542	9.37964e-18	-1.95771e-09	-1.3161	7.17629e-10	-1.95771e-09	-1.22108
21349713	chr2:21349713:A:T	1.44523e-40	-1.95771e-09	-1.52879	8.17925e-18	-1.95771e-09	-1.45304	6.03717e-10	-1.95771e-09	-1.39392
21349718	chr2:21349718:C:G	1.51674e-40	-1.95771e-09	-1.48049	8.49303e-18	-1.95771e-09	-1.4154	5.65912e-10	-1.95771e-09	-1.45859
21350623	chr2:21350623:G:C	1.64428e-41	-1.95425	-1.74808	6.41687e-19	-2.37509	-1.62321	4.40841e-11	-2.4955	-1.51543
21351115	chr2:21351115:A:T	1.32935e-41	-2.30184	-1.61312	1.22913e-18	-2.28249	-1.06585	1.57382e-10	-2.28421	-0.45414
21351182	chr2:21351182:A:G	1.16333e-40	-1.95771e-09	-1.74577	6.3991e-18	-1.95771e-09	-1.69849	4.61411e-10	-1.95771e-09	-1.66274
21351227	chr2:21351227:G:A	1.63217e-40	-1.95771e-09	-1.40714	7.42556e-18	-1.95771e-09	-1.54971	4.9969e-10	-1.95771e-09	-1.58304
21351459	chr2:21351459:C:T	1.75503e-40	-1.95771e-09	-1.33457	7.80542e-18	-1.95771e-09	-1.49982	5.77212e-10	-1.95771e-09	-1.43882
21351750	chr2:21351750:G:C	2.34731e-40	-1.95771e-09	-1.04379	9.73187e-18	-1.95771e-09	-1.27924	7.38457e-10	-1.95771e-09	-1.19247
21351885	chr2:21351885:TC:T	1.14698e-40	-1.95771e-09	-1.75992	6.39458e-18	-1.95771e-09	-1.69919	4.49559e-10	-1.95771e-09	-1.68876
21352111	chr2:21352111:A:G	1.15573e-40	-1.95771e-09	-1.75232	6.25028e-18	-1.95771e-09	-1.72202	4.27257e-10	-1.95771e-09	-1.73964
21353663	chr2:21353663:A:C	2.11729e-40	-1.95771e-09	-1.14692	1.10151e-17	-1.95771e-09	-1.15537	6.92806e-10	-1.95771e-09	-1.25628
21353820	chr2:21353820:A:G	1.28223e-40	-1.95771e-09	-1.64846	6.69709e-18	-1.95771e-09	-1.65297	5.08606e-10	-1.95771e-09	-1.56536
21353927	chr2:21353927:TTC:T	1.55778e-40	-1.95771e-09	-1.4538	7.19836e-18	-1.95771e-09	-1.58079	4.82447e-10	-1.95771e-09	-1.61816
21354223	chr2:21354223:C:T	1.17508e-40	-1.95771e-09	-1.73572	6.03963e-18	-1.95771e-09	-1.7563	4.21499e-10	-1.95771e-09	-1.75321
21354365	chr2:21354365:C:G	2.07505e-39	-2.56806	3.70358	1.73998e-16	-2.35142	3.95582	1.99627e-08	-2.67983	4.78442
21354529	chr2:21354529:C:G	6.62719e-41	-2.56385	0.255385	6.08049e-18	-2.55674	0.80718	8.57017e-10	-2.20568	1.1621
21354708	chr2:21354708:G:A	4.24941e-40	-2.54875	2.09848	3.01194e-17	-2.34344	2.19397	3.08589e-09	-2.67464	2.9122
21354871	chr2:21354871:G:A	1.89214e-40	-2.70078	1.44143	3.73295e-17	-2.6989	2.76405	1.20913e-08	-2.50019	4.1034
21355051	chr2:21355051:T:C	2.09722e-40	-1.95771e-09	-1.15645	1.0899e-17	-1.95771e-09	-1.16597	6.87139e-10	-1.95771e-09	-1.26449
21355139	chr2:21355139:G:A	1.52795e-40	-1.95771e-09	-1.47313	1.04508e-17	-1.95771e-09	-1.20797	7.46537e-10	-1.95771e-09	-1.18158
21355369	chr2:21355369:T:C	5.09607e-41	-2.41261	-0.158558	3.5247e-18	-2.15955	-0.1353	2.20967e-10	-2.61108	0.212063
21355510	chr2:21355510:A:G	1.37427e-40	-2.55155	0.972419	1.84464e-17	-2.42139	1.78162	2.74035e-09	-2.65179	2.7706
21355590	chr2:21355590:T:C	1.42231e-40	-1.95771e-09	-1.54477	1.02368e-17	-1.95771e-09	-1.22865	8.34878e-10	-1.95771e-09	-1.06974
21355596	chr2:21355596:G:T	2.38919e-40	-2.44877	1.42267	4.04012e-17	-2.17594	2.32015	4.98126e-09	-2.69569	3.4121
21355990	chr2:21355990:T:C	1.26093e-40	-1.95771e-09	-1.66521	7.67573e-18	-1.95771e-09	-1.51658	5.13284e-10	-1.95771e-09	-1.5562
21356258	chr2:21356258:C:T	3.74809e-40	-0.265857	-0.309953	1.55727e-17	-0.0272978	-0.781825	4.0712e-10	-0.842164	-0.945756
21356272	chr2:21356272:G:A	1.1816e-40	-1.95771e-09	-1.73019	6.33003e-18	-1.95771e-09	-1.70934	4.46967e-10	-1.95771e-09	-1.69454
21356309	chr2:21356309:A:G	1.54888e-40	-1.95771e-09	-1.45952	1.16868e-17	-1.95771e-09	-1.09619	9.89917e-10	-1.95771e-09	-0.899408
21356462	chr2:21356462:A:C	1.30187e-40	-1.95771e-09	-1.63325	6.421e-18	-1.95771e-09	-1.69507	4.50713e-10	-1.95771e-09	-1.6862
21356670	chr2:21356670:A:G	1.18575e-40	-1.95771e-09	-1.72668	6.70908e-18	-1.95771e-09	-1.65118	4.71829e-10	-1.95771e-09	-1.64041
21357247	chr2:21357247:G:A	9.54171e-40	-1.95771e-09	0.358616	6.25079e-17	-1.95771e-09	0.58065	4.87357e-09	-1.95771e-09	0.694553
21357339	chr2:21357339:C:T	2.59448e-40	-1.95771e-09	-0.943671	1.61684e-17	-1.95771e-09	-0.771585	1.12204e-09	-1.95771e-09	-0.774127
21357507	chr2:21357507:C:G	8.73288e-41	-2.03255	-1.53232e-09	1.28347e-17	-1.00249	-1.53232e-09	4.98737e-10	-1.58495	-1.53232e-09
21357843	chr2:21357843:C:G	1.33775e-41	-2.44953	-1.45912	7.46082e-19	-2.65839	-1.18917	7.5763e-11	-2.40108	-1.06834
21358036	chr2:21358036:A:G	4.38916e-41	-2.16987	-0.550638	5.36668e-18	-1.23531	-0.639127	2.26791e-10	-1.77067	-0.602335
21358066	chr2:21358066:C:T	1.07166e-41	-2.66202	-1.46841	4.50864e-19	-2.6846	-1.66664	3.5966e-11	-2.48117	-1.73328
21358390	chr2:21358390:A:G	2.42281e-40	0.74782	-1.75995	1.39144e-18	-1.46505	-1.75925	4.97532e-11	-2.13968	-1.75028
21358393	chr2:21358393:G:A	2.42564e-40	-1.95771e-09	-1.01096	1.45467e-17	-1.95771e-09	-0.877277	1.19204e-09	-1.95771e-09	-0.713612
21358592	chr2:21358592:T:C	1.34207e-41	-2.68609	-1.21934	4.51382e-19	-2.65296	-1.69712	3.34459e-11	-2.56439	-1.72271
21358739	chr2:21358739:T:A	8.18607e-42	-2.69428	-1.70552	5.84851e-19	-2.68009	-1.41095	7.60876e-11	-2.51688	-0.948263
21358806	chr2:21358806:C:T	3.39992e-41	-2.40793	-0.567958	1.73285e-18	-2.01539	-0.989488	5.8959e-11	-2.49953	-1.22066
21359294	chr2:21359294:G:A	1.20697e-40	-1.99411	0.285166	1.36394e-17	-1.05842	0.116745	6.30648e-10	-1.56208	0.211795
21359447	chr2:21359447:T:C	1.60685e-41	-2.65338	-1.07198	9.07225e-19	-2.69434	-0.957671	6.8884e-11	-2.7005	-0.864108
21360156	chr2:21360156:G:A	5.95012e-41	-1.05167	-1.36456	5.51369e-18	-0.158273	-1.68914	1.60253e-10	-0.961312	-1.75897
21360230	chr2:21360230:C:T	1.54838e-41	-2.18307	-1.57936	8.61321e-19	-1.96978	-1.73415	3.3791e-11	-2.51747	-1.75936
21360531	chr2:21360531:A:G	1.14681e-40	-1.95771e-09	-1.76007	6.06977e-18	-1.95771e-09	-1.75132	4.2554e-10	-1.95771e-09	-1.74367
21360904	chr2:21360904:G:A	2.75664e-41	-1.4507	-1.73493	1.00182e-18	-1.79276	-1.76006	3.447e-11	-2.53942	-1.71752
21361120	chr2:21361120:A:T	3.40845e-41	-2.12767	-0.845712	1.37783e-18	-1.86043	-1.3737	4.44122e-11	-2.45974	-1.54377
21361821	chr2:21361821:TTC:T	1.39781e-40	-1.95771e-09	-1.56215	7.83881e-18	-1.95771e-09	-1.49556	5.44826e-10	-1.95771e-09	-1.49656
21362036	chr2:21362036:A:T	1.27552e-40	-1.95771e-09	-1.6537	7.39902e-18	-1.95771e-09	-1.55329	5.26236e-10	-1.95771e-09	-1.53128
21362166	chr2:21362166:C:T	1.85324e-40	-1.95771e-09	-1.28012	7.42865e-18	-1.95771e-09	-1.5493	4.89184e-10	-1.95771e-09	-1.60429
21362200	chr2:21362200:G:A	3.95164e-41	-2.27234	-0.553166	2.20904e-18	-1.78385	-0.978235	6.77579e-11	-2.37153	-1.20955
21362727	chr2:21362727:C:T	2.28677e-40	-1.95771e-09	-1.06991	1.3674e-17	-1.95771e-09	-0.939144	1.11177e-09	-1.95771e-09	-0.783321
21362783	chr2:21362783:T:C	1.15451e-40	-1.95771e-09	-1.75338	6.01822e-18	-1.95771e-09	-1.75985	4.19584e-10	-1.95771e-09	-1.75777
21362894	chr2:21362894:A:C	1.17294e-40	-1.95771e-09	-1.73754	6.01689e-18	-1.95771e-09	-1.76007	4.21856e-10	-1.95771e-09	-1.75237
21363245	chr2:21363245:T:C	1.36764e-41	-2.22103	-1.66552	5.96863e-19	-2.57898	-1.49173	6.3927e-11	-2.24591	-1.39337
21363382	chr2:21363382:C:T	2.04029e-40	-1.95771e-09	-1.18396	1.24351e-17	-1.95771e-09	-1.03412	8.67876e-10	-1.95771e-09	-1.03098
21363458	chr2:21363458:C:T	4.38756e-40	-1.95771e-09	-0.418284	1.64496e-17	-1.95771e-09	-0.75434	1.05292e-09	-1.95771e-09	-0.837709
21363591	chr2:21363591:C:T	3.94065e-39	-1.95771e-09	1.77687	1.22975e-16	-1.95771e-09	1.25734	5.52273e-09	-1.95771e-09	0.819598
21364322	chr2:21364322:G:A	2.66036e-40	-1.95771e-09	-0.918593	1.98973e-17	-1.95771e-09	-0.56406	1.37686e-09	-1.95771e-09	-0.56947
21364557	chr2:21364557:T:A	2.05553e-41	-1.73176	-1.74735	2.8142e-18	-0.868322	-1.65164	2.52205e-10	-0.717584	-1.5492
21364665	chr2:21364665:G:C	1.95238e-40	-1.95771e-09	-1.22801	1.18375e-17	-1.95771e-09	-1.08337	8.26656e-10	-1.95771e-09	-1.07964
21364693	chr2:21364693:G:C	1.91313e-40	-1.95771e-09	-1.24832	1.08098e-17	-1.95771e-09	-1.17419	6.68612e-10	-1.95771e-09	-1.29183
21364786	chr2:21364786:A:T	4.86684e-41	-2.21543	-0.401768	2.30214e-18	-1.78078	-0.940021	6.65166e-11	-2.39271	-1.20687
21364840	chr2:21364840:C:T	2.41013e-40	-1.95771e-09	-1.01737	1.44593e-17	-1.95771e-09	-0.883302	1.18365e-09	-1.95771e-09	-0.720668
21365350	chr2:21365350:T:C	1.95238e-40	-1.95771e-09	-1.22801	1.18375e-17	-1.95771e-09	-1.08337	8.26656e-10	-1.95771e-09	-1.07964
21365954	chr2:21365954:T:C	1.87907e-40	-1.95771e-09	-1.26628	1.13217e-17	-1.95771e-09	-1.12792	7.87764e-10	-1.95771e-09	-1.12783
21366345	chr2:21366345:C:T	1.95238e-40	-1.95771e-09	-1.22801	1.18375e-17	-1.95771e-09	-1.08337	8.26656e-10	-1.95771e-09	-1.07964
21366362	chr2:21366362:A:T	2.00096e-40	-1.95771e-09	-1.20343	1.22027e-17	-1.95771e-09	-1.05299	8.48433e-10	-1.95771e-09	-1.05364
21366679	chr2:21366679:A:C	1.92357e-40	-1.95771e-09	-1.24287	1.16271e-17	-1.95771e-09	-1.1013	8.08915e-10	-1.95771e-09	-1.10134
21366754	chr2:21366754:C:T	2.36877e-41	-1.58532	-1.75195	2.25445e-18	-1.07702	-1.66472	2.06213e-10	-0.904662	-1.56346
21366817	chr2:21366817:C:T	1.93944e-40	-1.95771e-09	-1.23466	1.17327e-17	-1.95771e-09	-1.09226	8.1639e-10	-1.95771e-09	-1.09214
21367045	chr2:21367045:A:G	1.34046e-41	-2.48381	-1.42282	7.31639e-19	-2.56535	-1.30177	5.32297e-11	-2.61037	-1.21205
21368008	chr2:21368008:C:A	7.74937e-42	-2.69456	-1.76005	4.04886e-19	-2.69901	-1.75978	2.85228e-11	-2.69379	-1.75253
21368566	chr2:21368566:C:T	3.3722e-40	-1.95771e-09	-0.68149	1.81211e-17	-1.95771e-09	-0.657565	1.2678e-09	-1.95771e-09	-0.651995
21368762	chr2:21368762:T:A	5.22751e-41	-2.54571	-1.53232e-09	2.39704e-18	-2.68041	-1.53232e-09	1.66485e-10	-2.68212	-1.53232e-09
21369000	chr2:21369000:G:T	2.29095e-40	-1.95771e-09	-1.06809	1.41886e-17	-1.95771e-09	-0.902202	9.85632e-10	-1.95771e-09	-0.903747
21369490	chr2:21369490:G:C	8.07126e-42	-2.69464	-1.71927	4.21288e-19	-2.69955	-1.71953	4.11096e-11	-2.65467	-1.42611
21370173	chr2:21370173:T:G	8.37229e-42	-2.70071	-1.67659	4.20219e-19	-2.67972	-1.7419	4.13021e-11	-2.57786	-1.49826
21370197	chr2:21370197:T:C	1.5833e-40	-1.95771e-09	-1.43755	7.27539e-18	-1.95771e-09	-1.57015	4.9294e-10	-1.95771e-09	-1.59664
21370382	chr2:21370382:T:G	4.86847e-41	-2.61686	-1.53232e-09	2.47715e-18	-2.64753	-1.53232e-09	1.6367e-10	-2.69918	-1.53232e-09
21370516	chr2:21370516:G:C	1.19914e-40	-1.95771e-09	-1.71545	6.43797e-18	-1.95771e-09	-1.69243	4.47192e-10	-1.95771e-09	-1.69404
21370660	chr2:21370660:G:A	1.20817e-40	-1.95771e-09	-1.70795	6.97638e-18	-1.95771e-09	-1.61211	4.90386e-10	-1.95771e-09	-1.60184
21370972	chr2:21370972:A:G	1.33589e-40	-1.95771e-09	-1.60746	7.22377e-18	-1.95771e-09	-1.57727	5.06496e-10	-1.95771e-09	-1.56951
21371244	chr2:21371244:A:G	1.26813e-40	-1.95771e-09	-1.65951	8.36147e-18	-1.95771e-09	-1.43101	7.95051e-10	-1.95771e-09	-1.11862
21371454	chr2:21371454:T:C	9.61289e-42	-2.68332	-1.55581	4.15004e-19	-2.67746	-1.75665	4.39417e-11	-2.36523	-1.64894
21371573	chr2:21371573:GGAAA:G	3.59593e-40	-1.95771e-09	-0.617252	2.21535e-17	-1.95771e-09	-0.456649	1.53864e-09	-1.95771e-09	-0.458378
21372332	chr2:21372332:A:C	7.8321e-42	-2.68939	-1.7546	4.738e-19	-2.62496	-1.67666	5.30763e-11	-2.46409	-1.36121
21372440	chr2:21372440:G:A	5.19919e-41	-2.55114	-1.53232e-09	5.62336e-18	-1.82771	-1.53232e-09	2.63899e-10	-2.22146	-1.53232e-09
21372792	chr2:21372792:A:G	1.3559e-40	-1.95771e-09	-1.59259	9.36864e-18	-1.95771e-09	-1.31727	9.294e-10	-1.95771e-09	-0.962491
21372946	chr2:21372946:T:C	1.15109e-40	-1.95771e-09	-1.75634	6.10599e-18	-1.95771e-09	-1.74537	4.23862e-10	-1.95771e-09	-1.74762
21373159	chr2:21373159:C:A	1.14987e-40	-1.95771e-09	-1.75741	6.0904e-18	-1.95771e-09	-1.74793	4.23125e-10	-1.95771e-09	-1.74936
21373176	chr2:21373176:G:A	4.85335e-40	-1.95771e-09	-0.317387	2.71095e-17	-1.95771e-09	-0.254758	2.3599e-09	-1.95771e-09	-0.0306552
21373343	chr2:21373343:T:G	1.56683e-40	-1.95771e-09	-1.448	9.09982e-18	-1.95771e-09	-1.34639	6.0798e-10	-1.95771e-09	-1.38689
21374000	chr2:21374000:T:C	4.06102e-41	-1.55222	-1.24598	5.64878e-18	-0.58734	-1.23586	5.77702e-10	-0.224641	-1.21333
21374129	chr2:21374129:G:A	1.16826e-40	-1.95771e-09	-1.74154	6.14769e-18	-1.95771e-09	-1.73857	4.48136e-10	-1.95771e-09	-1.69193
21374187	chr2:21374187:G:A	1.21013e-40	-1.95771e-09	-1.70633	6.51113e-18	-1.95771e-09	-1.68113	4.52102e-10	-1.95771e-09	-1.68312
21374359	chr2:21374359:A:G	1.21013e-40	-1.95771e-09	-1.70633	6.51113e-18	-1.95771e-09	-1.68113	4.52102e-10	-1.95771e-09	-1.68312
21374366	chr2:21374366:A:G	1.2109e-40	-1.95771e-09	-1.7057	6.51606e-18	-1.95771e-09	-1.68037	4.52444e-10	-1.95771e-09	-1.68237
21374459	chr2:21374459:A:C	1.60936e-40	-1.42122	-1.53232e-09	1.54827e-17	-0.814918	-1.53232e-09	7.57182e-10	-1.16743	-1.53232e-09
21374476	chr2:21374476:A:G	1.20625e-40	-1.95771e-09	-1.70954	6.48583e-18	-1.95771e-09	-1.68502	4.50368e-10	-1.95771e-09	-1.68696
21374542	chr2:21374542:A:G	3.6515e-41	-1.15784	-1.74667	5.61408e-18	-0.0902751	-1.73909	4.78039e-10	0.103688	-1.73102
21374674	chr2:21374674:C:T	1.32838e-40	-1.61309	-1.53232e-09	7.44311e-18	-1.54735	-1.53232e-09	4.76613e-10	-1.63032	-1.53232e-09
21374704	chr2:21374704:CAA:C	2.9011e-40	-1.95771e-09	-0.831965	1.73104e-17	-1.95771e-09	-0.703333	1.18522e-09	-1.95771e-09	-0.719348
21374782	chr2:21374782:G:T	2.40106e-41	-2.34772	-0.976006	1.18047e-18	-2.43312	-0.955617	1.29429e-10	-1.95524	-0.978657
21374805	chr2:21374805:A:G	1.21013e-40	-1.95771e-09	-1.70633	6.51113e-18	-1.95771e-09	-1.68113	4.52102e-10	-1.95771e-09	-1.68312
21375014	chr2:21375014:C:CT	1.21013e-40	-1.95771e-09	-1.70633	6.51113e-18	-1.95771e-09	-1.68113	4.52102e-10	-1.95771e-09	-1.68312
21375167	chr2:21375167:G:A	2.3361e-39	-1.95771e-09	1.25401	6.8282e-17	-1.95771e-09	0.669003	6.24534e-09	-1.95771e-09	0.942561
21375168	chr2:21375168:C:T	2.36379e-39	-1.95771e-09	1.2658	6.90168e-17	-1.95771e-09	0.679708	6.31479e-09	-1.95771e-09	0.95362
21375218	chr2:21375218:T:C	1.21062e-40	-1.95771e-09	-1.70592	6.51454e-18	-1.95771e-09	-1.68061	4.5234e-10	-1.95771e-09	-1.6826
21375778	chr2:21375778:T:G	8.61327e-42	-2.70096	-1.64796	4.04139e-19	-2.70063	-1.76001	3.93296e-11	-2.50166	-1.62339
21375903	chr2:21375903:A:G	1.21013e-40	-1.95771e-09	-1.70633	6.51113e-18	-1.95771e-09	-1.68113	4.52102e-10	-1.95771e-09	-1.68312
21376016	chr2:21376016:G:A	3.46493e-40	-1.95771e-09	-0.654365	1.23258e-17	-1.95771e-09	-1.04295	6.87931e-10	-1.95771e-09	-1.26334
21376237	chr2:21376237:G:C	4.84684e-40	-1.95771e-09	-0.318728	2.72727e-17	-1.95771e-09	-0.248757	2.37499e-09	-1.95771e-09	-0.0242814
21376542	chr2:21376542:T:G	1.29354e-40	-1.95771e-09	-1.63967	6.97858e-18	-1.95771e-09	-1.6118	4.89069e-10	-1.95771e-09	-1.60453
21376606	chr2:21376606:T:C	4.15367e-41	-1.55062	-1.22503	5.71847e-18	-0.596383	-1.21456	5.91908e-10	-0.220765	-1.19291
21376638	chr2:21376638:T:C	1.29022e-40	-1.95771e-09	-1.64224	6.95887e-18	-1.95771e-09	-1.61463	4.87667e-10	-1.95771e-09	-1.6074
21376821	chr2:21376821:G:C	1.29172e-40	-1.95771e-09	-1.64108	6.96752e-18	-1.95771e-09	-1.61338	4.88281e-10	-1.95771e-09	-1.60614
21376944	chr2:21376944:G:T	1.41077e-40	-1.95771e-09	-1.55292	9.9029e-18	-1.95771e-09	-1.26181	9.95888e-10	-1.95771e-09	-0.893395
21377417	chr2:21377417:T:C	1.29354e-40	-1.95771e-09	-1.63967	6.97858e-18	-1.95771e-09	-1.6118	4.89069e-10	-1.95771e-09	-1.60453
21377494	chr2:21377494:A:C	9.12644e-42	-2.70067	-1.59039	4.04681e-19	-2.69932	-1.75998	4.2085e-11	-2.4771	-1.58024
21377509	chr2:21377509:T:C	1.29354e-40	-1.95771e-09	-1.63967	6.97858e-18	-1.95771e-09	-1.6118	4.89069e-10	-1.95771e-09	-1.60453
21377701	chr2:21377701:T:C	1.29354e-40	-1.95771e-09	-1.63967	6.97858e-18	-1.95771e-09	-1.6118	4.89069e-10	-1.95771e-09	-1.60453
21377710	chr2:21377710:C:G	1.29354e-40	-1.95771e-09	-1.63967	6.97858e-18	-1.95771e-09	-1.6118	4.89069e-10	-1.95771e-09	-1.60453
21377782	chr2:21377782:G:A	1.32201e-40	-1.95771e-09	-1.6179	7.14182e-18	-1.95771e-09	-1.58868	5.00613e-10	-1.95771e-09	-1.5812
21377955	chr2:21377955:G:GTTGT	1.29354e-40	-1.95771e-09	-1.63967	6.97858e-18	-1.95771e-09	-1.6118	4.89069e-10	-1.95771e-09	-1.60453
21378063	chr2:21378063:T:C	1.38508e-40	-1.95771e-09	-1.57129	8.6168e-18	-1.95771e-09	-1.40093	8.07045e-10	-1.95771e-09	-1.10365
21378078	chr2:21378078:T:C	3.70493e-41	-1.66608	-1.2239	5.89988e-18	-0.491599	-1.28811	5.57155e-10	-0.204078	-1.27011
21378412	chr2:21378412:T:G	1.27034e-40	-1.95771e-09	-1.65777	7.41588e-18	-1.95771e-09	-1.55102	4.90932e-10	-1.95771e-09	-1.60072
21378448	chr2:21378448:G:GGA	4.10186e-40	-1.95771e-09	-0.485616	1.31448e-17	-1.95771e-09	-0.978616	7.05576e-10	-1.95771e-09	-1.23802
21378960	chr2:21378960:G:C	3.71158e-41	-1.75238	-1.13581	5.18021e-18	-0.710778	-1.19902	5.49345e-10	-0.306573	-1.18173
21379058	chr2:21379058:G:A	8.08271e-40	-1.95771e-09	0.192671	2.4221e-17	-1.95771e-09	-0.367423	1.42923e-09	-1.95771e-09	-0.532141
21379101	chr2:21379101:A:T	1.17691e-40	-1.95771e-09	-1.73417	6.89851e-18	-1.95771e-09	-1.62334	5.87816e-10	-1.95771e-09	-1.42062
21379107	chr2:21379107:G:C	1.29354e-40	-1.95771e-09	-1.63967	6.97858e-18	-1.95771e-09	-1.6118	4.89069e-10	-1.95771e-09	-1.60453
21379692	chr2:21379692:G:A	1.29382e-40	-1.95771e-09	-1.63946	6.9797e-18	-1.95771e-09	-1.61164	4.89156e-10	-1.95771e-09	-1.60435
21379725	chr2:21379725:C:T	1.31356e-41	-2.2794	-1.6475	5.30521e-19	-2.68193	-1.50661	4.18859e-11	-2.50824	-1.55384
21379746	chr2:21379746:G:A	1.21149e-40	-1.95771e-09	-1.7052	6.51909e-18	-1.95771e-09	-1.67991	4.7347e-10	-1.95771e-09	-1.63694
21379872	chr2:21379872:A:G	1.29317e-40	-1.95771e-09	-1.63996	6.96882e-18	-1.95771e-09	-1.6132	4.88589e-10	-1.95771e-09	-1.60551
21379873	chr2:21379873:A:T	9.02125e-42	-2.7	-1.60264	4.04618e-19	-2.69993	-1.75953	4.14959e-11	-2.49034	-1.5811
21379968	chr2:21379968:G:A	1.2687e-40	-1.95771e-09	-1.65906	6.81467e-18	-1.95771e-09	-1.63556	4.77595e-10	-1.95771e-09	-1.62827
21380022	chr2:21380022:T:A	1.14791e-40	-1.95771e-09	-1.75912	6.06548e-18	-1.95771e-09	-1.75203	4.21509e-10	-1.95771e-09	-1.75319
21380915	chr2:21380915:T:A	9.11444e-42	-2.70066	-1.5917	4.07266e-19	-2.69288	-1.76006	4.20771e-11	-2.44427	-1.61326
21381623	chr2:21381623:G:A	9.17448e-42	-2.6778	-1.608	4.07985e-19	-2.6911	-1.76007	3.46692e-11	-2.60255	-1.64863
21381717	chr2:21381717:A:G	1.27448e-41	-2.65215	-1.30495	4.50864e-19	-2.67486	-1.67637	3.03003e-11	-2.63166	-1.75421
21382131	chr2:21382131:A:G	1.28522e-41	-2.60101	-1.3477	4.63326e-19	-2.63029	-1.69367	2.92035e-11	-2.67286	-1.74988
21382473	chr2:21382473:A:G	1.27668e-41	-2.61921	-1.33617	4.58047e-19	-2.64557	-1.68985	2.94757e-11	-2.66311	-1.75036
21382775	chr2:21382775:A:G	1.3682e-40	-1.95771e-09	-1.58356	6.60783e-18	-1.95771e-09	-1.66639	4.45868e-10	-1.95771e-09	-1.69701
21383362	chr2:21383362:A:G	1.22511e-40	-1.95771e-09	-1.69403	6.26718e-18	-1.95771e-09	-1.71932	4.35316e-10	-1.95771e-09	-1.72096
21384254	chr2:21384254:A:G	1.69714e-40	-1.95771e-09	-1.36811	9.75814e-18	-1.95771e-09	-1.27654	6.49027e-10	-1.95771e-09	-1.32156
21384459	chr2:21384459:T:A	5.19698e-41	-2.55156	-1.53232e-09	6.23539e-18	-1.7244	-1.53232e-09	2.80575e-10	-2.16019	-1.53232e-09
21384707	chr2:21384707:T:C	2.42417e-40	-1.95771e-09	-1.01157	1.33393e-17	-1.95771e-09	-0.963931	9.69641e-10	-1.95771e-09	-0.920103
21385056	chr2:21385056:C:A	1.79336e-41	-2.6911	-0.924446	4.94904e-19	-2.70048	-1.55755	3.33634e-11	-2.53078	-1.75879
21385291	chr2:21385291:A:T	2.07635e-41	-2.67257	-0.796462	5.38766e-19	-2.68963	-1.48349	3.2061e-11	-2.58376	-1.74562
21385410	chr2:21385410:A:C	1.14695e-40	-1.95771e-09	-1.75995	6.06357e-18	-1.95771e-09	-1.75234	4.24286e-10	-1.95771e-09	-1.74662
21385434	chr2:21385434:T:C	1.34564e-40	-1.95771e-09	-1.60019	8.04901e-18	-1.95771e-09	-1.46909	5.41928e-10	-1.95771e-09	-1.5019
21385786	chr2:21385786:C:T	1.75721e-40	-1.95771e-09	-1.33333	1.00872e-17	-1.95771e-09	-1.24338	6.62551e-10	-1.95771e-09	-1.30093
21385787	chr2:21385787:A:G	1.16159e-40	-1.95771e-09	-1.74726	6.01793e-18	-1.95771e-09	-1.7599	4.18798e-10	-1.95771e-09	-1.75964
21385811	chr2:21385811:C:A	1.96359e-41	-2.53801	-0.98686	5.88824e-19	-2.56343	-1.52084	2.88811e-11	-2.6807	-1.75314
21385812	chr2:21385812:A:C	1.86088e-41	-2.64451	-0.934079	7.12266e-19	-2.70009	-1.19386	4.93917e-11	-2.41895	-1.4783
21386064	chr2:21386064:G:A	1.53179e-41	-2.06569	-1.70752	8.22387e-19	-2.13728	-1.61291	4.29142e-11	-2.57137	-1.46646
21386285	chr2:21386285:T:C	1.14444e-41	-2.3091	-1.75563	5.53452e-19	-2.41501	-1.73121	3.4994e-11	-2.68513	-1.55672
21386323	chr2:21386323:A:G	8.13593e-42	-2.69947	-1.70646	4.15865e-19	-2.67492	-1.75712	3.19378e-11	-2.5793	-1.75394
21386480	chr2:21386480:A:G	1.62768e-40	-1.95771e-09	-1.4099	9.30741e-18	-1.95771e-09	-1.32383	6.16195e-10	-1.95771e-09	-1.37347
21386536	chr2:21386536:C:T	6.27066e-39	-1.95771e-09	2.24141	1.74644e-16	-1.95771e-09	1.60811	1.65394e-08	-1.95771e-09	1.91647
21386666	chr2:21386666:C:G	1.69729e-40	-1.95771e-09	-1.36802	9.67131e-18	-1.95771e-09	-1.28548	6.38377e-10	-1.95771e-09	-1.3381
21387011	chr2:21387011:G:A	1.03673e-41	-2.60451	-1.55906	6.87141e-19	-2.5734	-1.35646	6.63994e-11	-2.68266	-0.918678
21387014	chr2:21387014:T:C	9.3807e-42	-2.60365	-1.65992	5.86865e-19	-2.57128	-1.51633	5.17294e-11	-2.68377	-1.16724
21387026	chr2:21387026:A:G	9.496e-42	-2.67226	-1.5791	6.18081e-19	-2.65673	-1.37905	6.83925e-11	-2.62187	-0.949901
21387550	chr2:21387550:G:A	1.20103e-40	-1.95771e-09	-1.71388	6.03298e-18	-1.95771e-09	-1.7574	4.21318e-10	-1.95771e-09	-1.75364
21387692	chr2:21387692:A:C	1.71329e-40	-1.95771e-09	-1.35864	9.78655e-18	-1.95771e-09	-1.27363	6.22187e-10	-1.95771e-09	-1.36379
21387938	chr2:21387938:G:C	2.87163e-40	-1.95771e-09	-0.842177	2.30864e-17	-1.95771e-09	-0.415399	2.89069e-09	-1.95771e-09	0.172221
21388041	chr2:21388041:A:G	9.84126e-42	-2.64374	-1.57191	6.37118e-19	-2.63208	-1.37337	6.61828e-11	-2.65512	-0.949489
21388435	chr2:21388435:C:T	8.82756e-42	-2.65912	-1.66523	5.53468e-19	-2.64073	-1.50546	5.23551e-11	-2.65096	-1.18802
21388531	chr2:21388531:G:A	8.88646e-42	-2.67496	-1.64274	5.62866e-19	-2.65969	-1.46967	5.64218e-11	-2.62957	-1.1346
21388657	chr2:21388657:C:T	1.29168e-40	-1.95771e-09	-1.64111	6.63043e-18	-1.95771e-09	-1.66297	4.8185e-10	-1.95771e-09	-1.6194
21389017	chr2:21389017:A:T	1.69225e-40	-1.95771e-09	-1.371	9.65161e-18	-1.95771e-09	-1.28752	6.36757e-10	-1.95771e-09	-1.34064
21389038	chr2:21389038:C:T	8.72393e-42	-2.65393	-1.68222	5.41504e-19	-2.63389	-1.53416	4.98296e-11	-2.65627	-1.23215
21389111	chr2:21389111:G:T	1.68929e-40	-1.95771e-09	-1.37275	9.63229e-18	-1.95771e-09	-1.28952	6.35543e-10	-1.95771e-09	-1.34255
21389487	chr2:21389487:C:T	1.20536e-40	-1.95771e-09	-1.71028	6.85446e-18	-1.95771e-09	-1.62974	4.76019e-10	-1.95771e-09	-1.63157
21389598	chr2:21389598:G:A	2.94761e-40	-1.95771e-09	-0.816063	2.40876e-17	-1.95771e-09	-0.372944	2.99662e-09	-1.95771e-09	0.208211
21389755	chr2:21389755:C:T	7.95147e-42	-2.68154	-1.74733	4.35285e-19	-2.67855	-1.70785	4.37312e-11	-2.57524	-1.44372
21389792	chr2:21389792:G:A	1.47735e-41	-2.64223	-1.16716	4.68204e-19	-2.65984	-1.65366	3.1515e-11	-2.59728	-1.74929
21390212	chr2:21390212:T:G	1.28539e-40	-1.95771e-09	-1.64599	6.14678e-18	-1.95771e-09	-1.73871	4.19052e-10	-1.95771e-09	-1.75904
21390384	chr2:21390384:G:A	8.8494e-42	-2.65167	-1.6702	5.54405e-19	-2.63141	-1.5131	5.13623e-11	-2.65855	-1.19958
21390405	chr2:21390405:T:C	9.23214e-42	-2.65966	-1.61987	4.1886e-19	-2.66692	-1.75795	3.73161e-11	-2.59245	-1.58516
21390528	chr2:21390528:CT:C	5.11373e-41	-2.56771	-1.53232e-09	2.48929e-18	-2.64264	-1.53232e-09	1.6521e-10	-2.68981	-1.53232e-09
21390561	chr2:21390561:G:A	1.40928e-40	-1.95771e-09	-1.55398	6.37394e-18	-1.95771e-09	-1.70242	4.2923e-10	-1.95771e-09	-1.73504
21390614	chr2:21390614:G:A	1.40958e-41	-2.67648	-1.17987	8.38323e-19	-2.62089	-1.1101	5.17973e-11	-2.69324	-1.15645
21390615	chr2:21390615:A:T	1.41716e-41	-2.67385	-1.17713	8.44912e-19	-2.61605	-1.10711	5.18708e-11	-2.69465	-1.15362
21390692	chr2:21390692:C:T	8.68875e-42	-2.66257	-1.67763	5.3897e-19	-2.64675	-1.52598	5.10587e-11	-2.64506	-1.219
21391422	chr2:21391422:C:T	2.31659e-40	-1.95771e-09	-1.05696	9.00024e-18	-1.95771e-09	-1.35739	5.51897e-10	-1.95771e-09	-1.48367
21391496	chr2:21391496:A:G	2.95655e-40	-1.95771e-09	-0.813034	1.05778e-17	-1.95771e-09	-1.19588	6.5217e-10	-1.95771e-09	-1.31672
21391579	chr2:21391579:GTTCATTTTT:G	2.84605e-40	-1.95771e-09	-0.851125	1.02773e-17	-1.95771e-09	-1.22471	6.35603e-10	-1.95771e-09	-1.34246
21391831	chr2:21391831:G:A	2.61137e-40	-1.95771e-09	-0.937183	9.62871e-18	-1.95771e-09	-1.28989	6.00154e-10	-1.95771e-09	-1.39984
21392299	chr2:21392299:A:C	2.82605e-40	-1.95771e-09	-0.858177	2.25412e-17	-1.95771e-09	-0.439297	2.80965e-09	-1.95771e-09	0.143784
21392468	chr2:21392468:A:G	1.37976e-40	-1.95771e-09	-1.57515	6.34494e-18	-1.95771e-09	-1.70698	4.2326e-10	-1.95771e-09	-1.74904
21392818	chr2:21392818:A:G	1.14711e-40	-1.95771e-09	-1.75981	6.40016e-18	-1.95771e-09	-1.69832	5.04379e-10	-1.95771e-09	-1.5737
21392948	chr2:21392948:C:T	1.01222e-41	-2.69843	-1.48907	7.30868e-19	-2.63282	-1.23535	5.19485e-11	-2.69705	-1.14973
21393231	chr2:21393231:G:A	1.02015e-41	-2.69484	-1.48486	7.57338e-19	-2.60427	-1.22832	5.2159e-11	-2.69989	-1.14284
21393304	chr2:21393304:G:A	3.35359e-40	-1.95771e-09	-0.687026	1.56088e-17	-1.95771e-09	-0.80681	1.03488e-09	-1.95771e-09	-0.854987
21393466	chr2:21393466:A:G	1.34536e-40	-1.95771e-09	-1.6004	8.21911e-18	-1.95771e-09	-1.44818	5.27389e-10	-1.95771e-09	-1.52909
21393800	chr2:21393800:T:G	1.75801e-40	-1.95771e-09	-1.33287	1.00519e-17	-1.95771e-09	-1.24688	6.62046e-10	-1.95771e-09	-1.30169
21393818	chr2:21393818:G:A	1.59009e-41	-2.67386	-1.06199	8.98237e-19	-2.61065	-1.05131	5.5443e-11	-2.69252	-1.08915
21393903	chr2:21393903:T:C	2.07731e-40	-1.95771e-09	-1.16598	1.00669e-17	-1.95771e-09	-1.24539	6.73503e-10	-1.95771e-09	-1.28454
21395264	chr2:21395264:T:C	9.7369e-42	-2.61486	-1.61145	4.28651e-19	-2.64403	-1.75772	3.79077e-11	-2.62419	-1.53769
21395546	chr2:21395546:A:C	1.32978e-40	-1.95771e-09	-1.61204	6.83214e-18	-1.95771e-09	-1.63301	5.00078e-10	-1.95771e-09	-1.58226
21395562	chr2:21395562:A:G	1.85554e-41	-2.64967	-0.931794	5.99025e-19	-2.68688	-1.38022	4.68511e-11	-2.36838	-1.58168
21395968	chr2:21395968:T:G	8.82198e-41	-2.16848	0.146085	2.62496e-18	-2.40016	-0.189419	1.3512e-10	-2.31233	-0.578538
21396018	chr2:21396018:T:A	1.93848e-40	-1.95771e-09	-1.23515	7.86062e-18	-1.95771e-09	-1.49278	4.92491e-10	-1.95771e-09	-1.59755
21396429	chr2:21396429:C:T	4.73294e-41	-2.23411	-0.410984	1.4863e-18	-2.44658	-0.711773	8.49957e-11	-2.37098	-0.983449
21396437	chr2:21396437:A:G	1.30874e-40	-1.95771e-09	-1.62799	6.19438e-18	-1.95771e-09	-1.731	4.20037e-10	-1.95771e-09	-1.75669
21396854	chr2:21396854:T:A	2.85082e-40	-1.95771e-09	-0.849451	1.32756e-17	-1.95771e-09	-0.968714	8.77845e-10	-1.95771e-09	-1.01956
21397127	chr2:21397127:A:G	1.21196e-40	-1.95771e-09	-1.70481	6.14365e-18	-1.95771e-09	-1.73922	4.31539e-10	-1.95771e-09	-1.72967
21397318	chr2:21397318:C:T	1.2954e-40	-1.95771e-09	-1.63824	6.60218e-18	-1.95771e-09	-1.66724	4.79899e-10	-1.95771e-09	-1.62345
21397397	chr2:21397397:G:A	1.01074e-41	-2.61724	-1.57171	4.36582e-19	-2.62335	-1.76007	3.59063e-11	-2.6356	-1.58051
21397584	chr2:21397584:T:G	1.31694e-40	-1.95771e-09	-1.62175	6.69564e-18	-1.95771e-09	-1.65319	4.88225e-10	-1.95771e-09	-1.60625
21397706	chr2:21397706:A:T	8.2364e-42	-2.65769	-1.73598	4.80506e-19	-2.58407	-1.70349	3.3168e-11	-2.69004	-1.60541
21397712	chr2:21397712:G:A	1.3016e-40	-1.95771e-09	-1.63347	6.65412e-18	-1.95771e-09	-1.65941	4.84673e-10	-1.95771e-09	-1.61356
21398381	chr2:21398381:C:T	1.22561e-40	-1.95771e-09	-1.69362	7.17689e-18	-1.95771e-09	-1.58378	5.54661e-10	-1.95771e-09	-1.47867
21398688	chr2:21398688:A:G	1.39598e-40	-1.95771e-09	-1.56346	7.20011e-18	-1.95771e-09	-1.58055	5.31585e-10	-1.95771e-09	-1.52117
21399152	chr2:21399152:C:T	2.31031e-40	-1.95771e-09	-1.05967	1.35063e-17	-1.95771e-09	-0.951488	8.69578e-10	-1.95771e-09	-1.02902
21399232	chr2:21399232:C:T	2.53463e-40	-1.95771e-09	-0.96701	9.67421e-18	-1.95771e-09	-1.28518	5.86665e-10	-1.95771e-09	-1.42258
21399390	chr2:21399390:A:G	1.38208e-40	-1.95771e-09	-1.57347	8.67742e-18	-1.95771e-09	-1.39392	7.02558e-10	-1.95771e-09	-1.2423
21399548	chr2:21399548:G:C	1.17629e-40	-1.95771e-09	-1.73469	6.02389e-18	-1.95771e-09	-1.75891	4.2795e-10	-1.95771e-09	-1.73802
21400339	chr2:21400339:C:T	1.2881e-40	-1.95771e-09	-1.64388	6.56711e-18	-1.95771e-09	-1.67257	4.76374e-10	-1.95771e-09	-1.63083
21400356	chr2:21400356:A:G	1.36942e-40	-1.95771e-09	-1.58267	7.06321e-18	-1.95771e-09	-1.59974	5.19899e-10	-1.95771e-09	-1.54339
21400648	chr2:21400648:GC:G	2.9967e-41	-2.69579	-0.406342	2.1367e-18	-2.68365	-0.111732	1.76186e-10	-2.66022	0.0347317
21401301	chr2:21401301:C:T	2.2864e-41	-2.69223	-0.680428	1.73379e-18	-2.68734	-0.316989	1.4105e-10	-2.65502	-0.192897
21401695	chr2:21401695:A:G	1.48408e-40	-1.95771e-09	-1.50226	7.15847e-18	-1.95771e-09	-1.58635	4.90565e-10	-1.95771e-09	-1.60147
21401888	chr2:21401888:T:C	5.60849e-40	-1.95771e-09	-0.172775	5.26796e-17	-1.95771e-09	0.409585	7.22517e-09	-1.95771e-09	1.0883
21401993	chr2:21401993:G:A	1.2954e-40	-1.95771e-09	-1.63824	6.60218e-18	-1.95771e-09	-1.66724	4.79899e-10	-1.95771e-09	-1.62345
21402202	chr2:21402202:G:A	5.87209e-40	-1.95771e-09	-0.126845	5.61386e-17	-1.95771e-09	0.473181	7.71249e-09	-1.95771e-09	1.15357
21402847	chr2:21402847:C:A	3.28889e-41	-2.69612	-0.312973	2.34806e-18	-2.68437	-0.0166819	2.00546e-10	-2.6601	0.164115
21403492	chr2:21403492:T:C	9.27604e-42	-2.68217	-1.59262	4.08868e-19	-2.69003	-1.75898	4.11075e-11	-2.52917	-1.55167
21403608	chr2:21403608:C:T	1.23679e-40	-1.95771e-09	-1.68454	6.60523e-18	-1.95771e-09	-1.66678	4.64723e-10	-1.95771e-09	-1.65559
21404133	chr2:21404133:C:T	1.39989e-40	-1.95771e-09	-1.56066	7.22586e-18	-1.95771e-09	-1.57698	5.3304e-10	-1.95771e-09	-1.51843
21404310	chr2:21404310:G:A	1.40837e-40	-1.95771e-09	-1.55462	7.26827e-18	-1.95771e-09	-1.57112	5.36646e-10	-1.95771e-09	-1.51169
21404318	chr2:21404318:C:T	2.31662e-41	-2.6985	-0.661029	1.79585e-18	-2.6706	-0.298564	1.40963e-10	-2.67507	-0.173463
21404442	chr2:21404442:T:C	1.09712e-41	-2.68734	-1.41962	4.70624e-19	-2.66949	-1.63885	3.12632e-11	-2.60135	-1.75324
21405035	chr2:21405035:TGA:T	1.72795e-40	-1.95771e-09	-1.35012	8.15994e-18	-1.95771e-09	-1.45541	5.53821e-10	-1.95771e-09	-1.48019
21405496	chr2:21405496:A:C	1.37217e-40	-1.95771e-09	-1.58066	7.08117e-18	-1.95771e-09	-1.5972	5.21901e-10	-1.95771e-09	-1.53955
21405521	chr2:21405521:C:T	1.36731e-40	-1.95771e-09	-1.58421	7.05447e-18	-1.95771e-09	-1.60098	5.19371e-10	-1.95771e-09	-1.54441
21405597	chr2:21405597:C:G	1.20845e-40	-1.95771e-09	-1.70772	6.42364e-18	-1.95771e-09	-1.69466	4.52014e-10	-1.95771e-09	-1.68332
21405956	chr2:21405956:T:C	1.90483e-40	-1.95771e-09	-1.25266	9.19017e-18	-1.95771e-09	-1.33651	6.14127e-10	-1.95771e-09	-1.37683
21405971	chr2:21405971:G:A	1.36717e-40	-1.95771e-09	-1.58432	8.55073e-18	-1.95771e-09	-1.40863	6.90165e-10	-1.95771e-09	-1.2601
21406064	chr2:21406064:T:C	1.41116e-40	-1.95771e-09	-1.55264	7.27084e-18	-1.95771e-09	-1.57077	5.37432e-10	-1.95771e-09	-1.51023
21406347	chr2:21406347:A:G	1.42953e-40	-1.95771e-09	-1.53971	7.36195e-18	-1.95771e-09	-1.55832	5.45184e-10	-1.95771e-09	-1.49591
21406549	chr2:21406549:G:A	2.74069e-41	-1.43137	-1.76006	2.8245e-18	-0.799062	-1.71725	1.85865e-10	-0.877504	-1.69451
21406848	chr2:21406848:A:G	1.99214e-40	-1.95771e-09	-1.20785	1.14553e-17	-1.95771e-09	-1.11619	7.4496e-10	-1.95771e-09	-1.1837
21407053	chr2:21407053:G:A	1.38943e-40	-1.95771e-09	-1.56816	7.16e-18	-1.95771e-09	-1.58613	5.28539e-10	-1.95771e-09	-1.52691
21407497	chr2:21407497:C:T	2.59869e-40	-1.95771e-09	-0.94205	1.73576e-17	-1.95771e-09	-0.70061	1.53561e-09	-1.95771e-09	-0.460347
21407734	chr2:21407734:A:G	9.40118e-42	-2.65827	-1.60312	4.19813e-19	-2.66431	-1.75827	3.92981e-11	-2.58308	-1.54278
21407791	chr2:21407791:C:T	1.90266e-40	-1.95771e-09	-1.2538	9.17879e-18	-1.95771e-09	-1.33775	6.13452e-10	-1.95771e-09	-1.37793
21407878	chr2:21407878:A:G	1.42284e-40	-1.95771e-09	-1.5444	7.40403e-18	-1.95771e-09	-1.55262	5.42022e-10	-1.95771e-09	-1.50172
21408378	chr2:21408378:G:T	4.63934e-41	-2.67987	0.0148041	1.89129e-18	-2.44541	-0.471968	7.08073e-11	-2.69713	-0.839939
21408532	chr2:21408532:G:C	1.16448e-40	-1.95771e-09	-1.74478	6.03056e-18	-1.95771e-09	-1.7578	4.19078e-10	-1.95771e-09	-1.75897
21408640	chr2:21408640:C:T	2.77859e-41	-2.68641	-0.491288	1.99893e-18	-2.69441	-0.167616	1.70809e-10	-2.63543	-0.0210508
21409174	chr2:21409174:G:A	9.46385e-42	-2.60629	-1.64846	5.73798e-19	-2.36364	-1.74648	4.52872e-11	-2.22685	-1.75716
21409246	chr2:21409246:T:C	1.68908e-41	-2.69466	-0.980797	1.13379e-18	-2.68192	-0.747154	9.4793e-11	-2.65344	-0.591896
21409297	chr2:21409297:T:C	4.67668e-40	-1.95771e-09	-0.354468	2.93856e-17	-1.95771e-09	-0.174138	2.24827e-09	-1.95771e-09	-0.0791131
21409607	chr2:21409607:TTG:T	1.56193e-40	-1.95771e-09	-1.45114	7.33577e-18	-1.95771e-09	-1.56188	4.96117e-10	-1.95771e-09	-1.59022
21409616	chr2:21409616:G:A	1.17598e-40	-1.95771e-09	-1.73496	6.36864e-18	-1.95771e-09	-1.70326	4.35505e-10	-1.95771e-09	-1.72052
21409903	chr2:21409903:A:G	1.30196e-40	-1.95771e-09	-1.63318	6.37157e-18	-1.95771e-09	-1.7028	4.51496e-10	-1.95771e-09	-1.68446
21410208	chr2:21410208:A:G	5.15982e-41	-2.55874	-1.53232e-09	2.47569e-18	-2.64812	-1.53232e-09	1.85928e-10	-2.57167	-1.53232e-09
21410459	chr2:21410459:G:C	1.68432e-40	-1.95771e-09	-1.37569	7.81663e-18	-1.95771e-09	-1.49839	5.25363e-10	-1.95771e-09	-1.53294
21410509	chr2:21410509:T:C	1.17945e-40	-1.95771e-09	-1.73201	6.04091e-18	-1.95771e-09	-1.75609	4.22775e-10	-1.95771e-09	-1.75019
21410644	chr2:21410644:A:G	1.63926e-40	-1.95771e-09	-1.40281	1.04728e-17	-1.95771e-09	-1.20587	8.72158e-10	-1.95771e-09	-1.02606
21410967	chr2:21410967:C:T	1.33089e-40	-1.95771e-09	-1.61121	9.45318e-18	-1.95771e-09	-1.30829	9.05858e-10	-1.95771e-09	-0.988147
21411601	chr2:21411601:T:C	2.46314e-40	-1.95771e-09	-0.995618	1.07466e-17	-1.95771e-09	-1.18005	7.11567e-10	-1.95771e-09	-1.22956
21411910	chr2:21411910:A:G	7.89271e-42	-2.6921	-1.74419	4.64128e-19	-2.66541	-1.65683	5.99764e-11	-2.23094	-1.47214
21411912	chr2:21411912:C:T	2.76437e-39	-1.95771e-09	1.42234	8.68626e-17	-1.95771e-09	0.909685	8.07038e-09	-1.95771e-09	1.19893
21411946	chr2:21411946:T:C	1.01355e-41	-2.6947	-1.49148	4.08453e-19	-2.69648	-1.75355	3.90464e-11	-2.4873	-1.64498
21412369	chr2:21412369:C:T	1.92576e-41	-2.68926	-0.85506	1.37047e-18	-2.69237	-0.547118	1.15158e-10	-2.64376	-0.406957
21412433	chr2:21412433:G:T	4.20609e-39	-1.95771e-09	1.84206	1.26903e-16	-1.95771e-09	1.28878	1.20002e-08	-1.95771e-09	1.59565
21413551	chr2:21413551:C:T	1.23242e-39	-1.95771e-09	0.614513	2.90976e-17	-1.95771e-09	-0.183986	2.52781e-09	-1.95771e-09	0.03808
21413934	chr2:21413934:T:C	1.82647e-40	-1.95771e-09	-1.29467	8.3761e-18	-1.95771e-09	-1.42926	5.60467e-10	-1.95771e-09	-1.46826
21414025	chr2:21414025:A:G	2.39763e-40	-1.95771e-09	-1.02257	1.58754e-17	-1.95771e-09	-0.78987	1.39304e-09	-1.95771e-09	-0.557783
21414180	chr2:21414180:G:A	2.5154e-40	-1.95771e-09	-0.974624	1.09527e-17	-1.95771e-09	-1.16106	7.25205e-10	-1.95771e-09	-1.21057
21414336	chr2:21414336:T:C	2.5154e-40	-1.95771e-09	-0.974624	1.09527e-17	-1.95771e-09	-1.16106	7.25205e-10	-1.95771e-09	-1.21057
21414367	chr2:21414367:T:C	1.52558e-40	-1.95771e-09	-1.47468	9.39865e-18	-1.95771e-09	-1.31408	7.64527e-10	-1.95771e-09	-1.15777
21414566	chr2:21414566:G:T	2.5154e-40	-1.95771e-09	-0.974624	1.09527e-17	-1.95771e-09	-1.16106	7.25205e-10	-1.95771e-09	-1.21057
21414710	chr2:21414710:T:A	3.15882e-39	-1.95771e-09	1.55573	9.8778e-17	-1.95771e-09	1.03823	9.23196e-09	-1.95771e-09	1.3334
21414720	chr2:21414720:C:T	2.65421e-40	-1.95771e-09	-0.920909	1.17165e-17	-1.95771e-09	-1.09365	7.67855e-10	-1.95771e-09	-1.15343
21414722	chr2:21414722:T:G	2.5154e-40	-1.95771e-09	-0.974624	1.09527e-17	-1.95771e-09	-1.16106	7.25205e-10	-1.95771e-09	-1.21057
21414725	chr2:21414725:A:G	2.5154e-40	-1.95771e-09	-0.974624	1.09527e-17	-1.95771e-09	-1.16106	7.25205e-10	-1.95771e-09	-1.21057
21414781	chr2:21414781:TCTC:T	1.20956e-40	-1.95771e-09	-1.7068	7.90745e-18	-1.95771e-09	-1.48684	7.091e-10	-1.95771e-09	-1.23303
21415198	chr2:21415198:A:T	2.5154e-40	-1.95771e-09	-0.974624	1.09527e-17	-1.95771e-09	-1.16106	7.25205e-10	-1.95771e-09	-1.21057
21415358	chr2:21415358:G:A	1.06795e-41	-2.68949	-1.44442	4.14423e-19	-2.68886	-1.74665	3.73377e-11	-2.51136	-1.66567
21415471	chr2:21415471:T:C	2.42874e-40	-1.95771e-09	-1.00968	1.05908e-17	-1.95771e-09	-1.19466	7.04117e-10	-1.95771e-09	-1.24009
21415735	chr2:21415735:G:T	2.42874e-40	-1.95771e-09	-1.00968	1.05908e-17	-1.95771e-09	-1.19466	7.04117e-10	-1.95771e-09	-1.24009
21415838	chr2:21415838:C:T	2.43569e-40	-1.95771e-09	-1.00682	1.0616e-17	-1.95771e-09	-1.19228	7.05814e-10	-1.95771e-09	-1.23768
21415843	chr2:21415843:C:T	1.75051e-40	-1.95771e-09	-1.33715	1.1349e-17	-1.95771e-09	-1.12551	9.54016e-10	-1.95771e-09	-0.93635
21416096	chr2:21416096:C:T	1.83361e-41	-2.69702	-0.896335	1.22633e-18	-2.68733	-0.663283	1.04231e-10	-2.65392	-0.496495
21416174	chr2:21416174:G:A	2.42874e-40	-1.95771e-09	-1.00968	1.05908e-17	-1.95771e-09	-1.19466	7.04117e-10	-1.95771e-09	-1.24009
21416349	chr2:21416349:A:G	2.55219e-39	-1.95771e-09	1.34248	7.54325e-17	-1.95771e-09	0.768595	6.72555e-09	-1.95771e-09	1.01664
21416836	chr2:21416836:T:C	1.76054e-41	-2.70061	-0.933414	1.21933e-18	-2.66036	-0.695977	9.75303e-11	-2.67676	-0.54011
21416853	chr2:21416853:T:C	2.43431e-40	-1.95771e-09	-1.00739	1.06105e-17	-1.95771e-09	-1.1928	7.05489e-10	-1.95771e-09	-1.23814
21417035	chr2:21417035:C:T	2.43327e-40	-1.95771e-09	-1.00782	1.06071e-17	-1.95771e-09	-1.19312	7.05213e-10	-1.95771e-09	-1.23853
21417789	chr2:21417789:G:A	7.4306e-41	-0.442618	-1.75142	1.18432e-18	-1.64876	-1.73671	5.69019e-10	0.211202	-1.66432
21417971	chr2:21417971:G:A	2.37469e-40	-1.95771e-09	-1.03219	1.03861e-17	-1.95771e-09	-1.21417	6.91068e-10	-1.95771e-09	-1.25879
21418021	chr2:21418021:AG:A	1.86062e-41	-2.69452	-0.884216	1.25331e-18	-2.68714	-0.641713	1.04004e-10	-2.65305	-0.499555
21418355	chr2:21418355:G:C	2.47121e-40	-1.95771e-09	-0.992349	1.07846e-17	-1.95771e-09	-1.17653	7.14545e-10	-1.95771e-09	-1.22538
21419058	chr2:21419058:T:C	1.5163e-40	-1.95771e-09	-1.48078	7.85947e-18	-1.95771e-09	-1.49292	5.99549e-10	-1.95771e-09	-1.40085
21419451	chr2:21419451:T:C	1.5163e-40	-1.95771e-09	-1.48078	7.85947e-18	-1.95771e-09	-1.49292	5.99549e-10	-1.95771e-09	-1.40085
21419456	chr2:21419456:G:T	1.5163e-40	-1.95771e-09	-1.48078	7.85947e-18	-1.95771e-09	-1.49292	5.99549e-10	-1.95771e-09	-1.40085
21419565	chr2:21419565:T:C	1.52136e-40	-1.95771e-09	-1.47745	7.88542e-18	-1.95771e-09	-1.48963	6.0193e-10	-1.95771e-09	-1.39689
21419835	chr2:21419835:C:T	1.42145e-40	-1.95771e-09	-1.54538	8.64391e-18	-1.95771e-09	-1.39779	5.54833e-10	-1.95771e-09	-1.47836
21419982	chr2:21419982:A:T	1.57509e-40	-1.95771e-09	-1.44275	8.1613e-18	-1.95771e-09	-1.45524	6.25922e-10	-1.95771e-09	-1.3578
21420079	chr2:21420079:A:G	1.56169e-40	-1.95771e-09	-1.45128	8.09008e-18	-1.95771e-09	-1.464	6.19799e-10	-1.95771e-09	-1.36763
21420149	chr2:21420149:A:C	1.54313e-40	-1.95771e-09	-1.46324	7.99593e-18	-1.95771e-09	-1.47571	6.11491e-10	-1.95771e-09	-1.38113
21420239	chr2:21420239:C:G	1.76976e-41	-1.87734	-1.75145	5.33527e-19	-2.70065	-1.48223	7.44111e-11	-2.44815	-1.03927
21420435	chr2:21420435:G:A	1.53988e-40	-1.95771e-09	-1.46535	7.98067e-18	-1.95771e-09	-1.47762	6.10035e-10	-1.95771e-09	-1.38351
21420487	chr2:21420487:A:G	1.51368e-40	-1.95771e-09	-1.48251	7.84684e-18	-1.95771e-09	-1.49453	5.98238e-10	-1.95771e-09	-1.40304
21420550	chr2:21420550:G:A	1.87099e-40	-1.95771e-09	-1.27059	9.71479e-18	-1.95771e-09	-1.28099	7.72844e-10	-1.95771e-09	-1.14695
21420577	chr2:21420577:C:T	1.16206e-40	-1.95771e-09	-1.74686	7.05695e-18	-1.95771e-09	-1.60063	6.04217e-10	-1.95771e-09	-1.3931
21420776	chr2:21420776:C:T	4.89185e-40	-1.95771e-09	-0.309486	3.04748e-17	-1.95771e-09	-0.137742	2.32551e-09	-1.95771e-09	-0.0453366
21420973	chr2:21420973:G:A	1.93891e-40	-1.95771e-09	-1.23493	9.60266e-18	-1.95771e-09	-1.2926	7.86635e-10	-1.95771e-09	-1.12927
21420974	chr2:21420974:A:G	2.97084e-40	-1.95771e-09	-0.808212	1.45185e-17	-1.95771e-09	-0.879218	1.25867e-09	-1.95771e-09	-0.65922
21421132	chr2:21421132:G:A	1.14261e-41	-2.58234	-1.48399	1.07394e-18	-2.656	-0.827305	2.94853e-10	-2.08142	-0.0291289
21421471	chr2:21421471:A:G	5.0329e-41	-2.04127	-0.542379	3.14197e-18	-2.68462	0.274827	7.54956e-10	-2.34332	1.17295
21421530	chr2:21421530:T:C	9.2518e-42	-2.66535	-1.61206	6.02736e-19	-2.67924	-1.38168	6.36445e-11	-2.61087	-1.03284
21422072	chr2:21422072:T:C	2.03753e-40	-1.18532	-1.53232e-09	6.42223e-18	-1.69488	-1.53232e-09	3.74566e-10	-1.87126	-1.53232e-09
21422666	chr2:21422666:G:A	1.43167e-40	-1.95771e-09	-1.53821	7.84842e-18	-1.95771e-09	-1.49433	5.41689e-10	-1.95771e-09	-1.50234
21422877	chr2:21422877:C:G	1.19951e-40	-1.95771e-09	-1.71514	6.57856e-18	-1.95771e-09	-1.67083	4.48171e-10	-1.95771e-09	-1.69186
21423062	chr2:21423062:A:G	7.77004e-42	-2.70096	-1.75099	4.14193e-19	-2.69326	-1.7428	3.13317e-11	-2.5971	-1.7553
21423101	chr2:21423101:G:A	1.73457e-41	-2.69338	-0.955507	1.23351e-18	-2.6876	-0.657175	9.79822e-11	-2.65436	-0.557884
21423302	chr2:21423302:A:G	1.21609e-41	-2.70096	-1.30304	7.81899e-19	-2.66094	-1.13973	5.85106e-11	-2.68052	-1.0473
21423450	chr2:21423450:TG:T	4.46062e-41	-1.00127	-1.70309	7.48084e-19	-2.10798	-1.7369	3.77896e-11	-2.41273	-1.75227
21423549	chr2:21423549:C:A	8.91605e-42	-2.69459	-1.61978	5.92777e-19	-2.64285	-1.43473	8.92089e-11	-2.17701	-1.12904
21423754	chr2:21423754:T:A	7.60754e-40	-1.95771e-09	0.132085	4.80411e-17	-1.95771e-09	0.317414	4.90287e-09	-1.95771e-09	0.700546
21423755	chr2:21423755:C:T	1.31234e-40	-1.95771e-09	-1.62524	9.14265e-18	-1.95771e-09	-1.34169	8.63085e-10	-1.95771e-09	-1.03652
21424070	chr2:21424070:C:T	1.26588e-40	-1.95771e-09	-1.66129	6.24481e-18	-1.95771e-09	-1.72289	4.32319e-10	-1.95771e-09	-1.72787
21424107	chr2:21424107:T:C	1.59935e-40	-2.39599	0.968529	1.91523e-17	-2.69668	2.09446	5.33598e-09	-2.48389	3.26909
21424116	chr2:21424116:A:G	2.63441e-40	-1.95771e-09	-0.928397	2.06323e-17	-1.95771e-09	-0.527785	1.28296e-09	-1.95771e-09	-0.640107
21424164	chr2:21424164:G:A	1.33965e-40	-1.95771e-09	-1.60465	7.84628e-18	-1.95771e-09	-1.4946	6.13788e-10	-1.95771e-09	-1.37738
21424640	chr2:21424640:A:C	2.10354e-39	-1.95771e-09	1.14915	7.09155e-17	-1.95771e-09	0.706846	6.60338e-09	-1.95771e-09	0.998307
21424834	chr2:21424834:T:A	1.37344e-40	-1.95771e-09	-1.57974	8.26345e-18	-1.95771e-09	-1.4428	6.47922e-10	-1.95771e-09	-1.32326
21424847	chr2:21424847:T:C	1.3601e-40	-1.95771e-09	-1.5895	8.32537e-18	-1.95771e-09	-1.43534	6.4605e-10	-1.95771e-09	-1.32615
21424851	chr2:21424851:T:C	1.35282e-40	-1.95771e-09	-1.59486	9.61644e-18	-1.95771e-09	-1.29117	9.21859e-10	-1.95771e-09	-0.970637
21425411	chr2:21425411:C:T	1.92063e-41	-2.6947	-0.852284	1.25833e-18	-2.69001	-0.634847	1.0952e-10	-2.65202	-0.448905
21425567	chr2:21425567:G:A	2.46991e-40	-1.95771e-09	-0.992874	1.00831e-17	-1.95771e-09	-1.24378	5.74578e-10	-1.95771e-09	-1.44339
21425675	chr2:21425675:A:C	1.38108e-40	-1.95771e-09	-1.57419	9.96058e-18	-1.95771e-09	-1.25601	9.64329e-10	-1.95771e-09	-0.925597
21425990	chr2:21425990:T:A	1.37072e-40	-1.95771e-09	-1.58172	9.84493e-18	-1.95771e-09	-1.26769	9.49135e-10	-1.95771e-09	-0.941478
21426049	chr2:21426049:C:A	3.47409e-39	-1.95771e-09	1.65086	1.00071e-16	-1.95771e-09	1.05123	4.54712e-09	-1.95771e-09	0.625219
21426624	chr2:21426624:C:G	7.37595e-40	-1.95771e-09	0.101169	4.70085e-17	-1.95771e-09	0.295685	4.78254e-09	-1.95771e-09	0.675698
21426867	chr2:21426867:C:A	8.41025e-41	-2.67582	0.605631	5.76315e-18	-2.64831	0.845156	8.48081e-10	-2.30585	1.25179
21427200	chr2:21427200:C:T	1.31771e-40	-1.95771e-09	-1.62116	9.21907e-18	-1.95771e-09	-1.33337	8.72717e-10	-1.95771e-09	-1.02542
21427386	chr2:21427386:A:T	1.1216e-41	-2.68801	-1.39687	8.41353e-19	-2.55789	-1.1695	1.5306e-10	-1.96695	-0.799247
21427551	chr2:21427551:T:C	8.95859e-40	-1.95771e-09	0.295557	5.80227e-17	-1.95771e-09	0.506192	6.01811e-09	-1.95771e-09	0.905499
21427983	chr2:21427983:T:C	1.25839e-40	-1.95771e-09	-1.66723	8.49891e-18	-1.95771e-09	-1.41471	7.87383e-10	-1.95771e-09	-1.12831
21428723	chr2:21428723:A:G	8.41851e-42	-2.65227	-1.71953	7.17559e-19	-2.14355	-1.74299	3.65234e-11	-2.44234	-1.75674
21429049	chr2:21429049:T:C	2.32133e-41	-2.6025	-0.755006	1.39078e-18	-2.6787	-0.546078	1.41243e-10	-2.52204	-0.324504
21429663	chr2:21429663:G:T	1.16501e-40	-1.95771e-09	-1.74432	6.22109e-18	-1.95771e-09	-1.7267	4.47064e-10	-1.95771e-09	-1.69433
21429977	chr2:21429977:A:G	1.15343e-40	-1.95771e-09	-1.75431	6.01741e-18	-1.95771e-09	-1.75999	4.18888e-10	-1.95771e-09	-1.75943
21430173	chr2:21430173:T:C	1.45802e-40	-1.95771e-09	-1.51998	1.08545e-17	-1.95771e-09	-1.17006	1.07561e-09	-1.95771e-09	-0.816382
21430474	chr2:21430474:G:A	9.61302e-42	-2.61674	-1.62237	4.55915e-19	-2.58682	-1.75328	6.87432e-11	-2.05	-1.51665
21430808	chr2:21430808:A:G	8.64469e-42	-2.58647	-1.75881	5.16284e-19	-2.56997	-1.64577	9.22388e-11	-2.01349	-1.25916
21431111	chr2:21431111:C:T	2.37108e-41	-2.55613	-0.780163	1.39405e-18	-2.6467	-0.575725	1.45224e-10	-2.45658	-0.362171
21431264	chr2:21431264:C:T	1.14681e-40	-1.95771e-09	-1.76007	6.06501e-18	-1.95771e-09	-1.75211	4.197e-10	-1.95771e-09	-1.75749
21431401	chr2:21431401:A:G	2.46287e-40	-1.95771e-09	-0.995729	1.00974e-17	-1.95771e-09	-1.24236	5.75396e-10	-1.95771e-09	-1.44197
21431468	chr2:21431468:T:A	2.36939e-39	-1.95771e-09	1.26816	7.94829e-17	-1.95771e-09	0.820899	7.4057e-09	-1.95771e-09	1.11298
21431509	chr2:21431509:C:T	2.37176e-39	-1.95771e-09	1.26916	7.9573e-17	-1.95771e-09	0.822033	7.41521e-09	-1.95771e-09	1.11426
21431806	chr2:21431806:G:T	1.2386e-40	-1.95771e-09	-1.68307	8.16018e-18	-1.95771e-09	-1.45538	7.45738e-10	-1.95771e-09	-1.18266
21432268	chr2:21432268:G:A	3.48506e-40	-1.95771e-09	-0.648571	1.18449e-17	-1.95771e-09	-1.08274	7.69502e-10	-1.95771e-09	-1.15129
21432584	chr2:21432584:A:G	3.23469e-40	-1.95771e-09	-0.723123	1.284e-17	-1.95771e-09	-1.00208	6.95213e-10	-1.95771e-09	-1.25281
21432885	chr2:21432885:G:A	2.37013e-39	-1.95771e-09	1.26847	7.58408e-17	-1.95771e-09	0.773993	3.61252e-09	-1.95771e-09	0.395131
21433009	chr2:21433009:C:T	2.54838e-39	-1.95771e-09	1.34099	8.50224e-17	-1.95771e-09	0.888272	7.9431e-09	-1.95771e-09	1.18303
21434157	chr2:21434157:A:G	2.37162e-39	-1.95771e-09	1.2691	7.95238e-17	-1.95771e-09	0.821414	7.40973e-09	-1.95771e-09	1.11352
21434513	chr2:21434513:C:T	1.31151e-40	-1.95771e-09	-1.62588	7.58025e-18	-1.95771e-09	-1.5291	5.89215e-10	-1.95771e-09	-1.41824
21434514	chr2:21434514:G:A	1.98268e-39	-1.95771e-09	1.08998	5.86499e-17	-1.95771e-09	0.516943	2.8105e-09	-1.95771e-09	0.14409
21434692	chr2:21434692:C:A	1.3928e-40	-1.95771e-09	-1.56574	9.83083e-18	-1.95771e-09	-1.26912	9.41732e-10	-1.95771e-09	-0.949309
21434731	chr2:21434731:C:T	2.24657e-39	-1.95771e-09	1.21494	7.5873e-17	-1.95771e-09	0.774418	7.02676e-09	-1.95771e-09	1.06045
21435642	chr2:21435642:G:A	2.25235e-39	-1.95771e-09	1.2175	7.59978e-17	-1.95771e-09	0.776062	7.03895e-09	-1.95771e-09	1.06218
21435921	chr2:21435921:T:C	2.38054e-41	-2.54923	-0.783086	1.38652e-18	-2.65755	-0.570291	1.45378e-10	-2.45457	-0.36313
21436952	chr2:21436952:C:A	1.43772e-40	-1.95771e-09	-1.534	8.50561e-18	-1.95771e-09	-1.41392	6.79195e-10	-1.95771e-09	-1.27612
21437953	chr2:21437953:G:A	3.03328e-39	-1.95771e-09	1.51517	1.01495e-16	-1.95771e-09	1.06537	9.45976e-09	-1.95771e-09	1.35777
21438008	chr2:21438008:C:T	8.58734e-41	-2.04935	-1.53232e-09	2.65543e-18	-2.57804	-1.53232e-09	2.21798e-10	-2.39526	-1.53232e-09
21438315	chr2:21438315:T:C	1.43973e-41	-2.58704	-1.24815	5.05796e-19	-2.54432	-1.69195	6.05324e-11	-1.959	-1.73485
21438593	chr2:21438593:T:G	2.00996e-40	-1.95771e-09	-1.19894	1.12659e-17	-1.95771e-09	-1.13286	7.80347e-10	-1.95771e-09	-1.13729
21438632	chr2:21438632:G:T	1.37625e-40	-1.95771e-09	-1.57769	9.93048e-18	-1.95771e-09	-1.25903	9.61509e-10	-1.95771e-09	-0.928526
21438686	chr2:21438686:A:T	2.19121e-39	-1.95771e-09	1.18998	7.38657e-17	-1.95771e-09	0.747606	6.86745e-09	-1.95771e-09	1.03752
21438714	chr2:21438714:CTG:C	3.13669e-41	-2.45716	-0.599317	1.81909e-18	-2.58332	-0.372984	2.03747e-10	-2.33186	-0.148292
21439443	chr2:21439443:C:T	2.824e-39	-1.95771e-09	1.44368	8.32396e-17	-1.95771e-09	0.867081	3.84283e-09	-1.95771e-09	0.456934
21439444	chr2:21439444:G:A	2.49837e-39	-1.95771e-09	1.32117	8.37596e-17	-1.95771e-09	0.873308	7.7956e-09	-1.95771e-09	1.16429
21439908	chr2:21439908:C:T	1.14702e-40	-1.95771e-09	-1.75989	6.08222e-18	-1.95771e-09	-1.74927	4.20658e-10	-1.95771e-09	-1.75521
21440227	chr2:21440227:C:T	1.4118e-41	-2.6654	-1.18938	1.58895e-18	-2.575	-0.516575	6.22067e-10	-1.82917	0.46519
21440333	chr2:21440333:G:C	4.49076e-41	-2.69762	-1.53232e-09	2.72399e-18	-2.55255	-1.53232e-09	1.63437e-10	-2.7006	-1.53232e-09
21440474	chr2:21440474:A:G	1.17848e-40	-1.95771e-09	-1.73283	6.11584e-18	-1.95771e-09	-1.74376	4.34052e-10	-1.95771e-09	-1.72387
21440679	chr2:21440679:C:T	1.28621e-40	-1.95771e-09	-1.64535	8.78442e-18	-1.95771e-09	-1.38166	8.23403e-10	-1.95771e-09	-1.08358
21440697	chr2:21440697:C:T	1.30165e-39	-1.95771e-09	0.669164	4.08021e-17	-1.95771e-09	0.154091	2.87772e-09	-1.95771e-09	0.167724
21441429	chr2:21441429:G:A	3.33961e-41	-2.47837	-0.515419	1.92724e-18	-2.59314	-0.305414	2.14793e-10	-2.3523	-0.0750569
21441579	chr2:21441579:G:A	9.42305e-42	-2.69341	-1.56565	4.52178e-19	-2.65672	-1.6916	2.95841e-11	-2.69989	-1.7099
21441683	chr2:21441683:G:C	2.16523e-39	-1.95771e-09	1.17806	7.30421e-17	-1.95771e-09	0.736393	6.78352e-09	-1.95771e-09	1.02522
21442756	chr2:21442756:T:C	1.7436e-40	-1.95771e-09	-1.3411	9.04062e-18	-1.95771e-09	-1.35291	6.7326e-10	-1.95771e-09	-1.2849
21443805	chr2:21443805:C:A	1.28495e-40	-1.95771e-09	-1.64634	8.75838e-18	-1.95771e-09	-1.38463	8.19995e-10	-1.95771e-09	-1.08773
21444017	chr2:21444017:G:C	1.14765e-40	-1.95771e-09	-1.75934	6.04163e-18	-1.95771e-09	-1.75597	4.18977e-10	-1.95771e-09	-1.75921
21444620	chr2:21444620:G:A	5.52292e-40	-1.95771e-09	-0.188149	3.44869e-17	-1.95771e-09	-0.0140645	2.66199e-09	-1.95771e-09	0.0897985
21444706	chr2:21444706:A:C	1.91746e-39	-1.95771e-09	1.05653	6.99796e-17	-1.95771e-09	0.693562	6.72185e-09	-1.95771e-09	1.01609
21445306	chr2:21445306:C:T	1.30356e-40	-1.95771e-09	-1.63196	6.64052e-18	-1.95771e-09	-1.66145	4.83174e-10	-1.95771e-09	-1.61665
21445752	chr2:21445752:T:C	5.52099e-39	-1.95771e-09	2.11409	1.90455e-16	-1.95771e-09	1.69477	1.76503e-08	-1.95771e-09	1.98148
21446833	chr2:21446833:T:C	3.22364e-39	-1.95771e-09	1.57604	1.14659e-16	-1.95771e-09	1.18732	1.13736e-08	-1.95771e-09	1.54202
21446904	chr2:21446904:C:T	1.30388e-41	-2.5994	-1.3349	5.67099e-19	-2.55674	-1.56512	3.30842e-11	-2.57256	-1.72541
21446958	chr2:21446958:A:G	1.42163e-40	-1.95771e-09	-1.54525	6.68176e-18	-1.95771e-09	-1.65526	4.79605e-10	-1.95771e-09	-1.62407
21447075	chr2:21447075:A:G	3.22364e-39	-1.95771e-09	1.57604	1.14659e-16	-1.95771e-09	1.18732	1.13736e-08	-1.95771e-09	1.54202
21447128	chr2:21447128:G:A	1.257e-40	-1.95771e-09	-1.66833	6.46867e-18	-1.95771e-09	-1.68767	4.67532e-10	-1.95771e-09	-1.64956
21447157	chr2:21447157:C:T	1.34635e-40	-1.59966	-1.53232e-09	3.18521e-17	-0.0935404	-1.53232e-09	2.3122e-09	-0.0510758	-1.53232e-09
21447237	chr2:21447237:C:T	4.51557e-41	-2.69211	-1.53232e-09	2.46961e-18	-2.65058	-1.53232e-09	1.67781e-10	-2.67437	-1.53232e-09
21447513	chr2:21447513:A:G	3.30891e-39	-1.95771e-09	1.60215	1.17548e-16	-1.95771e-09	1.2122	1.16683e-08	-1.95771e-09	1.5676
21447723	chr2:21447723:A:G	1.3125e-40	-1.95771e-09	-1.62512	6.72486e-18	-1.95771e-09	-1.64883	4.90047e-10	-1.95771e-09	-1.60253
21448137	chr2:21448137:T:C	2.76006e-39	-1.95771e-09	1.42078	9.86432e-17	-1.95771e-09	1.03687	9.67913e-09	-1.95771e-09	1.3807
21448403	chr2:21448403:TAAAG:T	2.43438e-39	-1.95771e-09	1.29522	8.17214e-17	-1.95771e-09	0.848674	7.59151e-09	-1.95771e-09	1.13776
21448578	chr2:21448578:T:C	3.12411e-40	-1.95771e-09	-0.757908	1.15874e-17	-1.95771e-09	-1.10472	6.60191e-10	-1.95771e-09	-1.3045
21448627	chr2:21448627:A:G	2.54421e-41	-2.57665	-0.689169	1.54387e-18	-2.66436	-0.455992	1.62013e-10	-2.47278	-0.236568
21448970	chr2:21448970:A:G	6.02428e-39	-1.95771e-09	2.20133	2.06958e-16	-1.95771e-09	1.77787	1.9231e-08	-1.95771e-09	2.06725
21449264	chr2:21449264:T:C	1.22707e-40	-1.95771e-09	-1.69243	6.32659e-18	-1.95771e-09	-1.70988	4.54511e-10	-1.95771e-09	-1.67781
21449504	chr2:21449504:T:C	5.99438e-39	-1.95771e-09	2.19635	2.06022e-16	-1.95771e-09	1.77334	1.91275e-08	-1.95771e-09	2.06185
21449689	chr2:21449689:T:C	1.60795e-40	-1.95771e-09	-1.4221	9.78507e-18	-1.95771e-09	-1.27379	7.98363e-10	-1.95771e-09	-1.11447
21450616	chr2:21450616:T:C	2.94796e-39	-1.95771e-09	1.48664	1.0525e-16	-1.95771e-09	1.1017	1.03776e-08	-1.95771e-09	1.45038
21450689	chr2:21450689:A:G	1.61409e-40	-1.95771e-09	-1.41828	9.80874e-18	-1.95771e-09	-1.27137	7.99742e-10	-1.95771e-09	-1.11274
21450824	chr2:21450824:A:G	1.22847e-40	-1.95771e-09	-1.69129	6.33251e-18	-1.95771e-09	-1.70895	4.55074e-10	-1.95771e-09	-1.67657
21450931	chr2:21450931:C:T	1.27234e-40	-1.95771e-09	-1.6562	6.34411e-18	-1.95771e-09	-1.70712	4.48857e-10	-1.95771e-09	-1.69033
21451213	chr2:21451213:T:C	4.82912e-41	-2.62498	-1.53232e-09	2.38879e-18	-2.68386	-1.53232e-09	1.74554e-10	-2.63479	-1.53232e-09
21451579	chr2:21451579:G:A	5.96884e-39	-1.95771e-09	2.19208	2.05195e-16	-1.95771e-09	1.76932	1.90585e-08	-1.95771e-09	2.05824
21451634	chr2:21451634:G:A	1.31725e-40	-1.95771e-09	-1.62151	6.57521e-18	-1.95771e-09	-1.67134	4.74142e-10	-1.95771e-09	-1.63552
21451978	chr2:21451978:T:C	2.16523e-39	-1.95771e-09	1.17806	7.30421e-17	-1.95771e-09	0.736393	6.78352e-09	-1.95771e-09	1.02522
21452301	chr2:21452301:T:C	5.96884e-39	-1.95771e-09	2.19208	2.05195e-16	-1.95771e-09	1.76932	1.90585e-08	-1.95771e-09	2.05824
21452453	chr2:21452453:G:C	6.00668e-39	-1.95771e-09	2.1984	2.06349e-16	-1.95771e-09	1.77493	1.91743e-08	-1.95771e-09	2.06429
21452580	chr2:21452580:G:A	6.41439e-39	-1.95771e-09	2.26407	2.15865e-16	-1.95771e-09	1.82001	2.0186e-08	-1.95771e-09	2.11572
21452777	chr2:21452777:C:A	1.22847e-40	-1.95771e-09	-1.69129	6.33251e-18	-1.95771e-09	-1.70895	4.55074e-10	-1.95771e-09	-1.67657
21453137	chr2:21453137:C:G	2.43438e-39	-1.95771e-09	1.29522	8.17214e-17	-1.95771e-09	0.848674	7.59151e-09	-1.95771e-09	1.13776
21453238	chr2:21453238:C:T	5.50475e-41	-2.51612	0.0220867	2.74609e-18	-2.70071	0.156241	2.2987e-10	-2.63016	0.270639
21453414	chr2:21453414:G:A	1.46399e-40	-1.95771e-09	-1.51589	8.82441e-18	-1.95771e-09	-1.37712	7.13221e-10	-1.95771e-09	-1.22724
21453521	chr2:21453521:C:G	6.04707e-39	-1.95771e-09	2.2051	2.03404e-16	-1.95771e-09	1.76055	1.8997e-08	-1.95771e-09	2.05501
21453614	chr2:21453614:C:T	1.26021e-40	-1.95771e-09	-1.66577	6.48422e-18	-1.95771e-09	-1.68527	4.68567e-10	-1.95771e-09	-1.64735
21454189	chr2:21454189:C:CT	4.70164e-40	-1.95771e-09	-0.349145	1.50278e-17	-1.95771e-09	-0.844738	9.63566e-10	-1.95771e-09	-0.926388
21454252	chr2:21454252:C:T	5.58415e-39	-1.95771e-09	2.12546	1.90134e-16	-1.95771e-09	1.69309	1.74928e-08	-1.95771e-09	1.97252
21454271	chr2:21454271:G:A	5.58415e-39	-1.95771e-09	2.12546	1.90134e-16	-1.95771e-09	1.69309	1.74928e-08	-1.95771e-09	1.97252
21454314	chr2:21454314:C:A	1.4399e-41	-2.5805	-1.25456	1.39323e-18	-2.2839	-0.939113	3.44557e-10	-1.43648	-0.518288
21454322	chr2:21454322:A:G	5.58415e-39	-1.95771e-09	2.12546	1.90134e-16	-1.95771e-09	1.69309	1.74928e-08	-1.95771e-09	1.97252
21454391	chr2:21454391:G:T	1.43172e-40	-1.95771e-09	-1.53818	1.00963e-17	-1.95771e-09	-1.24247	9.87154e-10	-1.95771e-09	-0.902203
21454433	chr2:21454433:T:C	1.38119e-40	-1.95771e-09	-1.57411	7.66704e-18	-1.95771e-09	-1.51771	5.03062e-10	-1.95771e-09	-1.57632
21454971	chr2:21454971:T:C	2.45319e-39	-1.95771e-09	1.30292	8.88207e-17	-1.95771e-09	0.931977	8.61152e-09	-1.95771e-09	1.26383
21455543	chr2:21455543:A:C	2.29369e-39	-1.95771e-09	1.23569	8.33517e-17	-1.95771e-09	0.868426	8.05205e-09	-1.95771e-09	1.19665
21455981	chr2:21455981:G:A	1.45465e-40	-1.95771e-09	-1.52229	8.06315e-18	-1.95771e-09	-1.46734	5.31089e-10	-1.95771e-09	-1.5221
21456192	chr2:21456192:T:C	1.34803e-40	-1.95771e-09	-1.59841	9.18943e-18	-1.95771e-09	-1.33659	8.90576e-10	-1.95771e-09	-1.00516
21456255	chr2:21456255:A:G	1.34266e-40	-1.95771e-09	-1.6024	6.43065e-18	-1.95771e-09	-1.69357	4.43386e-10	-1.95771e-09	-1.70259
21456473	chr2:21456473:G:T	1.29938e-40	-1.95771e-09	-1.63517	7.49068e-18	-1.95771e-09	-1.54098	5.83027e-10	-1.95771e-09	-1.4288
21457582	chr2:21457582:C:G	2.5757e-39	-1.95771e-09	1.35165	9.28637e-17	-1.95771e-09	0.97649	9.03045e-09	-1.95771e-09	1.31133
21457586	chr2:21457586:C:T	2.84831e-39	-1.95771e-09	1.45225	1.0201e-16	-1.95771e-09	1.07042	9.9956e-09	-1.95771e-09	1.41287
21457692	chr2:21457692:A:G	1.39019e-40	-1.95771e-09	-1.56761	6.56592e-18	-1.95771e-09	-1.67275	4.52278e-10	-1.95771e-09	-1.68273
21457765	chr2:21457765:A:G	2.50598e-39	-1.95771e-09	1.32421	9.05315e-17	-1.95771e-09	0.951055	8.78808e-09	-1.95771e-09	1.28412
21458062	chr2:21458062:C:A	1.52161e-40	-1.95771e-09	-1.47729	9.19948e-18	-1.95771e-09	-1.3355	7.46832e-10	-1.95771e-09	-1.18119
21458160	chr2:21458160:C:A	3.66232e-39	-1.95771e-09	1.70363	1.17388e-16	-1.95771e-09	1.21085	1.08382e-08	-1.95771e-09	1.49381
21458291	chr2:21458291:A:G	2.21507e-41	-2.6195	-0.784854	1.37072e-18	-2.69159	-0.547719	1.34158e-10	-2.57924	-0.318772
21458665	chr2:21458665:C:T	2.43292e-41	-2.60121	-0.709334	1.50737e-18	-2.67889	-0.465389	1.50625e-10	-2.55296	-0.229273
21459387	chr2:21459387:T:G	2.57124e-39	-1.95771e-09	1.34992	9.27519e-17	-1.95771e-09	0.975285	9.01894e-09	-1.95771e-09	1.31005
21460326	chr2:21460326:G:C	2.12803e-40	-1.95771e-09	-1.14186	9.33809e-18	-1.95771e-09	-1.32054	6.46531e-10	-1.95771e-09	-1.32541
21460413	chr2:21460413:T:C	8.2347e-42	-2.63382	-1.76005	5.05064e-19	-2.61809	-1.61963	8.03885e-11	-2.19306	-1.21709
```
