## Supplementary material for "Characterization of shared and ancestry-specific signals driving complex traits using multi-ancestry fine-mapping": susiex_nc3.cs80.snp (part 2 of 2)

```
21460561	chr2:21460561:A:C	5.58415e-39	-1.95771e-09	2.12546	1.90134e-16	-1.95771e-09	1.69309	1.74928e-08	-1.95771e-09	1.97252
21460732	chr2:21460732:G:A	5.53363e-39	-1.95771e-09	2.11637	1.88385e-16	-1.95771e-09	1.68385	1.73275e-08	-1.95771e-09	1.96302
21460766	chr2:21460766:G:T	5.29966e-39	-1.95771e-09	2.07317	1.80926e-16	-1.95771e-09	1.64344	1.66002e-08	-1.95771e-09	1.92014
21461145	chr2:21461145:A:G	5.58415e-39	-1.95771e-09	2.12546	1.90134e-16	-1.95771e-09	1.69309	1.74928e-08	-1.95771e-09	1.97252
21461400	chr2:21461400:A:G	3.23729e-40	-1.95771e-09	-0.72232	1.1969e-17	-1.95771e-09	-1.07232	6.76192e-10	-1.95771e-09	-1.28055
21461574	chr2:21461574:A:G	5.61555e-39	-1.95771e-09	2.13107	1.91223e-16	-1.95771e-09	1.6988	1.76028e-08	-1.95771e-09	1.97879
21461589	chr2:21461589:C:T	1.66647e-40	-1.95771e-09	-1.38635	9.6687e-18	-1.95771e-09	-1.28575	7.75577e-10	-1.95771e-09	-1.14342
21461694	chr2:21461694:A:G	1.72528e-40	-1.95771e-09	-1.35167	1.03192e-17	-1.95771e-09	-1.22064	8.79232e-10	-1.95771e-09	-1.01798
21462204	chr2:21462204:T:C	9.04468e-42	-2.5857	-1.71435	4.342e-19	-2.64704	-1.74185	4.11816e-11	-2.31973	-1.75931
21462323	chr2:21462323:T:A	2.87132e-39	-1.95771e-09	1.4603	1.03369e-16	-1.95771e-09	1.08367	1.01295e-08	-1.95771e-09	1.42618
21462782	chr2:21462782:A:G	2.21958e-41	-2.62665	-0.775677	7.12826e-19	-2.68572	-1.20744	4.27785e-11	-2.67048	-1.37051
21462908	chr2:21462908:C:T	1.74388e-40	-1.95771e-09	-1.34094	1.08088e-17	-1.95771e-09	-1.17428	9.02486e-10	-1.95771e-09	-0.991876
21462927	chr2:21462927:C:A	2.70644e-40	-0.901422	-1.53232e-09	3.8476e-18	-2.20719	-1.53232e-09	3.99693e-10	-1.80633	-1.53232e-09
21463138	chr2:21463138:T:C	1.24929e-40	-1.95771e-09	-1.67448	6.36781e-18	-1.95771e-09	-1.70339	4.45941e-10	-1.95771e-09	-1.69684
21463207	chr2:21463207:A:G	2.92697e-39	-1.95771e-09	1.4795	1.05308e-16	-1.95771e-09	1.10225	1.03444e-08	-1.95771e-09	1.44717
21463526	chr2:21463526:T:C	2.87692e-39	-1.95771e-09	1.46225	1.03899e-16	-1.95771e-09	1.08877	1.01855e-08	-1.95771e-09	1.43169
21463942	chr2:21463942:A:G	6.55731e-39	-1.95771e-09	2.28611	2.23485e-16	-1.95771e-09	1.8547	2.07585e-08	-1.95771e-09	2.14368
21463993	chr2:21463993:A:G	8.15888e-42	-2.64833	-1.75479	5.1824e-19	-2.64659	-1.56537	8.45956e-11	-2.24544	-1.11371
21464902	chr2:21464902:C:T	1.79415e-41	-1.90158	-1.71353	2.17915e-18	-1.01725	-1.75846	8.04606e-11	-1.6677	-1.74156
21464947	chr2:21464947:C:T	1.32033e-41	-2.38869	-1.53308	6.04301e-19	-2.37203	-1.6863	7.51909e-11	-1.74125	-1.73575
21465018	chr2:21465018:C:A	1.316e-40	-1.95771e-09	-1.62246	6.23667e-18	-1.95771e-09	-1.7242	4.18622e-10	-1.95771e-09	-1.76006
21465192	chr2:21465192:A:G	8.68177e-42	-2.66575	-1.67525	4.16274e-19	-2.68212	-1.74893	3.06832e-11	-2.62034	-1.75297
21465220	chr2:21465220:T:TTG	2.10284e-41	-2.27603	-1.18032	1.24604e-18	-1.65957	-1.6751	8.24669e-11	-1.62605	-1.75859
21465681	chr2:21465681:TG:T	3.46406e-40	-1.95771e-09	-0.654615	2.32316e-17	-1.95771e-09	-0.409131	1.63119e-09	-1.95771e-09	-0.399964
21465901	chr2:21465901:C:T	1.14746e-41	-2.69713	-1.36496	7.57865e-19	-2.62555	-1.20634	5.64031e-11	-2.67178	-1.09273
21465997	chr2:21465997:G:C	7.43007e-41	-2.19411	-1.53232e-09	2.77445e-18	-2.53419	-1.53232e-09	1.65729e-10	-2.68667	-1.53232e-09
21466346	chr2:21466346:C:G	1.36598e-40	-1.95771e-09	-1.58518	6.43916e-18	-1.95771e-09	-1.69225	4.38641e-10	-1.95771e-09	-1.71335
21466594	chr2:21466594:C:T	1.38072e-40	-1.95771e-09	-1.57445	6.48251e-18	-1.95771e-09	-1.68553	4.41119e-10	-1.95771e-09	-1.70772
21466775	chr2:21466775:A:G	1.17621e-40	-1.95771e-09	-1.73476	6.37109e-18	-1.95771e-09	-1.70287	5.02491e-10	-1.95771e-09	-1.57745
21466811	chr2:21466811:T:C	9.39183e-42	-2.61705	-1.64534	4.09082e-19	-2.69494	-1.75354	3.1993e-11	-2.57973	-1.75179
21466945	chr2:21466945:T:G	1.6038e-41	-2.68538	-1.04189	6.27228e-19	-2.66681	-1.35428	3.85608e-11	-2.6274	-1.51739
21467052	chr2:21467052:TAAATG:T	2.05591e-41	-2.70084	-0.778085	1.07809e-18	-2.63624	-0.843206	7.45745e-11	-2.68006	-0.805173
21467383	chr2:21467383:T:A	1.04971e-41	-2.53896	-1.61217	4.35107e-19	-2.65664	-1.73016	2.92776e-11	-2.66015	-1.76006
21467505	chr2:21467505:T:C	1.06085e-41	-2.52804	-1.61254	4.37433e-19	-2.65118	-1.73029	2.91208e-11	-2.66551	-1.76006
21467940	chr2:21467940:C:T	1.07448e-41	-2.54001	-1.58779	4.39034e-19	-2.65825	-1.71957	2.93278e-11	-2.65933	-1.75916
21467942	chr2:21467942:T:C	8.67542e-42	-2.67285	-1.66889	4.42482e-19	-2.61142	-1.75857	3.7751e-11	-2.46634	-1.69968
21468043	chr2:21468043:C:A	5.46179e-41	-2.50186	-1.53232e-09	4.2887e-18	-2.09866	-1.53232e-09	2.17923e-10	-2.41289	-1.53232e-09
21468299	chr2:21468299:C:T	9.67732e-42	-2.62519	-1.60725	4.27882e-19	-2.68288	-1.72067	3.01401e-11	-2.63224	-1.75893
21468343	chr2:21468343:A:G	1.20149e-41	-2.52121	-1.49487	4.68192e-19	-2.64696	-1.66655	2.95193e-11	-2.66872	-1.74327
21468749	chr2:21468749:A:G	1.86488e-40	-1.95771e-09	-1.27386	1.06067e-17	-1.95771e-09	-1.19316	6.56935e-10	-1.95771e-09	-1.30944
21468817	chr2:21468817:G:A	1.04789e-41	-2.41278	-1.74009	4.65887e-19	-2.56241	-1.75604	2.97074e-11	-2.70012	-1.70551
21469423	chr2:21469423:A:G	2.14087e-41	-2.69366	-0.744764	1.04987e-18	-2.56545	-0.940523	6.95517e-11	-2.61633	-0.938633
21469688	chr2:21469688:T:C	2.29281e-41	-2.69338	-0.676486	1.11453e-18	-2.56398	-0.882235	7.36505e-11	-2.61599	-0.881708
21469726	chr2:21469726:TA:T	2.12544e-41	-2.65682	-0.788843	7.0908e-19	-2.68289	-1.21554	4.20975e-11	-2.60317	-1.45387
21469811	chr2:21469811:T:C	2.32387e-41	-2.69125	-0.665164	1.13581e-18	-2.55519	-0.872105	7.49838e-11	-2.60862	-0.871134
21470232	chr2:21470232:A:G	1.01945e-41	-2.42206	-1.75832	4.76268e-19	-2.56214	-1.73427	3.14196e-11	-2.70012	-1.64947
21470323	chr2:21470323:C:T	2.35568e-40	-1.95771e-09	-1.04023	9.59249e-18	-1.95771e-09	-1.29366	7.14103e-10	-1.95771e-09	-1.226
21470372	chr2:21470372:T:C	2.30531e-41	-2.68794	-0.676486	1.14025e-18	-2.54116	-0.882235	7.50961e-11	-2.59655	-0.881708
21470718	chr2:21470718:T:C	1.24304e-40	-1.95771e-09	-1.6795	6.39267e-18	-1.95771e-09	-1.69949	4.42091e-10	-1.95771e-09	-1.70551
21470810	chr2:21470810:TCTG:T	1.39682e-40	-1.95771e-09	-1.56286	6.53208e-18	-1.95771e-09	-1.67792	4.44426e-10	-1.95771e-09	-1.70025
21471115	chr2:21471115:G:A	8.19591e-42	-2.68737	-1.71122	4.30011e-19	-2.65402	-1.74457	2.91152e-11	-2.67581	-1.74996
21471130	chr2:21471130:G:A	4.78642e-40	-1.95771e-09	-0.331273	2.29066e-17	-1.95771e-09	-0.423217	1.47141e-09	-1.95771e-09	-0.503055
21471233	chr2:21471233:T:C	3.48732e-40	-1.95771e-09	-0.647922	1.893e-17	-1.95771e-09	-0.613894	1.4354e-09	-1.95771e-09	-0.527831
21471484	chr2:21471484:A:G	1.30267e-40	-1.95771e-09	-1.63264	7.24492e-18	-1.95771e-09	-1.57434	4.69324e-10	-1.95771e-09	-1.64574
21471579	chr2:21471579:A:G	1.61035e-41	-2.37422	-1.34897	2.06699e-18	-1.10874	-1.7198	7.98344e-11	-1.65953	-1.75754
21471593	chr2:21471593:G:A	2.84743e-40	-1.95771e-09	-0.850639	1.60535e-17	-1.95771e-09	-0.778716	1.15694e-09	-1.95771e-09	-0.743494
21471809	chr2:21471809:G:A	3.70814e-40	-1.95771e-09	-0.586524	1.91234e-17	-1.95771e-09	-0.603729	1.25224e-09	-1.95771e-09	-0.664339
21473137	chr2:21473137:G:A	1.15525e-40	-1.95771e-09	-1.75274	6.24527e-18	-1.95771e-09	-1.72282	4.90595e-10	-1.95771e-09	-1.60141
21473423	chr2:21473423:C:T	1.95153e-41	-2.6954	-0.835625	9.76367e-19	-2.57525	-1.00331	6.29915e-11	-2.63164	-1.02239
21473835	chr2:21473835:G:T	4.63518e-41	-2.66597	-1.53232e-09	2.48817e-18	-2.64309	-1.53232e-09	1.63676e-10	-2.69914	-1.53232e-09
21474102	chr2:21474102:C:T	1.20251e-40	-1.95771e-09	-1.71265	6.04953e-18	-1.95771e-09	-1.75466	4.19011e-10	-1.95771e-09	-1.75913
21474257	chr2:21474257:T:C	1.16633e-40	-1.95771e-09	-1.74319	6.36788e-18	-1.95771e-09	-1.70338	5.05413e-10	-1.95771e-09	-1.57165
21474842	chr2:21474842:T:C	8.16902e-42	-2.69848	-1.7034	4.46597e-19	-2.62067	-1.74007	2.99778e-11	-2.64995	-1.74662
21475274	chr2:21475274:C:T	3.62606e-40	-1.95771e-09	-0.608909	1.97838e-17	-1.95771e-09	-0.569778	1.50637e-09	-1.95771e-09	-0.479574
21475781	chr2:21475781:C:T	3.45896e-40	-1.95771e-09	-0.656087	1.88218e-17	-1.95771e-09	-0.619628	1.4322e-09	-1.95771e-09	-0.530066
21475801	chr2:21475801:A:G	1.31884e-40	-1.95771e-09	-1.62031	6.3004e-18	-1.95771e-09	-1.71403	4.31382e-10	-1.95771e-09	-1.73004
21475872	chr2:21475872:C:G	1.71425e-41	-2.55982	-1.10085	5.15611e-19	-2.68897	-1.52807	3.30319e-11	-2.55932	-1.74023
21476451	chr2:21476451:T:C	3.78197e-40	-1.95771e-09	-0.566812	2.07399e-17	-1.95771e-09	-0.522584	1.58628e-09	-1.95771e-09	-0.427884
21476917	chr2:21476917:G:A	8.28015e-42	-2.69228	-1.69608	4.38647e-19	-2.64265	-1.73605	2.95422e-11	-2.66779	-1.74342
21476926	chr2:21476926:G:A	3.22165e-40	-1.95771e-09	-0.727163	1.75521e-17	-1.95771e-09	-0.689467	1.33406e-09	-1.95771e-09	-0.601045
21477112	chr2:21477112:C:T	3.23228e-40	-1.95771e-09	-0.723868	1.75863e-17	-1.95771e-09	-0.687522	1.33765e-09	-1.95771e-09	-0.598363
21477294	chr2:21477294:A:G	2.15426e-41	-2.69742	-0.73477	1.03406e-18	-2.58211	-0.939044	6.84988e-11	-2.62848	-0.941732
21477447	chr2:21477447:G:C	3.2383e-40	-1.95771e-09	-0.722008	1.76253e-17	-1.95771e-09	-0.685305	1.34066e-09	-1.95771e-09	-0.596113
21477628	chr2:21477628:T:C	9.89108e-42	-2.70039	-1.5102	5.18559e-19	-2.61485	-1.59649	3.49851e-11	-2.65814	-1.58396
21477934	chr2:21477934:T:A	8.86257e-42	-2.59696	-1.72343	4.80616e-19	-2.66596	-1.62137	4.08568e-11	-2.64184	-1.44512
21478116	chr2:21478116:T:C	3.19907e-40	-1.95771e-09	-0.734196	1.73409e-17	-1.95771e-09	-0.701575	1.31974e-09	-1.95771e-09	-0.611841
21478259	chr2:21478259:G:A	3.20056e-40	-1.95771e-09	-0.73373	1.73687e-17	-1.95771e-09	-0.699972	1.31798e-09	-1.95771e-09	-0.613175
21478286	chr2:21478286:T:C	1.20982e-40	-1.95771e-09	-1.70658	6.79942e-18	-1.95771e-09	-1.6378	5.64485e-10	-1.95771e-09	-1.46112
21478695	chr2:21478695:G:A	1.20793e-40	-1.95771e-09	-1.70815	6.0615e-18	-1.95771e-09	-1.75269	4.19364e-10	-1.95771e-09	-1.75829
21479069	chr2:21479069:G:A	2.82502e-41	-2.64635	-0.514773	8.06057e-19	-2.66955	-1.1007	4.37839e-11	-2.5301	-1.48766
21479249	chr2:21479249:A:C	1.49906e-41	-2.67002	-1.12478	6.71264e-19	-2.41195	-1.54129	5.40738e-11	-2.08587	-1.72081
21479690	chr2:21479690:C:T	1.06968e-40	-2.67455	0.844862	1.91707e-18	-2.62741	-0.276434	8.77527e-11	-2.50788	-0.814623
21479707	chr2:21479707:A:C	2.44431e-41	-2.67783	-0.628048	8.87744e-19	-2.69472	-0.978991	5.03268e-11	-2.67998	-1.19851
21479896	chr2:21479896:A:G	4.68401e-41	-2.58884	-0.0666422	1.41428e-18	-2.64109	-0.566932	6.66876e-11	-2.68113	-0.915882
21480229	chr2:21480229:C:T	1.23413e-41	-2.34546	-1.64382	4.70875e-19	-2.568	-1.73981	2.81886e-11	-2.69859	-1.75952
21480273	chr2:21480273:C:T	1.16774e-40	-1.95771e-09	-1.74199	6.06007e-18	-1.95771e-09	-1.75292	4.18782e-10	-1.95771e-09	-1.75968
21480280	chr2:21480280:G:C	3.01783e-40	-1.95771e-09	-0.792518	1.31549e-17	-1.95771e-09	-0.97785	1.01353e-09	-1.95771e-09	-0.875832
21480350	chr2:21480350:A:T	2.85463e-40	-1.95771e-09	-0.848114	1.05906e-17	-1.95771e-09	-1.19467	5.88929e-10	-1.95771e-09	-1.41872
21480477	chr2:21480477:G:A	3.00498e-41	-2.62031	-0.479066	9.61973e-19	-2.68136	-0.912047	5.23816e-11	-2.6379	-1.20057
21480722	chr2:21480722:C:T	5.82655e-40	-1.95771e-09	-0.134631	3.13126e-17	-1.95771e-09	-0.110623	2.3779e-09	-1.95771e-09	-0.0230564
21480849	chr2:21480849:G:A	5.89978e-40	-1.95771e-09	-0.122142	3.17116e-17	-1.95771e-09	-0.0979588	2.40933e-09	-1.95771e-09	-0.00992505
21481008	chr2:21481008:T:C	2.99859e-40	-1.95771e-09	-0.798913	1.54136e-17	-1.95771e-09	-0.819394	1.01099e-09	-1.95771e-09	-0.87834
21481216	chr2:21481216:T:C	1.83149e-40	-1.95771e-09	-1.29193	1.03403e-17	-1.95771e-09	-1.2186	6.66623e-10	-1.95771e-09	-1.29481
21481239	chr2:21481239:G:C	1.34778e-40	-1.95771e-09	-1.59859	6.79084e-18	-1.95771e-09	-1.63907	4.69065e-10	-1.95771e-09	-1.64629
21481450	chr2:21481450:A:G	1.26642e-39	-1.95771e-09	0.641724	6.11587e-17	-1.95771e-09	0.558829	5.04593e-09	-1.95771e-09	0.729307
21481582	chr2:21481582:C:T	1.39798e-40	-1.95771e-09	-1.56203	6.60073e-18	-1.95771e-09	-1.66746	4.50238e-10	-1.95771e-09	-1.68725
21481663	chr2:21481663:A:T	1.36521e-40	-1.95771e-09	-1.58575	6.49991e-18	-1.95771e-09	-1.68286	4.4424e-10	-1.95771e-09	-1.70066
21483157	chr2:21483157:G:A	3.13283e-41	-2.455	-0.602701	8.96896e-19	-2.63076	-1.0327	4.62395e-11	-2.67144	-1.29176
21483184	chr2:21483184:G:A	1.00928e-39	-1.95771e-09	0.414766	5.92607e-17	-1.95771e-09	0.527303	4.60627e-09	-1.95771e-09	0.638145
21483233	chr2:21483233:A:G	4.23965e-41	-1.93795	-0.817206	5.88127e-19	-2.60832	-1.47713	3.15497e-11	-2.64343	-1.70204
21483453	chr2:21483453:A:G	1.34422e-40	-1.95771e-09	-1.60124	6.42229e-18	-1.95771e-09	-1.69487	4.389e-10	-1.95771e-09	-1.71276
21483693	chr2:21483693:G:A	5.11407e-41	-2.56765	-1.53232e-09	5.68178e-18	-1.81738	-1.53232e-09	2.44561e-10	-2.29757	-1.53232e-09
21483863	chr2:21483863:G:A	1.72727e-41	-2.56349	-1.08961	6.50216e-19	-2.59516	-1.38993	3.41922e-11	-2.69879	-1.56624
21484014	chr2:21484014:C:T	2.24027e-41	-2.67934	-0.713708	7.70275e-19	-2.70098	-1.11467	4.8969e-11	-2.54106	-1.36479
21484111	chr2:21484111:T:C	1.79806e-40	-1.95771e-09	-1.31035	9.99738e-18	-1.95771e-09	-1.25232	6.44938e-10	-1.95771e-09	-1.32788
21484331	chr2:21484331:A:G	2.32692e-41	-2.65756	-0.697541	7.85217e-19	-2.69761	-1.09883	4.74893e-11	-2.58643	-1.3501
21484340	chr2:21484340:T:G	1.23867e-40	-1.95771e-09	-1.68301	6.0171e-18	-1.95771e-09	-1.76004	4.26984e-10	-1.95771e-09	-1.74028
21484445	chr2:21484445:G:A	4.52382e-41	-2.08017	-0.610117	1.48222e-18	-2.15386	-1.00724	5.16183e-11	-2.57775	-1.2754
21484462	chr2:21484462:C:T	6.68262e-41	-0.915244	-1.38489	2.72042e-18	-0.971343	-1.58251	4.24863e-11	-2.31416	-1.73369
21484907	chr2:21484907:G:A	3.32238e-41	-2.63074	-0.368214	1.05047e-18	-2.67245	-0.832955	5.49185e-11	-2.65358	-1.1376
21485191	chr2:21485191:A:G	1.21532e-40	-1.95771e-09	-1.70205	6.5039e-18	-1.95771e-09	-1.68224	4.41834e-10	-1.95771e-09	-1.70609
21486967	chr2:21486967:T:C	1.60983e-40	-1.95771e-09	-1.42092	9.03315e-18	-1.95771e-09	-1.35374	6.65369e-10	-1.95771e-09	-1.29669
21487780	chr2:21487780:C:T	1.19389e-40	-1.95771e-09	-1.71984	6.02967e-18	-1.95771e-09	-1.75795	4.18704e-10	-1.95771e-09	-1.75987
21487786	chr2:21487786:C:A	1.28064e-40	-1.95771e-09	-1.6497	6.21569e-18	-1.95771e-09	-1.72757	4.27814e-10	-1.95771e-09	-1.73834
21487817	chr2:21487817:T:C	1.27828e-40	-1.95771e-09	-1.65154	6.20973e-18	-1.95771e-09	-1.72853	4.27481e-10	-1.95771e-09	-1.73912
21488244	chr2:21488244:T:G	4.5443e-41	-2.68577	-1.53232e-09	2.78022e-18	-2.53211	-1.53232e-09	1.72361e-10	-2.64744	-1.53232e-09
21488364	chr2:21488364:A:G	1.32365e-40	-1.95771e-09	-1.61667	7.49123e-18	-1.95771e-09	-1.54091	5.41215e-10	-1.95771e-09	-1.50321
21488453	chr2:21488453:T:G	6.89484e-41	-2.26887	-1.53232e-09	1.07719e-17	-1.1777	-1.53232e-09	3.83883e-10	-1.84669	-1.53232e-09
21488922	chr2:21488922:A:G	9.6068e-42	-2.52844	-1.71132	5.29356e-19	-2.4354	-1.75534	9.02768e-11	-1.54023	-1.75392
21489802	chr2:21489802:CT:C	1.18576e-40	-1.95771e-09	-1.72667	6.07184e-18	-1.95771e-09	-1.75098	4.21487e-10	-1.95771e-09	-1.75324
21490385	chr2:21490385:T:C	1.23626e-40	-1.95771e-09	-1.68497	6.86954e-18	-1.95771e-09	-1.62754	4.91809e-10	-1.95771e-09	-1.59894
21490651	chr2:21490651:T:C	1.04765e-41	-2.63918	-1.51391	5.36662e-19	-2.5864	-1.59063	4.95657e-11	-2.22172	-1.67201
21490678	chr2:21490678:A:G	1.96594e-40	-1.95771e-09	-1.22109	1.14614e-17	-1.95771e-09	-1.11566	8.32222e-10	-1.95771e-09	-1.07293
21490899	chr2:21490899:G:A	1.10855e-40	-1.794	-1.53232e-09	1.13441e-17	-1.12595	-1.53232e-09	4.66049e-10	-1.65274	-1.53232e-09
21490991	chr2:21490991:T:A	9.49047e-42	-2.56531	-1.68663	5.1035e-19	-2.48165	-1.74565	8.13473e-11	-1.63898	-1.75933
21490992	chr2:21490992:T:C	1.36254e-40	-1.95771e-09	-1.5877	7.28835e-18	-1.95771e-09	-1.56837	5.03268e-10	-1.95771e-09	-1.57591
21491642	chr2:21491642:G:A	1.16545e-40	-1.95771e-09	-1.74395	6.20055e-18	-1.95771e-09	-1.73	4.39223e-10	-1.95771e-09	-1.71202
21492191	chr2:21492191:G:A	7.86836e-42	-2.69623	-1.74315	4.08046e-19	-2.69108	-1.75994	3.13751e-11	-2.60592	-1.7451
21492272	chr2:21492272:A:T	2.0427e-40	-1.95771e-09	-1.18278	8.48008e-18	-1.95771e-09	-1.41692	6.05351e-10	-1.95771e-09	-1.39122
21492277	chr2:21492277:C:G	6.95691e-41	-2.25991	-1.53232e-09	5.73873e-18	-1.8074	-1.53232e-09	2.77979e-10	-2.16948	-1.53232e-09
21492554	chr2:21492554:T:C	1.93296e-40	-1.95771e-09	-1.238	1.05869e-17	-1.95771e-09	-1.19503	7.16499e-10	-1.95771e-09	-1.22265
21493248	chr2:21493248:A:T	1.54221e-40	-1.95771e-09	-1.46384	8.82965e-18	-1.95771e-09	-1.37653	6.61074e-10	-1.95771e-09	-1.30316
21493281	chr2:21493281:G:A	9.0519e-42	-2.601	-1.69825	4.84116e-19	-2.52964	-1.75043	7.29938e-11	-1.74887	-1.75779
21493531	chr2:21493531:T:C	2.48808e-40	-1.95771e-09	-0.985546	1.30882e-17	-1.95771e-09	-0.982934	8.55631e-10	-1.95771e-09	-1.04519
21494223	chr2:21494223:C:A	1.19286e-40	-1.95771e-09	-1.7207	6.0285e-18	-1.95771e-09	-1.75814	4.18679e-10	-1.95771e-09	-1.75993
21494390	chr2:21494390:A:C	2.46804e-40	-1.95771e-09	-0.993633	1.10751e-17	-1.95771e-09	-1.14994	8.43486e-10	-1.95771e-09	-1.05949
21494709	chr2:21494709:T:G	9.07948e-40	-1.95771e-09	0.30896	3.29106e-17	-1.95771e-09	-0.0608491	2.13662e-09	-1.95771e-09	-0.13005
21495555	chr2:21495555:T:A	1.66112e-40	-1.95771e-09	-1.38956	8.04309e-18	-1.95771e-09	-1.46983	4.99367e-10	-1.95771e-09	-1.58369
21495833	chr2:21495833:C:T	1.22283e-40	-1.69589	-1.53232e-09	4.10901e-18	-2.14146	-1.53232e-09	3.65916e-10	-1.89463	-1.53232e-09
21496003	chr2:21496003:A:G	9.45195e-42	-2.56938	-1.68662	5.06231e-19	-2.48964	-1.74577	8.00767e-11	-1.65469	-1.75935
21496099	chr2:21496099:A:G	1.1328e-41	-2.5824	-1.49255	5.6223e-19	-2.5509	-1.57959	5.33376e-11	-2.1568	-1.66358
21496326	chr2:21496326:C:T	2.44095e-40	-1.00467	-1.53232e-09	1.60724e-17	-0.777542	-1.53232e-09	6.63742e-10	-1.29914	-1.53232e-09
21496542	chr2:21496542:A:G	1.25634e-40	-1.95771e-09	-1.66885	7.04309e-18	-1.95771e-09	-1.6026	5.05513e-10	-1.95771e-09	-1.57146
21496667	chr2:21496667:C:T	3.50219e-40	-1.95771e-09	-0.643666	1.91314e-17	-1.95771e-09	-0.603311	1.32776e-09	-1.95771e-09	-0.605778
21496711	chr2:21496711:G:A	1.15306e-41	-2.62461	-1.43261	5.15717e-19	-2.61166	-1.60518	5.00771e-11	-2.18639	-1.69708
21497335	chr2:21497335:G:T	1.14776e-40	-1.95771e-09	-1.75924	6.01986e-18	-1.95771e-09	-1.75958	4.20481e-10	-1.95771e-09	-1.75563
21497746	chr2:21497746:G:A	1.14777e-40	-1.95771e-09	-1.75924	6.01989e-18	-1.95771e-09	-1.75957	4.2049e-10	-1.95771e-09	-1.75561
21498009	chr2:21498009:G:A	8.47279e-42	-2.6645	-1.70086	4.76712e-19	-2.5533	-1.74219	4.98417e-11	-2.12815	-1.76003
21498964	chr2:21498964:C:T	1.05742e-41	-2.63213	-1.51168	4.85457e-19	-2.62148	-1.65582	4.73699e-11	-2.21287	-1.72617
21499009	chr2:21499009:A:G	1.1945e-40	-1.95771e-09	-1.71932	6.05172e-18	-1.95771e-09	-1.7543	4.21415e-10	-1.95771e-09	-1.75341
21499216	chr2:21499216:C:A	1.15055e-40	-1.95771e-09	-1.75682	6.08913e-18	-1.95771e-09	-1.74814	4.28668e-10	-1.95771e-09	-1.73635
21499259	chr2:21499259:A:G	1.17922e-41	-2.59491	-1.43988	5.96023e-19	-2.5502	-1.52192	5.57839e-11	-2.15118	-1.62437
21499490	chr2:21499490:C:T	1.27927e-40	-1.95771e-09	-1.65076	6.21219e-18	-1.95771e-09	-1.72813	4.27612e-10	-1.95771e-09	-1.73881
21499537	chr2:21499537:T:A	9.6578e-42	-2.64772	-1.58674	4.57947e-19	-2.66529	-1.67036	4.11053e-11	-2.34732	-1.73357
21499851	chr2:21499851:G:A	9.09743e-42	-2.56207	-1.73216	4.4248e-19	-2.69341	-1.6766	3.32013e-11	-2.68974	-1.6047
21500211	chr2:21500211:T:A	5.43833e-40	-1.95771e-09	-0.203584	3.73745e-17	-1.95771e-09	0.0663465	3.06827e-09	-1.95771e-09	0.231839
21500690	chr2:21500690:A:G	1.02542e-41	-2.56991	-1.60463	5.35803e-19	-2.51482	-1.66381	5.46009e-11	-2.076	-1.72098
21500743	chr2:21500743:A:C	1.2939e-40	-1.95771e-09	-1.63939	6.24649e-18	-1.95771e-09	-1.72262	4.29809e-10	-1.95771e-09	-1.73369
21500932	chr2:21500932:TTAAA:T	1.21405e-40	-1.95771e-09	-1.70309	6.35199e-18	-1.95771e-09	-1.70587	4.4399e-10	-1.95771e-09	-1.70123
21500971	chr2:21500971:C:T	2.64235e-41	-1.83574	-1.39223	7.03165e-18	0.0519971	-1.65622	2.48321e-10	-0.546803	-1.7355
21503243	chr2:21503243:C:T	1.29928e-40	-1.95771e-09	-1.63525	7.03737e-18	-1.95771e-09	-1.60341	4.70734e-10	-1.95771e-09	-1.64274
21504582	chr2:21504582:A:G	1.17034e-40	-1.95771e-09	-1.73976	6.01887e-18	-1.95771e-09	-1.75974	4.19459e-10	-1.95771e-09	-1.75806
21504986	chr2:21504986:G:A	1.48816e-40	-1.95771e-09	-1.49951	7.83836e-18	-1.95771e-09	-1.49561	5.48802e-10	-1.95771e-09	-1.48929
21506036	chr2:21506036:C:T	1.43402e-40	-1.95771e-09	-1.53658	6.98765e-18	-1.95771e-09	-1.6105	4.72701e-10	-1.95771e-09	-1.63857
21507213	chr2:21507213:A:G	1.22705e-40	-1.95771e-09	-1.69244	6.88598e-18	-1.95771e-09	-1.62515	5.17364e-10	-1.95771e-09	-1.54828
21507815	chr2:21507815:T:C	2.07037e-40	-1.16933	-1.53232e-09	4.00411e-18	-2.16732	-1.53232e-09	4.16717e-10	-1.76462	-1.53232e-09
21508738	chr2:21508738:A:T	6.82888e-40	-1.95771e-09	0.0241043	3.52636e-17	-1.95771e-09	0.00820909	2.57552e-09	-1.95771e-09	0.0567771
21508936	chr2:21508936:T:C	1.49295e-40	-1.95771e-09	-1.4963	7.00503e-18	-1.95771e-09	-1.60801	4.83939e-10	-1.95771e-09	-1.61507
21513206	chr2:21513206:T:G	3.23529e-40	-1.95771e-09	-0.722937	1.35366e-17	-1.95771e-09	-0.949245	9.71854e-10	-1.95771e-09	-0.917824
21513217	chr2:21513217:G:A	1.37176e-40	-1.95771e-09	-1.58096	7.43447e-18	-1.95771e-09	-1.54852	4.94244e-10	-1.95771e-09	-1.594
21513598	chr2:21513598:A:G	1.31091e-41	-2.19932	-1.72959	5.63305e-19	-2.37011	-1.75846	8.22059e-11	-1.62907	-1.75873
21514108	chr2:21514108:T:C	6.07944e-40	-1.95771e-09	-0.0921438	3.14819e-17	-1.95771e-09	-0.105231	2.29262e-09	-1.95771e-09	-0.0595798
21514430	chr2:21514430:A:G	1.84435e-40	-1.95771e-09	-1.28493	8.25319e-18	-1.95771e-09	-1.44404	5.3541e-10	-1.95771e-09	-1.514
21514748	chr2:21514748:T:C	2.05411e-40	-1.17722	-1.53232e-09	4.01211e-18	-2.16532	-1.53232e-09	4.19863e-10	-1.7571	-1.53232e-09
21515137	chr2:21515137:G:T	4.30664e-41	-1.27766	-1.46183	1.83179e-18	-1.32268	-1.62667	3.69709e-11	-2.43828	-1.74862
21515422	chr2:21515422:C:T	2.63823e-40	-1.95771e-09	-0.926948	1.17679e-17	-1.95771e-09	-1.08927	6.88273e-10	-1.95771e-09	-1.26284
21515727	chr2:21515727:C:T	1.15429e-40	-1.95771e-09	-1.75357	6.09026e-18	-1.95771e-09	-1.74795	4.19767e-10	-1.95771e-09	-1.75733
21515773	chr2:21515773:G:T	1.15473e-40	-1.95771e-09	-1.75319	6.38964e-18	-1.95771e-09	-1.69997	4.5693e-10	-1.95771e-09	-1.6725
21516631	chr2:21516631:G:C	1.14923e-40	-1.95771e-09	-1.75796	6.27404e-18	-1.95771e-09	-1.71822	4.47224e-10	-1.95771e-09	-1.69397
21516794	chr2:21516794:G:A	1.14969e-40	-1.95771e-09	-1.75757	6.29106e-18	-1.95771e-09	-1.71551	4.48482e-10	-1.95771e-09	-1.69116
21517480	chr2:21517480:G:A	4.47677e-41	-2.70074	-1.53232e-09	3.19987e-18	-2.39153	-1.53232e-09	2.21748e-10	-2.39549	-1.53232e-09
21517555	chr2:21517555:A:G	1.14694e-40	-1.95771e-09	-1.75996	6.15183e-18	-1.95771e-09	-1.73789	4.35869e-10	-1.95771e-09	-1.71969
21518213	chr2:21518213:GAA:G	8.77572e-41	-2.02765	-1.53232e-09	1.56297e-17	-0.80547	-1.53232e-09	5.19881e-10	-1.54343	-1.53232e-09
21518692	chr2:21518692:T:C	1.68652e-40	-1.95771e-09	-1.37439	9.03254e-18	-1.95771e-09	-1.35381	6.27125e-10	-1.95771e-09	-1.35588
21518896	chr2:21518896:A:G	1.14865e-40	-1.95771e-09	-1.75847	6.1133e-18	-1.95771e-09	-1.74418	4.25657e-10	-1.95771e-09	-1.74339
21519399	chr2:21519399:C:T	1.1637e-40	-1.95771e-09	-1.74545	6.06182e-18	-1.95771e-09	-1.75263	4.37947e-10	-1.95771e-09	-1.71493
21519975	chr2:21519975:G:C	1.18557e-40	-1.95771e-09	-1.72684	6.12124e-18	-1.95771e-09	-1.74288	4.21557e-10	-1.95771e-09	-1.75307
21520028	chr2:21520028:C:G	2.71379e-41	-1.7057	-1.49559	9.84708e-19	-1.93127	-1.63879	2.40923e-10	-0.595036	-1.71752
21520165	chr2:21520165:C:T	1.52194e-40	-1.95771e-09	-1.47707	7.28984e-18	-1.95771e-09	-1.56816	4.98972e-10	-1.95771e-09	-1.58448
21520233	chr2:21520233:GC:G	1.21109e-40	-0.320671	-1.38487	2.64802e-18	-1.06781	-1.51302	6.39181e-10	0.217656	-1.5545
21520973	chr2:21520973:CATATATAATA:C	4.73518e-40	-1.95771e-09	-0.342036	1.88146e-17	-1.95771e-09	-0.620008	1.35709e-09	-1.95771e-09	-0.583934
21521025	chr2:21521025:G:A	3.53155e-40	-1.95771e-09	-0.635318	1.94763e-17	-1.95771e-09	-0.585445	1.35833e-09	-1.95771e-09	-0.583019
21521466	chr2:21521466:G:A	8.97736e-42	-2.62387	-1.68365	4.23823e-19	-2.6826	-1.73048	2.99169e-11	-2.64001	-1.75859
21521576	chr2:21521576:T:A	6.07497e-40	-1.95771e-09	-0.0928788	3.14716e-17	-1.95771e-09	-0.105556	2.29169e-09	-1.95771e-09	-0.0599826
21522659	chr2:21522659:T:G	1.25832e-41	-2.23496	-1.73491	5.47115e-19	-2.4045	-1.75323	7.45575e-11	-1.72556	-1.7599
21523912	chr2:21523912:A:G	8.18292e-42	-2.66252	-1.73765	4.04126e-19	-2.70097	-1.7597	2.86216e-11	-2.69862	-1.74425
21523956	chr2:21523956:T:A	1.28077e-41	-2.19215	-1.76003	5.29938e-19	-2.43594	-1.75369	7.04675e-11	-1.79638	-1.7455
21524030	chr2:21524030:G:C	1.08067e-41	-2.49666	-1.6254	5.79185e-19	-2.34137	-1.75941	1.33959e-10	-1.18332	-1.71617
21524190	chr2:21524190:T:C	1.14778e-40	-1.95771e-09	-1.75922	6.21306e-18	-1.95771e-09	-1.72799	4.37035e-10	-1.95771e-09	-1.71702
21524616	chr2:21524616:G:A	1.52096e-40	-1.95771e-09	-1.47771	7.28605e-18	-1.95771e-09	-1.56868	4.98703e-10	-1.95771e-09	-1.58502
21525067	chr2:21525067:G:A	1.65005e-40	-1.95771e-09	-1.39625	7.79842e-18	-1.95771e-09	-1.50072	5.32319e-10	-1.95771e-09	-1.51979
21525655	chr2:21525655:C:T	1.52266e-40	-1.95771e-09	-1.4766	7.2926e-18	-1.95771e-09	-1.56778	4.99137e-10	-1.95771e-09	-1.58415
21526118	chr2:21526118:T:C	1.69489e-41	-2.00337	-1.66865	6.03574e-19	-2.48442	-1.57511	4.73577e-11	-2.47302	-1.46628
21526440	chr2:21526440:A:G	2.61454e-40	-1.95771e-09	-0.935969	1.57436e-17	-1.95771e-09	-0.798209	1.14143e-09	-1.95771e-09	-0.756994
21526561	chr2:21526561:C:G	1.40166e-41	-2.13956	-1.72242	5.55904e-19	-2.48382	-1.65798	4.4501e-11	-2.42748	-1.57404
21526779	chr2:21526779:T:TA	1.34529e-41	-2.40206	-1.50098	5.88462e-19	-2.43613	-1.64876	9.74419e-11	-1.49381	-1.72396
21526861	chr2:21526861:T:C	1.16028e-40	-1.95771e-09	-1.74839	6.26042e-18	-1.95771e-09	-1.7204	4.36308e-10	-1.95771e-09	-1.71868
21526975	chr2:21526975:G:A	1.14681e-40	-1.95771e-09	-1.76007	6.13981e-18	-1.95771e-09	-1.73985	4.31482e-10	-1.95771e-09	-1.7298
21527073	chr2:21527073:T:TC	1.15302e-40	-1.95771e-09	-1.75467	6.17971e-18	-1.95771e-09	-1.73337	4.30807e-10	-1.95771e-09	-1.73137
21527327	chr2:21527327:A:G	1.59517e-40	-1.43008	-1.53232e-09	6.06024e-18	-1.75289	-1.53232e-09	3.88835e-10	-1.83387	-1.53232e-09
21527831	chr2:21527831:T:C	7.02797e-40	-1.95771e-09	0.0528425	3.6269e-17	-1.95771e-09	0.0363194	2.61874e-09	-1.95771e-09	0.0734181
21528082	chr2:21528082:C:T	2.52907e-40	-1.95771e-09	-0.969205	1.42967e-17	-1.95771e-09	-0.894616	1.0062e-09	-1.95771e-09	-0.883098
21528143	chr2:21528143:A:G	2.52713e-40	-1.95771e-09	-0.969973	1.42843e-17	-1.95771e-09	-0.895479	1.0054e-09	-1.95771e-09	-0.88389
21528158	chr2:21528158:A:C	1.16028e-40	-1.95771e-09	-1.74839	6.26042e-18	-1.95771e-09	-1.7204	4.36308e-10	-1.95771e-09	-1.71868
21528321	chr2:21528321:T:C	1.48796e-40	-1.95771e-09	-1.49965	9.00148e-18	-1.95771e-09	-1.35725	6.29664e-10	-1.95771e-09	-1.35184
21528326	chr2:21528326:C:T	1.79361e-40	-1.95771e-09	-1.31283	9.0873e-18	-1.95771e-09	-1.34776	6.0159e-10	-1.95771e-09	-1.39745
21528816	chr2:21528816:C:T	1.62865e-40	-1.95771e-09	-1.4093	7.71323e-18	-1.95771e-09	-1.51171	5.26716e-10	-1.95771e-09	-1.53037
21529159	chr2:21529159:T:C	1.16568e-40	-1.95771e-09	-1.74375	6.30747e-18	-1.95771e-09	-1.71291	4.52642e-10	-1.95771e-09	-1.68193
21529329	chr2:21529329:G:A	1.52266e-40	-1.95771e-09	-1.4766	7.2926e-18	-1.95771e-09	-1.56778	4.99137e-10	-1.95771e-09	-1.58415
21529415	chr2:21529415:C:T	1.81082e-40	-1.96844	0.665163	7.59569e-18	-1.34743	-0.179629	1.04766e-10	-2.1959	-0.949402
21529747	chr2:21529747:G:T	1.42248e-40	-1.95771e-09	-1.54465	6.84974e-18	-1.95771e-09	-1.63043	4.57355e-10	-1.95771e-09	-1.67157
21529927	chr2:21529927:A:G	1.2314e-40	-1.95771e-09	-1.6889	6.91037e-18	-1.95771e-09	-1.62162	5.19168e-10	-1.95771e-09	-1.5448
21529962	chr2:21529962:G:C	1.48318e-40	-1.95771e-09	-1.50287	7.14513e-18	-1.95771e-09	-1.58821	4.89266e-10	-1.95771e-09	-1.60412
21529963	chr2:21529963:C:A	1.48318e-40	-1.95771e-09	-1.50287	7.14513e-18	-1.95771e-09	-1.58821	4.89266e-10	-1.95771e-09	-1.60412
21530595	chr2:21530595:C:T	6.09676e-40	-1.95771e-09	-0.0892993	3.15948e-17	-1.95771e-09	-0.101651	2.30105e-09	-1.95771e-09	-0.0559088
21530602	chr2:21530602:T:C	1.97389e-40	-1.21705	-1.53232e-09	3.91124e-18	-2.19079	-1.53232e-09	4.05839e-10	-1.79107	-1.53232e-09
21531004	chr2:21531004:A:C	7.5661e-41	-1.32839	-0.847572	1.67271e-18	-2.23715	-0.803048	1.75398e-10	-1.83726	-0.792707
21531271	chr2:21531271:C:T	1.48634e-40	-1.95771e-09	-1.50074	7.15741e-18	-1.95771e-09	-1.58649	4.90067e-10	-1.95771e-09	-1.60249
21531285	chr2:21531285:G:A	7.53371e-40	-1.95771e-09	0.122332	2.53247e-17	-1.95771e-09	-0.322864	1.51273e-09	-1.95771e-09	-0.475357
21531307	chr2:21531307:G:A	1.39109e-40	-1.95771e-09	-1.56697	7.50668e-18	-1.95771e-09	-1.53885	4.98386e-10	-1.95771e-09	-1.58565
21532313	chr2:21532313:T:G	1.34656e-40	-1.95771e-09	-1.5995	7.23637e-18	-1.95771e-09	-1.57552	4.82652e-10	-1.95771e-09	-1.61773
21533232	chr2:21533232:C:A	2.26178e-41	-1.62651	-1.75698	9.75814e-19	-1.83312	-1.74601	2.95423e-10	-0.421145	-1.68748
21533588	chr2:21533588:C:A	1.15886e-40	-1.95771e-09	-1.74962	6.03253e-18	-1.95771e-09	-1.75748	4.18622e-10	-1.95771e-09	-1.76006
21534386	chr2:21534386:T:C	2.39904e-40	-1.02199	-1.53232e-09	4.25176e-18	-2.10731	-1.53232e-09	4.53739e-10	-1.67951	-1.53232e-09
21534558	chr2:21534558:T:A	1.22761e-41	-2.2726	-1.72198	5.12942e-19	-2.56499	-1.65724	4.0597e-11	-2.52029	-1.57305
21534967	chr2:21534967:A:T	1.16203e-40	-1.95771e-09	-1.74688	6.13536e-18	-1.95771e-09	-1.74057	4.21388e-10	-1.95771e-09	-1.75348
21535346	chr2:21535346:A:C	1.1586e-40	-1.95771e-09	-1.74984	6.02912e-18	-1.95771e-09	-1.75804	4.18682e-10	-1.95771e-09	-1.75992
21535724	chr2:21535724:C:G	1.52266e-40	-1.95771e-09	-1.4766	7.2926e-18	-1.95771e-09	-1.56778	4.99137e-10	-1.95771e-09	-1.58415
21535971	chr2:21535971:A:G	1.52266e-40	-1.95771e-09	-1.4766	7.2926e-18	-1.95771e-09	-1.56778	4.99137e-10	-1.95771e-09	-1.58415
21536104	chr2:21536104:T:C	1.16718e-40	-1.95771e-09	-1.74247	6.31776e-18	-1.95771e-09	-1.71128	4.5387e-10	-1.95771e-09	-1.67922
21536197	chr2:21536197:G:A	1.26833e-41	-2.2387	-1.72324	7.09683e-19	-2.27795	-1.61963	1.72001e-10	-1.17503	-1.47449
21536252	chr2:21536252:C:T	5.25379e-40	-1.95771e-09	-0.238106	3.20926e-17	-1.95771e-09	-0.0860182	1.97772e-09	-1.95771e-09	-0.207328
21536336	chr2:21536336:G:A	1.31176e-41	-2.16846	-1.75981	6.86561e-19	-2.20258	-1.72812	1.66914e-10	-1.02782	-1.65174
21536487	chr2:21536487:GT:G	1.39831e-40	-1.95771e-09	-1.56179	6.76013e-18	-1.95771e-09	-1.6436	4.52677e-10	-1.95771e-09	-1.68185
21537554	chr2:21537554:T:C	7.94618e-42	-2.69707	-1.73247	4.63602e-19	-2.56939	-1.75398	2.88119e-11	-2.67619	-1.76005
21537906	chr2:21537906:T:C	3.39031e-40	-1.95771e-09	-0.676135	2.24869e-17	-1.95771e-09	-0.441711	1.37443e-09	-1.95771e-09	-0.571238
21537991	chr2:21537991:A:C	1.4835e-40	-1.95771e-09	-1.50265	7.14608e-18	-1.95771e-09	-1.58808	4.89333e-10	-1.95771e-09	-1.60399
21538031	chr2:21538031:A:T	2.54401e-40	-1.95771e-09	-0.963315	9.97459e-18	-1.95771e-09	-1.2546	8.57067e-10	-1.95771e-09	-1.04351
21538175	chr2:21538175:A:G	1.22841e-40	-1.95771e-09	-1.69133	6.79346e-18	-1.95771e-09	-1.63868	4.7483e-10	-1.95771e-09	-1.63407
21538376	chr2:21538376:C:T	6.15979e-40	-1.95771e-09	-0.0790129	1.74533e-17	-1.95771e-09	-0.695115	1.38897e-09	-1.95771e-09	-0.560715
21538429	chr2:21538429:C:T	1.15676e-40	-1.95771e-09	-1.75143	6.44471e-18	-1.95771e-09	-1.69138	4.55116e-10	-1.95771e-09	-1.67648
21538859	chr2:21538859:G:A	1.56636e-40	-1.95771e-09	-1.4483	7.81731e-18	-1.95771e-09	-1.4983	5.16167e-10	-1.95771e-09	-1.5506
21538993	chr2:21538993:G:A	3.7786e-40	-1.95771e-09	-0.567702	2.57646e-17	-1.95771e-09	-0.305642	1.55488e-09	-1.95771e-09	-0.447877
21539049	chr2:21539049:C:A	3.93525e-40	-1.95771e-09	-0.527082	1.12612e-17	-1.95771e-09	-1.13328	9.24155e-10	-1.95771e-09	-0.96815
21539923	chr2:21539923:T:A	1.1932e-40	-1.95771e-09	-1.72041	6.5954e-18	-1.95771e-09	-1.66827	4.89671e-10	-1.95771e-09	-1.6033
21539933	chr2:21539933:G:A	4.47573e-41	-2.70097	-1.53232e-09	3.02667e-18	-2.44718	-1.53232e-09	2.35053e-10	-2.33722	-1.53232e-09
21539952	chr2:21539952:A:G	1.37334e-40	-1.95771e-09	-1.57981	7.39682e-18	-1.95771e-09	-1.55359	4.92409e-10	-1.95771e-09	-1.59772
21540086	chr2:21540086:A:G	2.14451e-40	-1.13415	-1.53232e-09	3.98633e-18	-2.17177	-1.53232e-09	4.17313e-10	-1.76319	-1.53232e-09
21540926	chr2:21540926:C:T	1.34974e-41	-2.35467	-1.54506	5.92209e-19	-2.3998	-1.67874	1.03873e-10	-1.41362	-1.74024
21541437	chr2:21541437:T:C	1.34682e-41	-2.37327	-1.52863	5.92697e-19	-2.4091	-1.66861	1.02565e-10	-1.43135	-1.73518
21541448	chr2:21541448:G:A	1.48389e-40	-1.95771e-09	-1.50239	7.14736e-18	-1.95771e-09	-1.5879	4.89411e-10	-1.95771e-09	-1.60383
21541963	chr2:21541963:C:A	4.12243e-41	-1.7353	-1.0479	3.56018e-18	-1.14333	-1.14151	5.07141e-11	-2.42557	-1.44526
21542137	chr2:21542137:G:A	1.52266e-40	-1.95771e-09	-1.4766	7.2926e-18	-1.95771e-09	-1.56778	4.99137e-10	-1.95771e-09	-1.58415
21542277	chr2:21542277:A:G	1.51861e-40	-1.95771e-09	-1.47926	7.61354e-18	-1.95771e-09	-1.52471	5.04672e-10	-1.95771e-09	-1.57312
21542597	chr2:21542597:G:A	1.51508e-41	-2.6993	-1.08487	6.95875e-19	-2.69872	-1.21851	4.82096e-11	-2.5462	-1.37527
21544063	chr2:21544063:C:T	2.48347e-39	-1.95771e-09	1.31519	5.59645e-17	-1.95771e-09	0.470074	5.00008e-09	-1.95771e-09	0.720179
21544462	chr2:21544462:A:G	3.07225e-40	-1.95771e-09	-0.774645	2.09279e-17	-1.95771e-09	-0.513559	1.32473e-09	-1.95771e-09	-0.608068
21545034	chr2:21545034:T:C	2.81382e-40	-1.95771e-09	-0.862514	1.87644e-17	-1.95771e-09	-0.622679	1.14538e-09	-1.95771e-09	-0.753539
21545112	chr2:21545112:T:C	3.92265e-40	-1.95771e-09	-0.530288	2.13455e-17	-1.95771e-09	-0.493803	1.27982e-09	-1.95771e-09	-0.642552
21545157	chr2:21545157:C:T	1.17072e-40	-1.95771e-09	-1.73944	6.06943e-18	-1.95771e-09	-1.75138	4.19539e-10	-1.95771e-09	-1.75787
21545383	chr2:21545383:C:A	1.19118e-40	-1.95771e-09	-1.72211	6.14253e-18	-1.95771e-09	-1.73941	4.22636e-10	-1.95771e-09	-1.75052
21545585	chr2:21545585:T:C	1.38736e-41	-2.22001	-1.65223	6.45492e-19	-2.25634	-1.73604	1.34751e-10	-1.13363	-1.75997
21545659	chr2:21545659:T:C	1.24927e-41	-2.68141	-1.29567	5.91374e-19	-2.67888	-1.40106	4.51477e-11	-2.45868	-1.52841
21545856	chr2:21545856:T:G	9.13485e-40	-1.95771e-09	0.315041	4.76229e-17	-1.95771e-09	0.308671	3.41532e-09	-1.95771e-09	0.338997
21545869	chr2:21545869:A:G	2.24245e-41	-1.70444	-1.68763	8.11237e-19	-2.04096	-1.72288	1.40801e-10	-1.11434	-1.73534
21546013	chr2:21546013:A:G	1.39377e-41	-2.19687	-1.67076	6.52111e-19	-2.23786	-1.74432	1.3944e-10	-1.0997	-1.7597
21546731	chr2:21546731:A:G	1.13931e-41	-2.69797	-1.37125	5.52137e-19	-2.69707	-1.45153	4.00765e-11	-2.53557	-1.57067
21546767	chr2:21546767:G:A	1.88738e-41	-2.42653	-1.13792	8.61135e-19	-2.38602	-1.31813	3.35959e-11	-2.69215	-1.59047
21547504	chr2:21547504:G:A	4.93801e-40	-1.95771e-09	-0.300094	2.46157e-17	-1.95771e-09	-0.351256	1.58382e-09	-1.95771e-09	-0.429432
21547697	chr2:21547697:CAT:C	1.70444e-40	-1.95771e-09	-1.36382	8.54958e-18	-1.95771e-09	-1.40876	5.59529e-10	-1.95771e-09	-1.46993
21548215	chr2:21548215:G:A	1.14869e-40	-1.95771e-09	-1.75844	6.01843e-18	-1.95771e-09	-1.75982	4.20175e-10	-1.95771e-09	-1.75636
21548515	chr2:21548515:C:A	3.59738e-40	-1.95771e-09	-0.61685	2.09597e-17	-1.95771e-09	-0.512042	1.56495e-09	-1.95771e-09	-0.441418
21548769	chr2:21548769:T:C	1.52172e-40	-1.95771e-09	-1.47721	7.64384e-18	-1.95771e-09	-1.52074	5.09501e-10	-1.95771e-09	-1.5636
21549444	chr2:21549444:C:G	5.01489e-41	-2.58723	-1.53232e-09	2.82495e-18	-2.51615	-1.53232e-09	1.70327e-10	-2.65931	-1.53232e-09
21549965	chr2:21549965:A:G	3.0708e-40	-1.95771e-09	-0.775118	1.86798e-17	-1.95771e-09	-0.6272	1.16309e-09	-1.95771e-09	-0.738198
21550082	chr2:21550082:C:A	3.49957e-40	-1.95771e-09	-0.644415	1.9296e-17	-1.95771e-09	-0.594747	1.34594e-09	-1.95771e-09	-0.592185
21550843	chr2:21550843:G:C	4.47579e-41	-2.70096	-1.53232e-09	2.35153e-18	-2.69958	-1.53232e-09	1.76551e-10	-2.62342	-1.53232e-09
21551289	chr2:21551289:T:C	3.4428e-40	-1.95771e-09	-0.66077	1.41068e-17	-1.95771e-09	-0.907983	1.00457e-09	-1.95771e-09	-0.884718
21551332	chr2:21551332:A:G	1.15086e-40	-1.95771e-09	-1.75654	6.02134e-18	-1.95771e-09	-1.75933	4.19021e-10	-1.95771e-09	-1.75911
21551750	chr2:21551750:T:A	1.1605e-40	-1.95771e-09	-1.74821	6.68487e-18	-1.95771e-09	-1.6548	4.68978e-10	-1.95771e-09	-1.64647
21552582	chr2:21552582:T:G	1.46608e-40	-1.95771e-09	-1.51446	6.87373e-18	-1.95771e-09	-1.62694	4.7222e-10	-1.95771e-09	-1.63959
21552627	chr2:21552627:C:T	5.04811e-40	-1.95771e-09	-0.278043	3.05921e-17	-1.95771e-09	-0.1339	2.34438e-09	-1.95771e-09	-0.0372517
21553217	chr2:21553217:G:A	9.58092e-40	-1.95771e-09	0.362718	4.97749e-17	-1.95771e-09	0.352869	3.61514e-09	-1.95771e-09	0.395857
21553625	chr2:21553625:A:G	1.16313e-40	-1.95771e-09	-1.74594	6.27023e-18	-1.95771e-09	-1.71883	4.37154e-10	-1.95771e-09	-1.71674
21554079	chr2:21554079:T:C	1.27644e-41	-2.2801	-1.67547	6.02143e-19	-2.31464	-1.74726	1.20275e-10	-1.24822	-1.75903
21555010	chr2:21555010:T:TG	2.70056e-40	-1.95771e-09	-0.903597	1.2822e-17	-1.95771e-09	-1.00348	8.07009e-10	-1.95771e-09	-1.10369
21555012	chr2:21555012:T:G	1.34472e-41	-2.30839	-1.59506	8.86524e-19	-2.12621	-1.54888	4.20084e-11	-2.45126	-1.6079
21555285	chr2:21555285:G:C	1.1553e-40	-1.95771e-09	-1.7527	6.09039e-18	-1.95771e-09	-1.74793	4.19669e-10	-1.95771e-09	-1.75756
21555294	chr2:21555294:C:T	1.45196e-40	-1.95771e-09	-1.52414	7.10064e-18	-1.95771e-09	-1.59446	4.86435e-10	-1.95771e-09	-1.60993
21555821	chr2:21555821:C:T	3.341e-40	-2.40148	1.7107	1.22277e-17	-1.75728	0.706339	1.47685e-10	-2.47746	-0.324489
21558629	chr2:21558629:A:G	8.13774e-40	-1.95771e-09	0.199457	4.10488e-17	-1.95771e-09	0.160118	3.03825e-09	-1.95771e-09	0.222006
21558717	chr2:21558717:A:G	1.15061e-40	-1.95771e-09	-1.75676	6.01709e-18	-1.95771e-09	-1.76004	4.19285e-10	-1.95771e-09	-1.75848
21559563	chr2:21559563:A:G	1.2519e-40	-1.95771e-09	-1.67239	7.0619e-18	-1.95771e-09	-1.59993	4.90127e-10	-1.95771e-09	-1.60236
21559697	chr2:21559697:G:A	1.18064e-39	-1.95771e-09	0.571584	6.17207e-17	-1.95771e-09	0.567976	4.45905e-09	-1.95771e-09	0.605661
21559960	chr2:21559960:G:A	1.64672e-40	-1.95771e-09	-1.39827	9.86504e-18	-1.95771e-09	-1.26565	7.22855e-10	-1.95771e-09	-1.21382
21560028	chr2:21560028:C:T	1.33745e-40	-1.95771e-09	-1.60629	8.08234e-18	-1.95771e-09	-1.46496	5.845e-10	-1.95771e-09	-1.42627
21560681	chr2:21560681:T:C	1.33506e-40	-1.95771e-09	-1.60808	8.06232e-18	-1.95771e-09	-1.46744	5.8296e-10	-1.95771e-09	-1.42891
21560750	chr2:21560750:C:A	1.95504e-40	0.313924	-1.54057	4.25516e-18	-0.77474	-1.33177	1.65202e-10	-1.47113	-1.21873
21560900	chr2:21560900:C:G	1.0026e-39	-1.95771e-09	0.408127	5.05074e-17	-1.95771e-09	0.367478	3.71627e-09	-1.95771e-09	0.423447
21561645	chr2:21561645:A:T	1.09009e-41	-2.36331	-1.75008	4.37426e-19	-2.62272	-1.75877	4.90921e-11	-2.16559	-1.73774
21561783	chr2:21561783:G:A	3.53685e-40	-1.95771e-09	-0.633819	1.53089e-17	-1.95771e-09	-0.82621	1.0217e-09	-1.95771e-09	-0.867805
21562172	chr2:21562172:A:G	2.31474e-40	-1.95771e-09	-1.05776	1.05522e-17	-1.95771e-09	-1.1983	7.09748e-10	-1.95771e-09	-1.23212
21562721	chr2:21562721:G:A	4.64216e-41	-2.66446	-1.53232e-09	2.41579e-18	-2.67262	-1.53232e-09	1.65296e-10	-2.68929	-1.53232e-09
21562782	chr2:21562782:G:A	2.44161e-40	-1.95771e-09	-1.0044	1.4339e-17	-1.95771e-09	-0.891661	9.95865e-10	-1.95771e-09	-0.893417
21562919	chr2:21562919:G:T	1.31924e-40	-1.62	-1.53232e-09	4.07103e-18	-2.15075	-1.53232e-09	2.3858e-10	-2.32232	-1.53232e-09
21562984	chr2:21562984:G:A	7.28874e-41	-2.21331	-1.53232e-09	6.38479e-18	-1.70072	-1.53232e-09	3.04782e-10	-2.07743	-1.53232e-09
21563030	chr2:21563030:A:G	1.38279e-40	-1.95771e-09	-1.57295	6.92663e-18	-1.95771e-09	-1.61927	4.58139e-10	-1.95771e-09	-1.66986
21564552	chr2:21564552:CTAACAT:C	1.68569e-40	-1.95771e-09	-1.37488	8.53379e-18	-1.95771e-09	-1.41061	5.70633e-10	-1.95771e-09	-1.45028
21564554	chr2:21564554:A:G	1.14933e-40	-1.95771e-09	-1.75787	6.24812e-18	-1.95771e-09	-1.72236	4.41277e-10	-1.95771e-09	-1.70736
21564606	chr2:21564606:T:C	1.63722e-40	-1.40406	-1.53232e-09	9.60493e-18	-1.29237	-1.53232e-09	4.26249e-10	-1.74201	-1.53232e-09
21564698	chr2:21564698:A:G	5.41447e-40	-1.95771e-09	-0.207982	3.40859e-17	-1.95771e-09	-0.0257597	2.50247e-09	-1.95771e-09	0.0280023
21564744	chr2:21564744:G:A	1.31406e-40	-1.95771e-09	-1.62393	6.90135e-18	-1.95771e-09	-1.62292	4.67489e-10	-1.95771e-09	-1.64965
21565224	chr2:21565224:G:A	1.48397e-40	-1.95771e-09	-1.50233	7.23507e-18	-1.95771e-09	-1.5757	4.87389e-10	-1.95771e-09	-1.60797
21565320	chr2:21565320:G:A	1.31851e-40	-1.95771e-09	-1.62055	6.92815e-18	-1.95771e-09	-1.61905	4.68852e-10	-1.95771e-09	-1.64674
21565454	chr2:21565454:T:C	1.23901e-39	-1.95771e-09	0.619839	6.45632e-17	-1.95771e-09	0.613002	4.72793e-09	-1.95771e-09	0.664213
21565859	chr2:21565859:T:G	9.39963e-42	-2.50699	-1.75457	4.37707e-19	-2.67115	-1.7097	4.74581e-11	-2.29282	-1.64437
21566085	chr2:21566085:A:C	1.57569e-40	-1.95771e-09	-1.44236	7.50529e-18	-1.95771e-09	-1.53904	5.12432e-10	-1.95771e-09	-1.55786
21566488	chr2:21566488:A:G	9.28695e-42	-2.59745	-1.67616	4.10819e-19	-2.6978	-1.74645	3.66875e-11	-2.43452	-1.76007
21566545	chr2:21566545:C:A	4.88934e-40	-1.95771e-09	-0.309999	2.75397e-17	-1.95771e-09	-0.239014	1.62493e-09	-1.95771e-09	-0.403808
21566570	chr2:21566570:A:G	1.18311e-39	-1.95771e-09	0.573674	6.1976e-17	-1.95771e-09	0.572105	4.51577e-09	-1.95771e-09	0.618301
21566716	chr2:21566716:G:A	9.10713e-42	-2.59192	-1.70125	4.07626e-19	-2.69685	-1.7552	3.70006e-11	-2.42844	-1.75766
21567338	chr2:21567338:T:G	1.74463e-40	-1.95771e-09	-1.34051	8.98771e-18	-1.95771e-09	-1.35878	5.85545e-10	-1.95771e-09	-1.42449
21567494	chr2:21567494:G:A	1.1686e-41	-2.32291	-1.72092	5.39218e-19	-2.56291	-1.60937	7.30838e-11	-2.00451	-1.50092
21567594	chr2:21567594:T:A	9.44241e-42	-2.52011	-1.7369	4.7135e-19	-2.54707	-1.75972	5.19505e-11	-2.09685	-1.74989
21567958	chr2:21567958:A:AT	1.13394e-41	-2.41249	-1.66145	4.4205e-19	-2.63036	-1.74061	4.73019e-11	-2.18088	-1.7596
21568190	chr2:21568190:C:T	2.03266e-40	-1.95771e-09	-1.18771	1.01706e-17	-1.95771e-09	-1.23514	6.72743e-10	-1.95771e-09	-1.28567
21568356	chr2:21568356:A:G	1.60151e-40	-1.95771e-09	-1.42611	9.08977e-18	-1.95771e-09	-1.34749	6.76707e-10	-1.95771e-09	-1.27979
21568383	chr2:21568383:C:T	1.03457e-39	-1.95771e-09	0.439519	4.65861e-17	-1.95771e-09	0.286658	2.95104e-09	-1.95771e-09	0.192882
21568551	chr2:21568551:T:G	1.2905e-40	-1.95771e-09	-1.64203	7.65917e-18	-1.95771e-09	-1.51874	5.52634e-10	-1.95771e-09	-1.48233
21568614	chr2:21568614:A:G	1.46271e-41	-2.37649	-1.44286	5.29779e-19	-2.59891	-1.59103	5.32471e-11	-2.1536	-1.66849
21569145	chr2:21569145:T:C	8.28405e-42	-2.62785	-1.76005	4.17127e-19	-2.69505	-1.73396	3.02169e-11	-2.69967	-1.68896
21569840	chr2:21569840:T:C	1.35498e-41	-2.39585	-1.50001	5.10937e-19	-2.60188	-1.62427	5.12702e-11	-2.16472	-1.6952
21569907	chr2:21569907:G:A	1.71222e-41	-1.90386	-1.75798	9.17273e-19	-1.90851	-1.73249	2.53216e-10	-0.593365	-1.66942
21570068	chr2:21570068:T:C	1.61307e-41	-2.22149	-1.50001	5.64264e-19	-2.5026	-1.62427	6.27382e-11	-1.96286	-1.6952
21570069	chr2:21570069:G:A	5.20755e-41	-1.33342	-1.21611	1.81538e-18	-1.48838	-1.46997	5.01695e-10	0.0135676	-1.5926
21570100	chr2:21570100:T:G	1.59471e-41	-2.23294	-1.50001	5.59909e-19	-2.51035	-1.62427	6.17465e-11	-1.97879	-1.6952
21570133	chr2:21570133:T:A	1.59731e-41	-2.23131	-1.50001	5.60493e-19	-2.50931	-1.62427	6.18718e-11	-1.97677	-1.6952
21570288	chr2:21570288:T:C	2.91107e-40	-1.95771e-09	-0.828536	1.28375e-17	-1.95771e-09	-1.00228	8.55511e-10	-1.95771e-09	-1.04533
21570302	chr2:21570302:T:C	2.91193e-40	-1.95771e-09	-0.82824	1.83056e-17	-1.95771e-09	-0.647438	1.40532e-09	-1.95771e-09	-0.549009
21570311	chr2:21570311:A:G	1.7912e-41	-1.89144	-1.72532	9.18919e-19	-1.88	-1.7592	2.47302e-10	-0.553474	-1.73295
21570331	chr2:21570331:C:T	1.5598e-41	-2.2592	-1.49589	5.52815e-19	-2.52608	-1.62129	5.98803e-11	-2.01155	-1.69313
21570678	chr2:21570678:T:C	1.51013e-41	-2.26128	-1.52617	5.40473e-19	-2.52726	-1.64269	5.88927e-11	-2.01329	-1.70802
21570800	chr2:21570800:C:T	1.53764e-41	-2.24322	-1.52617	5.46752e-19	-2.51571	-1.64269	6.02876e-11	-1.98988	-1.70802
21570879	chr2:21570879:G:A	1.485e-41	-2.26808	-1.53615	5.344e-19	-2.53153	-1.64973	5.81227e-11	-2.0218	-1.71267
21571007	chr2:21571007:A:G	3.15552e-40	-0.747904	-1.53232e-09	3.21407e-17	-0.0845195	-1.53232e-09	7.38458e-10	-1.19247	-1.53232e-09
21571094	chr2:21571094:C:T	2.76978e-41	-1.63936	-1.54151	1.13145e-18	-1.73695	-1.69419	2.97346e-10	-0.357716	-1.74442
21571384	chr2:21571384:G:T	4.93375e-41	-1.04053	-1.56301	1.97612e-18	-1.16422	-1.70929	6.94323e-10	0.496584	-1.75068
21571625	chr2:21571625:T:A	1.64922e-41	-1.97107	-1.72827	5.92262e-19	-2.31872	-1.75973	8.24251e-11	-1.63393	-1.75121
21571884	chr2:21571884:A:G	5.2241e-41	-1.38926	-1.1571	1.8187e-18	-1.52368	-1.43284	4.87634e-10	-0.0430509	-1.56441
21572149	chr2:21572149:G:A	1.48429e-40	-1.95771e-09	-1.50212	6.94215e-18	-1.95771e-09	-1.61703	4.65674e-10	-1.95771e-09	-1.65354
21572303	chr2:21572303:A:G	3.93616e-40	-1.95771e-09	-0.526851	2.69424e-17	-1.95771e-09	-0.260941	1.6427e-09	-1.95771e-09	-0.392931
21572724	chr2:21572724:G:A	7.94861e-42	-2.69613	-1.7331	4.05457e-19	-2.69731	-1.76007	2.85223e-11	-2.69816	-1.74818
21572737	chr2:21572737:C:A	1.54886e-41	-2.01438	-1.74774	5.78242e-19	-2.34475	-1.75765	7.98447e-11	-1.68238	-1.73456
21572960	chr2:21572960:A:T	1.47093e-40	-1.95771e-09	-1.51116	6.89616e-18	-1.95771e-09	-1.62368	4.62953e-10	-1.95771e-09	-1.6594
21573806	chr2:21573806:G:A	5.81727e-40	-1.95771e-09	-0.136224	2.45111e-17	-1.95771e-09	-0.355515	1.6227e-09	-1.95771e-09	-0.405181
21574178	chr2:21574178:T:C	4.11469e-41	-1.49919	-1.28589	1.48366e-18	-1.6392	-1.52093	3.84526e-10	-0.214432	-1.63059
21574706	chr2:21574706:A:G	1.13931e-41	-2.35093	-1.71829	4.58832e-19	-2.57746	-1.75625	5.054e-11	-2.11672	-1.75754
21575100	chr2:21575100:G:A	1.49696e-41	-2.21126	-1.58495	5.32893e-19	-2.49952	-1.68455	6.02021e-11	-1.9648	-1.73452
21575463	chr2:21575463:G:A	1.42213e-41	-2.25497	-1.59251	5.15513e-19	-2.52768	-1.68955	5.69331e-11	-2.01781	-1.73734
21575475	chr2:21575475:A:G	1.53098e-41	-2.20251	-1.57123	5.40798e-19	-2.4939	-1.67546	6.11805e-11	-1.95408	-1.72912
21575484	chr2:21575484:G:T	2.48329e-41	-1.68271	-1.60735	1.03703e-18	-1.79201	-1.72627	2.71164e-10	-0.436994	-1.75731
21575546	chr2:21575546:A:G	1.44135e-40	-1.95771e-09	-1.53148	6.84824e-18	-1.95771e-09	-1.63065	4.60229e-10	-1.95771e-09	-1.6653
21575857	chr2:21575857:A:G	1.51004e-41	-2.21126	-1.57624	5.35967e-19	-2.49952	-1.6788	6.04065e-11	-1.9648	-1.73113
21576118	chr2:21576118:T:C	2.98261e-40	-1.95771e-09	-0.804256	1.79713e-17	-1.95771e-09	-0.665869	1.26634e-09	-1.95771e-09	-0.653141
21576158	chr2:21576158:A:G	1.38682e-40	-1.95771e-09	-1.57005	7.09019e-18	-1.95771e-09	-1.59593	4.79182e-10	-1.95771e-09	-1.62495
21576408	chr2:21576408:A:G	1.40788e-40	-1.95771e-09	-1.55497	7.19383e-18	-1.95771e-09	-1.58142	4.85517e-10	-1.95771e-09	-1.61181
21576455	chr2:21576455:AT:A	1.95792e-40	-1.95771e-09	-1.22517	9.16854e-18	-1.95771e-09	-1.33886	5.56474e-10	-1.95771e-09	-1.47541
21576573	chr2:21576573:A:G	1.26986e-41	-2.36085	-1.59988	4.8067e-19	-2.5925	-1.69472	4.9374e-11	-2.15744	-1.74017
21576597	chr2:21576597:A:G	1.42094e-41	-2.27366	-1.57466	5.15192e-19	-2.54011	-1.67775	5.59633e-11	-2.04183	-1.7305
21576737	chr2:21576737:G:T	1.83532e-41	-1.84882	-1.7436	9.17003e-19	-1.88681	-1.75448	2.47357e-10	-0.568992	-1.7172
21577377	chr2:21577377:A:G	1.35723e-40	-1.95771e-09	-1.59161	8.23509e-18	-1.95771e-09	-1.44624	5.96258e-10	-1.95771e-09	-1.40636
21577525	chr2:21577525:G:A	2.39703e-41	-1.71618	-1.60923	1.0007e-18	-1.82679	-1.72716	2.57491e-10	-0.488486	-1.75756
21577631	chr2:21577631:A:G	1.32136e-40	-1.95771e-09	-1.6184	7.93604e-18	-1.95771e-09	-1.48323	5.73256e-10	-1.95771e-09	-1.4457
21578033	chr2:21578033:C:G	3.57986e-40	-1.95771e-09	-0.621732	2.05362e-17	-1.95771e-09	-0.532454	1.53688e-09	-1.95771e-09	-0.459519
21578035	chr2:21578035:G:A	1.32186e-40	-1.95771e-09	-1.61801	7.94028e-18	-1.95771e-09	-1.48269	5.73582e-10	-1.95771e-09	-1.44513
21578687	chr2:21578687:G:A	1.47455e-40	-1.95771e-09	-1.5087	6.92114e-18	-1.95771e-09	-1.62006	4.64533e-10	-1.95771e-09	-1.656
21578689	chr2:21578689:A:G	1.45011e-41	-2.25497	-1.57303	5.22352e-19	-2.52768	-1.67637	5.73747e-11	-2.01781	-1.72962
21578918	chr2:21578918:G:A	1.38132e-40	-1.57402	-1.53232e-09	4.23087e-18	-2.11224	-1.53232e-09	1.05354e-09	-0.837121	-1.53232e-09
21578987	chr2:21578987:G:A	1.39385e-41	-2.27744	-1.59013	5.09724e-19	-2.54058	-1.68795	5.56417e-11	-2.04162	-1.73648
21579325	chr2:21579325:GA:G	1.47696e-41	-2.23295	-1.5767	5.28107e-19	-2.51399	-1.67911	5.88046e-11	-1.9915	-1.73131
21579804	chr2:21579804:T:G	1.15043e-40	-1.95771e-09	-1.75692	6.17541e-18	-1.95771e-09	-1.73407	4.33566e-10	-1.95771e-09	-1.72498
21580011	chr2:21580011:C:T	1.73526e-40	-1.95771e-09	-1.3459	8.27104e-18	-1.95771e-09	-1.44188	5.56942e-10	-1.95771e-09	-1.47457
21580045	chr2:21580045:A:G	1.3628e-40	-1.95771e-09	-1.58751	8.29822e-18	-1.95771e-09	-1.4386	6.00959e-10	-1.95771e-09	-1.3985
21580271	chr2:21580271:G:A	4.2997e-41	-1.46627	-1.27483	1.55189e-18	-1.59919	-1.51598	4.0566e-10	-0.164974	-1.62654
21580913	chr2:21580913:G:A	1.47009e-40	-1.95771e-09	-1.51173	8.7284e-18	-1.95771e-09	-1.38806	6.98812e-10	-1.95771e-09	-1.24765
21580966	chr2:21580966:A:G	3.77291e-40	-1.95771e-09	-0.569209	2.90346e-17	-1.95771e-09	-0.186154	2.07135e-09	-1.95771e-09	-0.161076
21581049	chr2:21581049:A:G	3.24718e-40	-1.95771e-09	-0.719269	1.35314e-17	-1.95771e-09	-0.949627	9.41795e-10	-1.95771e-09	-0.949242
21581420	chr2:21581420:A:G	3.7974e-41	-1.85083	-1.01449	2.19642e-18	-1.51223	-1.25558	4.79932e-10	-0.197395	-1.42599
21581774	chr2:21581774:A:G	1.46833e-40	-1.95771e-09	-1.51293	8.94262e-18	-1.95771e-09	-1.36381	6.42136e-10	-1.95771e-09	-1.33223
21582352	chr2:21582352:A:G	3.87957e-41	-1.8128	-1.03112	2.25752e-18	-1.46861	-1.27176	5.02767e-10	-0.136588	-1.44032
21582508	chr2:21582508:T:G	3.79458e-41	-1.85979	-1.00628	2.18833e-18	-1.52287	-1.24863	4.75228e-10	-0.212711	-1.42052
21582542	chr2:21582542:T:C	1.7839e-40	-1.95771e-09	-1.31825	7.5385e-18	-1.95771e-09	-1.53462	4.64163e-10	-1.95771e-09	-1.65679
21582604	chr2:21582604:T:C	1.20378e-40	-1.95771e-09	-1.71159	6.86179e-18	-1.95771e-09	-1.62867	4.88238e-10	-1.95771e-09	-1.60623
21582661	chr2:21582661:G:A	5.1637e-40	-1.95771e-09	-0.255402	2.71729e-17	-1.95771e-09	-0.252423	1.98759e-09	-1.95771e-09	-0.202353
21582742	chr2:21582742:TAC:T	3.55226e-40	-1.95771e-09	-0.629471	2.03702e-17	-1.95771e-09	-0.540569	1.52453e-09	-1.95771e-09	-0.467589
21583079	chr2:21583079:G:T	1.39706e-40	-1.95771e-09	-1.56269	8.41189e-18	-1.95771e-09	-1.425	6.02291e-10	-1.95771e-09	-1.39629
21583413	chr2:21583413:G:C	1.40253e-40	-1.95771e-09	-1.55878	8.4548e-18	-1.95771e-09	-1.41991	6.05492e-10	-1.95771e-09	-1.39099
21583422	chr2:21583422:GTCAAAGA:G	1.40024e-40	-1.95771e-09	-1.56041	8.43682e-18	-1.95771e-09	-1.42204	6.04151e-10	-1.95771e-09	-1.3932
21583587	chr2:21583587:G:A	1.60337e-40	-1.95771e-09	-1.42495	9.51525e-18	-1.95771e-09	-1.30175	7.03322e-10	-1.95771e-09	-1.24121
21583613	chr2:21583613:A:G	4.09639e-41	-1.45107	-1.33847	1.48115e-18	-1.60037	-1.56145	3.96012e-10	-0.152475	-1.66311
21583716	chr2:21583716:A:G	1.40758e-40	-1.95771e-09	-1.55519	8.06671e-18	-1.95771e-09	-1.4669	5.9454e-10	-1.95771e-09	-1.40924
21583942	chr2:21583942:A:C	1.81728e-40	-1.95771e-09	-1.29971	8.71846e-18	-1.95771e-09	-1.3892	5.76697e-10	-1.95771e-09	-1.43971
21584137	chr2:21584137:A:G	2.14332e-41	-1.79792	-1.63937	9.25366e-19	-1.89076	-1.74145	2.31448e-10	-0.592602	-1.76007
21584466	chr2:21584466:C:A	2.27607e-40	-1.95771e-09	-1.0746	1.26419e-17	-1.95771e-09	-1.01762	9.28054e-10	-1.95771e-09	-0.963939
21584578	chr2:21584578:A:G	5.67339e-41	-2.46385	-1.53232e-09	2.68034e-18	-2.5687	-1.53232e-09	1.78828e-10	-2.6106	-1.53232e-09
21585083	chr2:21585083:C:T	4.15012e-41	-1.44386	-1.33265	1.52304e-18	-1.57648	-1.55746	4.09848e-10	-0.120852	-1.66039
21586361	chr2:21586361:G:A	1.32136e-40	-1.95771e-09	-1.6184	7.93604e-18	-1.95771e-09	-1.48323	5.73256e-10	-1.95771e-09	-1.4457
21586623	chr2:21586623:G:A	1.22047e-40	-1.95771e-09	-1.69782	6.18518e-18	-1.95771e-09	-1.73249	4.61051e-10	-1.95771e-09	-1.66352
21586714	chr2:21586714:A:G	1.42685e-41	-2.37189	-1.47229	5.50173e-19	-2.51489	-1.63728	6.42456e-11	-1.92598	-1.70834
21586800	chr2:21586800:T:C	1.39149e-40	-1.95771e-09	-1.56668	7.02182e-18	-1.95771e-09	-1.60562	5.45895e-10	-1.95771e-09	-1.4946
21587293	chr2:21587293:T:G	1.20893e-40	-1.95771e-09	-1.70732	6.97529e-18	-1.95771e-09	-1.61227	4.88734e-10	-1.95771e-09	-1.60521
21587880	chr2:21587880:A:AACAAGC	1.46343e-40	-1.95771e-09	-1.51627	7.44787e-18	-1.95771e-09	-1.54671	5.00968e-10	-1.95771e-09	-1.58049
21588060	chr2:21588060:G:C	2.08678e-40	-1.95771e-09	-1.16143	1.12321e-17	-1.95771e-09	-1.13587	7.94007e-10	-1.95771e-09	-1.11994
21588142	chr2:21588142:C:T	1.20378e-40	-1.95771e-09	-1.71159	6.86179e-18	-1.95771e-09	-1.62867	4.88238e-10	-1.95771e-09	-1.60623
21588379	chr2:21588379:C:T	1.9272e-40	-1.95771e-09	-1.24099	1.29634e-17	-1.95771e-09	-0.992516	9.47975e-10	-1.95771e-09	-0.942701
21589294	chr2:21589294:C:A	1.82272e-40	-1.95771e-09	-1.29672	8.74188e-18	-1.95771e-09	-1.38652	5.78138e-10	-1.95771e-09	-1.43722
21589391	chr2:21589391:TAC:T	2.79397e-40	-1.95771e-09	-0.869593	1.56951e-17	-1.95771e-09	-0.801296	9.73597e-10	-1.95771e-09	-0.916032
21589393	chr2:21589393:C:A	1.14738e-40	-1.95771e-09	-1.75957	6.12023e-18	-1.95771e-09	-1.74304	4.36253e-10	-1.95771e-09	-1.71881
21589441	chr2:21589441:G:A	8.38578e-40	-1.95771e-09	0.229481	5.34976e-17	-1.95771e-09	0.424993	4.23982e-09	-1.95771e-09	0.555246
21590035	chr2:21590035:T:C	1.1644e-40	-1.95771e-09	-1.74485	6.5598e-18	-1.95771e-09	-1.67368	4.71098e-10	-1.95771e-09	-1.64196
21590108	chr2:21590108:G:T	1.13237e-39	0.529839	-1.53232e-09	1.41704e-17	-0.903488	-1.53232e-09	4.71391e-10	-1.64134	-1.53232e-09
21590153	chr2:21590153:T:G	1.92944e-40	-1.95771e-09	-1.23983	1.29915e-17	-1.95771e-09	-0.990346	9.49717e-10	-1.95771e-09	-0.940865
21590380	chr2:21590380:T:G	1.46539e-40	-1.95771e-09	-1.51494	7.78474e-18	-1.95771e-09	-1.50248	5.39352e-10	-1.95771e-09	-1.50666
21590623	chr2:21590623:T:C	1.8052e-41	-1.85928	-1.74969	1.06158e-18	-1.825	-1.66988	3.13309e-10	-0.478477	-1.57136
21591160	chr2:21591160:A:G	6.60735e-40	-1.95771e-09	-0.00887295	3.30421e-17	-1.95771e-09	-0.0568591	2.09942e-09	-1.95771e-09	-0.147611
21591210	chr2:21591210:A:G	5.20523e-40	-1.95771e-09	-0.247392	4.87486e-17	-1.95771e-09	0.332033	3.82541e-09	-1.95771e-09	0.45239
21592113	chr2:21592113:G:T	1.98566e-40	-1.95771e-09	-1.2111	9.27709e-18	-1.95771e-09	-1.3271	5.62472e-10	-1.95771e-09	-1.46469
21592731	chr2:21592731:T:A	1.0741e-39	2.2019	-1.72489	9.79198e-18	0.413296	-1.68638	5.10107e-10	0.0849676	-1.64738
21592897	chr2:21592897:T:C	2.19618e-40	-1.95771e-09	-1.11034	1.18694e-17	-1.95771e-09	-1.08068	8.32373e-10	-1.95771e-09	-1.07275
21593029	chr2:21593029:A:C	1.85538e-40	-1.95771e-09	-1.27897	8.93746e-18	-1.95771e-09	-1.36439	5.89915e-10	-1.95771e-09	-1.41705
21593368	chr2:21593368:C:T	1.41382e-40	-1.95771e-09	-1.55076	6.38952e-18	-1.95771e-09	-1.69998	4.23409e-10	-1.95771e-09	-1.74869
21593871	chr2:21593871:A:G	1.51458e-40	-1.95771e-09	-1.48192	8.80891e-18	-1.95771e-09	-1.37888	6.59774e-10	-1.95771e-09	-1.30513
21593874	chr2:21593874:G:A	3.44725e-41	-1.37407	-1.588	2.11329e-18	-1.38359	-1.42281	5.17527e-10	-0.191962	-1.35601
21594001	chr2:21594001:T:C	4.46371e-40	-1.95771e-09	-0.401077	2.35454e-17	-1.95771e-09	-0.39571	1.70093e-09	-1.95771e-09	-0.358097
21594036	chr2:21594036:G:T	1.50611e-40	-1.95771e-09	-1.48753	7.61964e-18	-1.95771e-09	-1.52391	5.09885e-10	-1.95771e-09	-1.56284
21594371	chr2:21594371:G:A	4.98553e-41	-1.54406	-1.04904	2.80615e-18	-1.76112	-0.761708	5.37437e-10	-0.808465	-0.701753
21594547	chr2:21594547:C:T	5.49699e-41	-1.44639	-1.04904	3.04746e-18	-1.67863	-0.761708	6.04727e-10	-0.690499	-0.701753
21595034	chr2:21595034:G:C	1.34223e-40	-1.95771e-09	-1.60272	8.12612e-18	-1.95771e-09	-1.45956	5.86756e-10	-1.95771e-09	-1.42242
21595204	chr2:21595204:G:A	1.14772e-40	-1.95771e-09	-1.75928	6.02262e-18	-1.95771e-09	-1.75912	4.21149e-10	-1.95771e-09	-1.75404
21596267	chr2:21596267:G:T	5.49168e-40	-1.95771e-09	-0.193822	3.05109e-17	-1.95771e-09	-0.136558	2.28055e-09	-1.95771e-09	-0.064856
21596441	chr2:21596441:A:G	5.48525e-40	-1.95771e-09	-0.194994	3.04729e-17	-1.95771e-09	-0.137806	2.27772e-09	-1.95771e-09	-0.0660981
21596810	chr2:21596810:G:A	9.04531e-42	-2.55921	-1.74077	6.30398e-19	-2.44525	-1.5708	1.01248e-10	-1.74646	-1.433
21597361	chr2:21597361:G:A	2.85346e-40	-1.95771e-09	-0.848524	1.28988e-17	-1.95771e-09	-0.997512	8.52962e-10	-1.95771e-09	-1.04831
21597518	chr2:21597518:C:T	1.24981e-40	-1.95771e-09	-1.67406	7.33938e-18	-1.95771e-09	-1.56139	5.26558e-10	-1.95771e-09	-1.53067
21598034	chr2:21598034:G:A	1.01774e-41	-2.42216	-1.75989	6.65366e-19	-2.28028	-1.68178	1.16029e-10	-1.45476	-1.58843
21598164	chr2:21598164:T:A	4.45927e-40	-1.95771e-09	-0.40207	3.48592e-17	-1.95771e-09	-0.00332548	2.53681e-09	-1.95771e-09	0.0416315
21598281	chr2:21598281:T:G	1.24981e-40	-1.95771e-09	-1.67406	7.33938e-18	-1.95771e-09	-1.56139	5.26558e-10	-1.95771e-09	-1.53067
21598518	chr2:21598518:A:G	9.90971e-42	-2.46316	-1.74555	6.68929e-19	-2.35271	-1.60401	1.13309e-10	-1.58606	-1.48085
21599354	chr2:21599354:T:C	1.41577e-40	-1.95771e-09	-1.54938	6.39735e-18	-1.95771e-09	-1.69876	4.23666e-10	-1.95771e-09	-1.74808
21599698	chr2:21599698:A:T	4.47583e-41	-2.70095	-1.53232e-09	2.3685e-18	-2.69239	-1.53232e-09	1.65058e-10	-2.69073	-1.53232e-09
21599871	chr2:21599871:C:T	1.29483e-40	-1.95771e-09	-1.63868	6.28865e-18	-1.95771e-09	-1.7159	4.294e-10	-1.95771e-09	-1.73464
21600204	chr2:21600204:A:G	7.19457e-40	-1.95771e-09	0.0762712	3.93045e-17	-1.95771e-09	0.116695	2.32355e-09	-1.95771e-09	-0.0461788
21600520	chr2:21600520:A:G	3.31901e-40	-1.95771e-09	-0.69739	2.10524e-17	-1.95771e-09	-0.507628	1.36748e-09	-1.95771e-09	-0.576301
21600734	chr2:21600734:G:A	2.07218e-40	-1.95771e-09	-1.16845	1.5498e-17	-1.95771e-09	-0.813933	1.3551e-09	-1.95771e-09	-0.585397
21601184	chr2:21601184:A:T	8.16627e-42	-2.67417	-1.72805	5.37131e-19	-2.42697	-1.74918	1.0053e-10	-1.51062	-1.67596
21601858	chr2:21601858:T:C	1.29883e-40	-1.95771e-09	-1.63559	6.43574e-18	-1.95771e-09	-1.69278	4.42484e-10	-1.95771e-09	-1.70463
21601950	chr2:21601950:A:G	8.20065e-42	-2.63794	-1.76007	8.51051e-19	-2.0369	-1.67903	1.98394e-10	-0.965482	-1.54129
21602014	chr2:21602014:A:T	1.99292e-40	-1.95771e-09	-1.20746	1.28707e-17	-1.95771e-09	-0.999691	8.92929e-10	-1.95771e-09	-1.00252
21602138	chr2:21602138:C:A	1.41176e-40	-1.95771e-09	-1.55222	7.81843e-18	-1.95771e-09	-1.49816	5.11965e-10	-1.95771e-09	-1.55877
21602335	chr2:21602335:G:C	2.47491e-41	-2.64537	-0.648071	9.17767e-19	-2.6482	-0.992256	4.84395e-11	-2.68684	-1.22987
21602372	chr2:21602372:A:C	1.19712e-40	-1.95771e-09	-1.71714	6.81769e-18	-1.95771e-09	-1.63512	4.77688e-10	-1.95771e-09	-1.62807
21602522	chr2:21602522:T:C	8.57188e-41	-0.455237	-1.59592	3.03905e-18	-0.751946	-1.69115	1.25538e-09	1.09228	-1.75411
21602607	chr2:21602607:TG:T	4.65401e-41	-2.66191	-1.53232e-09	2.40217e-18	-2.67827	-1.53232e-09	1.64134e-10	-2.69634	-1.53232e-09
21602827	chr2:21602827:A:G	1.7069e-40	-1.95771e-09	-1.36238	1.00219e-17	-1.95771e-09	-1.24987	7.48459e-10	-1.95771e-09	-1.17901
21602988	chr2:21602988:A:G	1.21764e-41	-2.24393	-1.7588	1.49221e-18	-1.51984	-1.63454	3.97179e-10	-0.334522	-1.47812
21603029	chr2:21603029:T:C	1.1577e-40	-1.95771e-09	-1.75062	6.02063e-18	-1.95771e-09	-1.75945	4.1864e-10	-1.95771e-09	-1.76002
21603246	chr2:21603246:C:T	1.01535e-41	-2.43115	-1.75326	7.10776e-19	-2.18138	-1.71466	8.44549e-11	-1.68974	-1.67107
21603267	chr2:21603267:C:T	1.17518e-40	-1.95771e-09	-1.73563	6.29099e-18	-1.95771e-09	-1.71552	4.40949e-10	-1.95771e-09	-1.7081
21604063	chr2:21604063:G:T	9.30589e-42	-2.54559	-1.72598	7.32274e-19	-2.11905	-1.74719	1.06354e-10	-1.44753	-1.68272
21604366	chr2:21604366:A:C	4.07882e-40	-1.95771e-09	-0.491248	2.12066e-17	-1.95771e-09	-0.50033	1.53696e-09	-1.95771e-09	-0.45947
21604452	chr2:21604452:T:G	2.38862e-40	-1.95771e-09	-1.02634	1.50275e-17	-1.95771e-09	-0.844758	1.18044e-09	-1.95771e-09	-0.723383
21604856	chr2:21604856:G:A	1.17062e-40	-1.95771e-09	-1.73952	6.26046e-18	-1.95771e-09	-1.72039	4.38527e-10	-1.95771e-09	-1.71361
21605261	chr2:21605261:C:T	3.273e-40	-1.95771e-09	-0.711349	1.13837e-17	-1.95771e-09	-1.12246	9.66573e-10	-1.95771e-09	-0.923272
21605306	chr2:21605306:T:C	1.1703e-40	-1.95771e-09	-1.7398	6.25801e-18	-1.95771e-09	-1.72078	4.38344e-10	-1.95771e-09	-1.71403
21605646	chr2:21605646:A:G	1.43452e-40	-1.95771e-09	-1.53622	6.43966e-18	-1.95771e-09	-1.69217	4.25126e-10	-1.95771e-09	-1.74464
21605658	chr2:21605658:A:G	1.3331e-40	-1.95771e-09	-1.60955	7.24401e-18	-1.95771e-09	-1.57447	5.06069e-10	-1.95771e-09	-1.57036
21605720	chr2:21605720:T:C	1.28903e-40	-1.95771e-09	-1.64317	6.06551e-18	-1.95771e-09	-1.75202	4.1929e-10	-1.95771e-09	-1.75847
21605746	chr2:21605746:C:T	7.85391e-42	-2.68258	-1.75863	5.18552e-19	-2.47955	-1.7318	5.73717e-11	-2.0509	-1.69657
21606048	chr2:21606048:G:A	1.42379e-40	-1.95771e-09	-1.54373	6.41346e-18	-1.95771e-09	-1.69624	4.24348e-10	-1.95771e-09	-1.74648
21606096	chr2:21606096:C:T	1.17062e-40	-1.95771e-09	-1.73952	6.26046e-18	-1.95771e-09	-1.72039	4.38527e-10	-1.95771e-09	-1.71361
21607047	chr2:21607047:G:T	4.97417e-40	-1.95771e-09	-0.292797	1.79384e-17	-1.95771e-09	-0.667701	1.08909e-09	-1.95771e-09	-0.803935
21607324	chr2:21607324:T:C	8.73506e-42	-2.61042	-1.72446	6.33053e-19	-2.26391	-1.74793	8.54897e-11	-1.66427	-1.68437
21607409	chr2:21607409:T:A	1.24895e-40	-1.95771e-09	-1.67475	6.02675e-18	-1.95771e-09	-1.75844	4.21937e-10	-1.95771e-09	-1.75217
21607695	chr2:21607695:C:T	1.80657e-40	-1.95771e-09	-1.30562	1.06858e-17	-1.95771e-09	-1.18572	8.09134e-10	-1.95771e-09	-1.10107
21607757	chr2:21607757:A:G	1.03368e-41	-2.51585	-1.65066	1.44137e-18	-1.88093	-1.30812	3.81777e-10	-0.815263	-1.03693
21607848	chr2:21607848:T:A	4.74449e-40	-1.95771e-09	-0.340072	2.63535e-17	-1.95771e-09	-0.283041	1.81174e-09	-1.95771e-09	-0.294988
21608841	chr2:21608841:A:G	1.11146e-41	-2.41016	-1.68381	7.97376e-19	-2.17064	-1.61043	9.67353e-11	-1.67966	-1.54539
21609177	chr2:21609177:A:G	6.84808e-41	-2.27567	-1.53232e-09	2.90953e-18	-2.48665	-1.53232e-09	1.97545e-10	-2.51106	-1.53232e-09
21609410	chr2:21609410:TA:T	1.17838e-40	-1.95771e-09	-1.73291	6.30604e-18	-1.95771e-09	-1.71313	4.42358e-10	-1.95771e-09	-1.70491
21609465	chr2:21609465:T:C	1.96279e-40	-1.95771e-09	-1.22269	1.15713e-17	-1.95771e-09	-1.10611	8.76027e-10	-1.95771e-09	-1.02163
21609467	chr2:21609467:C:T	7.07108e-40	-1.95771e-09	0.0589571	3.77081e-17	-1.95771e-09	0.0752318	2.21442e-09	-1.95771e-09	-0.0942849
21609749	chr2:21609749:G:A	1.00524e-41	-2.49506	-1.69936	7.0879e-19	-2.26884	-1.63	8.2362e-11	-1.82083	-1.56508
21610496	chr2:21610496:A:T	1.00346e-41	-2.44149	-1.75469	6.98469e-19	-2.19518	-1.71832	8.18085e-11	-1.71319	-1.67946
21611159	chr2:21611159:ACT:A	4.83197e-40	-1.95771e-09	-0.321802	2.56406e-17	-1.95771e-09	-0.310465	1.57789e-09	-1.95771e-09	-0.433183
21611894	chr2:21611894:T:C	8.72889e-42	-2.58481	-1.75078	6.85667e-19	-2.21146	-1.72054	9.6881e-11	-1.58736	-1.63618
21612137	chr2:21612137:C:T	1.1755e-40	-1.95771e-09	-1.73536	6.06581e-18	-1.95771e-09	-1.75197	4.3747e-10	-1.95771e-09	-1.71602
21612285	chr2:21612285:C:T	7.83383e-41	-0.400212	-1.74098	5.42215e-18	-0.173324	-1.69083	7.4088e-11	-1.89061	-1.60117
21612286	chr2:21612286:C:T	1.18338e-40	-1.95771e-09	-1.72868	6.04641e-18	-1.95771e-09	-1.75518	4.3418e-10	-1.95771e-09	-1.72357
21612763	chr2:21612763:A:G	8.5911e-42	-2.59865	-1.75285	6.69028e-19	-2.24061	-1.71596	9.37133e-11	-1.62885	-1.62794
21613095	chr2:21613095:G:A	1.06243e-41	-2.47233	-1.66675	6.17746e-19	-2.3778	-1.65852	5.86969e-11	-2.0753	-1.64934
21613167	chr2:21613167:G:A	1.17723e-40	-1.95771e-09	-1.73389	6.06342e-18	-1.95771e-09	-1.75237	4.21426e-10	-1.95771e-09	-1.75339
21613293	chr2:21613293:C:T	8.95967e-42	-2.5589	-1.7506	7.28292e-19	-2.15058	-1.72112	1.05571e-10	-1.50116	-1.63649
21613917	chr2:21613917:T:TC	4.98663e-40	-1.95771e-09	-0.290296	3.23852e-17	-1.95771e-09	-0.0769407	2.01258e-09	-1.95771e-09	-0.189857
21614572	chr2:21614572:A:C	7.85397e-42	-2.70083	-1.74038	5.14043e-19	-2.48401	-1.73608	6.58249e-11	-1.94557	-1.66446
21614616	chr2:21614616:C:T	1.17923e-40	-1.95771e-09	-1.73219	6.0583e-18	-1.95771e-09	-1.75321	4.36385e-10	-1.95771e-09	-1.71851
21614724	chr2:21614724:C:T	7.85396e-42	-2.68134	-1.75987	5.12229e-19	-2.47673	-1.7469	5.62742e-11	-2.04433	-1.72246
21614766	chr2:21614766:G:A	4.73364e-41	-2.64495	-1.53232e-09	3.16243e-18	-2.4033	-1.53232e-09	2.68819e-10	-2.20299	-1.53232e-09
21614809	chr2:21614809:C:T	1.01219e-41	-2.43308	-1.75445	7.07454e-19	-2.18308	-1.71765	8.34478e-11	-1.69429	-1.67852
21615071	chr2:21615071:T:C	1.39129e-39	-1.95771e-09	0.735761	7.65401e-17	-1.95771e-09	0.783172	4.54516e-09	-1.95771e-09	0.62479
21615169	chr2:21615169:T:G	1.17995e-40	-1.95771e-09	-1.73158	6.32792e-18	-1.95771e-09	-1.70967	4.42917e-10	-1.95771e-09	-1.70365
21615233	chr2:21615233:T:C	9.58704e-42	-2.4913	-1.75051	6.39807e-19	-2.29349	-1.70774	7.18461e-11	-1.85666	-1.66584
21616050	chr2:21616050:C:T	6.14977e-40	-1.95771e-09	-0.0806418	3.22205e-17	-1.95771e-09	-0.0820391	1.93181e-09	-1.95771e-09	-0.230818
21616121	chr2:21616121:A:T	1.35737e-40	-1.95771e-09	-1.59151	6.21138e-18	-1.95771e-09	-1.72826	4.19516e-10	-1.95771e-09	-1.75793
21616124	chr2:21616124:T:G	9.026e-42	-2.55317	-1.74895	7.28845e-19	-2.1475	-1.72344	1.06171e-10	-1.49167	-1.64031
21616283	chr2:21616283:C:T	1.18825e-40	-1.95771e-09	-1.72458	6.03958e-18	-1.95771e-09	-1.75631	4.32846e-10	-1.95771e-09	-1.72665
21616496	chr2:21616496:TA:T	1.96719e-40	-1.22045	-1.53232e-09	3.06756e-18	-2.43376	-1.53232e-09	2.01747e-10	-2.49001	-1.53232e-09
21616873	chr2:21616873:C:T	1.02956e-41	-2.67331	-1.4972	1.43986e-18	-2.1421	-1.048	3.80331e-10	-1.12929	-0.726702
21617221	chr2:21617221:C:T	8.06578e-42	-2.66359	-1.751	7.29598e-19	-2.30342	-1.56648	2.00623e-10	-1.15839	-1.33721
21617569	chr2:21617569:G:A	2.11605e-40	-1.95771e-09	-1.1475	1.17631e-17	-1.95771e-09	-1.08968	8.35775e-10	-1.95771e-09	-1.06867
21617597	chr2:21617597:G:A	8.1874e-42	-2.68949	-1.71014	5.49836e-19	-2.50464	-1.64814	6.08521e-11	-2.10051	-1.58807
21617792	chr2:21617792:T:C	7.87097e-42	-2.70039	-1.73866	5.29936e-19	-2.45152	-1.73812	6.93249e-11	-1.88984	-1.66838
21618797	chr2:21618797:T:C	1.28002e-40	-1.95771e-09	-1.65018	6.93513e-18	-1.95771e-09	-1.61804	4.8408e-10	-1.95771e-09	-1.61478
21619148	chr2:21619148:G:T	7.93016e-42	-2.70032	-1.73123	5.03426e-19	-2.49637	-1.74459	6.29224e-11	-1.97301	-1.68211
21619227	chr2:21619227:G:A	1.17509e-40	-1.95771e-09	-1.73571	6.06907e-18	-1.95771e-09	-1.75144	4.38333e-10	-1.95771e-09	-1.71405
21620443	chr2:21620443:C:T	7.91766e-42	-2.6732	-1.75993	5.2747e-19	-2.44792	-1.74638	5.89878e-11	-1.99811	-1.72159
21620449	chr2:21620449:A:G	7.88874e-42	-2.67677	-1.76002	5.22438e-19	-2.45859	-1.74531	5.77632e-11	-2.02088	-1.7198
21620988	chr2:21620988:T:A	7.91311e-42	-2.67418	-1.75952	5.22648e-19	-2.45454	-1.74895	5.79916e-11	-2.01075	-1.72598
21621374	chr2:21621374:A:G	2.41587e-40	-1.95771e-09	-1.015	1.34547e-17	-1.95771e-09	-0.955313	9.59445e-10	-1.95771e-09	-0.930674
21622026	chr2:21622026:T:C	8.02301e-42	-2.70014	-1.71977	5.2739e-19	-2.44303	-1.75142	6.82416e-11	-1.8755	-1.69848
21622312	chr2:21622312:C:T	8.1169e-42	-2.69824	-1.71004	5.39022e-19	-2.4177	-1.75494	7.09086e-11	-1.82716	-1.70848
21622829	chr2:21622829:C:T	9.78566e-42	-2.68504	-1.53627	1.26878e-18	-2.20218	-1.11441	3.18532e-10	-1.22891	-0.804393
21623150	chr2:21623150:C:A	1.17897e-40	-1.95771e-09	-1.73242	6.02124e-18	-1.95771e-09	-1.75935	4.1879e-10	-1.95771e-09	-1.75966
21623206	chr2:21623206:G:A	1.19351e-40	-1.95771e-09	-1.72016	6.41505e-18	-1.95771e-09	-1.696	4.50153e-10	-1.95771e-09	-1.68744
21623238	chr2:21623238:C:T	2.11099e-40	-1.95771e-09	-1.1499	1.24907e-17	-1.95771e-09	-1.02966	9.49301e-10	-1.95771e-09	-0.941303
21623298	chr2:21623298:C:T	7.72578e-42	-2.70067	-1.75699	5.40651e-19	-2.50571	-1.66391	6.96942e-11	-2.00155	-1.55136
21623314	chr2:21623314:G:A	7.99163e-42	-2.69928	-1.72455	5.00531e-19	-2.50001	-1.74671	6.23383e-11	-1.97897	-1.68549
21623538	chr2:21623538:G:A	3.04746e-40	-1.95771e-09	-0.782747	1.71666e-17	-1.95771e-09	-0.711679	1.23231e-09	-1.95771e-09	-0.680383
21623993	chr2:21623993:C:A	8.72338e-42	-2.57833	-1.75789	6.83378e-19	-2.20931	-1.72604	8.99887e-11	-1.60881	-1.68854
21624677	chr2:21624677:G:T	1.55503e-40	-1.95771e-09	-1.45556	9.34841e-18	-1.95771e-09	-1.31944	7.50904e-10	-1.95771e-09	-1.17575
21624690	chr2:21624690:T:C	1.26787e-41	-2.67597	-1.28633	7.53082e-19	-2.57493	-1.26329	7.06544e-11	-2.2874	-1.25183
21624823	chr2:21624823:A:G	1.31543e-41	-2.6636	-1.26188	7.10056e-19	-2.5406	-1.35646	6.85123e-11	-2.20994	-1.36008
21624839	chr2:21624839:C:G	8.22253e-42	-2.68607	-1.70928	4.39967e-19	-2.61771	-1.75799	4.46961e-11	-2.26051	-1.73663
21624848	chr2:21624848:G:GA	8.17644e-42	-2.68541	-1.71556	4.39967e-19	-2.61923	-1.75647	4.47454e-11	-2.26402	-1.73202
21624855	chr2:21624855:C:T	8.21762e-42	-2.68128	-1.71466	4.35737e-19	-2.62861	-1.75675	4.37538e-11	-2.28564	-1.73281
21625367	chr2:21625367:C:A	1.15551e-40	-1.95771e-09	-1.75252	6.72302e-18	-1.95771e-09	-1.64911	5.08817e-10	-1.95771e-09	-1.56494
21625642	chr2:21625642:A:G	8.31382e-41	-2.08172	-1.53232e-09	3.35976e-18	-2.34277	-1.53232e-09	2.26407e-10	-2.37469	-1.53232e-09
21625757	chr2:21625757:C:A	1.1955e-41	-2.67426	-1.34681	6.43732e-19	-2.56401	-1.43111	6.10971e-11	-2.24901	-1.43555
21625776	chr2:21625776:T:C	8.78018e-41	-2.02714	-1.53232e-09	8.28005e-18	-1.44079	-1.53232e-09	2.83142e-10	-2.15108	-1.53232e-09
21625808	chr2:21625808:C:T	1.35945e-41	-2.66597	-1.22659	7.25931e-19	-2.54743	-1.32751	6.97608e-11	-2.22008	-1.33188
21625810	chr2:21625810:T:C	7.83038e-42	-2.69934	-1.74487	5.08318e-19	-2.49473	-1.73656	6.15176e-11	-1.99283	-1.68487
21625865	chr2:21625865:C:G	1.17125e-41	-2.66437	-1.3772	6.39092e-19	-2.54499	-1.45736	6.1598e-11	-2.21518	-1.46122
21626049	chr2:21626049:G:A	1.25325e-41	-2.61838	-1.35552	2.08949e-18	-1.98022	-0.837505	6.45448e-10	-0.83975	-0.487335
21626725	chr2:21626725:T:C	4.75716e-40	-1.95771e-09	-0.337405	3.43887e-17	-1.95771e-09	-0.0169144	3.26084e-09	-1.95771e-09	0.292711
21626799	chr2:21626799:G:A	1.24035e-41	-2.65719	-1.32706	6.77981e-19	-2.52966	-1.41362	6.6129e-11	-2.1874	-1.41802
21627393	chr2:21627393:C:T	4.51457e-41	-2.69233	-1.53232e-09	2.5749e-18	-2.60883	-1.53232e-09	2.35927e-10	-2.33351	-1.53232e-09
21627830	chr2:21627830:T:C	1.06132e-41	-2.38766	-1.75246	1.94896e-18	-1.17855	-1.7088	2.25808e-10	-0.77064	-1.6067
21629680	chr2:21629680:C:T	1.13288e-41	-2.66233	-1.41255	1.65205e-18	-2.12579	-0.926833	4.56593e-10	-1.07805	-0.59519
21629728	chr2:21629728:C:G	4.8105e-40	-1.95771e-09	-0.326254	2.89153e-17	-1.95771e-09	-0.190272	2.26909e-09	-1.95771e-09	-0.069896
21629909	chr2:21629909:G:T	1.14772e-41	-2.66273	-1.39913	1.68303e-18	-2.12779	-0.906261	4.66274e-10	-1.08129	-0.57097
21630208	chr2:21630208:A:G	1.15158e-40	-1.95771e-09	-1.75592	6.25383e-18	-1.95771e-09	-1.72145	4.55144e-10	-1.95771e-09	-1.67641
21630640	chr2:21630640:C:T	1.29826e-40	-1.63603	-1.53232e-09	2.62035e-18	-2.59133	-1.53232e-09	1.76312e-10	-2.62478	-1.53232e-09
21631529	chr2:21631529:G:A	5.55506e-41	-2.48493	-1.53232e-09	2.34824e-18	-2.70098	-1.53232e-09	1.6975e-10	-2.6627	-1.53232e-09
21632145	chr2:21632145:T:G	8.64971e-42	-2.69898	-1.64572	8.08333e-19	-2.42023	-1.3472	1.35188e-10	-1.78209	-1.10828
21632348	chr2:21632348:T:A	3.3994e-40	-1.95771e-09	-0.673456	2.33066e-17	-1.95771e-09	-0.405908	1.50987e-09	-1.95771e-09	-0.477251
21632354	chr2:21632354:T:G	1.33029e-41	-2.22548	-1.68877	1.663e-18	-1.56593	-1.48009	3.36816e-10	-0.669366	-1.30813
21632655	chr2:21632655:T:C	1.47094e-40	-1.95771e-09	-1.51116	6.60016e-18	-1.95771e-09	-1.66755	5.05172e-10	-1.95771e-09	-1.57213
21632716	chr2:21632716:G:A	8.35224e-40	-1.95771e-09	0.225473	2.35953e-17	-1.95771e-09	-0.393594	1.91984e-09	-1.95771e-09	-0.237032
21633974	chr2:21633974:A:G	1.14877e-40	-1.95771e-09	-1.75836	6.02331e-18	-1.95771e-09	-1.75901	4.18677e-10	-1.95771e-09	-1.75993
21634086	chr2:21634086:G:A	1.64888e-40	-1.95771e-09	-1.39696	9.61332e-18	-1.95771e-09	-1.29149	6.5537e-10	-1.95771e-09	-1.31183
21634559	chr2:21634559:C:T	5.47533e-41	-2.49939	-1.53232e-09	3.81293e-18	-2.21625	-1.53232e-09	2.18093e-10	-2.41211	-1.53232e-09
21634673	chr2:21634673:T:C	5.14229e-41	-2.56214	-1.53232e-09	3.47115e-18	-2.31016	-1.53232e-09	2.02681e-10	-2.48539	-1.53232e-09
21635438	chr2:21635438:A:G	1.03571e-41	-2.57327	-1.59128	4.51574e-19	-2.6428	-1.70686	4.07873e-11	-2.33217	-1.75649
21635701	chr2:21635701:A:G	2.90554e-40	-1.95771e-09	-0.830436	1.64688e-17	-1.95771e-09	-0.753178	1.09176e-09	-1.95771e-09	-0.801481
21636066	chr2:21636066:C:T	3.84689e-40	-1.95771e-09	-0.54979	1.39273e-17	-1.95771e-09	-0.920794	8.44014e-10	-1.95771e-09	-1.05886
21636604	chr2:21636604:T:C	3.57317e-40	-1.95771e-09	-0.623603	1.77875e-17	-1.95771e-09	-0.676149	1.08624e-09	-1.95771e-09	-0.806554
21636788	chr2:21636788:A:G	1.4815e-40	-1.95771e-09	-1.504	6.87389e-18	-1.95771e-09	-1.62691	4.42786e-10	-1.95771e-09	-1.70394
21636804	chr2:21636804:A:C	3.46531e-40	-1.95771e-09	-0.654253	1.72444e-17	-1.95771e-09	-0.707158	1.05574e-09	-1.95771e-09	-0.835033
21636841	chr2:21636841:C:T	3.22709e-41	-2.11831	-0.909749	6.07252e-19	-2.69647	-1.35699	4.57517e-11	-2.29673	-1.67707
21636957	chr2:21636957:TCTAA:T	3.15438e-41	-2.11049	-0.940354	5.94901e-19	-2.69852	-1.37548	4.44086e-11	-2.31925	-1.68435
21637202	chr2:21637202:A:T	3.26933e-41	-2.07149	-0.943566	5.92187e-19	-2.70024	-1.37834	4.31463e-11	-2.3466	-1.68584
21637395	chr2:21637395:A:G	7.98632e-42	-2.69321	-1.73129	5.36429e-19	-2.47188	-1.70558	6.77281e-11	-1.98162	-1.59991
21637402	chr2:21637402:C:A	4.47607e-41	-2.7009	-1.53232e-09	2.34941e-18	-2.70048	-1.53232e-09	1.67122e-10	-2.67831	-1.53232e-09
21637507	chr2:21637507:C:T	1.08001e-41	-2.53186	-1.59081	4.32003e-19	-2.67332	-1.72065	2.84317e-11	-2.70091	-1.74862
21638045	chr2:21638045:T:C	3.83574e-40	-1.95771e-09	-0.552694	1.91074e-17	-1.95771e-09	-0.604566	1.15855e-09	-1.95771e-09	-0.742107
21638302	chr2:21638302:G:A	7.0783e-41	-2.02985	-0.212757	9.68563e-19	-2.70087	-0.885719	5.52584e-11	-2.36277	-1.42224
21638839	chr2:21638839:C:T	3.13457e-41	-2.13051	-0.926642	5.98916e-19	-2.69563	-1.37164	4.5695e-11	-2.28629	-1.68875
21639007	chr2:21639007:C:A	2.36608e-40	-1.95771e-09	-1.03582	1.49311e-17	-1.95771e-09	-0.851195	1.18585e-09	-1.95771e-09	-0.71881
21639141	chr2:21639141:T:C	4.81354e-39	1.97696	-1.53232e-09	2.66934e-17	-0.270227	-1.53232e-09	1.32139e-09	-0.610594	-1.53232e-09
21639183	chr2:21639183:C:T	2.80238e-41	-2.10264	-1.06653	5.46673e-19	-2.69883	-1.45971	4.27968e-11	-2.31789	-1.72267
21639220	chr2:21639220:C:G	7.78956e-42	-2.69593	-1.75351	4.74325e-19	-2.58534	-1.71517	3.64178e-11	-2.7	-1.50198
21639885	chr2:21639885:A:C	6.25051e-41	-2.04195	-0.325029	8.80985e-19	-2.70047	-0.980889	5.26538e-11	-2.34219	-1.4911
21640375	chr2:21640375:A:G	1.04763e-41	-2.68927	-1.46385	7.5378e-19	-2.53468	-1.30261	1.23961e-10	-2.00106	-0.976001
21640398	chr2:21640398:G:A	6.26861e-41	-2.02475	-0.339337	8.79518e-19	-2.70095	-0.982075	5.15325e-11	-2.36477	-1.49005
21640531	chr2:21640531:A:G	1.1228e-41	-2.69135	-1.39247	8.1857e-19	-2.5295	-1.22534	1.39762e-10	-1.99269	-0.864399
21640690	chr2:21640690:A:C	2.89424e-41	-2.10625	-1.03067	5.58542e-19	-2.69888	-1.43818	4.31128e-11	-2.31846	-1.71475
21640861	chr2:21640861:G:A	3.31521e-41	-2.0298	-0.971321	5.80659e-19	-2.70098	-1.39725	4.14996e-11	-2.3726	-1.69874
21640991	chr2:21640991:G:A	4.04943e-41	-2.01958	-0.781486	6.6058e-19	-2.70092	-1.26836	4.36596e-11	-2.38084	-1.63976
21641028	chr2:21641028:G:T	1.38957e-40	-1.95771e-09	-1.56806	6.58257e-18	-1.95771e-09	-1.67022	4.31688e-10	-1.95771e-09	-1.72933
21641081	chr2:21641081:G:A	3.76531e-41	-1.90782	-0.965993	5.85225e-19	-2.6963	-1.39411	3.86648e-11	-2.44458	-1.69752
21641084	chr2:21641084:C:T	5.18301e-41	-1.60185	-0.952407	6.10932e-19	-2.66354	-1.38387	3.51261e-11	-2.54543	-1.69266
21641180	chr2:21641180:C:T	3.32561e-41	-2.12571	-0.872277	6.16455e-19	-2.69602	-1.34239	4.72879e-11	-2.26338	-1.6774
21641190	chr2:21641190:G:C	1.3109e-40	-1.95771e-09	-1.62634	6.05554e-18	-1.95771e-09	-1.75367	4.52782e-10	-1.95771e-09	-1.68162
21641447	chr2:21641447:G:A	3.35508e-41	-2.01778	-0.971382	5.80673e-19	-2.70091	-1.3973	4.11486e-11	-2.38108	-1.69876
21641817	chr2:21641817:T:C	3.80786e-40	-1.95771e-09	-0.559988	1.89623e-17	-1.95771e-09	-0.612189	1.15024e-09	-1.95771e-09	-0.749301
21641845	chr2:21641845:A:G	5.30378e-41	-1.86418	-0.667044	7.11811e-19	-2.69317	-1.20142	4.15158e-11	-2.46399	-1.60697
21642699	chr2:21642699:G:C	2.96969e-41	-2.70069	-0.410496	1.61263e-18	-2.55181	-0.524969	1.34598e-10	-2.31049	-0.584246
21643111	chr2:21643111:T:C	1.28852e-40	-1.95771e-09	-1.64356	6.20961e-18	-1.95771e-09	-1.72854	4.25543e-10	-1.95771e-09	-1.74366
21643807	chr2:21643807:G:A	1.40285e-40	-1.95771e-09	-1.55855	6.63501e-18	-1.95771e-09	-1.66228	4.33782e-10	-1.95771e-09	-1.72449
21644116	chr2:21644116:GAGCAAAATCACCTGAGTTGACAACCACTTCTCTAC:G	8.21127e-42	-2.69325	-1.70347	4.52514e-19	-2.61211	-1.73547	4.39929e-11	-2.25353	-1.75947
21644161	chr2:21644161:A:G	3.5181e-40	-1.95771e-09	-0.639136	1.7548e-17	-1.95771e-09	-0.689704	1.06889e-09	-1.95771e-09	-0.822655
21644404	chr2:21644404:G:C	2.042e-40	-1.95771e-09	-1.18313	9.60099e-18	-1.95771e-09	-1.29278	5.86823e-10	-1.95771e-09	-1.42231
21644467	chr2:21644467:T:C	1.14353e-40	-1.76293	-1.53232e-09	2.18686e-17	-0.46959	-1.53232e-09	6.64458e-10	-1.29806	-1.53232e-09
21644631	chr2:21644631:A:G	1.15157e-40	-1.8086	0.0526742	1.17511e-18	-2.68978	-0.703506	5.42511e-11	-2.47895	-1.32445
21644689	chr2:21644689:G:A	1.16455e-40	-1.84169	0.0969743	1.2231e-18	-2.6933	-0.659951	5.67138e-11	-2.46347	-1.29555
21645597	chr2:21645597:T:C	8.91767e-41	-1.83112	-0.180489	9.89761e-19	-2.69143	-0.873509	4.93415e-11	-2.46928	-1.42898
21646020	chr2:21646020:T:C	1.40288e-40	-1.95771e-09	-1.55853	6.62483e-18	-1.95771e-09	-1.66382	4.33185e-10	-1.95771e-09	-1.72586
21646343	chr2:21646343:T:A	9.89864e-42	-2.69152	-1.51831	7.04984e-19	-2.53065	-1.37357	1.14223e-10	-1.99085	-1.06802
21646433	chr2:21646433:C:T	1.12865e-40	-1.77604	-1.53232e-09	2.18988e-17	-0.468211	-1.53232e-09	6.65505e-10	-1.29648	-1.53232e-09
21647137	chr2:21647137:A:C	3.81094e-40	-1.95771e-09	-0.55918	1.89783e-17	-1.95771e-09	-0.611349	1.15131e-09	-1.95771e-09	-0.748373
21647628	chr2:21647628:G:GAGCT	1.1078e-41	-2.69681	-1.40045	8.31365e-19	-2.50244	-1.23689	1.4602e-10	-1.93469	-0.87859
21648386	chr2:21648386:G:A	2.65152e-40	-1.95771e-09	-0.921921	1.84647e-17	-1.95771e-09	-0.63878	1.30545e-09	-1.95771e-09	-0.622727
21650571	chr2:21650571:C:T	8.67423e-41	-1.63904	-0.400244	8.14733e-19	-2.66804	-1.0915	4.0387e-11	-2.53927	-1.55925
21651178	chr2:21651178:A:G	1.20277e-40	-1.95771e-09	-1.71243	6.50351e-18	-1.95771e-09	-1.6823	4.61014e-10	-1.95771e-09	-1.6636
21651197	chr2:21651197:A:G	1.01108e-41	-2.69919	-1.48943	7.64439e-19	-2.47788	-1.34538	1.32888e-10	-1.88951	-1.01801
21652030	chr2:21652030:C:G	1.8233e-41	-1.85155	-1.74744	6.83401e-19	-2.18879	-1.74652	3.55568e-11	-2.48707	-1.73882
21653935	chr2:21653935:C:T	1.17138e-40	-1.95771e-09	-1.73887	6.15527e-18	-1.95771e-09	-1.73733	4.59307e-10	-1.95771e-09	-1.66731
21655176	chr2:21655176:A:C	5.25679e-41	-2.54012	-1.53232e-09	3.59347e-18	-2.27552	-1.53232e-09	2.08286e-10	-2.45812	-1.53232e-09
21655418	chr2:21655418:T:C	2.37611e-40	-1.95771e-09	-1.03159	1.18462e-17	-1.95771e-09	-1.08263	7.28867e-10	-1.95771e-09	-1.20554
21655458	chr2:21655458:C:T	5.89839e-41	-2.42496	-1.53232e-09	3.79517e-18	-2.22091	-1.53232e-09	2.28514e-10	-2.36543	-1.53232e-09
21656044	chr2:21656044:C:T	3.35609e-40	-1.95771e-09	-0.68628	1.67644e-17	-1.95771e-09	-0.735383	1.02497e-09	-1.95771e-09	-0.864614
21656187	chr2:21656187:G:A	2.59955e-40	-1.95771e-09	-0.941716	1.80049e-17	-1.95771e-09	-0.663996	1.26992e-09	-1.95771e-09	-0.650321
21657437	chr2:21657437:T:C	1.15259e-40	-1.95771e-09	-1.75505	6.06819e-18	-1.95771e-09	-1.75158	4.35574e-10	-1.95771e-09	-1.72036
21657528	chr2:21657528:C:T	4.93809e-40	-1.95771e-09	-0.300077	2.43531e-17	-1.95771e-09	-0.361983	1.46353e-09	-1.95771e-09	-0.508422
21658295	chr2:21658295:G:A	7.33665e-41	-2.20676	-1.53232e-09	2.80676e-18	-2.52261	-1.53232e-09	1.85792e-10	-2.5724	-1.53232e-09
21658687	chr2:21658687:T:C	4.92507e-41	-1.72277	-0.882528	6.13721e-19	-2.68124	-1.36162	3.6564e-11	-2.51759	-1.68037
21658761	chr2:21658761:C:G	1.22673e-40	-1.95771e-09	-1.6927	6.13916e-18	-1.95771e-09	-1.73995	4.24582e-10	-1.95771e-09	-1.74592
21658875	chr2:21658875:G:A	1.64633e-40	-1.95771e-09	-1.39851	8.15132e-18	-1.95771e-09	-1.45646	5.52062e-10	-1.95771e-09	-1.48337
21659087	chr2:21659087:C:T	7.84737e-42	-2.68326	-1.75879	4.25719e-19	-2.64869	-1.75993	4.14405e-11	-2.34299	-1.72978
21659420	chr2:21659420:G:A	5.54887e-40	-1.95771e-09	-0.183461	2.7005e-17	-1.95771e-09	-0.25862	1.61145e-09	-1.95771e-09	-0.41214
21660867	chr2:21660867:C:T	1.17774e-40	-1.95771e-09	-1.73346	6.26059e-18	-1.95771e-09	-1.72037	4.31986e-10	-1.95771e-09	-1.72864
21660872	chr2:21660872:G:A	2.3397e-41	-2.64349	-0.706133	9.92657e-19	-2.46654	-1.09548	1.01294e-10	-1.72108	-1.45792
21661472	chr2:21661472:A:C	2.61675e-41	-2.37228	-0.865426	7.3871e-19	-2.67431	-1.18318	5.60412e-11	-2.23541	-1.53553
21662086	chr2:21662086:A:G	1.15145e-40	-1.95771e-09	-1.75603	6.06975e-18	-1.95771e-09	-1.75132	4.35645e-10	-1.95771e-09	-1.7202
21662092	chr2:21662092:T:G	1.23567e-40	-1.95771e-09	-1.68545	6.27098e-18	-1.95771e-09	-1.71871	4.51597e-10	-1.95771e-09	-1.68424
21662287	chr2:21662287:C:T	4.61971e-40	-1.95771e-09	-0.366724	2.49199e-17	-1.95771e-09	-0.338977	1.52652e-09	-1.95771e-09	-0.466287
21662618	chr2:21662618:G:A	5.65232e-40	-1.95771e-09	-0.164991	2.7453e-17	-1.95771e-09	-0.242166	1.63419e-09	-1.95771e-09	-0.398126
21662873	chr2:21662873:G:T	1.15811e-40	-1.95771e-09	-1.75027	6.36925e-18	-1.95771e-09	-1.70316	4.53173e-10	-1.95771e-09	-1.68076
21663044	chr2:21663044:C:A	1.39843e-40	-1.95771e-09	-1.5617	6.8405e-18	-1.95771e-09	-1.63178	4.66453e-10	-1.95771e-09	-1.65187
21663052	chr2:21663052:G:A	3.58345e-41	-1.946	-0.977315	5.15988e-19	-2.7005	-1.51581	4.20881e-11	-2.31466	-1.7426
21663213	chr2:21663213:C:T	4.48629e-41	-2.69861	-1.53232e-09	2.78472e-18	-2.53049	-1.53232e-09	2.46314e-10	-2.29042	-1.53232e-09
21663311	chr2:21663311:C:T	2.18682e-41	-2.48442	-0.932769	7.26237e-19	-2.63008	-1.24444	6.27566e-11	-2.08664	-1.57113
21663411	chr2:21663411:G:C	2.28492e-41	-2.45605	-0.917261	7.22991e-19	-2.64636	-1.23265	6.02109e-11	-2.13519	-1.56399
21663523	chr2:21663523:C:T	2.37687e-41	-2.66231	-0.671543	1.03983e-18	-2.44121	-1.07438	1.08432e-10	-1.67444	-1.43647
21663577	chr2:21663577:A:G	1.15517e-40	-1.95771e-09	-1.75281	6.05003e-18	-1.95771e-09	-1.75458	4.32357e-10	-1.95771e-09	-1.72778
21664193	chr2:21664193:G:A	6.08052e-40	-1.95771e-09	-0.0919651	2.99075e-17	-1.95771e-09	-0.156535	1.78528e-09	-1.95771e-09	-0.309696
21664271	chr2:21664271:G:A	2.66762e-41	-2.0982	-1.12026	5.15042e-19	-2.70087	-1.51728	3.92176e-11	-2.39599	-1.73192
21664439	chr2:21664439:A:AC	1.02333e-41	-2.49194	-1.68463	4.08459e-19	-2.69042	-1.75958	4.13824e-11	-2.359	-1.71517
21664481	chr2:21664481:T:C	8.96004e-41	-0.47523	-1.53164	7.09977e-19	-2.1654	-1.73176	2.96473e-11	-2.67159	-1.73606
21664840	chr2:21664840:C:T	4.97254e-41	-0.891122	-1.70459	8.64766e-19	-2.12299	-1.57694	4.59973e-11	-2.64656	-1.32189
21664860	chr2:21664860:T:C	1.69352e-40	-1.95771e-09	-1.37025	9.18922e-18	-1.95771e-09	-1.33661	5.88306e-10	-1.95771e-09	-1.41978
21665224	chr2:21665224:A:T	2.16687e-41	-1.70958	-1.71678	4.3744e-19	-2.63398	-1.74747	3.53538e-11	-2.61573	-1.6159
21665649	chr2:21665649:A:T	1.90155e-40	0.294098	-1.54848	1.68389e-18	-1.36186	-1.67168	4.35037e-11	-2.26905	-1.75513
21666157	chr2:21666157:G:T	1.4336e-40	-1.95771e-09	-1.53687	6.70009e-18	-1.95771e-09	-1.65252	4.46345e-10	-1.95771e-09	-1.69594
21666212	chr2:21666212:G:T	1.33849e-40	-0.0682144	-1.5373	1.24167e-18	-1.67413	-1.66405	3.72033e-11	-2.42741	-1.75322
21666502	chr2:21666502:C:T	1.16746e-40	-1.95771e-09	-1.74222	6.04055e-18	-1.95771e-09	-1.75615	4.19038e-10	-1.95771e-09	-1.75907
21666656	chr2:21666656:C:A	1.70018e-40	0.185051	-1.55137	1.44754e-18	-1.5112	-1.67358	4.04736e-11	-2.34079	-1.75559
21666707	chr2:21666707:A:G	1.54269e-41	-2.36779	-1.39832	4.4483e-19	-2.69844	-1.66627	3.10124e-11	-2.61701	-1.74563
21667176	chr2:21667176:A:G	4.009e-40	-1.95771e-09	-0.508513	1.95637e-17	-1.95771e-09	-0.580967	1.19498e-09	-1.95771e-09	-0.711147
21667357	chr2:21667357:A:G	1.43959e-40	-1.95771e-09	-1.5327	7.99723e-18	-1.95771e-09	-1.47555	5.26893e-10	-1.95771e-09	-1.53003
21667600	chr2:21667600:A:T	6.2724e-41	-2.36348	-1.53232e-09	5.74421e-18	-1.80645	-1.53232e-09	2.55046e-10	-2.25559	-1.53232e-09
21667673	chr2:21667673:C:A	1.28956e-40	-1.95771e-09	-1.64275	6.32791e-18	-1.95771e-09	-1.70967	4.31313e-10	-1.95771e-09	-1.7302
21667833	chr2:21667833:C:T	4.66105e-41	-0.977401	-1.683	9.52462e-19	-1.98513	-1.61821	4.52508e-11	-2.53267	-1.45214
21668022	chr2:21668022:A:C	1.35214e-40	-1.95771e-09	-1.59537	7.67411e-18	-1.95771e-09	-1.51679	5.87853e-10	-1.95771e-09	-1.42055
21668599	chr2:21668599:G:A	2.22713e-41	-1.67734	-1.72159	4.43274e-19	-2.62412	-1.74409	3.53807e-11	-2.62604	-1.60482
21669441	chr2:21669441:G:C	2.86516e-40	-1.95771e-09	-0.84443	1.15607e-17	-1.95771e-09	-1.10703	8.44416e-10	-1.95771e-09	-1.05838
21669741	chr2:21669741:C:T	1.17192e-40	-1.95771e-09	-1.73842	6.13125e-18	-1.95771e-09	-1.74124	4.58683e-10	-1.95771e-09	-1.66867
21669946	chr2:21669946:C:T	1.29204e-40	-1.95771e-09	-1.64083	6.26122e-18	-1.95771e-09	-1.72027	4.26442e-10	-1.95771e-09	-1.74155
21670206	chr2:21670206:T:G	1.26611e-40	-1.95771e-09	-1.6611	6.24998e-18	-1.95771e-09	-1.72206	4.27331e-10	-1.95771e-09	-1.73947
21670241	chr2:21670241:T:A	1.61009e-39	-1.95771e-09	0.881819	1.14556e-16	-1.95771e-09	1.18642	6.69987e-09	-1.95771e-09	1.01281
21670518	chr2:21670518:C:T	1.2732e-40	-1.95771e-09	-1.65552	7.10935e-18	-1.95771e-09	-1.59323	5.36518e-10	-1.95771e-09	-1.51193
21670757	chr2:21670757:C:T	1.86979e-40	-1.95771e-09	-1.27123	8.43463e-18	-1.95771e-09	-1.4223	5.46341e-10	-1.95771e-09	-1.49379
21670810	chr2:21670810:G:A	1.4044e-40	-1.95771e-09	-1.55745	6.78163e-18	-1.95771e-09	-1.64043	4.57825e-10	-1.95771e-09	-1.67054
21670915	chr2:21670915:C:T	6.4185e-40	-1.95771e-09	-0.0378708	4.22097e-17	-1.95771e-09	0.188006	2.5688e-09	-1.95771e-09	0.0541637
21671084	chr2:21671084:G:A	1.41404e-41	-2.10802	-1.74517	4.89142e-19	-2.6948	-1.57495	5.35411e-11	-2.48989	-1.32669
21671261	chr2:21671261:T:C	1.3384e-39	-1.95771e-09	0.697002	9.44835e-17	-1.95771e-09	0.993783	5.54982e-09	-1.95771e-09	0.824491
21672697	chr2:21672697:T:A	9.00128e-42	-2.64985	-1.65501	6.11976e-19	-2.58053	-1.46517	8.76257e-11	-2.06947	-1.25449
21672817	chr2:21672817:T:C	9.08182e-42	-2.63814	-1.65781	6.04758e-19	-2.59343	-1.46414	8.55251e-11	-2.09435	-1.25386
21672914	chr2:21672914:G:A	1.14681e-40	-1.95771e-09	-1.76007	6.19694e-18	-1.95771e-09	-1.73059	4.54149e-10	-1.95771e-09	-1.67861
21673077	chr2:21673077:A:G	9.22001e-42	-2.61355	-1.6673	5.80747e-19	-2.61861	-1.47948	7.89815e-11	-2.1537	-1.27412
21673508	chr2:21673508:T:C	1.04859e-41	-2.52494	-1.62726	4.32427e-19	-2.6561	-1.73688	4.53408e-11	-2.22464	-1.75818
21673953	chr2:21673953:T:G	1.4499e-41	-2.07188	-1.75626	4.2201e-19	-2.69334	-1.72402	4.07619e-11	-2.51126	-1.57802
21674037	chr2:21674037:A:G	2.52892e-40	-1.95771e-09	-0.969264	1.223e-17	-1.95771e-09	-1.05075	8.14928e-10	-1.95771e-09	-1.09393
21674104	chr2:21674104:C:G	1.17169e-40	-1.95771e-09	-1.7386	6.02438e-18	-1.95771e-09	-1.75883	4.27994e-10	-1.95771e-09	-1.73792
21674320	chr2:21674320:C:T	1.83911e-41	-2.01158	-1.57878	4.10208e-19	-2.69382	-1.75191	3.53232e-11	-2.50384	-1.72865
21674690	chr2:21674690:A:G	5.05831e-41	-2.57861	-1.53232e-09	2.3511e-18	-2.69976	-1.53232e-09	1.63525e-10	-2.70006	-1.53232e-09
21675344	chr2:21675344:C:T	1.48117e-41	-2.05026	-1.75654	5.25836e-19	-2.44912	-1.74828	3.04427e-11	-2.68477	-1.69641
21675358	chr2:21675358:G:A	1.15834e-40	-1.95771e-09	-1.75007	6.15612e-18	-1.95771e-09	-1.7372	4.56473e-10	-1.95771e-09	-1.6735
21675456	chr2:21675456:G:A	9.60435e-42	-2.52515	-1.71486	5.57065e-19	-2.66337	-1.47635	6.3667e-11	-2.34628	-1.29708
21675467	chr2:21675467:T:C	1.92586e-41	-2.04496	-1.49931	4.18208e-19	-2.69679	-1.72963	3.617e-11	-2.45789	-1.7509
21676001	chr2:21676001:G:A	9.64958e-42	-2.51509	-1.72022	5.49194e-19	-2.66573	-1.48822	6.23275e-11	-2.35208	-1.31254
21676006	chr2:21676006:C:A	1.26756e-41	-2.22389	-1.73866	5.11613e-19	-2.70083	-1.52399	6.40468e-11	-2.40011	-1.2373
21676582	chr2:21676582:C:G	4.60085e-41	-2.6734	-1.53232e-09	2.47156e-18	-2.64979	-1.53232e-09	2.07722e-10	-2.46083	-1.53232e-09
21676606	chr2:21676606:C:T	1.5103e-39	-1.95771e-09	0.817838	7.51886e-17	-1.95771e-09	0.765357	4.14788e-09	-1.95771e-09	0.533322
21676849	chr2:21676849:AG:A	8.38949e-42	-2.68389	-1.69135	7.53014e-19	-2.32401	-1.51431	8.88641e-11	-1.87551	-1.43441
21677535	chr2:21677535:C:T	1.15063e-40	-1.95771e-09	-1.75675	6.09114e-18	-1.95771e-09	-1.74781	4.46515e-10	-1.95771e-09	-1.69556
21677577	chr2:21677577:G:T	9.54837e-42	-2.55093	-1.69492	5.93562e-19	-2.64829	-1.42796	7.10922e-11	-2.29769	-1.23537
21677580	chr2:21677580:A:G	3.16943e-41	-2.05001	-0.996076	9.46789e-19	-2.51937	-1.08995	4.28303e-11	-2.70092	-1.33886
21678171	chr2:21678171:A:G	1.15325e-40	-1.95771e-09	-1.75447	6.11648e-18	-1.95771e-09	-1.74366	4.50539e-10	-1.95771e-09	-1.68659
21678175	chr2:21678175:C:G	1.85646e-41	-2.08392	-1.49705	4.17294e-19	-2.69927	-1.72933	3.70406e-11	-2.43378	-1.75124
21678541	chr2:21678541:A:C	1.54582e-40	-1.95771e-09	-1.4615	9.02548e-18	-1.95771e-09	-1.35459	7.12482e-10	-1.95771e-09	-1.22827
21678617	chr2:21678617:T:G	1.30322e-41	-2.24047	-1.69433	5.69198e-19	-2.70065	-1.41752	7.49085e-11	-2.39619	-1.08458
21678808	chr2:21678808:AC:GC	1.78357e-40	-1.95771e-09	-1.31844	8.17609e-18	-1.95771e-09	-1.45343	5.41154e-10	-1.95771e-09	-1.50333
21678986	chr2:21678986:T:C	1.66963e-40	-1.95771e-09	-1.38445	7.90403e-18	-1.95771e-09	-1.48727	5.2662e-10	-1.95771e-09	-1.53055
21679023	chr2:21679023:C:T	1.3138e-40	-1.95771e-09	-1.62413	6.50891e-18	-1.95771e-09	-1.68147	4.39305e-10	-1.95771e-09	-1.71184
21679045	chr2:21679045:T:C	2.36738e-40	-1.95771e-09	-1.03527	9.76247e-18	-1.95771e-09	-1.2761	6.95197e-10	-1.95771e-09	-1.25283
21679127	chr2:21679127:G:T	5.74296e-39	2.1535	-1.53232e-09	3.05234e-17	-0.136149	-1.53232e-09	1.06131e-09	-0.829766	-1.53232e-09
21679377	chr2:21679377:T:G	2.53057e-40	-1.95771e-09	-0.96861	1.22391e-17	-1.95771e-09	-1.05001	8.15499e-10	-1.95771e-09	-1.09323
21679988	chr2:21679988:C:T	8.03414e-42	-2.65858	-1.75994	4.54187e-19	-2.61158	-1.73231	3.37763e-11	-2.58053	-1.69674
21680126	chr2:21680126:C:T	1.17108e-40	-1.95771e-09	-1.73913	6.21108e-18	-1.95771e-09	-1.72831	4.28749e-10	-1.95771e-09	-1.73616
21680384	chr2:21680384:A:G	4.1347e-40	-1.95771e-09	-0.477641	3.20106e-17	-1.95771e-09	-0.0885769	2.81601e-09	-1.95771e-09	0.146046
21680650	chr2:21680650:C:T	1.28226e-41	-2.24221	-1.70881	5.50916e-19	-2.70059	-1.45023	7.16092e-11	-2.39505	-1.13076
21681107	chr2:21681107:A:T	1.20039e-40	-1.95771e-09	-1.71441	6.36519e-18	-1.95771e-09	-1.7038	4.80058e-10	-1.95771e-09	-1.62312
21681532	chr2:21681532:G:A	4.48387e-41	-2.69915	-1.53232e-09	2.56473e-18	-2.61279	-1.53232e-09	1.88037e-10	-2.56039	-1.53232e-09
21681576	chr2:21681576:T:G	1.47101e-40	-1.95771e-09	-1.5111	8.37815e-18	-1.95771e-09	-1.42902	6.02915e-10	-1.95771e-09	-1.39525
21681922	chr2:21681922:T:C	1.34574e-41	-2.35109	-1.55161	5.84274e-19	-2.68036	-1.41167	5.37053e-11	-2.6278	-1.18572
21682623	chr2:21682623:GAATAGAA:G	1.57173e-40	-1.95771e-09	-1.44488	7.18086e-18	-1.95771e-09	-1.58322	4.75321e-10	-1.95771e-09	-1.63304
21682917	chr2:21682917:C:T	6.15962e-40	-1.95771e-09	-0.0790406	2.78696e-17	-1.95771e-09	-0.227107	1.67219e-09	-1.95771e-09	-0.375142
21683145	chr2:21683145:T:C	9.20142e-42	-2.65943	-1.62344	6.0359e-19	-2.34248	-1.71702	5.99509e-11	-1.97555	-1.72795
21683156	chr2:21683156:A:G	8.98053e-42	-2.66132	-1.64585	5.927e-19	-2.34846	-1.72925	5.87732e-11	-1.985	-1.73834
21683534	chr2:21683534:G:A	9.34311e-42	-2.64643	-1.62116	6.22344e-19	-2.31584	-1.71307	6.19953e-11	-1.94525	-1.72472
21683546	chr2:21683546:G:A	1.15324e-40	-1.95771e-09	-1.75448	6.3529e-18	-1.95771e-09	-1.70573	4.57467e-10	-1.95771e-09	-1.67132
21683630	chr2:21683630:T:C	2.26183e-41	-2.12799	-1.25548	4.49107e-19	-2.70067	-1.65447	3.96037e-11	-2.36219	-1.75592
21683678	chr2:21683678:T:C	9.30056e-40	0.333019	-1.53232e-09	1.10125e-17	-1.15561	-1.53232e-09	5.14749e-10	-1.55335	-1.53232e-09
21684237	chr2:21684237:A:G	8.50951e-42	-2.61416	-1.74689	4.58805e-19	-2.66215	-1.67162	4.22327e-11	-2.44288	-1.61096
21684364	chr2:21684364:C:T	1.37663e-40	-1.95771e-09	-1.57742	8.64426e-18	-1.95771e-09	-1.39775	6.24254e-10	-1.95771e-09	-1.36047
21684582	chr2:21684582:G:A	9.14831e-42	-2.65508	-1.63358	6.03396e-19	-2.33968	-1.72015	5.95917e-11	-1.97868	-1.73083
21684722	chr2:21684722:G:A	9.15833e-42	-2.65176	-1.63581	6.08898e-19	-2.32908	-1.72166	6.03776e-11	-1.96422	-1.73219
21684770	chr2:21684770:A:G	2.52892e-40	-1.95771e-09	-0.969264	1.223e-17	-1.95771e-09	-1.05075	8.14928e-10	-1.95771e-09	-1.09393
21684935	chr2:21684935:G:A	3.24099e-40	-1.95771e-09	-0.721178	1.81233e-17	-1.95771e-09	-0.657442	1.1332e-09	-1.95771e-09	-0.764231
21685052	chr2:21685052:C:A	9.0791e-42	-2.6498	-1.64645	6.10033e-19	-2.32186	-1.72702	6.0772e-11	-1.95331	-1.73659
21685498	chr2:21685498:A:G	1.56057e-40	-1.95771e-09	-1.45201	8.74695e-18	-1.95771e-09	-1.38594	5.70157e-10	-1.95771e-09	-1.45112
21686003	chr2:21686003:T:C	8.6096e-42	-2.6739	-1.67545	5.62555e-19	-2.3864	-1.74351	5.5061e-11	-2.03871	-1.74988
21686033	chr2:21686033:A:G	8.81197e-42	-2.6772	-1.64892	5.63133e-19	-2.39791	-1.73098	5.46981e-11	-2.05547	-1.73973
21686149	chr2:21686149:T:TC	2.29859e-41	-2.13989	-1.22745	4.54857e-19	-2.70034	-1.64207	4.00704e-11	-2.35327	-1.75312
21686508	chr2:21686508:C:T	8.82773e-42	-2.65648	-1.66785	5.94678e-19	-2.33432	-1.74006	5.95058e-11	-1.96382	-1.74714
21686646	chr2:21686646:A:G	3.24161e-39	-1.95771e-09	1.5816	1.0994e-16	-1.95771e-09	1.1453	8.78459e-09	-1.95771e-09	1.28373
21686669	chr2:21686669:A:G	1.87787e-41	-2.5689	-1.0006	1.05019e-18	-2.37445	-1.13123	5.7577e-11	-2.61644	-1.12747
21686776	chr2:21686776:C:T	8.99269e-42	-2.65936	-1.64645	5.94273e-19	-2.34804	-1.72702	5.86516e-11	-1.98882	-1.73659
21686798	chr2:21686798:A:G	1.22719e-40	-1.95771e-09	-1.69233	6.13959e-18	-1.95771e-09	-1.73989	4.21585e-10	-1.95771e-09	-1.75301
21686817	chr2:21686817:G:T	8.98381e-42	-2.65223	-1.65457	6.02448e-19	-2.32991	-1.73149	5.99089e-11	-1.96407	-1.74014
21686881	chr2:21686881:C:A	1.56132e-40	-1.95771e-09	-1.45152	8.75106e-18	-1.95771e-09	-1.38547	5.70389e-10	-1.95771e-09	-1.45071
21686919	chr2:21686919:C:G	8.51675e-42	-2.67772	-1.68247	5.53288e-19	-2.39987	-1.74665	5.38721e-11	-2.05824	-1.75218
21686986	chr2:21686986:A:G	7.81435e-40	-1.95771e-09	0.158905	4.02025e-17	-1.95771e-09	0.139286	2.23682e-09	-1.95771e-09	-0.0842211
21686998	chr2:21686998:T:G	8.56935e-42	-2.67156	-1.68247	5.64183e-19	-2.38037	-1.74665	5.53687e-11	-2.03083	-1.75218
21687163	chr2:21687163:G:A	8.78028e-42	-2.65396	-1.67576	5.92543e-19	-2.33586	-1.74212	5.88955e-11	-1.9724	-1.74886
21687225	chr2:21687225:TC:T	1.17028e-40	-1.95771e-09	-1.73982	6.08913e-18	-1.95771e-09	-1.74814	4.18765e-10	-1.95771e-09	-1.75972
21687372	chr2:21687372:C:T	8.74048e-42	-2.65787	-1.67639	5.87866e-19	-2.34365	-1.74225	5.82892e-11	-1.9827	-1.74891
21687376	chr2:21687376:G:A	8.84805e-42	-2.65913	-1.6629	5.89441e-19	-2.34747	-1.73576	5.8283e-11	-1.98805	-1.74367
21687414	chr2:21687414:G:A	9.62049e-42	-2.69698	-1.54135	5.53832e-19	-2.49727	-1.64827	5.22155e-11	-2.1437	-1.69795
21687431	chr2:21687431:T:C	8.92601e-42	-2.65104	-1.66222	6.03253e-19	-2.32467	-1.7354	6.02081e-11	-1.95584	-1.74338
21687523	chr2:21687523:C:A	8.85806e-42	-2.658	-1.6629	5.91398e-19	-2.34415	-1.73576	5.85621e-11	-1.98327	-1.74367
21687728	chr2:21687728:G:A	8.83498e-42	-2.66061	-1.6629	5.87668e-19	-2.35048	-1.73576	5.79989e-11	-1.99294	-1.74367
21687993	chr2:21687993:A:G	8.80814e-42	-2.66366	-1.66289	5.81004e-19	-2.36185	-1.73579	5.68121e-11	-2.01358	-1.7437
21688018	chr2:21688018:C:A	1.27396e-40	-1.95771e-09	-1.65493	6.27068e-18	-1.95771e-09	-1.71876	4.28278e-10	-1.95771e-09	-1.73726
21688109	chr2:21688109:T:C	2.28368e-41	-2.14001	-1.23384	4.5324e-19	-2.70034	-1.64563	4.00232e-11	-2.35368	-1.75389
21688171	chr2:21688171:G:A	8.87048e-42	-2.6566	-1.6629	5.92589e-19	-2.34214	-1.73576	5.86697e-11	-1.98144	-1.74367
21688231	chr2:21688231:G:A	8.91321e-42	-2.65179	-1.6629	6.00824e-19	-2.32834	-1.73576	5.98787e-11	-1.96104	-1.74367
21688242	chr2:21688242:T:C	8.47858e-42	-2.63788	-1.7268	6.05738e-19	-2.29621	-1.75974	6.12267e-11	-1.92244	-1.76001
21688245	chr2:21688245:G:C	8.47772e-42	-2.63008	-1.7347	4.34759e-19	-2.63318	-1.75443	4.00906e-11	-2.36706	-1.73883
21688678	chr2:21688678:A:G	8.84322e-42	-2.65315	-1.66942	5.96442e-19	-2.33252	-1.7389	5.93226e-11	-1.96779	-1.74625
21688721	chr2:21688721:T:C	6.56189e-41	-0.851567	-1.4668	6.55854e-19	-2.2744	-1.70206	2.84106e-11	-2.6902	-1.76006
21688807	chr2:21688807:G:A	7.82447e-40	-1.95771e-09	0.1602	4.02733e-17	-1.95771e-09	0.141047	2.24085e-09	-1.95771e-09	-0.0824178
21688909	chr2:21688909:C:T	8.89571e-42	-2.6519	-1.66476	6.0012e-19	-2.3286	-1.73666	5.98072e-11	-1.96148	-1.74442
21689203	chr2:21689203:A:G	8.56158e-42	-2.66698	-1.68796	5.71498e-19	-2.36527	-1.74887	5.65357e-11	-2.00829	-1.75386
21689274	chr2:21689274:T:G	8.18407e-42	-2.68074	-1.7193	7.31931e-19	-2.29709	-1.56962	8.79781e-11	-1.81882	-1.50112
21689788	chr2:21689788:G:A	8.85864e-42	-2.65735	-1.66348	5.90654e-19	-2.34512	-1.73605	5.83635e-11	-1.98643	-1.74391
21689963	chr2:21689963:A:G	1.44521e-41	-2.32528	-1.50611	6.24719e-19	-2.67489	-1.35021	5.76658e-11	-2.63691	-1.10546
21690087	chr2:21690087:A:G	4.03313e-41	-1.29835	-1.50675	9.52854e-19	-2.36881	-1.23413	6.549e-11	-2.69099	-0.924138
21690892	chr2:21690892:G:A	5.97794e-40	-1.95771e-09	-0.10898	3.95483e-17	-1.95771e-09	0.12288	2.41856e-09	-1.95771e-09	-0.00610031
21691032	chr2:21691032:T:C	8.56334e-42	-2.67524	-1.6795	5.77115e-19	-2.35888	-1.74548	5.76906e-11	-1.99085	-1.75108
21691268	chr2:21691268:G:A	8.47894e-42	-2.67023	-1.69441	5.63038e-19	-2.37762	-1.75143	5.54464e-11	-2.02585	-1.75576
21691397	chr2:21691397:A:G	8.58561e-42	-2.66415	-1.68799	5.76375e-19	-2.3566	-1.74904	5.72392e-11	-1.99577	-1.75403
21691739	chr2:21691739:C:A	8.43408e-41	-0.385714	-1.68165	1.33929e-18	-1.51179	-1.75071	5.85622e-11	-1.96707	-1.75986
21692013	chr2:21692013:A:G	1.14698e-40	-1.95771e-09	-1.75992	6.18282e-18	-1.95771e-09	-1.73287	4.41349e-10	-1.95771e-09	-1.70719
21692296	chr2:21692296:G:A	4.54552e-41	-2.6855	-1.53232e-09	2.72987e-18	-2.55039	-1.53232e-09	2.04697e-10	-2.4755	-1.53232e-09
21692384	chr2:21692384:T:G	8.64894e-42	-2.66169	-1.6831	5.80635e-19	-2.35061	-1.74766	5.76867e-11	-1.98891	-1.7531
21692434	chr2:21692434:G:A	5.3571e-41	-2.70098	0.179761	2.05387e-18	-2.4527	-0.38222	1.79476e-10	-1.99595	-0.61104
21692536	chr2:21692536:C:T	1.42129e-40	-1.95771e-09	-1.54549	6.64154e-18	-1.95771e-09	-1.6613	4.45753e-10	-1.95771e-09	-1.69726
21692635	chr2:21692635:A:G	2.56669e-41	-2.13372	-1.1233	4.7366e-19	-2.70018	-1.60173	4.08862e-11	-2.34184	-1.7444
21692836	chr2:21692836:C:T	1.0452e-40	-1.85285	-1.53232e-09	3.40334e-18	-2.32988	-1.53232e-09	2.77783e-10	-2.17019	-1.53232e-09
21692902	chr2:21692902:A:G	1.92738e-41	-2.2764	-1.26708	4.54997e-19	-2.68696	-1.65515	4.49533e-11	-2.23535	-1.75606
21693533	chr2:21693533:T:A	4.53849e-41	-2.68705	-1.53232e-09	2.37837e-18	-2.68823	-1.53232e-09	1.64636e-10	-2.69329	-1.53232e-09
21693745	chr2:21693745:C:T	1.12875e-41	-2.51467	-1.56386	5.60281e-19	-2.70082	-1.43314	5.85006e-11	-2.51798	-1.21001
21694511	chr2:21694511:T:G	3.09629e-40	-1.95771e-09	-0.76685	1.95325e-17	-1.95771e-09	-0.582564	1.35165e-09	-1.95771e-09	-0.587946
21695047	chr2:21695047:G:A	2.12607e-40	-1.95771e-09	-1.14278	9.47481e-18	-1.95771e-09	-1.30601	6.40999e-10	-1.95771e-09	-1.334
21695309	chr2:21695309:G:A	8.61099e-42	-2.70043	-1.64876	6.31859e-19	-2.49604	-1.5177	5.76318e-11	-2.24441	-1.49855
21695333	chr2:21695333:T:G	1.17769e-40	-1.95771e-09	-1.73351	6.05365e-18	-1.95771e-09	-1.75398	4.19522e-10	-1.95771e-09	-1.75791
21695401	chr2:21695401:A:G	1.37887e-41	-2.18316	-1.69522	4.37135e-19	-2.62208	-1.76007	2.93991e-11	-2.69919	-1.71688
21695404	chr2:21695404:A:G	1.38676e-41	-2.19201	-1.68066	4.35934e-19	-2.62564	-1.75926	2.91095e-11	-2.69856	-1.7274
21695898	chr2:21695898:C:A	1.15582e-40	-1.95771e-09	-1.75225	6.0388e-18	-1.95771e-09	-1.75644	4.24053e-10	-1.95771e-09	-1.74717
21696037	chr2:21696037:A:G	2.23541e-40	-1.95771e-09	-1.09263	9.94303e-18	-1.95771e-09	-1.25777	6.25167e-10	-1.95771e-09	-1.35901
21696466	chr2:21696466:C:A	8.07784e-42	-2.6535	-1.7596	5.1396e-19	-2.50718	-1.71307	3.91337e-11	-2.6379	-1.49215
21696486	chr2:21696486:A:C	1.15226e-40	-1.95771e-09	-1.75533	6.07095e-18	-1.95771e-09	-1.75113	4.28205e-10	-1.95771e-09	-1.73743
21696762	chr2:21696762:GAATA:G	1.12626e-41	-2.36114	-1.7196	4.23313e-19	-2.65538	-1.7589	2.88208e-11	-2.69802	-1.73791
21697055	chr2:21697055:G:A	1.17067e-41	-2.34493	-1.69713	4.2825e-19	-2.64951	-1.75318	2.84494e-11	-2.69933	-1.74957
21697240	chr2:21697240:C:T	1.03893e-41	-2.43976	-1.72169	4.13068e-19	-2.67958	-1.75921	2.92128e-11	-2.68607	-1.73635
21697415	chr2:21697415:T:C	2.78462e-40	-0.872943	-1.53232e-09	3.91298e-18	-2.19034	-1.53232e-09	2.47957e-10	-2.28377	-1.53232e-09
21697444	chr2:21697444:A:G	9.38182e-42	-2.50427	-1.75918	4.5658e-19	-2.61054	-1.7281	3.25009e-11	-2.62447	-1.69129
21697618	chr2:21697618:T:G	1.31411e-40	-1.95771e-09	-1.6239	7.70883e-18	-1.95771e-09	-1.51228	5.36562e-10	-1.95771e-09	-1.51185
21697666	chr2:21697666:G:C	1.15945e-40	-1.95771e-09	-1.74911	6.04743e-18	-1.95771e-09	-1.75501	4.1998e-10	-1.95771e-09	-1.75682
21697726	chr2:21697726:C:A	1.59119e-40	-1.95771e-09	-1.43257	7.74651e-18	-1.95771e-09	-1.5074	5.04811e-10	-1.95771e-09	-1.57285
21698116	chr2:21698116:A:T	9.55279e-42	-2.52273	-1.72266	4.0615e-19	-2.69628	-1.7594	3.00922e-11	-2.65806	-1.7347
21698239	chr2:21698239:T:C	1.40263e-41	-2.1501	-1.71119	4.42571e-19	-2.61062	-1.75918	2.97579e-11	-2.70057	-1.70337
21698863	chr2:21698863:G:T	5.03176e-41	-2.58387	-1.53232e-09	2.72945e-18	-2.55054	-1.53232e-09	2.022e-10	-2.48777	-1.53232e-09
21699080	chr2:21699080:C:A	1.33714e-41	-2.19804	-1.71107	4.32978e-19	-2.63247	-1.75924	2.97958e-11	-2.69849	-1.70417
21699744	chr2:21699744:A:G	1.48226e-41	-2.05818	-1.74789	4.71915e-19	-2.56461	-1.74099	3.18344e-11	-2.69883	-1.63765
21700235	chr2:21700235:TAC:T	1.43289e-41	-2.22029	-1.61965	4.37028e-19	-2.63532	-1.74709	2.84903e-11	-2.69639	-1.75108
21700857	chr2:21700857:TA:T	9.02719e-42	-2.69565	-1.60634	6.14155e-19	-2.56979	-1.47236	5.48096e-11	-2.34946	-1.4437
21700925	chr2:21700925:C:T	9.05094e-42	-2.69302	-1.60634	6.0711e-19	-2.58133	-1.47236	5.37763e-11	-2.3685	-1.4437
21700979	chr2:21700979:A:AACC	4.87602e-41	-2.61531	-1.53232e-09	2.34892e-18	-2.70068	-1.53232e-09	1.69791e-10	-2.66246	-1.53232e-09
21701406	chr2:21701406:C:T	1.25056e-40	-1.95771e-09	-1.67347	6.3115e-18	-1.95771e-09	-1.71227	4.37354e-10	-1.95771e-09	-1.71629
21701454	chr2:21701454:G:A	1.24848e-41	-2.21775	-1.75997	4.51639e-19	-2.69108	-1.65843	4.11287e-11	-2.61444	-1.46588
21701505	chr2:21701505:A:G	1.01792e-41	-2.69372	-1.48816	7.17765e-19	-2.58037	-1.30589	6.35175e-11	-2.37356	-1.27215
21701603	chr2:21701603:G:A	1.71765e-41	-2.11657	-1.54212	7.13275e-19	-2.57028	-1.32225	5.67292e-11	-2.69203	-1.06671
21701842	chr2:21701842:C:T	2.08861e-40	-1.95771e-09	-1.16056	9.38462e-18	-1.95771e-09	-1.31557	5.94709e-10	-1.95771e-09	-1.40896
21702095	chr2:21702095:T:G	1.85383e-41	-2.32286	-1.25953	1.08075e-18	-2.67805	-0.79894	1.11045e-10	-2.68057	-0.406521
21702195	chr2:21702195:T:C	1.3276e-41	-2.15878	-1.75749	4.46694e-19	-2.67625	-1.68428	3.84842e-11	-2.63894	-1.50784
21702622	chr2:21702622:T:A	1.87986e-41	-1.9041	-1.66434	4.70366e-19	-2.55802	-1.75087	2.84086e-11	-2.70098	-1.74936
21702932	chr2:21702932:C:CA	1.31134e-41	-2.60941	-1.31918	6.47041e-19	-2.70054	-1.28945	4.83834e-11	-2.661	-1.25687
21703560	chr2:21703560:G:A	1.24684e-40	-1.95771e-09	-1.67645	6.54944e-18	-1.95771e-09	-1.67526	4.5566e-10	-1.95771e-09	-1.67528
21703675	chr2:21703675:G:A	1.39267e-41	-2.22998	-1.63844	5.10208e-19	-2.51054	-1.71704	2.8715e-11	-2.6803	-1.75931
21703823	chr2:21703823:A:G	1.17321e-40	-1.95771e-09	-1.73732	6.56788e-18	-1.95771e-09	-1.67245	4.76224e-10	-1.95771e-09	-1.63114
21703836	chr2:21703836:T:C	6.08279e-41	-2.39418	-1.53232e-09	2.5263e-18	-2.62789	-1.53232e-09	1.65044e-10	-2.69082	-1.53232e-09
21703866	chr2:21703866:A:G	5.99821e-41	-2.40818	-1.53232e-09	2.50921e-18	-2.63468	-1.53232e-09	1.64645e-10	-2.69324	-1.53232e-09
21704025	chr2:21704025:T:C	2.25123e-40	-1.95771e-09	-1.08558	1.02738e-17	-1.95771e-09	-1.22505	7.02033e-10	-1.95771e-09	-1.24305
21704076	chr2:21704076:A:T	1.04913e-41	-2.55084	-1.60084	4.65071e-19	-2.69603	-1.62418	3.19972e-11	-2.68866	-1.64272
21704140	chr2:21704140:A:C	4.68044e-41	-2.65625	-1.53232e-09	2.78705e-18	-2.52966	-1.53232e-09	1.74879e-10	-2.63294	-1.53232e-09
21704231	chr2:21704231:G:A	1.20621e-40	-1.95771e-09	-1.70957	6.23452e-18	-1.95771e-09	-1.72454	4.41172e-10	-1.95771e-09	-1.70759
21704503	chr2:21704503:A:G	1.04554e-41	-2.5259	-1.62921	4.21949e-19	-2.69111	-1.72641	3.37093e-11	-2.51919	-1.76007
21704649	chr2:21704649:A:G	1.20096e-40	-1.95771e-09	-1.71393	6.09391e-18	-1.95771e-09	-1.74735	4.20196e-10	-1.95771e-09	-1.75631
21704797	chr2:21704797:A:G	1.07701e-41	-2.65597	-1.46948	5.42351e-19	-2.64641	-1.52007	4.00966e-11	-2.55893	-1.54681
21704841	chr2:21704841:T:A	1.76886e-38	3.27845	-1.53232e-09	7.19439e-17	0.721244	-1.53232e-09	2.12273e-09	-0.136574	-1.53232e-09
21704995	chr2:21704995:G:A	2.71097e-41	-1.51878	-1.68355	7.94964e-19	-2.23121	-1.55289	4.25221e-11	-2.49859	-1.54841
21705310	chr2:21705310:C:T	1.82247e-40	-1.95771e-09	-1.29686	7.5355e-18	-1.95771e-09	-1.53502	4.9283e-10	-1.95771e-09	-1.59686
21706203	chr2:21706203:T:C	8.71556e-42	-2.68051	-1.6566	5.04838e-19	-2.68665	-1.55151	4.0075e-11	-2.61801	-1.48827
21706449	chr2:21706449:A:G	2.63544e-40	-1.95771e-09	-0.928005	1.43616e-17	-1.95771e-09	-0.890086	1.03246e-09	-1.95771e-09	-0.857331
21706643	chr2:21706643:T:C	8.05199e-42	-2.68667	-1.72964	4.51309e-19	-2.68156	-1.66868	3.53053e-11	-2.60778	-1.62522
21706708	chr2:21706708:T:G	1.17409e-40	-1.95771e-09	-1.73656	6.04972e-18	-1.95771e-09	-1.75463	4.19154e-10	-1.95771e-09	-1.75879
21706864	chr2:21706864:C:T	1.20524e-41	-2.64758	-1.36538	5.84665e-19	-2.65535	-1.43601	4.30916e-11	-2.56347	-1.47023
21707188	chr2:21707188:G:A	1.15431e-40	-1.95771e-09	-1.75355	6.16393e-18	-1.95771e-09	-1.73593	4.35031e-10	-1.95771e-09	-1.72161
21708068	chr2:21708068:T:C	1.55475e-41	-2.624	-1.13432	6.05473e-19	-2.66556	-1.39083	4.45408e-11	-2.48558	-1.51504
21708262	chr2:21708262:C:T	1.46409e-41	-2.61842	-1.19998	5.73869e-19	-2.66855	-1.44145	4.23958e-11	-2.49522	-1.55476
21708451	chr2:21708451:G:A	2.53929e-40	-1.95771e-09	-0.965172	1.14416e-17	-1.95771e-09	-1.11738	7.04879e-10	-1.95771e-09	-1.239
21708512	chr2:21708512:C:T	7.94507e-42	-2.68084	-1.74884	4.32921e-19	-2.68851	-1.70333	3.33243e-11	-2.61847	-1.67227
21708560	chr2:21708560:C:T	1.5864e-40	-1.95771e-09	-1.43559	7.79432e-18	-1.95771e-09	-1.50125	5.07862e-10	-1.95771e-09	-1.56682
21708623	chr2:21708623:A:G	8.06263e-42	-2.66548	-1.74951	4.28628e-19	-2.69692	-1.70488	3.24872e-11	-2.64237	-1.67381
21708661	chr2:21708661:G:A	1.32381e-40	-1.95771e-09	-1.61654	6.75066e-18	-1.95771e-09	-1.645	4.47869e-10	-1.95771e-09	-1.69253
21708689	chr2:21708689:A:C	8.10266e-42	-2.66773	-1.7423	4.35596e-19	-2.69607	-1.68961	3.32045e-11	-2.63946	-1.65488
21708749	chr2:21708749:T:C	1.28434e-41	-2.61628	-1.33311	5.91312e-19	-2.67676	-1.40329	4.26867e-11	-2.60501	-1.43813
21708781	chr2:21708781:G:A	5.0089e-41	-2.58842	-1.53232e-09	2.35895e-18	-2.69643	-1.53232e-09	1.70533e-10	-2.6581	-1.53232e-09
21708835	chr2:21708835:T:C	1.59565e-40	-1.95771e-09	-1.42977	7.83671e-18	-1.95771e-09	-1.49582	5.10152e-10	-1.95771e-09	-1.56232
21708890	chr2:21708890:C:T	1.49728e-41	-2.58914	-1.20685	5.61916e-19	-2.6837	-1.44735	4.04321e-11	-2.53772	-1.55969
21709081	chr2:21709081:G:A	1.15036e-40	-1.95771e-09	-1.75698	6.11849e-18	-1.95771e-09	-1.74333	4.30966e-10	-1.95771e-09	-1.731
21709115	chr2:21709115:C:T	8.38875e-42	-2.68369	-1.69164	4.82466e-19	-2.70059	-1.5829	3.98266e-11	-2.58139	-1.53111
21709650	chr2:21709650:T:C	1.16769e-41	-2.61028	-1.43434	5.35939e-19	-2.68331	-1.49507	3.86985e-11	-2.61469	-1.52654
21709917	chr2:21709917:T:A	1.31172e-41	-2.69323	-1.23508	8.46873e-19	-2.25794	-1.4629	6.98647e-11	-1.98679	-1.56368
21709986	chr2:21709986:C:T	1.1726e-41	-2.63497	-1.40545	5.57996e-19	-2.67022	-1.46783	4.07928e-11	-2.5879	-1.50062
21710238	chr2:21710238:A:T	7.99689e-42	-2.68139	-1.74178	4.39074e-19	-2.68854	-1.68919	3.39722e-11	-2.61742	-1.65406
21710338	chr2:21710338:T:C	1.12452e-41	-2.64473	-1.43755	5.45314e-19	-2.66308	-1.49796	4.02662e-11	-2.57222	-1.52929
21710418	chr2:21710418:A:G	2.30666e-40	-1.95771e-09	-1.06126	1.0504e-17	-1.95771e-09	-1.20288	6.52782e-10	-1.95771e-09	-1.31579
21710437	chr2:21710437:C:T	1.12535e-41	-2.64399	-1.43755	5.44691e-19	-2.66422	-1.49796	4.01995e-11	-2.57388	-1.52929
21711459	chr2:21711459:C:T	1.20564e-41	-2.63959	-1.37304	5.77812e-19	-2.66224	-1.44091	4.24369e-11	-2.57495	-1.47407
21711542	chr2:21711542:T:C	1.42223e-41	-2.61897	-1.22845	5.6039e-19	-2.66865	-1.46511	4.1614e-11	-2.49467	-1.57392
21711569	chr2:21711569:G:C	1.11779e-41	-2.64963	-1.43865	5.47028e-19	-2.65887	-1.49902	4.0534e-11	-2.56457	-1.53031
21711792	chr2:21711792:A:C	7.98451e-42	-2.67196	-1.75276	4.26427e-19	-2.69434	-1.71262	3.24442e-11	-2.63384	-1.68367
21711914	chr2:21711914:G:A	1.13918e-41	-2.63178	-1.43755	5.402e-19	-2.6725	-1.49796	3.95495e-11	-2.59018	-1.52929
21712054	chr2:21712054:A:C	8.58406e-42	-2.59483	-1.75749	4.08112e-19	-2.69739	-1.75346	3.04309e-11	-2.64554	-1.73603
21712227	chr2:21712227:A:G	1.10801e-41	-2.6021	-1.49497	5.05819e-19	-2.68701	-1.54921	3.6475e-11	-2.62293	-1.57747
21712235	chr2:21712235:T:C	1.13425e-41	-2.6438	-1.42987	4.77869e-19	-2.69652	-1.59654	3.34681e-11	-2.61697	-1.66947
21712274	chr2:21712274:A:G	1.14734e-40	-1.95771e-09	-1.75961	6.24922e-18	-1.95771e-09	-1.72219	4.45132e-10	-1.95771e-09	-1.69866
21712327	chr2:21712327:G:A	1.12311e-41	-2.63214	-1.4514	5.338e-19	-2.67227	-1.5101	3.91114e-11	-2.5897	-1.54091
21712357	chr2:21712357:C:A	7.99412e-42	-2.67473	-1.74879	4.3148e-19	-2.69256	-1.70262	3.29919e-11	-2.62902	-1.67174
21712415	chr2:21712415:T:A	6.54668e-41	-2.32068	-1.53232e-09	3.13683e-18	-2.41143	-1.53232e-09	2.47639e-10	-2.28506	-1.53232e-09
21712615	chr2:21712615:C:T	7.9488e-42	-2.67711	-1.75209	4.2867e-19	-2.69113	-1.71058	3.28053e-11	-2.62485	-1.68158
21713009	chr2:21713009:G:A	1.23564e-41	-2.62373	-1.36432	5.77074e-19	-2.67714	-1.42728	4.17103e-11	-2.60325	-1.46303
21713188	chr2:21713188:T:C	8.00165e-42	-2.66713	-1.75545	4.22442e-19	-2.696	-1.72034	3.19447e-11	-2.63942	-1.6936
21713223	chr2:21713223:A:C	9.78553e-42	-2.58929	-1.63204	4.80086e-19	-2.64189	-1.64655	3.06469e-11	-2.70093	-1.67357
21713396	chr2:21713396:G:A	1.45715e-41	-2.59127	-1.23189	5.52726e-19	-2.6827	-1.46484	4.00048e-11	-2.53406	-1.57397
21713616	chr2:21713616:T:C	1.05631e-41	-2.6546	-1.49026	4.61118e-19	-2.69257	-1.63617	3.29761e-11	-2.60314	-1.69811
21713635	chr2:21713635:A:G	7.83001e-42	-2.68529	-1.75897	4.21774e-19	-2.68485	-1.73308	3.23658e-11	-2.60904	-1.71089
21713688	chr2:21713688:C:T	2.11348e-40	-1.95771e-09	-1.14872	9.73334e-18	-1.95771e-09	-1.27909	6.09184e-10	-1.95771e-09	-1.38491
21713870	chr2:21713870:C:T	1.33984e-41	-2.56409	-1.343	5.7554e-19	-2.69671	-1.41038	4.04101e-11	-2.64827	-1.44968
21713874	chr2:21713874:C:T	1.44314e-41	-2.58656	-1.24626	5.46418e-19	-2.68454	-1.47448	3.94644e-11	-2.53969	-1.58194
21714100	chr2:21714100:C:T	1.81796e-40	-1.29934	-1.53232e-09	3.52371e-18	-2.29513	-1.53232e-09	2.06508e-10	-2.46669	-1.53232e-09
21714122	chr2:21714122:T:C	4.58816e-41	-2.67616	-1.53232e-09	2.83418e-18	-2.51289	-1.53232e-09	1.73277e-10	-2.64214	-1.53232e-09
21714294	chr2:21714294:C:T	1.01609e-41	-2.65705	-1.52663	4.50156e-19	-2.69176	-1.66104	3.25072e-11	-2.60024	-1.71533
21714489	chr2:21714489:TATTTC:T	3.2426e-38	3.88449	-1.53232e-09	1.53382e-16	1.47829	-1.53232e-09	5.48261e-09	0.812307	-1.53232e-09
21714546	chr2:21714546:T:C	7.81375e-42	-2.68701	-1.75933	4.21818e-19	-2.68311	-1.73471	3.24159e-11	-2.60512	-1.71326
21714589	chr2:21714589:T:G	1.11724e-41	-2.46868	-1.6201	5.2844e-19	-2.55535	-1.63712	3.14252e-11	-2.68263	-1.66679
21714676	chr2:21714676:A:G	1.08322e-41	-2.66525	-1.45446	4.74652e-19	-2.68768	-1.61214	3.40526e-11	-2.58796	-1.68116
21714885	chr2:21714885:C:G	1.05114e-41	-2.6684	-1.48136	4.67283e-19	-2.68547	-1.63	3.38294e-11	-2.58179	-1.69391
21714927	chr2:21714927:C:T	1.4344e-40	-1.95771e-09	-1.53631	7.0429e-18	-1.95771e-09	-1.60262	4.70234e-10	-1.95771e-09	-1.6438
21714964	chr2:21714964:C:T	4.98587e-41	-2.59303	-1.53232e-09	2.35959e-18	-2.69615	-1.53232e-09	1.70795e-10	-2.65657	-1.53232e-09
21715458	chr2:21715458:A:G	1.04441e-41	-2.64621	-1.50998	4.53469e-19	-2.69647	-1.649	3.21813e-11	-2.61816	-1.70749
21716025	chr2:21716025:A:G	1.14723e-40	-1.95771e-09	-1.7597	6.03464e-18	-1.95771e-09	-1.75713	4.22616e-10	-1.95771e-09	-1.75057
21716095	chr2:21716095:T:C	1.34388e-41	-2.46126	-1.44282	4.91597e-19	-2.66285	-1.60189	3.20275e-11	-2.67812	-1.65231
21716160	chr2:21716160:C:T	1.37235e-41	-2.54371	-1.3394	5.76711e-19	-2.69989	-1.40517	4.01167e-11	-2.66212	-1.44312
21717177	chr2:21717177:T:C	8.79459e-42	-2.59748	-1.73061	4.04288e-19	-2.70026	-1.76001	2.96146e-11	-2.65266	-1.7561
21717202	chr2:21717202:A:C	7.72954e-42	-2.69715	-1.76002	4.3277e-19	-2.64381	-1.74839	3.05358e-11	-2.6378	-1.74033
21717255	chr2:21717255:A:G	9.99917e-42	-2.57556	-1.62416	4.22299e-19	-2.69696	-1.71973	2.95574e-11	-2.66772	-1.74298
21717456	chr2:21717456:C:A	2.28642e-41	-2.568	-0.804656	9.44109e-19	-2.69763	-0.914525	6.5579e-11	-2.6531	-0.960671
21717778	chr2:21717778:T:C	8.24232e-42	-2.63908	-1.75386	4.34152e-19	-2.69986	-1.68914	3.37145e-11	-2.62641	-1.65269
21717972	chr2:21717972:A:G	7.92335e-42	-2.67332	-1.75909	4.29237e-19	-2.6878	-1.71259	3.46904e-11	-2.57487	-1.67569
21718129	chr2:21718129:C:T	5.93356e-41	-2.41902	-1.53232e-09	2.41711e-18	-2.67207	-1.53232e-09	1.6781e-10	-2.6742	-1.53232e-09
21719620	chr2:21719620:C:T	1.24894e-41	-2.35704	-1.6203	5.65297e-19	-2.4999	-1.62515	3.32746e-11	-2.64749	-1.64475
21719621	chr2:21719621:A:G	1.22106e-41	-2.35978	-1.64014	5.53785e-19	-2.5016	-1.64402	3.26514e-11	-2.64826	-1.66288
21719716	chr2:21719716:C:G	1.38453e-40	-1.57169	-1.53232e-09	1.73281e-17	-0.702314	-1.53232e-09	6.81987e-10	-1.27202	-1.53232e-09
21719863	chr2:21719863:C:T	8.2895e-42	-2.65147	-1.73576	5.19874e-19	-2.4571	-1.75171	3.42587e-11	-2.67497	-1.58812
21720253	chr2:21720253:A:G	1.09564e-41	-2.35116	-1.75715	4.52493e-19	-2.60699	-1.74064	2.93589e-11	-2.6997	-1.71773
21720634	chr2:21720634:T:C	1.06483e-41	-2.39673	-1.74009	5.36389e-19	-2.4642	-1.71334	3.11577e-11	-2.63808	-1.71989
21720700	chr2:21720700:T:C	1.13059e-41	-2.33687	-1.74002	5.67392e-19	-2.40811	-1.71324	3.21131e-11	-2.60797	-1.71979
21720786	chr2:21720786:A:G	8.14573e-42	-2.6451	-1.75963	4.20711e-19	-2.69821	-1.72224	3.27788e-11	-2.61308	-1.69417
21721504	chr2:21721504:A:G	1.43205e-40	-1.95771e-09	-1.53795	7.03312e-18	-1.95771e-09	-1.60401	4.83771e-10	-1.95771e-09	-1.61542
21721624	chr2:21721624:C:T	1.43344e-40	-1.95771e-09	-1.53698	7.03898e-18	-1.95771e-09	-1.60318	4.84155e-10	-1.95771e-09	-1.61463
21721682	chr2:21721682:A:G	1.46093e-39	-1.95771e-09	0.784605	9.29584e-17	-1.95771e-09	0.97751	5.05697e-09	-1.95771e-09	0.731493
21722061	chr2:21722061:C:T	5.11581e-41	-2.56731	-1.53232e-09	2.34905e-18	-2.70063	-1.53232e-09	1.67942e-10	-2.67341	-1.53232e-09
21722358	chr2:21722358:G:A	8.16512e-42	-2.6423	-1.76006	4.09898e-19	-2.70081	-1.74568	2.96355e-11	-2.66582	-1.74223
21722363	chr2:21722363:A:G	9.46029e-42	-2.60128	-1.65384	5.2651e-19	-2.66057	-1.53555	3.58833e-11	-2.67681	-1.53994
21722626	chr2:21722626:C:T	5.54816e-41	-2.48617	-1.53232e-09	2.35769e-18	-2.69696	-1.53232e-09	1.64291e-10	-2.69539	-1.53232e-09
21722699	chr2:21722699:A:G	8.26641e-42	-2.63109	-1.75893	4.07153e-19	-2.69979	-1.75342	2.91498e-11	-2.67357	-1.75102
21722818	chr2:21722818:C:T	9.53757e-42	-2.51725	-1.72974	4.07053e-19	-2.69812	-1.75533	2.92567e-11	-2.66406	-1.75686
21723011	chr2:21723011:A:G	5.42099e-41	-2.50936	-1.53232e-09	2.35534e-18	-2.69796	-1.53232e-09	1.64804e-10	-2.69227	-1.53232e-09
21723567	chr2:21723567:T:C	1.12507e-41	-2.33364	-1.74815	4.50239e-19	-2.59993	-1.75269	2.87605e-11	-2.70041	-1.73762
21723609	chr2:21723609:A:C	7.5595e-40	-1.95771e-09	0.125749	6.34394e-17	-1.95771e-09	0.595442	4.02469e-09	-1.95771e-09	0.503173
21725062	chr2:21725062:C:A	1.65552e-40	-1.95771e-09	-1.39294	1.02836e-17	-1.95771e-09	-1.22409	7.89209e-10	-1.95771e-09	-1.126
21725269	chr2:21725269:G:A	5.28634e-41	-2.53451	-1.53232e-09	2.34829e-18	-2.70096	-1.53232e-09	1.66382e-10	-2.68274	-1.53232e-09
21725283	chr2:21725283:G:A	1.63666e-40	-1.95771e-09	-1.4044	1.01429e-17	-1.95771e-09	-1.23787	7.77418e-10	-1.95771e-09	-1.14105
21725487	chr2:21725487:T:C	5.28262e-41	-2.53522	-1.53232e-09	2.34827e-18	-2.70096	-1.53232e-09	1.66417e-10	-2.68253	-1.53232e-09
21725903	chr2:21725903:A:G	5.41536e-41	-2.5104	-1.53232e-09	2.35101e-18	-2.6998	-1.53232e-09	1.65214e-10	-2.68979	-1.53232e-09
21725919	chr2:21725919:G:A	1.27766e-40	-1.95771e-09	-1.65202	6.47405e-18	-1.95771e-09	-1.68684	4.61962e-10	-1.95771e-09	-1.66155
21725941	chr2:21725941:T:C	9.62207e-42	-2.51216	-1.72601	4.07964e-19	-2.69734	-1.75388	2.92343e-11	-2.6661	-1.75559
21726042	chr2:21726042:G:A	9.60321e-42	-2.51242	-1.72771	4.07716e-19	-2.69726	-1.75457	2.92097e-11	-2.66633	-1.7562
21726263	chr2:21726263:G:A	1.00526e-41	-2.47713	-1.71726	4.049e-19	-2.6987	-1.76006	2.98718e-11	-2.64336	-1.75675
21726334	chr2:21726334:C:T	5.47216e-41	-2.49997	-1.53232e-09	2.35311e-18	-2.6989	-1.53232e-09	1.64896e-10	-2.69171	-1.53232e-09
21726500	chr2:21726500:G:A	1.4763e-40	-1.95771e-09	-1.50752	8.47456e-18	-1.95771e-09	-1.41757	6.13727e-10	-1.95771e-09	-1.37748
21726630	chr2:21726630:C:CCTTT	9.9114e-42	-2.49326	-1.71528	4.04372e-19	-2.70007	-1.76	3.0118e-11	-2.63463	-1.75728
21726673	chr2:21726673:C:A	9.88896e-42	-2.49063	-1.72018	4.04392e-19	-2.69999	-1.76003	3.01395e-11	-2.63605	-1.75515
21727485	chr2:21727485:A:G	1.00801e-41	-2.54487	-1.64679	4.22627e-19	-2.70082	-1.71508	3.08963e-11	-2.64423	-1.72216
21727682	chr2:21727682:T:C	5.52678e-41	-2.49004	-1.53232e-09	2.36013e-18	-2.69592	-1.53232e-09	1.64232e-10	-2.69575	-1.53232e-09
21728126	chr2:21728126:A:G	5.64154e-41	-2.46948	-1.53232e-09	2.3686e-18	-2.69234	-1.53232e-09	1.63792e-10	-2.69843	-1.53232e-09
21728212	chr2:21728212:G:T	5.65847e-41	-2.46649	-1.53232e-09	2.37e-18	-2.69175	-1.53232e-09	1.63742e-10	-2.69873	-1.53232e-09
21729218	chr2:21729218:T:C	1.39084e-40	-1.95771e-09	-1.56715	7.01006e-18	-1.95771e-09	-1.6073	5.36084e-10	-1.95771e-09	-1.51274
21729332	chr2:21729332:C:T	1.10044e-41	-2.49633	-1.6076	4.41053e-19	-2.69476	-1.67847	3.11777e-11	-2.67311	-1.68422
21729566	chr2:21729566:T:C	1.53876e-40	-1.95771e-09	-1.46608	7.50128e-18	-1.95771e-09	-1.53957	5.14043e-10	-1.95771e-09	-1.55472
21729856	chr2:21729856:A:G	1.15796e-40	-1.95771e-09	-1.7504	6.05999e-18	-1.95771e-09	-1.75293	4.45189e-10	-1.95771e-09	-1.69853
21729919	chr2:21729919:G:C	1.01999e-41	-2.484	-1.69584	4.05418e-19	-2.6995	-1.75798	2.98822e-11	-2.63997	-1.7598
21729953	chr2:21729953:T:A	1.15379e-40	-1.95771e-09	-1.754	6.0753e-18	-1.95771e-09	-1.75041	4.31002e-10	-1.95771e-09	-1.73092
21729995	chr2:21729995:C:G	5.56441e-41	-2.48325	-1.53232e-09	2.35774e-18	-2.69694	-1.53232e-09	1.64263e-10	-2.69556	-1.53232e-09
21730312	chr2:21730312:G:C	1.18201e-40	-1.95771e-09	-1.72984	6.01767e-18	-1.95771e-09	-1.75994	4.21535e-10	-1.95771e-09	-1.75313
21730565	chr2:21730565:C:G	1.14812e-40	-1.95771e-09	-1.75893	6.13527e-18	-1.95771e-09	-1.74059	4.38215e-10	-1.95771e-09	-1.71432
21730569	chr2:21730569:C:G	7.89633e-42	-2.70011	-1.73572	4.52358e-19	-2.66045	-1.68747	3.22344e-11	-2.65426	-1.66973
21730602	chr2:21730602:T:C	8.02272e-42	-2.6602	-1.75975	4.11603e-19	-2.70026	-1.74208	3.02649e-11	-2.64895	-1.73809
21730631	chr2:21730631:C:T	9.67161e-42	-2.52099	-1.71204	4.04011e-19	-2.70096	-1.76	3.06819e-11	-2.61615	-1.75721
21730901	chr2:21730901:C:G	9.3181e-40	-1.95771e-09	0.334903	7.2216e-17	-1.95771e-09	0.725019	4.47373e-09	-1.95771e-09	0.608948
21731276	chr2:21731276:GTTA:G	4.5241e-41	-2.69022	-1.53232e-09	2.4708e-18	-2.6501	-1.53232e-09	1.71162e-10	-2.65442	-1.53232e-09
21732243	chr2:21732243:C:G	4.6254e-41	-2.66808	-1.53232e-09	2.49388e-18	-2.6408	-1.53232e-09	1.67745e-10	-2.67458	-1.53232e-09
21732280	chr2:21732280:ATTG:A	1.16859e-40	-1.95771e-09	-1.74126	6.11663e-18	-1.95771e-09	-1.74363	4.55018e-10	-1.95771e-09	-1.67669
21732420	chr2:21732420:A:C	7.92281e-42	-2.67611	-1.75637	4.18926e-19	-2.69534	-1.72936	3.14023e-11	-2.62623	-1.72392
21732716	chr2:21732716:GA:G	4.77047e-41	-2.6372	-1.53232e-09	2.92294e-18	-2.48205	-1.53232e-09	2.13906e-10	-2.4315	-1.53232e-09
21733460	chr2:21733460:T:A	9.86794e-42	-2.50604	-1.70689	4.11854e-19	-2.69735	-1.74438	2.94564e-11	-2.66599	-1.74813
21733607	chr2:21733607:C:T	9.94639e-42	-2.50058	-1.70443	4.12756e-19	-2.69651	-1.74303	2.94197e-11	-2.66841	-1.74695
21734224	chr2:21734224:A:C	5.7352e-41	-2.45302	-1.53232e-09	2.37636e-18	-2.68907	-1.53232e-09	1.63629e-10	-2.69943	-1.53232e-09
21734497	chr2:21734497:A:C	9.39154e-40	-1.95771e-09	0.342753	7.28297e-17	-1.95771e-09	0.733481	4.51107e-09	-1.95771e-09	0.61726
21734935	chr2:21734935:G:A	1.94854e-39	-1.95771e-09	1.07261	1.31237e-16	-1.95771e-09	1.32236	7.33204e-09	-1.95771e-09	1.10298
21735044	chr2:21735044:A:G	9.89973e-42	-2.53694	-1.67277	4.18736e-19	-2.70045	-1.72471	3.04689e-11	-2.65058	-1.72974
21735066	chr2:21735066:C:T	8.18621e-42	-2.64029	-1.75949	4.11822e-19	-2.70084	-1.74096	2.98006e-11	-2.66596	-1.73654
21735182	chr2:21735182:C:T	9.48111e-42	-2.49832	-1.75461	4.11295e-19	-2.70078	-1.74231	3.14175e-11	-2.6273	-1.72236
21735282	chr2:21735282:C:T	1.77987e-40	-1.95771e-09	-1.32052	8.36224e-18	-1.95771e-09	-1.43092	5.58277e-10	-1.95771e-09	-1.47217
21735404	chr2:21735404:A:G	5.48621e-41	-2.4974	-1.53232e-09	2.35454e-18	-2.6983	-1.53232e-09	1.64848e-10	-2.69201	-1.53232e-09
21735478	chr2:21735478:G:A	9.61454e-42	-2.5538	-1.68515	4.15398e-19	-2.70098	-1.73218	3.0555e-11	-2.64072	-1.73678
21735672	chr2:21735672:G:C	5.4228e-41	-2.50903	-1.53232e-09	2.35417e-18	-2.69845	-1.53232e-09	1.65057e-10	-2.69074	-1.53232e-09
21735873	chr2:21735873:A:G	9.18076e-42	-2.55579	-1.72933	4.06028e-19	-2.70098	-1.755	2.99536e-11	-2.64064	-1.75673
21735899	chr2:21735899:A:G	1.87058e-40	-1.95771e-09	-1.27081	1.2089e-17	-1.95771e-09	-1.06235	9.37243e-10	-1.95771e-09	-0.954087
21736240	chr2:21736240:T:C	5.26162e-41	-2.5392	-1.53232e-09	2.34872e-18	-2.70077	-1.53232e-09	1.6648e-10	-2.68215	-1.53232e-09
21736715	chr2:21736715:G:T	1.40272e-40	-1.95771e-09	-1.55865	6.95179e-18	-1.95771e-09	-1.61564	4.62358e-10	-1.95771e-09	-1.66069
21736877	chr2:21736877:A:G	2.98986e-40	-1.95771e-09	-0.80183	2.12857e-17	-1.95771e-09	-0.496609	1.78823e-09	-1.95771e-09	-0.308051
21737722	chr2:21737722:C:T	9.78869e-42	-2.46117	-1.75983	4.10857e-19	-2.70097	-1.74318	3.0588e-11	-2.66296	-1.71346
21738094	chr2:21738094:G:A	1.08119e-41	-2.57801	-1.54356	4.58892e-19	-2.70036	-1.63323	3.41922e-11	-2.63062	-1.63441
21738340	chr2:21738340:G:A	2.68709e-40	-1.95771e-09	-0.908595	2.01892e-17	-1.95771e-09	-0.549494	1.82203e-09	-1.95771e-09	-0.289326
21738636	chr2:21738636:G:T	1.06403e-41	-2.56796	-1.56961	4.48883e-19	-2.70084	-1.6548	3.33703e-11	-2.63844	-1.65092
21738953	chr2:21738953:C:T	1.68557e-40	-1.37495	-1.53232e-09	6.3724e-18	-1.70267	-1.53232e-09	3.8306e-10	-1.84884	-1.53232e-09
21738973	chr2:21738973:T:C	1.22035e-40	-1.95771e-09	-1.69792	6.36702e-18	-1.95771e-09	-1.70351	4.85073e-10	-1.95771e-09	-1.61273
21739432	chr2:21739432:T:C	7.90809e-42	-2.68312	-1.75122	4.08035e-19	-2.69184	-1.7592	3.04858e-11	-2.62019	-1.75958
21739610	chr2:21739610:C:A	5.40743e-41	-2.51187	-1.53232e-09	2.35333e-18	-2.69881	-1.53232e-09	1.65266e-10	-2.68947	-1.53232e-09
21739728	chr2:21739728:A:AAAT	5.52388e-41	-2.49056	-1.53232e-09	2.35991e-18	-2.69602	-1.53232e-09	1.64517e-10	-2.69402	-1.53232e-09
21739774	chr2:21739774:C:G	9.17468e-42	-2.57804	-1.70774	4.09848e-19	-2.70031	-1.7463	3.06019e-11	-2.63157	-1.7444
21740029	chr2:21740029:T:C	1.80741e-40	-1.95771e-09	-1.30516	8.59698e-18	-1.95771e-09	-1.40323	5.8348e-10	-1.95771e-09	-1.42802
21740601	chr2:21740601:T:C	1.26083e-40	-1.95771e-09	-1.66528	7.57529e-18	-1.95771e-09	-1.52975	5.67863e-10	-1.95771e-09	-1.45515
21740674	chr2:21740674:A:G	9.78827e-42	-2.51266	-1.70838	4.03987e-19	-2.70096	-1.76005	3.05583e-11	-2.61926	-1.75813
21740688	chr2:21740688:A:G	1.39068e-40	-1.95771e-09	-1.56726	8.61724e-18	-1.95771e-09	-1.40088	6.58135e-10	-1.95771e-09	-1.30762
21741205	chr2:21741205:A:G	5.57998e-41	-2.48046	-1.53232e-09	2.35988e-18	-2.69603	-1.53232e-09	1.64373e-10	-2.69489	-1.53232e-09
21741435	chr2:21741435:T:G	8.03517e-42	-2.66517	-1.75323	4.0532e-19	-2.69919	-1.75853	2.97185e-11	-2.64669	-1.75857
21741506	chr2:21741506:A:T	8.04645e-42	-2.66964	-1.74735	4.05216e-19	-2.69798	-1.76	2.98621e-11	-2.64043	-1.76001
21741923	chr2:21741923:T:A	1.08281e-41	-2.69281	-1.42727	6.48706e-19	-2.70082	-1.2866	7.42489e-11	-2.46502	-1.02459
21741931	chr2:21741931:G:C	4.49764e-41	-2.69609	-1.53232e-09	2.62459e-18	-2.58972	-1.53232e-09	1.69785e-10	-2.66249	-1.53232e-09
21742510	chr2:21742510:A:G	9.23626e-42	-2.52653	-1.75256	4.1164e-19	-2.7007	-1.74154	3.17491e-11	-2.61402	-1.72515
21742524	chr2:21742524:ATGTT:A	5.65092e-41	-2.46782	-1.53232e-09	2.36443e-18	-2.69411	-1.53232e-09	1.64091e-10	-2.69661	-1.53232e-09
21742725	chr2:21742725:T:C	1.81118e-40	-1.95771e-09	-1.30308	8.61311e-18	-1.95771e-09	-1.40136	5.84527e-10	-1.95771e-09	-1.42623
21742763	chr2:21742763:T:C	7.86404e-42	-2.68017	-1.75976	4.11291e-19	-2.69386	-1.74924	3.05383e-11	-2.62716	-1.75088
21743088	chr2:21743088:A:G	1.71463e-40	-1.95771e-09	-1.35786	1.00011e-17	-1.95771e-09	-1.25194	6.79936e-10	-1.95771e-09	-1.27503
21743277	chr2:21743277:T:C	5.69868e-41	-2.45941	-1.53232e-09	3.53322e-18	-2.29243	-1.53232e-09	2.13764e-10	-2.43216	-1.53232e-09
21744000	chr2:21744000:A:G	5.61422e-41	-2.47434	-1.53232e-09	2.36203e-18	-2.69512	-1.53232e-09	1.64224e-10	-2.6958	-1.53232e-09
21744883	chr2:21744883:C:T	7.86302e-42	-2.68153	-1.75853	4.10607e-19	-2.69816	-1.7466	3.10318e-11	-2.6122	-1.74981
21745121	chr2:21745121:T:C	8.14606e-42	-2.64552	-1.75917	4.07266e-19	-2.70097	-1.75196	2.93577e-11	-2.66541	-1.75207
21745157	chr2:21745157:A:G	8.08792e-42	-2.65179	-1.76006	4.09612e-19	-2.70087	-1.74632	2.96814e-11	-2.6601	-1.74641
21746027	chr2:21746027:G:C	5.36263e-41	-2.52019	-1.53232e-09	2.35148e-18	-2.6996	-1.53232e-09	1.656e-10	-2.68746	-1.53232e-09
21746036	chr2:21746036:G:A	1.30402e-40	-1.95771e-09	-1.63161	7.93675e-18	-1.95771e-09	-1.48314	6.00811e-10	-1.95771e-09	-1.39875
21746868	chr2:21746868:C:T	8.10215e-42	-2.65006	-1.76004	4.10994e-19	-2.70008	-1.74374	2.97894e-11	-2.6587	-1.74417
21747059	chr2:21747059:C:T	6.37831e-41	-2.34674	-1.53232e-09	5.08461e-18	-1.92842	-1.53232e-09	2.63643e-10	-2.22244	-1.53232e-09
21747182	chr2:21747182:A:G	9.97858e-42	-2.56944	-1.63235	4.25367e-19	-2.70038	-1.70906	3.18218e-11	-2.62676	-1.71012
21748021	chr2:21748021:G:A	1.64305e-40	-1.95771e-09	-1.4005	1.03766e-17	-1.95771e-09	-1.21509	7.98274e-10	-1.95771e-09	-1.11458
21748771	chr2:21748771:A:G	9.65003e-42	-2.54329	-1.69198	4.13047e-19	-2.70074	-1.7381	3.02378e-11	-2.65068	-1.73725
21749721	chr2:21749721:A:G	8.06133e-42	-2.65724	-1.75791	4.06459e-19	-2.70043	-1.75448	2.95975e-11	-2.65493	-1.75441
21750134	chr2:21750134:A:G	8.07761e-42	-2.65891	-1.75422	4.05073e-19	-2.70023	-1.7581	2.95488e-11	-2.6529	-1.75809
21751145	chr2:21751145:A:C	8.12406e-42	-2.65047	-1.75693	4.05916e-19	-2.7003	-1.75595	2.94301e-11	-2.65907	-1.75595
21751829	chr2:21751829:T:C	8.01626e-42	-2.66157	-1.75918	4.07919e-19	-2.69984	-1.75149	2.98253e-11	-2.65012	-1.75155
21752322	chr2:21752322:G:A	1.26355e-39	-1.95771e-09	0.639452	9.45694e-17	-1.95771e-09	0.994691	7.94374e-09	-1.95771e-09	1.18311
21752992	chr2:21752992:T:C	8.13905e-42	-2.65887	-1.74668	4.04811e-19	-2.69897	-1.76001	2.95287e-11	-2.65161	-1.76006
21753443	chr2:21753443:T:C	8.1278e-42	-2.65571	-1.75122	4.04938e-19	-2.6995	-1.75916	2.94825e-11	-2.65385	-1.75938
21754812	chr2:21754812:C:T	1.54109e-40	-1.95771e-09	-1.46457	7.36101e-18	-1.95771e-09	-1.55845	4.9685e-10	-1.95771e-09	-1.58874
21754888	chr2:21754888:A:G	7.92363e-42	-2.67497	-1.75741	4.09251e-19	-2.69337	-1.7547	3.01819e-11	-2.63372	-1.75607
21755050	chr2:21755050:A:G	7.92614e-42	-2.68079	-1.75127	4.08988e-19	-2.68963	-1.75908	3.03896e-11	-2.6233	-1.75963
21755194	chr2:21755194:A:G	3.01944e-40	-0.791985	-1.53232e-09	7.50325e-18	-1.53931	-1.53232e-09	3.53119e-10	-1.93022	-1.53232e-09
21755195	chr2:21755195:A:G	2.99715e-40	-0.799395	-1.53232e-09	7.46042e-18	-1.54503	-1.53232e-09	3.51448e-10	-1.93497	-1.53232e-09
21755737	chr2:21755737:C:T	8.07342e-42	-2.66373	-1.74991	4.05478e-19	-2.69791	-1.75942	2.9603e-11	-2.6493	-1.75985
21756135	chr2:21756135:A:T	7.94565e-42	-2.67213	-1.75747	4.08812e-19	-2.69479	-1.75436	3.00589e-11	-2.6381	-1.75577
21756206	chr2:21756206:C:G	8.00033e-42	-2.66783	-1.75491	4.06952e-19	-2.69645	-1.75726	2.98245e-11	-2.64351	-1.75819
21756271	chr2:21756271:A:G	7.8937e-42	-2.67765	-1.75851	4.1026e-19	-2.69272	-1.75288	3.03287e-11	-2.63061	-1.75433
21756556	chr2:21756556:G:T	7.59448e-41	-2.17222	-1.53232e-09	3.77171e-18	-2.22712	-1.53232e-09	2.49326e-10	-2.27827	-1.53232e-09
21756644	chr2:21756644:G:A	4.2716e-39	1.85752	-1.53232e-09	3.02154e-17	-0.14629	-1.53232e-09	1.35472e-09	-0.585682	-1.53232e-09
21756680	chr2:21756680:A:G	7.9869e-42	-2.67472	-1.74971	4.0723e-19	-2.69351	-1.75951	3.00544e-11	-2.63412	-1.7599
21756752	chr2:21756752:A:G	8.25366e-42	-2.67319	-1.71837	4.09002e-19	-2.69473	-1.75394	3.02017e-11	-2.63587	-1.75326
21757544	chr2:21757544:A:G	1.30557e-40	-1.32996	-0.30045	1.55063e-18	-2.50763	-0.608351	1.32202e-10	-2.23956	-0.673143
21758181	chr2:21758181:A:G	7.89275e-42	-2.70072	-1.73556	4.45199e-19	-2.67283	-1.69105	3.15306e-11	-2.66845	-1.67762
21761616	chr2:21761616:C:A	8.54366e-40	0.248134	-1.53232e-09	1.41312e-17	-0.906254	-1.53232e-09	7.68057e-10	-1.15317	-1.53232e-09
21762156	chr2:21762156:C:T	2.62912e-40	-1.95771e-09	-0.930406	9.94183e-18	-1.95771e-09	-1.25789	6.32193e-10	-1.95771e-09	-1.34784
21762488	chr2:21762488:G:A	4.35841e-40	-1.95771e-09	-0.42495	3.15981e-17	-1.95771e-09	-0.101545	2.54565e-09	-1.95771e-09	0.0451111
21762681	chr2:21762681:C:T	1.1085e-39	-1.95771e-09	0.508541	5.22535e-17	-1.95771e-09	0.401465	3.73955e-09	-1.95771e-09	0.429692
21763030	chr2:21763030:T:C	8.40938e-42	-2.6312	-1.74168	4.04111e-19	-2.70074	-1.75997	2.88629e-11	-2.67456	-1.75991
21763229	chr2:21763229:G:A	7.40158e-41	-2.19795	-1.53232e-09	9.95811e-18	-1.25626	-1.53232e-09	3.80536e-10	-1.85545	-1.53232e-09
21763328	chr2:21763328:C:T	8.13458e-42	-2.68101	-1.72509	4.09636e-19	-2.6904	-1.75673	3.04949e-11	-2.62488	-1.75459
21764012	chr2:21764012:A:G	1.42981e-40	-1.95771e-09	-1.53951	7.03685e-18	-1.95771e-09	-1.60348	4.84018e-10	-1.95771e-09	-1.61491
21764815	chr2:21764815:T:C	8.42725e-42	-2.63111	-1.73964	4.04378e-19	-2.70018	-1.75987	2.87767e-11	-2.67795	-1.75952
21764962	chr2:21764962:G:A	9.58589e-42	-2.61688	-1.62506	5.70418e-19	-2.70082	-1.41521	4.45767e-11	-2.6462	-1.35361
21765068	chr2:21765068:C:A	8.24988e-42	-2.65802	-1.73401	4.05037e-19	-2.69947	-1.75895	2.95118e-11	-2.65405	-1.75819
21766298	chr2:21766298:G:A	8.25597e-42	-2.69736	-1.69393	4.33039e-19	-2.64549	-1.74608	2.98771e-11	-2.64334	-1.7566
21766527	chr2:21766527:T:C	8.22751e-42	-2.654	-1.74074	4.04223e-19	-2.70045	-1.75998	2.92214e-11	-2.6628	-1.75933
21766724	chr2:21766724:G:A	3.8717e-40	-1.95771e-09	-0.543364	1.33983e-17	-1.95771e-09	-0.959515	8.34922e-10	-1.95771e-09	-1.06969
21766953	chr2:21766953:G:T	5.03829e-40	-1.95771e-09	-0.27999	4.00022e-17	-1.95771e-09	0.134292	2.52585e-09	-1.95771e-09	0.0373052
21767702	chr2:21767702:G:A	8.49151e-42	-2.65526	-1.7079	4.08475e-19	-2.69976	-1.75021	2.97758e-11	-2.65531	-1.74802
21768764	chr2:21768764:C:T	4.13362e-40	-1.95771e-09	-0.477902	3.13888e-17	-1.95771e-09	-0.108191	1.94521e-09	-1.95771e-09	-0.223905
21770115	chr2:21770115:G:A	8.06401e-42	-2.66636	-1.74845	4.05066e-19	-2.69828	-1.76007	2.96102e-11	-2.65011	-1.75881
21770215	chr2:21770215:A:AG	8.12803e-42	-2.6471	-1.75981	4.07613e-19	-2.70097	-1.75111	2.91119e-11	-2.66994	-1.75594
21771155	chr2:21771155:T:C	8.24324e-42	-2.63277	-1.76006	4.09135e-19	-2.70057	-1.74778	2.89603e-11	-2.67745	-1.75366
21771872	chr2:21771872:C:T	8.00029e-41	-2.12016	-1.53232e-09	3.62424e-18	-2.267	-1.53232e-09	2.30013e-10	-2.35889	-1.53232e-09
21772467	chr2:21772467:T:C	1.38535e-40	-1.95771e-09	-1.5711	6.83781e-18	-1.95771e-09	-1.63217	4.70485e-10	-1.95771e-09	-1.64327
21772892	chr2:21772892:A:G	5.48181e-41	-2.49821	-1.53232e-09	2.35391e-18	-2.69857	-1.53232e-09	1.65e-10	-2.69109	-1.53232e-09
21773247	chr2:21773247:A:G	8.10991e-42	-2.64939	-1.75975	4.10473e-19	-2.70072	-1.74437	2.93992e-11	-2.66499	-1.75107
21773282	chr2:21773282:A:G	8.13627e-42	-2.6464	-1.75949	4.11025e-19	-2.70089	-1.74285	2.93606e-11	-2.66747	-1.7499
21773986	chr2:21773986:A:G	1.55689e-40	-1.95771e-09	-1.45436	6.82138e-18	-1.95771e-09	-1.63458	4.54056e-10	-1.95771e-09	-1.67881
21774416	chr2:21774416:G:A	7.97029e-42	-2.67365	-1.75286	4.21129e-19	-2.69604	-1.72342	3.05061e-11	-2.64274	-1.73637
21774670	chr2:21774670:A:G	8.07675e-42	-2.65373	-1.7595	4.11342e-19	-2.70028	-1.7427	2.95495e-11	-2.6611	-1.74986
21774712	chr2:21774712:A:G	8.12982e-42	-2.64703	-1.75966	4.10752e-19	-2.70083	-1.74357	2.93622e-11	-2.66678	-1.75054
21775737	chr2:21775737:G:A	8.02424e-42	-2.67272	-1.74704	4.26453e-19	-2.69642	-1.71047	3.0777e-11	-2.64407	-1.72619
21775756	chr2:21775756:A:AAG	4.53525e-41	-2.68776	-1.53232e-09	2.37652e-18	-2.689	-1.53232e-09	2.1056e-10	-2.44726	-1.53232e-09
21775797	chr2:21775797:C:A	7.94098e-42	-2.67329	-1.7569	4.17548e-19	-2.69543	-1.73257	3.02896e-11	-2.6422	-1.74403
21775955	chr2:21775955:C:T	1.25774e-40	-1.95771e-09	-1.66774	6.27036e-18	-1.95771e-09	-1.71881	4.28423e-10	-1.95771e-09	-1.73692
21776018	chr2:21776018:C:T	8.34734e-42	-2.68363	-1.69666	4.70926e-19	-2.68797	-1.61973	3.44989e-11	-2.61675	-1.63935
21777940	chr2:21777940:C:T	8.26162e-42	-2.65545	-1.73516	4.33664e-19	-2.70042	-1.68971	3.07125e-11	-2.66411	-1.70825
21778103	chr2:21778103:A:C	6.54101e-41	-2.32155	-1.53232e-09	4.77268e-18	-1.99173	-1.53232e-09	2.62717e-10	-2.22595	-1.53232e-09
21778443	chr2:21778443:T:G	1.22203e-40	-1.95771e-09	-1.69654	6.21251e-18	-1.95771e-09	-1.72808	4.29767e-10	-1.95771e-09	-1.73379
21778446	chr2:21778446:C:T	8.3167e-42	-2.65376	-1.7302	4.37634e-19	-2.7006	-1.68041	3.09027e-11	-2.66565	-1.70054
21778812	chr2:21778812:T:C	3.49478e-40	-1.95771e-09	-0.645787	2.13851e-17	-1.95771e-09	-0.491948	1.62015e-09	-1.95771e-09	-0.406755
21778972	chr2:21778972:T:C	8.16638e-42	-2.65721	-1.74499	4.26383e-19	-2.70015	-1.70691	3.03203e-11	-2.66239	-1.72282
21778976	chr2:21778976:T:A	7.78826e-42	-2.69086	-1.75874	4.48277e-19	-2.6234	-1.73359	3.18364e-11	-2.61999	-1.71643
21779082	chr2:21779082:T:C	1.78619e-41	-2.62778	-0.991779	1.20954e-18	-2.70088	-0.663517	9.05567e-11	-2.65724	-0.633814
21779644	chr2:21779644:G:A	1.74849e-40	-1.95771e-09	-1.3383	8.21027e-18	-1.95771e-09	-1.44926	5.46889e-10	-1.95771e-09	-1.49278
21780181	chr2:21780181:A:G	5.62817e-41	-2.47186	-1.53232e-09	2.3663e-18	-2.69331	-1.53232e-09	1.6411e-10	-2.6965	-1.53232e-09
21780194	chr2:21780194:T:C	8.39409e-42	-2.62834	-1.74635	4.25079e-19	-2.69962	-1.7105	2.9756e-11	-2.68155	-1.72244
21781097	chr2:21781097:C:T	8.0132e-42	-2.67506	-1.74607	4.28164e-19	-2.69454	-1.70835	3.09958e-11	-2.63913	-1.72404
21781586	chr2:21781586:T:G	8.02485e-42	-2.66491	-1.75478	4.18087e-19	-2.69874	-1.72797	3.02165e-11	-2.65134	-1.7373
21781609	chr2:21781609:A:G	8.05372e-42	-2.66028	-1.75581	4.1685e-19	-2.6993	-1.73038	3.00297e-11	-2.6553	-1.73954
21782273	chr2:21782273:G:A	7.97253e-42	-2.66688	-1.75934	4.12639e-19	-2.69773	-1.74209	2.98516e-11	-2.6501	-1.75069
21782309	chr2:21782309:G:A	1.1817e-40	-1.95771e-09	-1.7301	6.1979e-18	-1.95771e-09	-1.73043	4.35416e-10	-1.95771e-09	-1.72073
21782506	chr2:21782506:G:A	8.07697e-42	-2.6722	-1.74101	4.32165e-19	-2.6955	-1.69809	3.11594e-11	-2.64242	-1.71549
21783333	chr2:21783333:T:C	2.14773e-40	-1.95771e-09	-1.13265	1.21119e-17	-1.95771e-09	-1.06046	8.73262e-10	-1.95771e-09	-1.02479
21784058	chr2:21784058:TC:T	6.69513e-41	-2.29826	-1.53232e-09	3.44375e-18	-2.31808	-1.53232e-09	2.33997e-10	-2.34172	-1.53232e-09
21784261	chr2:21784261:T:C	4.61472e-41	-2.67039	-1.53232e-09	2.87289e-18	-2.49932	-1.53232e-09	1.84119e-10	-2.58145	-1.53232e-09
21784736	chr2:21784736:G:A	3.61653e-41	-1.7997	-1.11442	6.42707e-19	-2.61691	-1.3798	5.29197e-11	-2.34505	-1.4832
21784810	chr2:21784810:G:A	1.29482e-40	-1.95771e-09	-1.63868	7.79377e-18	-1.95771e-09	-1.50132	5.88096e-10	-1.95771e-09	-1.42014
21785427	chr2:21785427:A:G	2.85936e-41	-1.70554	-1.44351	5.2379e-19	-2.57661	-1.62469	4.74822e-11	-2.26642	-1.67026
21785476	chr2:21785476:G:C	1.04168e-38	2.68928	0.0596663	6.73856e-18	-0.662796	-0.984	3.67087e-10	-0.488078	-1.40335
21785675	chr2:21785675:A:G	6.71125e-40	-1.95771e-09	0.00672877	3.87193e-17	-1.95771e-09	0.101697	2.22624e-09	-1.95771e-09	-0.0889588
21785678	chr2:21785678:G:A	1.60709e-40	-1.95771e-09	-1.42263	7.68153e-18	-1.95771e-09	-1.51582	5.13634e-10	-1.95771e-09	-1.55552
21785711	chr2:21785711:G:A	2.82062e-41	-1.7308	-1.43188	5.19808e-19	-2.59134	-1.6176	4.64266e-11	-2.29286	-1.6663
21785743	chr2:21785743:C:T	2.87313e-41	-1.70158	-1.44266	5.23736e-19	-2.57659	-1.62482	4.72926e-11	-2.26862	-1.67206
21785749	chr2:21785749:G:A	2.8084e-41	-1.73083	-1.4362	5.20504e-19	-2.58683	-1.62077	4.65692e-11	-2.28713	-1.66896
21786038	chr2:21786038:G:A	1.39537e-40	-1.95771e-09	-1.5639	7.54314e-18	-1.95771e-09	-1.534	5.19564e-10	-1.95771e-09	-1.54404
21786043	chr2:21786043:C:T	9.57211e-40	-1.95771e-09	0.361798	5.54996e-17	-1.95771e-09	0.461733	3.13999e-09	-1.95771e-09	0.254947
21786128	chr2:21786128:T:C	2.71817e-41	-1.73958	-1.4601	5.10377e-19	-2.59126	-1.63599	4.62076e-11	-2.28262	-1.68126
21786171	chr2:21786171:T:A	3.13965e-41	-1.63917	-1.41636	5.45234e-19	-2.5546	-1.60659	5.06711e-11	-2.2144	-1.65728
21786190	chr2:21786190:CAAAG:C	8.82915e-40	-1.95771e-09	0.281003	5.08745e-17	-1.95771e-09	0.374719	2.88769e-09	-1.95771e-09	0.171182
21786574	chr2:21786574:A:C	3.23261e-41	-1.54802	-1.47833	5.40532e-19	-2.52354	-1.64631	5.20016e-11	-2.15687	-1.68889
21787264	chr2:21787264:C:T	8.83426e-40	-1.95771e-09	0.281582	5.08968e-17	-1.95771e-09	0.375158	2.8889e-09	-1.95771e-09	0.1716
21787385	chr2:21787385:C:T	2.34774e-40	-1.95771e-09	-1.0436	1.49378e-17	-1.95771e-09	-0.850748	1.17285e-09	-1.95771e-09	-0.729836
21787386	chr2:21787386:A:G	3.14658e-41	-1.54069	-1.51264	5.32809e-19	-2.51616	-1.66807	5.15949e-11	-2.14781	-1.70579
21787433	chr2:21787433:G:A	8.41712e-40	-1.95771e-09	0.233211	4.88448e-17	-1.95771e-09	0.334005	2.77532e-09	-1.95771e-09	0.131493
21787725	chr2:21787725:A:G	4.50005e-40	-1.95771e-09	-0.392967	3.22031e-17	-1.95771e-09	-0.082581	2.01916e-09	-1.95771e-09	-0.186595
21787970	chr2:21787970:G:T	3.55893e-41	-1.45081	-1.47937	5.63031e-19	-2.48247	-1.64659	5.56394e-11	-2.08849	-1.68965
21787977	chr2:21787977:A:G	3.34366e-41	-1.50361	-1.48897	5.47805e-19	-2.50388	-1.6526	5.33889e-11	-2.12533	-1.6941
21788104	chr2:21788104:G:A	3.63149e-41	-1.44073	-1.46927	5.68754e-19	-2.47851	-1.64044	5.62777e-11	-2.08186	-1.68487
21788252	chr2:21788252:A:G	5.68632e-41	-1.48015	-0.981428	8.04295e-19	-2.49849	-1.27394	7.21415e-11	-2.12607	-1.39233
21788499	chr2:21788499:T:G	3.41485e-41	-1.47101	-1.5005	5.51688e-19	-2.48991	-1.6595	5.43955e-11	-2.101	-1.69974
21788500	chr2:21788500:C:T	3.44572e-41	-1.46278	-1.49973	5.53967e-19	-2.48627	-1.65902	5.4743e-11	-2.09501	-1.69937
21788642	chr2:21788642:A:T	3.37876e-41	-1.48087	-1.50126	5.48237e-19	-2.49572	-1.65997	5.38967e-11	-2.10985	-1.70011
21788651	chr2:21788651:C:T	3.46419e-41	-1.46283	-1.49433	5.54864e-19	-2.48817	-1.65551	5.4738e-11	-2.09775	-1.69672
21788667	chr2:21788667:A:G	6.49808e-40	0.965682	-0.991232	1.95515e-18	-1.61176	-1.27242	2.17915e-10	-1.08779	-1.32514
21789044	chr2:21789044:A:G	3.41445e-41	-1.48186	-1.48977	5.52441e-19	-2.49513	-1.65292	5.42424e-11	-2.10902	-1.69455
21789081	chr2:21789081:G:A	3.04736e-41	-1.53643	-1.54894	5.21025e-19	-2.51803	-1.68857	5.07725e-11	-2.14865	-1.72102
21789135	chr2:21789135:A:G	3.57227e-41	-1.44371	-1.48273	5.63622e-19	-2.47939	-1.64862	5.59049e-11	-2.08165	-1.69173
21789962	chr2:21789962:C:G	6.19482e-41	-1.47112	-0.904811	8.50613e-19	-2.50084	-1.2156	7.58737e-11	-2.12535	-1.34261
21790348	chr2:21790348:C:T	5.02503e-41	-1.10208	-1.48313	9.60851e-19	-2.00639	-1.58819	5.42141e-11	-2.17288	-1.63121
21790369	chr2:21790369:C:T	6.47034e-41	-1.49442	-0.83799	8.86095e-19	-2.51351	-1.16207	7.79132e-11	-2.14588	-1.29556
21790432	chr2:21790432:T:G	6.27243e-41	-1.46714	-0.896335	8.63456e-19	-2.49361	-1.20784	7.70302e-11	-2.11822	-1.33461
21790482	chr2:21790482:G:A	3.7271e-41	-1.69364	-1.19037	7.3361e-19	-2.54032	-1.3241	7.4352e-11	-2.14628	-1.34194
21790756	chr2:21790756:G:A	7.07045e-41	-1.45196	-0.791754	9.4196e-19	-2.49068	-1.12375	8.36785e-11	-2.11072	-1.25933
21792269	chr2:21792269:A:G	5.17127e-41	-1.11006	-1.44646	1.0092e-18	-2.0078	-1.53769	5.77581e-11	-2.18389	-1.55687
21794083	chr2:21794083:G:A	9.49526e-41	-1.51634	-0.432507	1.04222e-18	-2.54253	-0.970766	8.35314e-11	-2.21533	-1.15648
21796407	chr2:21796407:G:A	1.93349e-41	-1.84784	-1.69247	6.62861e-19	-2.46799	-1.49784	1.00362e-10	-1.91988	-1.26837
21796824	chr2:21796824:A:C	7.88407e-41	-2.1348	-1.53232e-09	2.62775e-18	-2.58851	-1.53232e-09	1.93119e-10	-2.53372	-1.53232e-09
21798458	chr2:21798458:T:C	9.18639e-41	-1.75789	-0.22403	1.32615e-18	-2.58792	-0.684436	1.04711e-10	-2.30067	-0.845157
21798700	chr2:21798700:A:G	1.21879e-40	-1.95771e-09	-1.69919	6.51942e-18	-1.95771e-09	-1.67986	4.3749e-10	-1.95771e-09	-1.71598
21798804	chr2:21798804:A:T	5.31231e-41	-2.52961	-1.53232e-09	2.6926e-18	-2.56414	-1.53232e-09	1.72637e-10	-2.64584	-1.53232e-09
21799778	chr2:21799778:T:C	1.17454e-40	-1.95771e-09	-1.73618	6.02836e-18	-1.95771e-09	-1.75817	4.18694e-10	-1.95771e-09	-1.75989
21799903	chr2:21799903:AG:A	6.75852e-41	-2.28884	-1.53232e-09	2.35107e-18	-2.69977	-1.53232e-09	1.67972e-10	-2.67323	-1.53232e-09
21801805	chr2:21801805:G:T	2.48287e-40	-1.95771e-09	-0.987641	1.57529e-17	-1.95771e-09	-0.797621	1.24133e-09	-1.95771e-09	-0.673093
21801880	chr2:21801880:C:T	8.95668e-40	0.295343	-1.53232e-09	1.02549e-17	-1.22689	-1.53232e-09	5.16285e-10	-1.55037	-1.53232e-09
21801893	chr2:21801893:T:C	1.856e-40	-1.95771e-09	-1.27863	1.13517e-17	-1.95771e-09	-1.12528	8.69695e-10	-1.95771e-09	-1.02889
21802212	chr2:21802212:C:T	1.24333e-40	-1.95771e-09	-1.67927	6.12629e-18	-1.95771e-09	-1.74205	4.22104e-10	-1.95771e-09	-1.75178
21802401	chr2:21802401:G:T	1.18762e-40	-1.95771e-09	-1.7251	6.31263e-18	-1.95771e-09	-1.71209	4.27967e-10	-1.95771e-09	-1.73798
21803262	chr2:21803262:A:G	1.25828e-40	-1.95771e-09	-1.66731	6.5519e-18	-1.95771e-09	-1.67489	4.39049e-10	-1.95771e-09	-1.71242
21803438	chr2:21803438:T:G	1.17276e-40	-1.95771e-09	-1.73769	6.21346e-18	-1.95771e-09	-1.72793	4.23502e-10	-1.95771e-09	-1.74847
21806081	chr2:21806081:G:A	2.66845e-40	-1.95771e-09	-0.915557	1.7052e-17	-1.95771e-09	-0.718373	1.35868e-09	-1.95771e-09	-0.582759
21806210	chr2:21806210:A:G	1.18359e-40	-1.95771e-09	-1.72851	6.132e-18	-1.95771e-09	-1.74112	4.24611e-10	-1.95771e-09	-1.74586
21807565	chr2:21807565:G:A	5.31383e-41	-2.52933	-1.53232e-09	2.68474e-18	-2.56706	-1.53232e-09	1.73053e-10	-2.64343	-1.53232e-09
21807989	chr2:21807989:A:T	1.98662e-39	-1.95771e-09	1.09196	1.48943e-16	-1.95771e-09	1.44892	8.92594e-09	-1.95771e-09	1.29969
21808374	chr2:21808374:G:A	5.89463e-41	-2.4256	-1.53232e-09	3.35424e-18	-2.34442	-1.53232e-09	3.23602e-10	-2.01752	-1.53232e-09
21809629	chr2:21809629:A:G	1.58234e-40	-1.95771e-09	-1.43815	8.09613e-18	-1.95771e-09	-1.46326	5.85612e-10	-1.95771e-09	-1.42437
21809690	chr2:21809690:A:G	5.547e-40	-1.95771e-09	-0.183799	3.14806e-17	-1.95771e-09	-0.105272	2.51773e-09	-1.95771e-09	0.0340818
21809774	chr2:21809774:A:G	1.20308e-40	-1.95771e-09	-1.71217	6.24017e-18	-1.95771e-09	-1.72363	4.46506e-10	-1.95771e-09	-1.69558
21810397	chr2:21810397:G:A	2.27642e-39	-1.95771e-09	1.22813	1.76919e-16	-1.95771e-09	1.62105	1.03373e-08	-1.95771e-09	1.44648
21810655	chr2:21810655:C:T	3.38918e-41	-1.86069	-1.11836	5.92618e-19	-2.62845	-1.4494	5.26092e-11	-2.32361	-1.51053
21810869	chr2:21810869:G:C	1.65808e-40	-1.95771e-09	-1.3914	1.08798e-17	-1.95771e-09	-1.16774	8.35371e-10	-1.95771e-09	-1.06915
21811307	chr2:21811307:A:G	4.07259e-41	-1.76489	-1.03047	6.62656e-19	-2.58119	-1.38495	5.96911e-11	-2.25022	-1.45763
21811558	chr2:21811558:C:A	6.53458e-41	-2.32253	-1.53232e-09	3.77378e-18	-2.22656	-1.53232e-09	3.75611e-10	-1.86847	-1.53232e-09
21811673	chr2:21811673:A:G	1.04268e-40	-1.77608	-0.0791798	1.26018e-18	-2.60493	-0.718456	9.6274e-11	-2.3261	-0.903728
21811899	chr2:21811899:T:C	2.22574e-40	-1.95771e-09	-1.09697	1.45968e-17	-1.95771e-09	-0.87384	9.18657e-10	-1.95771e-09	-0.974117
21812900	chr2:21812900:G:GT	5.90104e-40	-1.95771e-09	-0.121927	1.95977e-17	-1.95771e-09	-0.579233	1.20264e-09	-1.95771e-09	-0.704751
21812935	chr2:21812935:G:T	1.22653e-40	-1.95771e-09	-1.69287	6.32285e-18	-1.95771e-09	-1.71047	4.54052e-10	-1.95771e-09	-1.67882
21813146	chr2:21813146:C:T	1.20281e-40	-1.74931	0.0369141	1.37511e-18	-2.60955	-0.626561	1.05438e-10	-2.3173	-0.82161
21813285	chr2:21813285:G:T	5.10647e-40	-1.95771e-09	-0.266547	1.7297e-17	-1.95771e-09	-0.704108	1.07322e-09	-1.95771e-09	-0.818608
21813477	chr2:21813477:A:G	7.154e-41	-1.80585	-0.426123	1.4767e-18	-2.55765	-0.607186	1.45166e-10	-2.17306	-0.646092
21813641	chr2:21813641:T:C	2.41244e-41	-1.96654	-1.35246	5.36237e-19	-2.63641	-1.54141	4.81629e-11	-2.35147	-1.57097
21813655	chr2:21813655:C:T	5.45295e-40	-1.95771e-09	-0.200899	1.83306e-17	-1.95771e-09	-0.646071	1.13211e-09	-1.95771e-09	-0.765192
21813875	chr2:21813875:A:C	1.36156e-40	-1.69868	0.110251	1.47e-18	-2.57767	-0.591708	1.21335e-10	-2.25635	-0.742129
21813967	chr2:21813967:A:G	2.40544e-40	-1.95771e-09	-1.01932	1.50686e-17	-1.95771e-09	-0.842028	9.42924e-10	-1.95771e-09	-0.948044
21814200	chr2:21814200:T:C	6.52446e-41	-2.32408	-1.53232e-09	3.13366e-18	-2.41244	-1.53232e-09	1.93897e-10	-2.5297	-1.53232e-09
21814703	chr2:21814703:A:T	1.43072e-40	-1.69152	0.15264	1.52039e-18	-2.57466	-0.561009	1.25717e-10	-2.2509	-0.712091
21814705	chr2:21814705:A:T	1.38135e-40	-1.73279	0.158791	1.50596e-18	-2.5891	-0.556114	1.22756e-10	-2.2793	-0.707534
21814849	chr2:21814849:G:GT	1.12662e-40	-1.75939	-0.0184381	1.32492e-18	-2.59916	-0.674129	1.01878e-10	-2.31127	-0.86198
21816159	chr2:21816159:C:A	4.3729e-40	-1.95771e-09	-0.421629	2.46179e-17	-1.95771e-09	-0.351168	2.00058e-09	-1.95771e-09	-0.195838
21817031	chr2:21817031:T:G	1.21537e-40	-1.69931	-0.00269834	1.38331e-18	-2.57992	-0.650244	1.07821e-10	-2.27606	-0.840503
21817526	chr2:21817526:G:A	2.73041e-40	-1.95771e-09	-0.892606	1.44011e-17	-1.95771e-09	-0.887336	1.166e-09	-1.95771e-09	-0.735691
21817691	chr2:21817691:C:G	5.55486e-41	-2.48497	-1.53232e-09	4.13407e-18	-2.13538	-1.53232e-09	1.97079e-10	-2.51342	-1.53232e-09
21818039	chr2:21818039:G:C	1.19579e-40	-1.95771e-09	-1.71825	6.19927e-18	-1.95771e-09	-1.73021	4.42187e-10	-1.95771e-09	-1.7053
21818199	chr2:21818199:C:A	2.787e-40	-1.95771e-09	-0.872091	1.91983e-17	-1.95771e-09	-0.599819	1.53831e-09	-1.95771e-09	-0.458589
21818278	chr2:21818278:A:T	3.07703e-41	-1.91994	-1.15574	6.12405e-19	-2.63517	-1.40984	5.52011e-11	-2.33272	-1.45332
21818361	chr2:21818361:G:A	1.16427e-40	-1.95771e-09	-1.74496	6.01796e-18	-1.95771e-09	-1.75989	4.18863e-10	-1.95771e-09	-1.75949
21818664	chr2:21818664:C:T	1.18837e-40	-1.95771e-09	-1.72448	6.11592e-18	-1.95771e-09	-1.74375	4.29598e-10	-1.95771e-09	-1.73418
21818985	chr2:21818985:T:C	3.32427e-40	-1.95771e-09	-0.695805	2.19793e-17	-1.95771e-09	-0.464543	1.34016e-09	-1.95771e-09	-0.596482
21819348	chr2:21819348:G:T	1.4443e-40	-1.95771e-09	-1.52943	7.34783e-18	-1.95771e-09	-1.56024	5.15708e-10	-1.95771e-09	-1.55149
21819363	chr2:21819363:G:A	3.66307e-40	-1.95771e-09	-0.598754	1.28162e-17	-1.95771e-09	-1.00393	8.0611e-10	-1.95771e-09	-1.10481
21819516	chr2:21819516:T:A	5.52622e-41	-1.93439	-0.555743	7.9249e-19	-2.66174	-1.12548	6.11045e-11	-2.43803	-1.24641
21820438	chr2:21820438:G:A	9.78968e-41	-1.91831	-1.53232e-09	6.26978e-18	-1.7189	-1.53232e-09	3.79215e-10	-1.85893	-1.53232e-09
21820825	chr2:21820825:T:C	2.18582e-40	-1.95771e-09	-1.11507	1.33432e-17	-1.95771e-09	-0.963636	1.05606e-09	-1.95771e-09	-0.834731
21821489	chr2:21821489:C:T	1.23707e-40	-1.95771e-09	-1.68431	6.65576e-18	-1.95771e-09	-1.65916	4.36887e-10	-1.95771e-09	-1.71736
21822770	chr2:21822770:T:G	2.14795e-40	-1.80605	0.673511	1.85328e-18	-2.55443	-0.38326	7.7173e-11	-2.57254	-0.878441
21822845	chr2:21822845:G:A	1.6582e-41	-2.61224	-1.08167	7.15653e-19	-2.62648	-1.26272	4.9369e-11	-2.64506	-1.25265
21823003	chr2:21823003:C:G	6.13809e-40	-1.95771e-09	-0.0825417	4.05974e-17	-1.95771e-09	0.149062	3.04272e-09	-1.95771e-09	0.223478
21823118	chr2:21823118:T:TC	2.19093e-41	-2.59718	-0.818137	8.75684e-19	-2.63509	-1.0523	5.89188e-11	-2.63411	-1.08676
21823181	chr2:21823181:A:T	1.16797e-40	-1.95771e-09	-1.74179	6.95577e-18	-1.95771e-09	-1.61507	5.18009e-10	-1.95771e-09	-1.54704
21824493	chr2:21824493:T:G	2.57519e-40	-1.95771e-09	-0.951132	9.9714e-18	-1.95771e-09	-1.25492	6.42342e-10	-1.95771e-09	-1.33191
21824574	chr2:21824574:C:T	1.22676e-40	-1.95771e-09	-1.69268	6.20278e-18	-1.95771e-09	-1.72965	4.25652e-10	-1.95771e-09	-1.74341
21824600	chr2:21824600:C:T	1.62766e-40	-1.95771e-09	-1.40991	1.02628e-17	-1.95771e-09	-1.22612	6.5893e-10	-1.95771e-09	-1.30641
21825125	chr2:21825125:T:C	3.66758e-40	-1.95771e-09	-0.597523	1.28929e-17	-1.95771e-09	-0.997964	7.95354e-10	-1.95771e-09	-1.11824
21825242	chr2:21825242:A:G	1.61769e-41	-2.68327	-1.03537	8.18913e-19	-2.48949	-1.26493	5.54009e-11	-2.4817	-1.30073
21825566	chr2:21825566:C:T	1.81698e-41	-2.66563	-0.936835	1.90631e-18	-2.6609	-0.248572	3.0486e-10	-2.69897	0.621793
21825661	chr2:21825661:G:A	1.21253e-40	-1.95771e-09	-1.70434	6.38521e-18	-1.95771e-09	-1.70066	4.50608e-10	-1.95771e-09	-1.68643
21825858	chr2:21825858:C:T	1.1472e-40	-1.95771e-09	-1.75973	6.07431e-18	-1.95771e-09	-1.75057	4.27676e-10	-1.95771e-09	-1.73866
21825969	chr2:21825969:A:G	2.04691e-40	-1.95771e-09	-1.18072	1.25032e-17	-1.95771e-09	-1.02866	8.01567e-10	-1.95771e-09	-1.11046
21826028	chr2:21826028:T:C	1.80885e-41	-2.65247	-0.954475	8.5519e-19	-2.60692	-1.10415	5.90297e-11	-2.61802	-1.10096
21826321	chr2:21826321:T:C	1.16167e-40	-1.95771e-09	-1.7472	6.17911e-18	-1.95771e-09	-1.73347	4.19874e-10	-1.95771e-09	-1.75708
21826363	chr2:21826363:G:T	1.16138e-40	-1.95771e-09	-1.74745	6.17865e-18	-1.95771e-09	-1.73354	4.19835e-10	-1.95771e-09	-1.75717
21826389	chr2:21826389:A:G	3.04501e-40	-1.95771e-09	-0.783553	1.43837e-17	-1.95771e-09	-0.888546	9.66529e-10	-1.95771e-09	-0.923318
21826412	chr2:21826412:C:A	2.98076e-41	-2.6244	-0.483066	1.2012e-18	-2.60591	-0.765412	7.99769e-11	-2.60677	-0.808526
21826485	chr2:21826485:G:C	2.20913e-41	-2.58669	-0.820355	9.05837e-19	-2.66816	-0.985373	6.29044e-11	-2.67296	-0.98245
21826744	chr2:21826744:T:C	1.26362e-40	-2.60874	0.945665	3.27944e-18	-2.59278	0.225806	1.93503e-10	-2.58168	0.0499381
21826745	chr2:21826745:G:A	1.32597e-40	-1.95771e-09	-1.61491	7.61261e-18	-1.95771e-09	-1.52484	5.45246e-10	-1.95771e-09	-1.49579
21827364	chr2:21827364:A:G	5.00497e-40	-1.95771e-09	-0.286624	2.35902e-17	-1.95771e-09	-0.393812	1.50657e-09	-1.95771e-09	-0.479442
21827521	chr2:21827521:C:T	2.63456e-41	-2.64125	-0.589673	1.17052e-18	-2.61842	-0.778771	8.04554e-11	-2.62941	-0.779912
21827593	chr2:21827593:A:C	3.17035e-41	-2.6716	-0.374197	1.4056e-18	-2.54527	-0.668906	9.43596e-11	-2.53691	-0.713011
21827712	chr2:21827712:A:G	3.45558e-41	-2.64881	-0.310839	1.42939e-18	-2.58794	-0.609456	9.56156e-11	-2.5808	-0.655896
21827841	chr2:21827841:C:T	3.26025e-41	-2.62851	-0.389327	1.30058e-18	-2.61302	-0.67881	8.70431e-11	-2.60606	-0.724568
21828106	chr2:21828106:C:T	3.61841e-41	-2.62587	-0.287741	1.4299e-18	-2.60819	-0.58885	9.47519e-11	-2.60752	-0.63825
21828122	chr2:21828122:A:G	4.76983e-41	-2.63733	-1.53232e-09	2.36545e-18	-2.69367	-1.53232e-09	1.67098e-10	-2.67845	-1.53232e-09
21828528	chr2:21828528:TTTTTTC:T	2.49555e-41	-2.6986	-0.586529	1.45425e-18	-2.34647	-0.83368	9.87494e-11	-2.34662	-0.857825
21829278	chr2:21829278:T:C	1.25315e-41	-2.66382	-1.31016	6.21768e-19	-2.5883	-1.44153	4.26537e-11	-2.5958	-1.44811
21829326	chr2:21829326:G:A	1.15653e-40	-1.95771e-09	-1.75163	6.35045e-18	-1.95771e-09	-1.70612	4.59469e-10	-1.95771e-09	-1.66696
21829332	chr2:21829332:A:G	3.52689e-41	-2.62247	-0.316759	1.38623e-18	-2.61657	-0.611485	9.26409e-11	-2.60946	-0.658837
21829520	chr2:21829520:G:A	9.38688e-42	-2.69176	-1.57116	7.87695e-19	-2.62607	-1.16722	7.42697e-11	-2.66988	-0.819444
21829569	chr2:21829569:G:A	1.43379e-40	-1.95771e-09	-1.53673	7.80587e-18	-1.95771e-09	-1.49977	6.23454e-10	-1.95771e-09	-1.36176
21829802	chr2:21829802:A:G	1.31958e-41	-2.64954	-1.27279	6.27409e-19	-2.60992	-1.41088	4.31015e-11	-2.61483	-1.41864
21829991	chr2:21829991:A:G	3.66636e-40	-1.95771e-09	-0.597857	1.28977e-17	-1.95771e-09	-0.997597	7.97337e-10	-1.95771e-09	-1.11575
21830725	chr2:21830725:G:C	1.21175e-40	-1.95771e-09	-1.70499	6.38064e-18	-1.95771e-09	-1.70138	4.5017e-10	-1.95771e-09	-1.6874
21831824	chr2:21831824:T:C	1.26904e-41	-2.68037	-1.281	6.63048e-19	-2.54419	-1.42136	4.52317e-11	-2.55744	-1.4278
21831852	chr2:21831852:G:A	1.32705e-41	-2.67477	-1.24192	6.76169e-19	-2.55802	-1.38794	4.61243e-11	-2.57098	-1.39471
21832038	chr2:21832038:AG:A	1.14715e-40	-1.95771e-09	-1.75978	6.0313e-18	-1.95771e-09	-1.75768	4.19613e-10	-1.95771e-09	-1.7577
21832406	chr2:21832406:T:C	4.53154e-41	-2.68858	-1.53232e-09	2.4055e-18	-2.67689	-1.53232e-09	1.66303e-10	-2.68322	-1.53232e-09
21833074	chr2:21833074:A:G	3.59065e-40	-1.95771e-09	-0.618721	1.70309e-17	-1.95771e-09	-0.719614	1.09483e-09	-1.95771e-09	-0.798674
21833614	chr2:21833614:G:A	3.30969e-41	-2.63051	-0.372278	1.34409e-18	-2.59328	-0.665642	8.95742e-11	-2.59067	-0.711293
21833797	chr2:21833797:A:G	2.29199e-41	-2.65109	-0.719126	1.02272e-18	-2.56457	-0.967609	6.85144e-11	-2.55994	-1.01004
21833824	chr2:21833824:A:G	1.6826e-40	-1.95771e-09	-1.37671	8.37119e-18	-1.95771e-09	-1.42985	5.55989e-10	-1.95771e-09	-1.47628
21834389	chr2:21834389:G:A	3.34153e-41	-2.63443	-0.358781	1.36458e-18	-2.59004	-0.653752	9.0723e-11	-2.58731	-0.701906
21834513	chr2:21834513:T:C	3.52722e-40	-1.95771e-09	-0.636547	1.6715e-17	-1.95771e-09	-0.738338	1.07468e-09	-1.95771e-09	-0.817248
21834666	chr2:21834666:G:C	1.81789e-40	-1.95771e-09	-1.29938	1.17082e-17	-1.95771e-09	-1.09435	7.43958e-10	-1.95771e-09	-1.18504
21835069	chr2:21835069:C:T	1.24676e-40	-1.95771e-09	-1.67651	6.58801e-18	-1.95771e-09	-1.66939	4.65767e-10	-1.95771e-09	-1.65335
21835380	chr2:21835380:T:C	1.2626e-41	-2.66728	-1.29919	6.31403e-19	-2.57764	-1.43682	4.37003e-11	-2.57881	-1.44086
21835685	chr2:21835685:C:T	5.51451e-40	-1.95771e-09	-0.189673	2.53086e-17	-1.95771e-09	-0.323499	1.81264e-09	-1.95771e-09	-0.294489
21835739	chr2:21835739:T:TC	2.80461e-41	-2.66202	-0.506355	1.2422e-18	-2.54927	-0.788495	8.41284e-11	-2.53528	-0.829403
21835845	chr2:21835845:G:A	9.25732e-42	-2.67339	-1.60343	4.92091e-19	-2.57006	-1.69367	3.43403e-11	-2.57993	-1.68078
21836191	chr2:21836191:A:T	5.08708e-40	-1.95771e-09	-0.270351	2.40251e-17	-1.95771e-09	-0.375544	1.51915e-09	-1.95771e-09	-0.471121
21836394	chr2:21836394:C:T	1.67081e-39	-1.95771e-09	0.918835	4.82152e-17	-1.95771e-09	0.321032	2.65472e-09	-1.95771e-09	0.0870639
21836440	chr2:21836440:A:C	1.59472e-39	-1.95771e-09	0.872225	4.60705e-17	-1.95771e-09	0.275529	2.54858e-09	-1.95771e-09	0.046263
21836571	chr2:21836571:A:G	1.14775e-40	-1.95771e-09	-1.75926	6.03054e-18	-1.95771e-09	-1.75781	4.21224e-10	-1.95771e-09	-1.75387
21836690	chr2:21836690:A:G	2.32215e-40	-1.95771e-09	-1.05456	1.43504e-17	-1.95771e-09	-0.890862	9.09161e-10	-1.95771e-09	-0.984508
21837002	chr2:21837002:G:A	5.8629e-40	-1.95771e-09	-0.128412	2.75575e-17	-1.95771e-09	-0.238368	1.74208e-09	-1.95771e-09	-0.334197
21837191	chr2:21837191:G:A	1.27812e-39	-1.95771e-09	0.650916	3.79231e-17	-1.95771e-09	0.0809173	2.11655e-09	-1.95771e-09	-0.139489
21837215	chr2:21837215:C:T	1.76652e-40	-1.32804	-1.53232e-09	8.17864e-18	-1.45312	-1.53232e-09	6.0748e-10	-1.38771	-1.53232e-09
21837247	chr2:21837247:T:A	5.07046e-40	-1.95771e-09	-0.273625	2.38673e-17	-1.95771e-09	-0.382135	1.51233e-09	-1.95771e-09	-0.475623
21837459	chr2:21837459:C:T	5.07046e-40	-1.95771e-09	-0.273625	2.38673e-17	-1.95771e-09	-0.382135	1.51233e-09	-1.95771e-09	-0.475623
21838097	chr2:21838097:T:C	5.19703e-40	-1.95771e-09	-0.248968	2.43922e-17	-1.95771e-09	-0.360379	1.54347e-09	-1.95771e-09	-0.45524
21838391	chr2:21838391:T:TAAGGG	1.50469e-39	-1.95771e-09	0.814115	4.35053e-17	-1.95771e-09	0.218241	2.40895e-09	-1.95771e-09	-0.0100833
21838417	chr2:21838417:T:G	1.16813e-40	-1.95771e-09	-1.74165	6.01877e-18	-1.95771e-09	-1.75976	4.22648e-10	-1.95771e-09	-1.75049
21838447	chr2:21838447:A:G	1.51168e-39	-1.95771e-09	0.81875	4.36529e-17	-1.95771e-09	0.221628	2.4152e-09	-1.95771e-09	-0.0074908
21838545	chr2:21838545:C:T	1.69887e-40	-1.95771e-09	-1.36709	8.24818e-18	-1.95771e-09	-1.44465	5.70234e-10	-1.95771e-09	-1.45098
21838718	chr2:21838718:T:G	1.17348e-40	-1.95771e-09	-1.73708	6.09768e-18	-1.95771e-09	-1.74673	4.1959e-10	-1.95771e-09	-1.75775
21838731	chr2:21838731:A:G	1.15236e-40	-1.95771e-09	-1.75525	6.06393e-18	-1.95771e-09	-1.75228	4.24537e-10	-1.95771e-09	-1.74603
21838758	chr2:21838758:C:T	1.61751e-40	-1.95771e-09	-1.41617	9.32369e-18	-1.95771e-09	-1.32208	6.67318e-10	-1.95771e-09	-1.29376
21838768	chr2:21838768:G:C	1.14403e-41	-2.53282	-1.53226	9.62584e-19	-2.26908	-1.3237	7.26344e-11	-2.6452	-0.866386
21839057	chr2:21839057:T:C	2.73883e-39	-1.95771e-09	1.41306	1.20293e-16	-1.95771e-09	1.23529	7.51485e-09	-1.95771e-09	1.12761
21839139	chr2:21839139:C:T	1.3769e-39	-1.95771e-09	0.725361	4.02551e-17	-1.95771e-09	0.140593	2.23552e-09	-1.95771e-09	-0.0848009
21839306	chr2:21839306:G:A	1.67201e-39	-1.95771e-09	0.919554	4.8004e-17	-1.95771e-09	0.316642	2.62456e-09	-1.95771e-09	0.0756375
21839366	chr2:21839366:C:A	4.86644e-40	-1.95771e-09	-0.314694	2.28712e-17	-1.95771e-09	-0.424766	1.44971e-09	-1.95771e-09	-0.517909
21839557	chr2:21839557:A:T	1.12296e-39	-1.95771e-09	0.521493	7.72618e-17	-1.95771e-09	0.792557	4.78401e-09	-1.95771e-09	0.676005
21839726	chr2:21839726:C:T	5.9493e-40	-1.95771e-09	-0.113782	2.79627e-17	-1.95771e-09	-0.223771	1.7551e-09	-1.95771e-09	-0.326748
21840456	chr2:21840456:A:T	1.86087e-39	-1.95771e-09	1.02657	5.26755e-17	-1.95771e-09	0.409508	2.88386e-09	-1.95771e-09	0.169856
21840491	chr2:21840491:G:A	6.28319e-39	-1.95771e-09	2.24341	2.80915e-16	-1.95771e-09	2.08341	1.78779e-08	-1.95771e-09	1.99429
21840508	chr2:21840508:T:C	6.86549e-40	-1.95771e-09	0.0294517	3.20368e-17	-1.95771e-09	-0.087758	1.99981e-09	-1.95771e-09	-0.196223
21840718	chr2:21840718:A:G	2.39853e-41	-2.69398	-0.630804	1.18699e-18	-2.48987	-0.893355	8.35946e-11	-2.5049	-0.866149
21840780	chr2:21840780:C:A	5.80547e-41	-2.44084	-1.53232e-09	5.78918e-18	-1.79865	-1.53232e-09	2.73498e-10	-2.18573	-1.53232e-09
21840911	chr2:21840911:A:G	8.84641e-41	-2.01963	-1.53232e-09	4.26604e-18	-2.10396	-1.53232e-09	6.02543e-10	-1.39587	-1.53232e-09
21840955	chr2:21840955:A:C	8.05748e-39	-1.95771e-09	2.49213	3.58528e-16	-1.95771e-09	2.32736	2.27516e-08	-1.95771e-09	2.23536
21841335	chr2:21841335:G:T	3.17415e-40	-1.95771e-09	-0.742016	1.13707e-17	-1.95771e-09	-1.1236	7.09843e-10	-1.95771e-09	-1.23199
21841348	chr2:21841348:C:G	1.70715e-39	-1.95771e-09	0.940352	4.8973e-17	-1.95771e-09	0.336627	2.68961e-09	-1.95771e-09	0.10012
21841502	chr2:21841502:C:CA	1.55213e-40	-1.95771e-09	-1.45743	8.92329e-18	-1.95771e-09	-1.36598	6.33678e-10	-1.95771e-09	-1.34549
21841536	chr2:21841536:C:T	5.86385e-40	-1.95771e-09	-0.128249	2.75697e-17	-1.95771e-09	-0.237926	1.73105e-09	-1.95771e-09	-0.340544
21841734	chr2:21841734:T:A	3.09922e-40	-1.95771e-09	-0.765906	1.1149e-17	-1.95771e-09	-1.1433	6.98014e-10	-1.95771e-09	-1.24879
21841768	chr2:21841768:G:A	5.86385e-40	-1.95771e-09	-0.128249	2.75697e-17	-1.95771e-09	-0.237926	1.73105e-09	-1.95771e-09	-0.340544
21841974	chr2:21841974:CCCAGAAA:C	3.09627e-40	-1.95771e-09	-0.766857	1.11428e-17	-1.95771e-09	-1.14385	6.95241e-10	-1.95771e-09	-1.25277
21842121	chr2:21842121:G:A	1.74323e-40	-1.95771e-09	-1.34131	1.05015e-17	-1.95771e-09	-1.20313	6.81677e-10	-1.95771e-09	-1.27247
21842385	chr2:21842385:C:T	1.18845e-40	-1.95771e-09	-1.72441	6.26666e-18	-1.95771e-09	-1.7194	4.49997e-10	-1.95771e-09	-1.68779
21842647	chr2:21842647:A:G	8.82493e-40	-1.95771e-09	0.280525	6.14252e-17	-1.95771e-09	0.563177	3.85108e-09	-1.95771e-09	0.459079
21842941	chr2:21842941:T:G	8.3962e-40	-1.95771e-09	0.230723	3.96445e-17	-1.95771e-09	0.12531	2.49054e-09	-1.95771e-09	0.0232261
21842996	chr2:21842996:A:T	6.8273e-40	-1.95771e-09	0.0238735	3.20606e-17	-1.95771e-09	-0.0870147	2.00741e-09	-1.95771e-09	-0.19243
21843239	chr2:21843239:A:G	2.25613e-40	-1.95771e-09	-1.08341	9.01494e-18	-1.95771e-09	-1.35576	5.83426e-10	-1.95771e-09	-1.42811
21843935	chr2:21843935:A:T	3.34521e-39	1.61306	-1.53232e-09	3.064e-17	-0.132335	-1.53232e-09	1.98703e-09	-0.202631	-1.53232e-09
21844086	chr2:21844086:A:G	5.5929e-40	-1.95771e-09	-0.175558	1.84989e-17	-1.95771e-09	-0.636931	1.08407e-09	-1.95771e-09	-0.808551
21844092	chr2:21844092:T:A	2.02433e-41	-2.66864	-0.825768	9.3247e-19	-2.56194	-1.06262	6.58444e-11	-2.57445	-1.03528
21844118	chr2:21844118:G:C	1.90077e-41	-2.66873	-0.888652	8.83869e-19	-2.56108	-1.11701	6.23575e-11	-2.57357	-1.09058
21844245	chr2:21844245:T:C	3.29169e-40	-1.95771e-09	-0.705654	1.17059e-17	-1.95771e-09	-1.09455	7.26803e-10	-1.95771e-09	-1.20837
21844259	chr2:21844259:G:C	1.8569e-40	-1.95771e-09	-1.27815	9.17172e-18	-1.95771e-09	-1.33852	6.05859e-10	-1.95771e-09	-1.39038
21844341	chr2:21844341:T:C	5.432e-41	-2.68388	0.176542	2.56355e-18	-2.12431	-0.488943	1.64752e-10	-2.03338	-0.659213
21844549	chr2:21844549:A:G	2.37257e-39	-1.95771e-09	1.2695	1.18386e-16	-1.95771e-09	1.21931	8.71135e-09	-1.95771e-09	1.27535
21844558	chr2:21844558:G:A	2.27626e-40	-1.95771e-09	-1.07452	1.10652e-17	-1.95771e-09	-1.15084	7.23042e-10	-1.95771e-09	-1.21356
21844752	chr2:21844752:C:G	1.14686e-40	-1.95771e-09	-1.76002	6.01696e-18	-1.95771e-09	-1.76006	4.19026e-10	-1.95771e-09	-1.7591
21844948	chr2:21844948:G:A	3.00481e-40	-1.95771e-09	-0.796842	1.08946e-17	-1.95771e-09	-1.16638	6.81377e-10	-1.95771e-09	-1.27291
21845208	chr2:21845208:G:A	3.71605e-40	-1.95771e-09	-0.584395	1.75421e-17	-1.95771e-09	-0.690036	1.16089e-09	-1.95771e-09	-0.740085
21845329	chr2:21845329:T:A	1.14681e-40	-1.95771e-09	-1.76007	6.0178e-18	-1.95771e-09	-1.75992	4.19282e-10	-1.95771e-09	-1.75849
21845330	chr2:21845330:T:C	4.54587e-41	-2.68542	-1.53232e-09	2.4199e-18	-2.67092	-1.53232e-09	1.67066e-10	-2.67864	-1.53232e-09
21845430	chr2:21845430:G:A	3.58323e-40	-1.95771e-09	-0.620792	1.69908e-17	-1.95771e-09	-0.721968	1.12624e-09	-1.95771e-09	-0.770393
21846116	chr2:21846116:G:T	7.79127e-40	-1.95771e-09	0.155948	3.46173e-17	-1.95771e-09	-0.0102905	2.26579e-09	-1.95771e-09	-0.0713502
21846788	chr2:21846788:G:A	1.15213e-40	-1.95771e-09	-1.75545	6.0573e-18	-1.95771e-09	-1.75338	4.23473e-10	-1.95771e-09	-1.74854
21846841	chr2:21846841:T:G	1.152e-40	-1.95771e-09	-1.75555	6.05653e-18	-1.95771e-09	-1.75351	4.23401e-10	-1.95771e-09	-1.74871
21847038	chr2:21847038:A:G	1.70666e-40	-1.95771e-09	-1.36252	8.45129e-18	-1.95771e-09	-1.42032	5.62316e-10	-1.95771e-09	-1.46497
21847191	chr2:21847191:A:G	2.20745e-40	-1.95771e-09	-1.10522	8.93042e-18	-1.95771e-09	-1.36518	5.66071e-10	-1.95771e-09	-1.45831
21847903	chr2:21847903:G:A	2.15587e-41	-2.6486	-0.782852	9.42572e-19	-2.58479	-1.029	6.68755e-11	-2.59372	-1.00048
21847940	chr2:21847940:A:C	3.19359e-40	-1.95771e-09	-0.73591	1.14303e-17	-1.95771e-09	-1.11838	7.11823e-10	-1.95771e-09	-1.2292
21848181	chr2:21848181:C:T	1.45678e-40	-1.95771e-09	-1.52083	8.28424e-18	-1.95771e-09	-1.44029	5.89427e-10	-1.95771e-09	-1.41788
21848572	chr2:21848572:A:G	3.1708e-40	-1.95771e-09	-0.743073	1.13646e-17	-1.95771e-09	-1.12414	7.08177e-10	-1.95771e-09	-1.23434
21848750	chr2:21848750:C:T	3.34041e-40	-1.95771e-09	-0.690961	1.59299e-17	-1.95771e-09	-0.786445	1.05572e-09	-1.95771e-09	-0.835051
21848979	chr2:21848979:G:A	3.8867e-41	-2.24535	-0.596736	1.80346e-18	-2.00804	-0.956899	1.38665e-10	-1.79964	-1.06534
21849113	chr2:21849113:C:T	3.05842e-40	-1.95771e-09	-0.779159	1.10476e-17	-1.95771e-09	-1.15243	6.89629e-10	-1.95771e-09	-1.26088
21849267	chr2:21849267:G:C	4.47629e-40	-1.95771e-09	-0.39826	1.53334e-17	-1.95771e-09	-0.824609	9.14964e-10	-1.95771e-09	-0.978145
21849326	chr2:21849326:C:T	1.39164e-40	-1.95771e-09	-1.56657	6.41637e-18	-1.95771e-09	-1.69579	4.28638e-10	-1.95771e-09	-1.73642
21849652	chr2:21849652:A:AG	4.99768e-40	-1.95771e-09	-0.288083	1.67731e-17	-1.95771e-09	-0.734866	9.92776e-10	-1.95771e-09	-0.896525
21849947	chr2:21849947:G:A	1.70666e-40	-1.95771e-09	-1.36252	8.45129e-18	-1.95771e-09	-1.42032	5.62316e-10	-1.95771e-09	-1.46497
21850028	chr2:21850028:A:G	1.70947e-40	-1.95771e-09	-1.36087	8.46458e-18	-1.95771e-09	-1.41875	5.63124e-10	-1.95771e-09	-1.46353
21850389	chr2:21850389:C:T	4.72111e-40	-1.95771e-09	-0.345013	1.60322e-17	-1.95771e-09	-0.780042	9.51409e-10	-1.95771e-09	-0.939086
21850581	chr2:21850581:A:G	1.75298e-40	-1.95771e-09	-1.33574	8.66542e-18	-1.95771e-09	-1.3953	5.75412e-10	-1.95771e-09	-1.44194
21850681	chr2:21850681:C:T	6.19135e-40	-1.95771e-09	-0.073902	2.00152e-17	-1.95771e-09	-0.558149	1.20401e-09	-1.95771e-09	-0.703614
21851098	chr2:21851098:C:A	5.16541e-40	-1.95771e-09	-0.255072	1.72509e-17	-1.95771e-09	-0.706779	1.01764e-09	-1.95771e-09	-0.87179
21851648	chr2:21851648:T:C	2.191e-40	-1.95771e-09	-1.1127	1.09704e-17	-1.95771e-09	-1.15944	6.9727e-10	-1.95771e-09	-1.24986
21851848	chr2:21851848:C:T	3.8268e-40	-1.95771e-09	-0.555028	1.81046e-17	-1.95771e-09	-0.658478	1.19722e-09	-1.95771e-09	-0.709268
21852399	chr2:21852399:A:G	1.75767e-40	-1.95771e-09	-1.33307	8.77201e-18	-1.95771e-09	-1.38308	5.83193e-10	-1.95771e-09	-1.42851
21852596	chr2:21852596:A:G	7.98042e-40	-1.95771e-09	0.179935	2.46621e-17	-1.95771e-09	-0.349374	1.36594e-09	-1.95771e-09	-0.577431
21852797	chr2:21852797:C:CT	5.26159e-40	-1.95771e-09	-0.236624	1.69606e-17	-1.95771e-09	-0.723751	9.91779e-10	-1.95771e-09	-0.897529
21852877	chr2:21852877:G:T	5.40593e-40	-1.95771e-09	-0.209559	1.73485e-17	-1.95771e-09	-0.701134	1.01188e-09	-1.95771e-09	-0.877461
21852940	chr2:21852940:G:C	4.8733e-40	-1.95771e-09	-0.313285	1.59819e-17	-1.95771e-09	-0.783187	9.38501e-10	-1.95771e-09	-0.952746
21853183	chr2:21853183:C:T	5.01805e-41	-2.5866	-1.53232e-09	2.85375e-18	-2.50601	-1.53232e-09	1.95187e-10	-2.52307	-1.53232e-09
21853348	chr2:21853348:A:AT	1.16803e-40	-1.95771e-09	-1.74173	6.99393e-18	-1.95771e-09	-1.6096	5.21909e-10	-1.95771e-09	-1.53954
21853458	chr2:21853458:T:C	7.04233e-40	-1.95771e-09	0.0548831	2.16629e-17	-1.95771e-09	-0.47904	1.24294e-09	-1.95771e-09	-0.671794
21853558	chr2:21853558:T:C	7.91392e-40	-1.95771e-09	0.171568	2.38242e-17	-1.95771e-09	-0.383939	1.35889e-09	-1.95771e-09	-0.582605
21853811	chr2:21853811:T:C	1.26476e-40	-1.95771e-09	-1.66217	6.46176e-18	-1.95771e-09	-1.68874	4.40248e-10	-1.95771e-09	-1.70969
21854000	chr2:21854000:C:T	1.32649e-40	-1.95771e-09	-1.61452	6.74833e-18	-1.95771e-09	-1.64535	4.58506e-10	-1.95771e-09	-1.66906
21854776	chr2:21854776:C:T	4.47955e-41	-2.70012	-1.53232e-09	2.49561e-18	-2.64011	-1.53232e-09	1.63715e-10	-2.6989	-1.53232e-09
21855349	chr2:21855349:A:G	1.34889e-40	-1.95771e-09	-1.59777	6.86655e-18	-1.95771e-09	-1.62798	4.66666e-10	-1.95771e-09	-1.65142
21855749	chr2:21855749:G:A	1.49167e-40	-1.95771e-09	-1.49716	8.54829e-18	-1.95771e-09	-1.40891	6.10162e-10	-1.95771e-09	-1.3833
21856301	chr2:21856301:G:A	1.21863e-40	-1.95771e-09	-1.69933	6.69063e-18	-1.95771e-09	-1.65393	4.68237e-10	-1.95771e-09	-1.64805
21856351	chr2:21856351:A:G	4.4757e-41	-2.70098	-1.53232e-09	2.51701e-18	-2.63157	-1.53232e-09	1.67371e-10	-2.67682	-1.53232e-09
21856499	chr2:21856499:A:G	3.36796e-39	-1.95771e-09	1.61984	1.70051e-16	-1.95771e-09	1.58146	1.26712e-08	-1.95771e-09	1.65005
21856598	chr2:21856598:T:C	5.01616e-40	-1.95771e-09	-0.284392	1.66966e-17	-1.95771e-09	-0.73944	9.92802e-10	-1.95771e-09	-0.896498
21856898	chr2:21856898:C:T	7.7257e-42	-2.70026	-1.75741	5.77128e-19	-2.44962	-1.65472	4.14617e-11	-2.60287	-1.46939
21856899	chr2:21856899:G:A	1.14807e-40	-1.95771e-09	-1.75898	6.01903e-18	-1.95771e-09	-1.75972	4.18646e-10	-1.95771e-09	-1.76
21857883	chr2:21857883:A:G	1.52696e-40	-1.95771e-09	-1.47377	8.7661e-18	-1.95771e-09	-1.38375	6.25864e-10	-1.95771e-09	-1.3579
21858194	chr2:21858194:G:A	8.18032e-42	-2.67062	-1.72987	4.65246e-19	-2.62265	-1.69718	3.26058e-11	-2.62836	-1.68417
21858264	chr2:21858264:G:T	1.52448e-39	-1.95771e-09	0.827182	4.39788e-17	-1.95771e-09	0.229065	2.53648e-09	-1.95771e-09	0.0415018
21858420	chr2:21858420:C:T	1.56466e-40	-1.95771e-09	-1.44938	8.1359e-18	-1.95771e-09	-1.45836	5.77669e-10	-1.95771e-09	-1.43803
21858726	chr2:21858726:G:A	9.89869e-40	-1.95771e-09	0.395347	3.12424e-17	-1.95771e-09	-0.112866	1.7925e-09	-1.95771e-09	-0.305664
21858863	chr2:21858863:T:A	1.52005e-40	-1.95771e-09	-1.47831	7.63806e-18	-1.95771e-09	-1.5215	5.21087e-10	-1.95771e-09	-1.54111
21859203	chr2:21859203:T:C	4.62325e-40	-1.95771e-09	-0.365958	1.56562e-17	-1.95771e-09	-0.803777	9.37516e-10	-1.95771e-09	-0.953796
21859586	chr2:21859586:T:G	1.52965e-40	-1.95771e-09	-1.47202	8.78448e-18	-1.95771e-09	-1.38166	6.27231e-10	-1.95771e-09	-1.35571
21859692	chr2:21859692:T:C	9.38913e-40	-1.95771e-09	0.342496	4.89247e-17	-1.95771e-09	0.33564	2.86036e-09	-1.95771e-09	0.161674
21859743	chr2:21859743:G:A	2.2929e-40	-1.06724	-1.53232e-09	4.81337e-18	-1.98325	-1.53232e-09	2.9521e-10	-2.10934	-1.53232e-09
21859838	chr2:21859838:G:A	1.14713e-40	-1.95771e-09	-1.7598	6.0169e-18	-1.95771e-09	-1.76007	4.18909e-10	-1.95771e-09	-1.75938
21860447	chr2:21860447:G:A	1.29815e-40	-1.95771e-09	-1.63611	8.61316e-18	-1.95771e-09	-1.40135	6.68379e-10	-1.95771e-09	-1.29217
21860494	chr2:21860494:A:T	8.80256e-42	-2.69496	-1.63223	5.57933e-19	-2.42565	-1.71251	3.67659e-11	-2.49108	-1.70138
21860545	chr2:21860545:A:G	1.08568e-39	-1.95771e-09	0.487734	3.38604e-17	-1.95771e-09	-0.0323978	1.93795e-09	-1.95771e-09	-0.227644
21860698	chr2:21860698:T:C	4.69365e-41	-2.62709	-0.0263425	1.44965e-18	-2.52989	-0.653429	9.2696e-11	-2.55844	-0.709268
21861098	chr2:21861098:A:C	4.30833e-39	-1.95771e-09	1.86608	2.17232e-16	-1.95771e-09	1.82632	1.62266e-08	-1.95771e-09	1.89738
21861455	chr2:21861455:A:G	1.30752e-39	-1.95771e-09	0.673665	3.83933e-17	-1.95771e-09	0.0932393	2.23372e-09	-1.95771e-09	-0.0856074
21861507	chr2:21861507:C:T	4.59887e-40	-1.95771e-09	-0.371244	1.5586e-17	-1.95771e-09	-0.808269	9.34143e-10	-1.95771e-09	-0.9574
21862302	chr2:21862302:A:G	1.152e-40	-1.95771e-09	-1.75556	6.02978e-18	-1.95771e-09	-1.75793	4.18705e-10	-1.95771e-09	-1.75986
21864083	chr2:21864083:A:T	1.09293e-39	-1.95771e-09	0.494393	3.40117e-17	-1.95771e-09	-0.0279375	1.94429e-09	-1.95771e-09	-0.224376
21864123	chr2:21864123:T:TTG	1.52416e-40	-1.95771e-09	-1.47561	8.74713e-18	-1.95771e-09	-1.38592	6.24463e-10	-1.95771e-09	-1.36014
21864436	chr2:21864436:G:A	2.20233e-40	-1.95771e-09	-1.10754	1.10813e-17	-1.95771e-09	-1.14938	7.95973e-10	-1.95771e-09	-1.11746
21864494	chr2:21864494:G:A	5.03209e-40	-1.95771e-09	-0.281221	1.67812e-17	-1.95771e-09	-0.734386	1.00013e-09	-1.95771e-09	-0.889148
21864615	chr2:21864615:A:C	5.22486e-40	-1.95771e-09	-0.243627	1.73823e-17	-1.95771e-09	-0.699192	1.03107e-09	-1.95771e-09	-0.858677
21865054	chr2:21865054:AC:A	1.15626e-40	-1.95771e-09	-1.75187	6.0514e-18	-1.95771e-09	-1.75435	4.19616e-10	-1.95771e-09	-1.75769
21865326	chr2:21865326:T:A	1.1493e-40	-1.95771e-09	-1.7579	6.02086e-18	-1.95771e-09	-1.75941	4.18633e-10	-1.95771e-09	-1.76004
21865569	chr2:21865569:A:T	1.58813e-39	-1.95771e-09	0.868084	4.55737e-17	-1.95771e-09	0.264688	2.62621e-09	-1.95771e-09	0.0762689
21867157	chr2:21867157:C:G	1.15612e-40	-1.95771e-09	-1.75199	6.05078e-18	-1.95771e-09	-1.75445	4.19588e-10	-1.95771e-09	-1.75776
21867568	chr2:21867568:A:G	1.15612e-40	-1.95771e-09	-1.75199	6.05078e-18	-1.95771e-09	-1.75445	4.19588e-10	-1.95771e-09	-1.75776
21867900	chr2:21867900:C:A	1.50056e-39	-1.95771e-09	0.811371	4.33861e-17	-1.95771e-09	0.215497	2.50297e-09	-1.95771e-09	0.028204
21868001	chr2:21868001:G:A	1.52774e-40	-1.95771e-09	-1.47326	8.77071e-18	-1.95771e-09	-1.38322	6.26204e-10	-1.95771e-09	-1.35735
21868124	chr2:21868124:A:G	1.65066e-39	-1.95771e-09	0.906702	4.71012e-17	-1.95771e-09	0.297655	2.71349e-09	-1.95771e-09	0.10896
21868287	chr2:21868287:C:T	1.08089e-39	-1.95771e-09	0.483318	3.37221e-17	-1.95771e-09	-0.0364906	1.92595e-09	-1.95771e-09	-0.233853
21868367	chr2:21868367:C:T	2.62073e-41	-2.69645	-0.539737	9.30033e-19	-2.53848	-1.0887	5.92346e-11	-2.47249	-1.24304
21868372	chr2:21868372:T:C	6.42079e-40	-1.95771e-09	-0.0375144	3.0661e-17	-1.95771e-09	-0.13165	2.17382e-09	-1.95771e-09	-0.112787
21868818	chr2:21868818:A:G	4.5258e-41	-2.68985	-1.53232e-09	2.43387e-18	-2.66516	-1.53232e-09	1.71495e-10	-2.65248	-1.53232e-09
21869063	chr2:21869063:T:G	3.06479e-40	-1.95771e-09	-0.777076	1.14388e-17	-1.95771e-09	-1.11763	7.25649e-10	-1.95771e-09	-1.20996
21869264	chr2:21869264:A:G	7.79518e-42	-2.69849	-1.75023	5.90029e-19	-2.38273	-1.6995	3.80877e-11	-2.45726	-1.69988
21869342	chr2:21869342:GA:G	1.53053e-40	-1.95771e-09	-1.47144	8.78894e-18	-1.95771e-09	-1.38115	6.27572e-10	-1.95771e-09	-1.35517
21870006	chr2:21870006:G:C	1.4801e-40	-1.95771e-09	-1.50494	8.4175e-18	-1.95771e-09	-1.42433	5.55291e-10	-1.95771e-09	-1.47754
21870223	chr2:21870223:T:C	1.53609e-39	-1.95771e-09	0.834766	4.42743e-17	-1.95771e-09	0.235761	2.55233e-09	-1.95771e-09	0.0477325
21870295	chr2:21870295:G:A	1.52585e-40	-1.95771e-09	-1.4745	8.75918e-18	-1.95771e-09	-1.38454	6.253e-10	-1.95771e-09	-1.3588
21870521	chr2:21870521:T:C	5.39329e-40	-1.95771e-09	-0.2119	1.78828e-17	-1.95771e-09	-0.670803	1.06086e-09	-1.95771e-09	-0.830193
21870842	chr2:21870842:A:G	1.5341e-40	-1.95771e-09	-1.46911	8.81333e-18	-1.95771e-09	-1.37838	6.29328e-10	-1.95771e-09	-1.35238
21871147	chr2:21871147:A:G	4.63626e-41	-2.60319	-0.0625406	1.36681e-18	-2.55342	-0.688741	8.71955e-11	-2.56752	-0.76136
21871202	chr2:21871202:G:T	5.35254e-40	-1.95771e-09	-0.219485	1.77589e-17	-1.95771e-09	-0.677758	1.05043e-09	-1.95771e-09	-0.840076
21871276	chr2:21871276:C:T	1.64525e-40	-1.95771e-09	-1.39916	9.57876e-18	-1.95771e-09	-1.29509	6.83094e-10	-1.95771e-09	-1.2704
21871320	chr2:21871320:AC:A	1.60696e-39	-1.95771e-09	0.879872	4.60105e-17	-1.95771e-09	0.274228	2.64907e-09	-1.95771e-09	0.0849329
21872040	chr2:21872040:A:G	1.34621e-40	-1.95771e-09	-1.59976	7.57698e-18	-1.95771e-09	-1.52953	5.41924e-10	-1.95771e-09	-1.5019
21872280	chr2:21872280:G:C	5.72755e-41	-2.45435	-1.53232e-09	3.58724e-18	-2.27726	-1.53232e-09	3.0407e-10	-2.07977	-1.53232e-09
21872367	chr2:21872367:G:T	4.57016e-40	-1.95771e-09	-0.377508	1.55124e-17	-1.95771e-09	-0.813006	9.29824e-10	-1.95771e-09	-0.962034
21872389	chr2:21872389:T:A	1.52898e-40	-1.95771e-09	-1.47246	8.77962e-18	-1.95771e-09	-1.38221	6.2685e-10	-1.95771e-09	-1.35632
21873193	chr2:21873193:C:T	1.18066e-39	-1.95771e-09	0.571603	5.01022e-17	-1.95771e-09	0.359421	3.14488e-09	-1.95771e-09	0.256501
21873622	chr2:21873622:AAT:A	1.07339e-40	-1.82623	-1.53232e-09	3.60747e-18	-2.27164	-1.53232e-09	2.50057e-10	-2.27534	-1.53232e-09
21873654	chr2:21873654:A:G	3.87948e-41	-1.39839	-1.44555	1.71746e-18	-1.54307	-1.47072	1.22847e-10	-1.46948	-1.51661
21873660	chr2:21873660:C:T	1.14713e-40	-1.95771e-09	-1.7598	6.0169e-18	-1.95771e-09	-1.76007	4.18909e-10	-1.95771e-09	-1.75938
21873670	chr2:21873670:G:A	4.75331e-40	-1.95771e-09	-0.338214	1.60301e-17	-1.95771e-09	-0.780175	9.57789e-10	-1.95771e-09	-0.932403
21873799	chr2:21873799:A:C	3.06274e-40	-2.2662	1.48846	1.78008e-17	-2.33939	1.66399	1.23934e-09	-2.36302	1.68832
21873976	chr2:21873976:G:C	1.52898e-40	-1.95771e-09	-1.47246	8.77962e-18	-1.95771e-09	-1.38221	6.2685e-10	-1.95771e-09	-1.35632
21874008	chr2:21874008:T:C	4.80623e-41	-2.64716	0.0174273	3.53025e-18	-2.5892	0.295927	2.63155e-10	-2.67983	0.455543
21874142	chr2:21874142:A:G	8.75643e-42	-2.68779	-1.64465	5.39554e-19	-2.45131	-1.72035	3.5997e-11	-2.50106	-1.71254
21874232	chr2:21874232:G:A	1.52898e-40	-1.95771e-09	-1.47246	8.77962e-18	-1.95771e-09	-1.38221	6.2685e-10	-1.95771e-09	-1.35632
21874247	chr2:21874247:G:A	4.67129e-40	-1.95771e-09	-0.355621	1.57981e-17	-1.95771e-09	-0.794753	9.4512e-10	-1.95771e-09	-0.945718
21874258	chr2:21874258:C:T	9.72545e-40	-1.95771e-09	0.37769	3.07855e-17	-1.95771e-09	-0.127599	1.76868e-09	-1.95771e-09	-0.31904
21874259	chr2:21874259:G:A	2.78944e-40	-0.871214	-1.53232e-09	5.21054e-18	-1.90396	-1.53232e-09	2.63439e-10	-2.22321	-1.53232e-09
21874661	chr2:21874661:G:T	1.14713e-40	-1.95771e-09	-1.7598	6.0169e-18	-1.95771e-09	-1.76007	4.18909e-10	-1.95771e-09	-1.75938
21874731	chr2:21874731:G:A	1.52898e-40	-1.95771e-09	-1.47246	8.77962e-18	-1.95771e-09	-1.38221	6.2685e-10	-1.95771e-09	-1.35632
21875018	chr2:21875018:A:G	1.28343e-40	-1.95771e-09	-1.64752	6.52707e-18	-1.95771e-09	-1.67869	4.50985e-10	-1.95771e-09	-1.6856
21876050	chr2:21876050:C:T	2.58197e-41	-2.61112	-0.639972	1.99306e-18	-1.72374	-1.14123	1.23512e-10	-1.78095	-1.19974
21876280	chr2:21876280:G:A	1.25488e-40	-1.95771e-09	-1.67001	6.08005e-18	-1.95771e-09	-1.74963	4.1862e-10	-1.95771e-09	-1.76007
21876293	chr2:21876293:G:A	1.53609e-39	-1.95771e-09	0.834766	4.42743e-17	-1.95771e-09	0.235761	2.55233e-09	-1.95771e-09	0.0477325
21876677	chr2:21876677:T:C	1.09315e-39	-1.95771e-09	0.49459	3.4284e-17	-1.95771e-09	-0.0199644	1.95179e-09	-1.95771e-09	-0.220529
21876801	chr2:21876801:C:T	1.29491e-40	-1.95771e-09	-1.63862	6.61612e-18	-1.95771e-09	-1.66513	4.51889e-10	-1.95771e-09	-1.68359
21876845	chr2:21876845:A:G	1.52898e-40	-1.95771e-09	-1.47246	8.77962e-18	-1.95771e-09	-1.38221	6.2685e-10	-1.95771e-09	-1.35632
21877354	chr2:21877354:C:T	3.25335e-40	-1.95771e-09	-0.717371	1.2045e-17	-1.95771e-09	-1.066	7.57758e-10	-1.95771e-09	-1.16667
21878578	chr2:21878578:C:A	8.43493e-42	-2.69435	-1.67549	5.432e-19	-2.42765	-1.73727	3.56503e-11	-2.4912	-1.73207
21878945	chr2:21878945:G:A	1.40241e-40	-1.95771e-09	-1.55886	7.91749e-18	-1.95771e-09	-1.48557	5.26139e-10	-1.95771e-09	-1.53147
21879383	chr2:21879383:A:G	1.52898e-40	-1.95771e-09	-1.47246	8.77962e-18	-1.95771e-09	-1.38221	6.2685e-10	-1.95771e-09	-1.35632
21879426	chr2:21879426:T:C	1.53107e-40	-1.95771e-09	-1.47109	8.79287e-18	-1.95771e-09	-1.3807	6.27851e-10	-1.95771e-09	-1.35473
21880104	chr2:21880104:T:G	5.09913e-41	-2.57057	-1.53232e-09	2.48771e-18	-2.64328	-1.53232e-09	1.76432e-10	-2.6241	-1.53232e-09
21880145	chr2:21880145:G:A	3.79752e-40	-1.95771e-09	-0.562709	2.4872e-17	-1.95771e-09	-0.340898	1.77945e-09	-1.95771e-09	-0.312971
21880821	chr2:21880821:G:T	7.76461e-42	-2.7	-1.75265	5.87722e-19	-2.37023	-1.71592	3.79617e-11	-2.43998	-1.72047
21880833	chr2:21880833:A:G	1.52905e-40	-1.95771e-09	-1.47241	8.78057e-18	-1.95771e-09	-1.3821	6.26932e-10	-1.95771e-09	-1.35619
21881013	chr2:21881013:C:T	1.52898e-40	-1.95771e-09	-1.47246	8.77962e-18	-1.95771e-09	-1.38221	6.2685e-10	-1.95771e-09	-1.35632
21881089	chr2:21881089:A:T	1.16449e-39	-1.95771e-09	0.557809	3.6152e-17	-1.95771e-09	0.0330896	2.05317e-09	-1.95771e-09	-0.169891
21881153	chr2:21881153:T:C	1.16449e-39	-1.95771e-09	0.557809	3.6152e-17	-1.95771e-09	0.0330896	2.05317e-09	-1.95771e-09	-0.169891
21881204	chr2:21881204:T:G	1.14681e-40	-1.95771e-09	-1.76007	6.27062e-18	-1.95771e-09	-1.71877	4.47384e-10	-1.95771e-09	-1.69361
21881301	chr2:21881301:C:T	5.37022e-40	-1.95771e-09	-0.216187	1.78061e-17	-1.95771e-09	-0.675102	1.05362e-09	-1.95771e-09	-0.837043
21881580	chr2:21881580:C:CTT	1.97185e-40	-1.21809	-1.53232e-09	3.51393e-18	-2.29791	-1.53232e-09	2.30534e-10	-2.35663	-1.53232e-09
21881584	chr2:21881584:TAAA:T	1.96722e-40	-1.22043	-1.53232e-09	3.50377e-18	-2.3008	-1.53232e-09	2.30169e-10	-2.35821	-1.53232e-09
21881688	chr2:21881688:C:T	1.36921e-40	-1.95771e-09	-1.58282	6.97302e-18	-1.95771e-09	-1.61259	4.73314e-10	-1.95771e-09	-1.63727
21881752	chr2:21881752:A:G	1.18844e-40	-1.95771e-09	-1.72442	6.09279e-18	-1.95771e-09	-1.74754	4.40343e-10	-1.95771e-09	-1.70947
21881940	chr2:21881940:T:C	4.34804e-40	-1.95771e-09	-0.427331	1.48754e-17	-1.95771e-09	-0.854936	8.96405e-10	-1.95771e-09	-0.998637
21882069	chr2:21882069:G:A	1.52971e-40	-1.95771e-09	-1.47198	8.78525e-18	-1.95771e-09	-1.38157	6.27245e-10	-1.95771e-09	-1.35569
21882087	chr2:21882087:G:A	1.67358e-39	-1.95771e-09	0.920496	4.76398e-17	-1.95771e-09	0.309026	2.74089e-09	-1.95771e-09	0.119008
21882302	chr2:21882302:C:G	1.45153e-40	-1.95771e-09	-1.52444	8.2675e-18	-1.95771e-09	-1.44231	5.89069e-10	-1.95771e-09	-1.41849
21882332	chr2:21882332:T:C	5.28477e-40	-1.95771e-09	-0.232227	1.75309e-17	-1.95771e-09	-0.69068	1.03939e-09	-1.95771e-09	-0.850641
21882505	chr2:21882505:T:A	1.5275e-40	-1.95771e-09	-1.47342	8.76907e-18	-1.95771e-09	-1.38341	6.26083e-10	-1.95771e-09	-1.35755
21882809	chr2:21882809:T:C	2.80093e-40	-0.867106	-1.53232e-09	5.19444e-18	-1.90705	-1.53232e-09	2.62393e-10	-2.22719	-1.53232e-09
21882849	chr2:21882849:A:T	1.53717e-40	-1.95771e-09	-1.46712	8.83534e-18	-1.95771e-09	-1.37588	6.30788e-10	-1.95771e-09	-1.35006
21883462	chr2:21883462:G:GT	1.49318e-40	-1.95771e-09	-1.49615	8.54346e-18	-1.95771e-09	-1.40948	6.09439e-10	-1.95771e-09	-1.38449
21884176	chr2:21884176:C:T	5.58279e-40	-1.95771e-09	-0.177367	1.84233e-17	-1.95771e-09	-0.641026	1.08672e-09	-1.95771e-09	-0.806106
21884462	chr2:21884462:A:G	1.49673e-40	-1.95771e-09	-1.49377	8.58317e-18	-1.95771e-09	-1.40484	6.12996e-10	-1.95771e-09	-1.37867
21884515	chr2:21884515:T:C	1.53009e-40	-1.95771e-09	-1.47173	8.78589e-18	-1.95771e-09	-1.3815	6.27335e-10	-1.95771e-09	-1.35555
21884943	chr2:21884943:T:C	1.64657e-40	-1.95771e-09	-1.39836	9.58779e-18	-1.95771e-09	-1.29415	6.83742e-10	-1.95771e-09	-1.26945
21885308	chr2:21885308:A:G	7.82529e-42	-2.68995	-1.75492	5.36035e-19	-2.45522	-1.72298	3.54969e-11	-2.50066	-1.72692
21886509	chr2:21886509:C:A	1.74137e-39	-1.95771e-09	0.960204	4.92769e-17	-1.95771e-09	0.342813	2.83299e-09	-1.95771e-09	0.152059
21887125	chr2:21887125:C:T	1.51416e-40	-1.4822	-1.53232e-09	4.63915e-18	-2.02011	-1.53232e-09	3.20498e-10	-2.02715	-1.53232e-09
21887158	chr2:21887158:G:A	1.52898e-40	-1.95771e-09	-1.47246	8.77962e-18	-1.95771e-09	-1.38221	6.2685e-10	-1.95771e-09	-1.35632
21887511	chr2:21887511:C:A	1.53147e-40	-1.95771e-09	-1.47083	8.79645e-18	-1.95771e-09	-1.3803	6.28038e-10	-1.95771e-09	-1.35443
21887687	chr2:21887687:C:T	1.52998e-40	-1.95771e-09	-1.4718	8.78673e-18	-1.95771e-09	-1.3814	6.27386e-10	-1.95771e-09	-1.35547
21887783	chr2:21887783:G:A	1.52967e-40	-1.95771e-09	-1.47201	8.78439e-18	-1.95771e-09	-1.38167	6.27225e-10	-1.95771e-09	-1.35572
21887789	chr2:21887789:T:C	1.52666e-40	-1.95771e-09	-1.47398	8.76421e-18	-1.95771e-09	-1.38397	6.25735e-10	-1.95771e-09	-1.3581
21888215	chr2:21888215:TA:T	1.15241e-40	-1.95771e-09	-1.7552	6.03412e-18	-1.95771e-09	-1.75721	4.18938e-10	-1.95771e-09	-1.75931
21888281	chr2:21888281:A:AG	5.40834e-40	-1.95771e-09	-0.209114	1.78654e-17	-1.95771e-09	-0.671778	1.05768e-09	-1.95771e-09	-0.833199
21888432	chr2:21888432:A:G	5.19813e-40	-1.95771e-09	-0.248757	1.72801e-17	-1.95771e-09	-0.705088	1.02576e-09	-1.95771e-09	-0.863837
21888642	chr2:21888642:A:G	1.26643e-40	-1.95771e-09	-1.66085	6.46697e-18	-1.95771e-09	-1.68793	4.47737e-10	-1.95771e-09	-1.69282
21890184	chr2:21890184:C:A	7.76582e-42	-2.69805	-1.75444	5.52967e-19	-2.38921	-1.75789	3.6098e-11	-2.45196	-1.75883
21890617	chr2:21890617:A:G	3.34332e-41	-2.63282	-0.359858	1.2116e-18	-2.52018	-0.842519	7.76914e-11	-2.53375	-0.910537
21890627	chr2:21890627:G:A	1.3153e-40	-1.95771e-09	-1.62299	6.74321e-18	-1.95771e-09	-1.64611	4.67017e-10	-1.95771e-09	-1.65066
21890751	chr2:21890751:G:A	1.00409e-40	-1.89298	-1.53232e-09	4.72904e-18	-2.00092	-1.53232e-09	3.37742e-10	-1.97475	-1.53232e-09
21890821	chr2:21890821:A:G	1.10802e-39	-1.95771e-09	0.5081	3.46948e-17	-1.95771e-09	-0.0080522	1.97688e-09	-1.95771e-09	-0.207754
21890903	chr2:21890903:T:C	4.32392e-41	-2.65629	-0.079191	1.60235e-18	-2.47498	-0.608188	1.02814e-10	-2.49031	-0.673799
21891635	chr2:21891635:G:A	1.76236e-40	-1.95771e-09	-1.3304	7.88238e-18	-1.95771e-09	-1.49001	4.94731e-10	-1.95771e-09	-1.59302
21891905	chr2:21891905:A:G	1.18873e-39	-1.95771e-09	0.578418	3.70375e-17	-1.95771e-09	0.0572886	2.11631e-09	-1.95771e-09	-0.139599
21892162	chr2:21892162:G:T	1.28466e-39	-1.95771e-09	0.65602	3.97184e-17	-1.95771e-09	0.127171	2.2378e-09	-1.95771e-09	-0.0837832
21893272	chr2:21893272:T:A	1.20398e-39	-1.95771e-09	0.591166	3.76247e-17	-1.95771e-09	0.073019	2.1446e-09	-1.95771e-09	-0.12632
21893410	chr2:21893410:A:AT	1.04085e-40	-1.92471	0.0676952	2.65609e-18	-2.23417	-0.343615	1.47662e-10	-2.29055	-0.511553
21893679	chr2:21893679:T:C	1.20283e-39	-1.95771e-09	0.590207	3.74293e-17	-1.95771e-09	0.0678124	2.14205e-09	-1.95771e-09	-0.127513
21894079	chr2:21894079:C:T	1.43034e-40	-1.53915	-1.53232e-09	3.71774e-18	-2.24153	-1.53232e-09	2.17766e-10	-2.41361	-1.53232e-09
21894301	chr2:21894301:T:A	4.13948e-41	-1.05955	-1.71952	6.58921e-18	0.0769143	-1.74612	1.48476e-10	-1.04224	-1.75437
21895383	chr2:21895383:A:G	1.15197e-40	-1.95771e-09	-1.75558	6.03439e-18	-1.95771e-09	-1.75717	4.18961e-10	-1.95771e-09	-1.75925
21895528	chr2:21895528:C:T	9.98258e-40	-1.95771e-09	0.403786	3.16581e-17	-1.95771e-09	-0.0996483	1.83341e-09	-1.95771e-09	-0.283097
21895529	chr2:21895529:A:G	9.50946e-40	-1.95771e-09	0.355232	3.00975e-17	-1.95771e-09	-0.150202	1.7351e-09	-1.95771e-09	-0.338208
21896794	chr2:21896794:T:C	8.41628e-42	-2.6991	-1.67296	4.69155e-19	-2.55202	-1.75945	3.02328e-11	-2.67265	-1.71545
21896795	chr2:21896795:A:T	8.45385e-42	-2.69547	-1.67213	4.58738e-19	-2.57449	-1.75942	2.99714e-11	-2.68196	-1.71482
21897986	chr2:21897986:AAATTT:A	5.97307e-41	-0.665164	-1.74722	2.85735e-18	-0.788163	-1.71659	2.10635e-10	-0.728187	-1.71871
21898079	chr2:21898079:A:G	1.16206e-40	-1.95771e-09	-1.74686	6.68893e-18	-1.95771e-09	-1.65419	5.10563e-10	-1.95771e-09	-1.56151
21898271	chr2:21898271:G:T	1.56845e-39	-1.95771e-09	0.855615	4.48231e-17	-1.95771e-09	0.248081	2.55062e-09	-1.95771e-09	0.0470608
21898367	chr2:21898367:G:A	1.50071e-40	-1.95771e-09	-1.49112	8.22753e-18	-1.95771e-09	-1.44716	5.70766e-10	-1.95771e-09	-1.45005
21898385	chr2:21898385:G:A	1.15116e-40	-1.95771e-09	-1.75629	6.03233e-18	-1.95771e-09	-1.75751	4.18809e-10	-1.95771e-09	-1.75961
21898612	chr2:21898612:A:G	7.71314e-42	-2.69964	-1.75966	5.65717e-19	-2.37458	-1.74972	3.72761e-11	-2.42689	-1.75179
21898867	chr2:21898867:G:A	6.00084e-41	-0.677919	-1.72982	2.89372e-18	-0.804782	-1.68732	2.1392e-10	-0.741737	-1.68969
21899419	chr2:21899419:C:T	1.3327e-40	-1.95771e-09	-1.60985	8.95098e-18	-1.95771e-09	-1.36288	6.9934e-10	-1.95771e-09	-1.24689
21900424	chr2:21900424:G:A	1.28459e-40	-1.95771e-09	-1.64662	6.547e-18	-1.95771e-09	-1.67564	4.52174e-10	-1.95771e-09	-1.68296
21900571	chr2:21900571:T:A	6.47101e-40	-1.70848	1.67876	3.53596e-17	-1.05831	1.06924	2.17533e-09	-1.00895	0.896856
21900613	chr2:21900613:C:T	3.43979e-41	-2.68226	-0.281971	1.08815e-18	-2.58578	-0.884384	6.77709e-11	-2.51313	-1.06777
21900731	chr2:21900731:A:G	1.01074e-40	-1.88637	-1.53232e-09	1.25025e-17	-1.02871	-1.53232e-09	5.53e-10	-1.48167	-1.53232e-09
21902195	chr2:21902195:T:A	1.16377e-40	-1.95771e-09	-1.74539	6.0325e-18	-1.95771e-09	-1.75748	4.294e-10	-1.95771e-09	-1.73464
21902301	chr2:21902301:G:A	1.89609e-39	-1.95771e-09	1.04532	5.31981e-17	-1.95771e-09	0.41938	2.97879e-09	-1.95771e-09	0.202244
21902463	chr2:21902463:T:C	1.13565e-39	-1.95771e-09	0.532737	3.39706e-17	-1.95771e-09	-0.0291474	1.94687e-09	-1.95771e-09	-0.223053
21902495	chr2:21902495:T:C	1.34933e-41	-2.1426	-1.75743	1.30625e-18	-1.52741	-1.76007	7.93291e-11	-1.6635	-1.75993
21902883	chr2:21902883:A:G	4.6844e-41	-2.6554	-1.53232e-09	2.57467e-18	-2.60892	-1.53232e-09	1.6749e-10	-2.67611	-1.53232e-09
21903893	chr2:21903893:C:T	1.31924e-40	-1.95771e-09	-1.62	6.22427e-18	-1.95771e-09	-1.72619	4.21588e-10	-1.95771e-09	-1.753
21905348	chr2:21905348:C:A	2.2827e-39	-1.95771e-09	1.23089	6.28909e-17	-1.95771e-09	0.586758	3.52309e-09	-1.95771e-09	0.370064
21905467	chr2:21905467:G:A	8.08689e-42	-2.68639	-1.72559	5.1947e-19	-2.45337	-1.75622	3.48144e-11	-2.49183	-1.75517
21906122	chr2:21906122:A:G	1.14734e-40	-1.95771e-09	-1.75961	6.01736e-18	-1.95771e-09	-1.75999	4.18654e-10	-1.95771e-09	-1.75998
21906232	chr2:21906232:A:G	1.32105e-40	-1.95771e-09	-1.61863	6.22107e-18	-1.95771e-09	-1.7267	4.21617e-10	-1.95771e-09	-1.75293
21907497	chr2:21907497:G:C	1.95467e-41	-2.60784	-0.921578	7.41375e-19	-2.56406	-1.28983	4.88846e-11	-2.57831	-1.32926
21907631	chr2:21907631:A:AT	1.69976e-40	-1.95771e-09	-1.36657	1.03537e-17	-1.95771e-09	-1.2173	6.61818e-10	-1.95771e-09	-1.30204
21907951	chr2:21907951:A:C	4.48114e-41	-2.69976	-1.53232e-09	2.44518e-18	-2.66052	-1.53232e-09	1.7261e-10	-2.646	-1.53232e-09
21908318	chr2:21908318:C:T	1.24872e-40	-1.95771e-09	-1.67494	6.94047e-18	-1.95771e-09	-1.61727	4.8734e-10	-1.95771e-09	-1.60807
21908692	chr2:21908692:C:T	7.80505e-42	-2.69861	-1.74885	5.562e-19	-2.38157	-1.7597	3.69723e-11	-2.42688	-1.75998
21908717	chr2:21908717:T:G	1.07404e-39	-1.95771e-09	0.476956	7.50793e-17	-1.95771e-09	0.763902	4.64005e-09	-1.95771e-09	0.645451
21908993	chr2:21908993:G:A	8.18029e-42	-2.68926	-1.71124	6.64501e-19	-2.25104	-1.71232	4.11214e-11	-2.35352	-1.72699
21909179	chr2:21909179:C:T	1.72341e-40	-1.95771e-09	-1.35275	8.90803e-18	-1.95771e-09	-1.36769	6.33777e-10	-1.95771e-09	-1.34533
21909809	chr2:21909809:G:A	1.48299e-40	-1.503	-1.53232e-09	2.75358e-18	-2.54174	-1.53232e-09	1.84613e-10	-2.57877	-1.53232e-09
21910010	chr2:21910010:G:A	7.95163e-42	-2.69013	-1.73872	5.22551e-19	-2.44411	-1.75957	3.50486e-11	-2.4812	-1.75909
21910335	chr2:21910335:A:G	1.36492e-40	-1.95771e-09	-1.58596	7.38468e-18	-1.95771e-09	-1.55524	5.10503e-10	-1.95771e-09	-1.56163
21910508	chr2:21910508:T:C	6.31716e-41	-2.35637	-1.53232e-09	3.59379e-18	-2.27543	-1.53232e-09	2.13903e-10	-2.43151	-1.53232e-09
21910887	chr2:21910887:T:A	1.35894e-40	-1.95771e-09	-1.59035	6.83743e-18	-1.95771e-09	-1.63223	4.68116e-10	-1.95771e-09	-1.64831
21910958	chr2:21910958:C:G	1.74859e-39	-1.95771e-09	0.964337	4.8298e-17	-1.95771e-09	0.322747	2.75456e-09	-1.95771e-09	0.123984
21911199	chr2:21911199:T:C	1.33507e-40	-1.95771e-09	-1.60807	6.80086e-18	-1.95771e-09	-1.63759	4.69377e-10	-1.95771e-09	-1.64562
21911282	chr2:21911282:A:G	5.45275e-41	-2.50352	-1.53232e-09	3.29935e-18	-2.36092	-1.53232e-09	2.79231e-10	-2.16499	-1.53232e-09
21911305	chr2:21911305:C:T	4.12006e-40	-0.481188	-1.53232e-09	1.79492e-17	-0.667099	-1.53232e-09	1.28211e-09	-0.640767	-1.53232e-09
21911327	chr2:21911327:G:A	7.76367e-42	-2.69932	-1.75346	5.6135e-19	-2.37372	-1.75833	3.75588e-11	-2.41219	-1.75893
21911714	chr2:21911714:G:A	1.53256e-40	-1.95771e-09	-1.47011	9.76839e-18	-1.95771e-09	-1.27549	7.63691e-10	-1.95771e-09	-1.15887
21911969	chr2:21911969:C:A	1.15152e-40	-1.95771e-09	-1.75597	6.13618e-18	-1.95771e-09	-1.74044	4.36228e-10	-1.95771e-09	-1.71887
21912326	chr2:21912326:G:T	3.58732e-40	-1.95771e-09	-0.61965	2.35047e-17	-1.95771e-09	-0.397443	1.69551e-09	-1.95771e-09	-0.361293
21912708	chr2:21912708:T:G	4.60105e-41	-2.67336	-1.53232e-09	2.44722e-18	-2.65969	-1.53232e-09	1.77059e-10	-2.62055	-1.53232e-09
21912904	chr2:21912904:A:T	1.55956e-40	-1.95771e-09	-1.45265	7.99077e-18	-1.95771e-09	-1.47636	5.209e-10	-1.95771e-09	-1.54147
21913537	chr2:21913537:G:A	1.02255e-40	-1.87476	-1.53232e-09	6.61739e-18	-1.66494	-1.53232e-09	1.26151e-09	-0.656968	-1.53232e-09
21913702	chr2:21913702:C:T	5.91578e-40	-1.95771e-09	-0.119433	2.83394e-17	-1.95771e-09	-0.210389	2.0108e-09	-1.95771e-09	-0.190743
21913752	chr2:21913752:G:A	4.81549e-41	-2.6278	-1.53232e-09	3.12273e-18	-2.41594	-1.53232e-09	1.93256e-10	-2.53301	-1.53232e-09
21914252	chr2:21914252:G:A	1.56473e-40	-1.95771e-09	-1.44934	7.89791e-18	-1.95771e-09	-1.48804	5.40552e-10	-1.95771e-09	-1.50444
21914558	chr2:21914558:G:A	1.31281e-40	-1.95771e-09	-1.62489	6.19168e-18	-1.95771e-09	-1.73144	4.20754e-10	-1.95771e-09	-1.75498
21916177	chr2:21916177:G:A	1.17652e-40	-1.7345	-1.53232e-09	5.679e-18	-1.81787	-1.53232e-09	9.79373e-10	-0.910117	-1.53232e-09
21916706	chr2:21916706:G:T	1.58013e-39	-1.95771e-09	0.863033	4.75121e-17	-1.95771e-09	0.306342	2.67827e-09	-1.95771e-09	0.0958982
21916809	chr2:21916809:T:C	2.53625e-39	-1.95771e-09	1.33621	7.10892e-17	-1.95771e-09	0.709293	3.92981e-09	-1.95771e-09	0.479317
21917057	chr2:21917057:G:A	1.52597e-39	-1.95771e-09	0.828157	4.60416e-17	-1.95771e-09	0.274903	2.62653e-09	-1.95771e-09	0.0763906
21917520	chr2:21917520:G:A	2.86739e-39	-1.95771e-09	1.45893	7.96091e-17	-1.95771e-09	0.822486	4.3795e-09	-1.95771e-09	0.587661
21917603	chr2:21917603:C:CTG	2.86194e-39	-1.95771e-09	1.45703	7.9155e-17	-1.95771e-09	0.816765	4.35355e-09	-1.95771e-09	0.581716
21917763	chr2:21917763:A:C	2.97753e-39	-1.95771e-09	1.49662	8.28167e-17	-1.95771e-09	0.861987	4.54344e-09	-1.95771e-09	0.62441
21917826	chr2:21917826:G:A	2.63138e-39	-1.95771e-09	1.37304	7.3412e-17	-1.95771e-09	0.741445	4.05427e-09	-1.95771e-09	0.510495
21918015	chr2:21918015:G:A	2.55712e-39	-1.95771e-09	1.34441	7.15327e-17	-1.95771e-09	0.715512	3.94994e-09	-1.95771e-09	0.484425
21918127	chr2:21918127:C:T	2.68929e-39	-1.95771e-09	1.39481	7.49253e-17	-1.95771e-09	0.761849	4.13198e-09	-1.95771e-09	0.529481
21918255	chr2:21918255:A:G	1.86002e-39	-1.95771e-09	1.02612	5.4397e-17	-1.95771e-09	0.441667	3.07013e-09	-1.95771e-09	0.232444
21918595	chr2:21918595:G:A	2.68774e-39	-1.95771e-09	1.39423	7.54507e-17	-1.95771e-09	0.768837	4.18287e-09	-1.95771e-09	0.541724
21919371	chr2:21919371:A:AC	2.92792e-39	-1.95771e-09	1.47982	8.15265e-17	-1.95771e-09	0.846286	4.47732e-09	-1.95771e-09	0.609751
21919607	chr2:21919607:G:A	1.14686e-40	-1.95771e-09	-1.76003	6.03002e-18	-1.95771e-09	-1.75789	4.20257e-10	-1.95771e-09	-1.75616
21920306	chr2:21920306:A:G	2.9509e-39	-1.95771e-09	1.48764	8.43002e-17	-1.95771e-09	0.879742	4.67321e-09	-1.95771e-09	0.652572
21920598	chr2:21920598:T:C	7.56166e-41	-2.66505	0.488496	2.72325e-18	-2.45219	-0.100621	1.64763e-10	-2.4618	-0.230728
21920973	chr2:21920973:C:T	8.32341e-42	-2.68955	-1.69361	5.51045e-19	-2.41048	-1.7401	3.73208e-11	-2.43421	-1.74327
21921243	chr2:21921243:T:C	1.14748e-40	-1.95771e-09	-1.75949	6.07606e-18	-1.95771e-09	-1.75029	4.23084e-10	-1.95771e-09	-1.74946
21921294	chr2:21921294:G:T	8.9633e-42	-2.65825	-1.65084	5.11396e-19	-2.51204	-1.71321	3.45389e-11	-2.53658	-1.71836
21921953	chr2:21921953:G:C	1.45259e-38	-1.95771e-09	3.08146	3.43578e-16	-1.95771e-09	2.28477	1.79308e-08	-1.95771e-09	1.99725
21922050	chr2:21922050:G:A	6.76908e-40	-1.95771e-09	0.0153098	4.65952e-17	-1.95771e-09	0.286855	2.94068e-09	-1.95771e-09	0.189366
21922474	chr2:21922474:A:G	1.65073e-39	-1.95771e-09	0.906747	5.04727e-17	-1.95771e-09	0.366789	2.85068e-09	-1.95771e-09	0.158282
21923262	chr2:21923262:G:C	1.55506e-40	-1.95771e-09	-1.45554	8.95219e-18	-1.95771e-09	-1.36274	6.3642e-10	-1.95771e-09	-1.34117
21923473	chr2:21923473:C:T	1.31484e-40	-1.62334	-1.53232e-09	2.67597e-18	-2.57033	-1.53232e-09	1.77166e-10	-2.61994	-1.53232e-09
21924537	chr2:21924537:C:T	2.17341e-40	-1.95771e-09	-1.12076	8.94822e-18	-1.95771e-09	-1.36319	5.78968e-10	-1.95771e-09	-1.43578
21925239	chr2:21925239:T:C	9.79904e-42	-2.6577	-1.56225	4.72767e-19	-2.6014	-1.7024	3.3434e-11	-2.55599	-1.73147
21926154	chr2:21926154:G:A	3.09993e-40	-1.95771e-09	-0.765678	1.22135e-17	-1.95771e-09	-1.0521	7.69708e-10	-1.95771e-09	-1.15102
21926527	chr2:21926527:A:G	3.08307e-40	-1.95771e-09	-0.771129	1.201e-17	-1.95771e-09	-1.0689	7.53898e-10	-1.95771e-09	-1.17177
21928283	chr2:21928283:G:GA	3.43523e-41	-2.69911	-0.266447	1.51403e-18	-2.35803	-0.78184	1.0452e-10	-2.25302	-0.894624
21928284	chr2:21928284:C:CT	3.4665e-41	-2.69762	-0.25887	1.54958e-18	-2.34095	-0.775706	1.07219e-10	-2.2333	-0.888854
21930808	chr2:21930808:C:A	8.3728e-42	-2.68715	-1.69009	4.11905e-19	-2.6989	-1.7427	3.02652e-11	-2.6295	-1.75753
21930914	chr2:21930914:G:A	1.25564e-40	-1.95771e-09	-1.66941	6.17566e-18	-1.95771e-09	-1.73403	4.20948e-10	-1.95771e-09	-1.75452
21931706	chr2:21931706:C:T	1.18219e-40	-1.95771e-09	-1.72969	6.02975e-18	-1.95771e-09	-1.75794	4.19038e-10	-1.95771e-09	-1.75907
21932701	chr2:21932701:G:A	1.1476e-40	-1.95771e-09	-1.75938	6.03126e-18	-1.95771e-09	-1.75769	4.22434e-10	-1.95771e-09	-1.751
21932702	chr2:21932702:A:G	9.68141e-40	-1.95771e-09	0.373152	3.19541e-17	-1.95771e-09	-0.0903412	1.79504e-09	-1.95771e-09	-0.304249
21934242	chr2:21934242:A:G	6.93084e-40	-1.95771e-09	0.0389244	2.44031e-17	-1.95771e-09	-0.359934	1.4078e-09	-1.95771e-09	-0.547243
21934630	chr2:21934630:G:T	4.36679e-40	-1.95771e-09	-0.423028	1.61272e-17	-1.95771e-09	-0.774134	9.84815e-10	-1.95771e-09	-0.904576
21934634	chr2:21934634:C:T	1.98911e-40	-1.95771e-09	-1.20937	8.51903e-18	-1.95771e-09	-1.41234	5.61234e-10	-1.95771e-09	-1.46689
21935613	chr2:21935613:AT:A	9.2209e-42	-2.6358	-1.64495	6.79809e-19	-2.44757	-1.49302	6.2492e-11	-2.54646	-1.11553
21935669	chr2:21935669:C:T	7.14838e-40	-1.95771e-09	0.0698299	4.97345e-17	-1.95771e-09	0.352057	3.13199e-09	-1.95771e-09	0.252394
21935755	chr2:21935755:T:G	1.83595e-40	-1.28949	-1.53232e-09	8.65027e-18	-1.39705	-1.53232e-09	6.39418e-10	-1.33647	-1.53232e-09
21936208	chr2:21936208:T:A	4.13387e-40	-1.95771e-09	-0.477841	1.53384e-17	-1.95771e-09	-0.824284	9.09051e-10	-1.95771e-09	-0.984629
21936504	chr2:21936504:A:G	1.16908e-40	-1.95771e-09	-1.74084	6.0356e-18	-1.95771e-09	-1.75697	4.18696e-10	-1.95771e-09	-1.75988
21936915	chr2:21936915:A:T	1.58095e-41	-2.69724	-1.04438	8.00239e-19	-2.65877	-1.11872	5.22095e-11	-2.69652	-1.14524
21937243	chr2:21937243:T:G	1.09361e-39	-1.95771e-09	0.495009	3.56701e-17	-1.95771e-09	0.0196687	1.98771e-09	-1.95771e-09	-0.202289
21937374	chr2:21937374:A:G	6.20726e-41	-2.37392	-1.53232e-09	4.77906e-18	-1.9904	-1.53232e-09	4.00195e-10	-1.80508	-1.53232e-09
21937555	chr2:21937555:C:T	2.15745e-41	-2.50604	-0.924669	6.11505e-19	-2.69455	-1.35193	3.8229e-11	-2.68054	-1.47289
21937815	chr2:21937815:C:T	2.0302e-41	-2.30175	-1.18976	5.96252e-19	-2.69873	-1.373	4.04744e-11	-2.70069	-1.39567
21937946	chr2:21937946:G:A	3.1958e-40	-1.95771e-09	-0.735218	1.21475e-17	-1.95771e-09	-1.05752	7.62377e-10	-1.95771e-09	-1.16059
21938318	chr2:21938318:A:G	3.32161e-40	-0.696607	-1.53232e-09	5.48873e-18	-1.85195	-1.53232e-09	2.71602e-10	-2.19269	-1.53232e-09
21938397	chr2:21938397:A:C	4.1835e-40	-1.95771e-09	-0.465908	1.516e-17	-1.95771e-09	-0.83598	9.29831e-10	-1.95771e-09	-0.962027
21938524	chr2:21938524:G:A	4.20615e-40	-1.95771e-09	-0.460507	1.52255e-17	-1.95771e-09	-0.83167	9.43922e-10	-1.95771e-09	-0.946987
21938783	chr2:21938783:A:G	5.01117e-40	-1.95771e-09	-0.285387	1.81306e-17	-1.95771e-09	-0.65704	1.09667e-09	-1.95771e-09	-0.796992
21939534	chr2:21939534:T:C	1.02031e-39	-1.95771e-09	0.425635	3.33489e-17	-1.95771e-09	-0.047619	1.8636e-09	-1.95771e-09	-0.266765
21940111	chr2:21940111:A:G	5.0181e-40	-1.95771e-09	-0.284004	1.81498e-17	-1.95771e-09	-0.655981	1.09794e-09	-1.95771e-09	-0.795835
21940162	chr2:21940162:A:G	5.02522e-40	-1.95771e-09	-0.282586	1.81751e-17	-1.95771e-09	-0.65459	1.09912e-09	-1.95771e-09	-0.794765
21940396	chr2:21940396:T:C	1.65177e-40	-1.95771e-09	-1.39521	7.17946e-18	-1.95771e-09	-1.58342	4.63521e-10	-1.95771e-09	-1.65818
21940883	chr2:21940883:A:T	5.12185e-40	-1.95771e-09	-0.263541	1.85655e-17	-1.95771e-09	-0.633335	1.1229e-09	-1.95771e-09	-0.773359
21941348	chr2:21941348:T:C	4.45138e-40	-2.51337	2.10953	8.70726e-18	-2.63282	1.24233	5.12843e-10	-2.61288	1.05582
21941470	chr2:21941470:C:A	3.75231e-40	-1.95771e-09	-0.574685	1.39182e-17	-1.95771e-09	-0.921443	8.63043e-10	-1.95771e-09	-1.03656
21941546	chr2:21941546:T:TAA	5.73301e-41	-2.4534	-1.53232e-09	2.82195e-18	-2.51722	-1.53232e-09	2.12437e-10	-2.43838	-1.53232e-09
21941626	chr2:21941626:C:T	1.64943e-40	-1.95771e-09	-1.39662	7.2157e-18	-1.95771e-09	-1.57838	4.76665e-10	-1.95771e-09	-1.63022
21941809	chr2:21941809:C:T	1.54606e-40	-1.95771e-09	-1.46135	7.79178e-18	-1.95771e-09	-1.50157	5.33248e-10	-1.95771e-09	-1.51804
21942463	chr2:21942463:T:C	1.22153e-40	-1.95771e-09	-1.69695	6.47533e-18	-1.95771e-09	-1.68664	4.41096e-10	-1.95771e-09	-1.70777
21943583	chr2:21943583:T:A	1.72965e-40	-1.95771e-09	-1.34914	8.71021e-18	-1.95771e-09	-1.39015	5.92038e-10	-1.95771e-09	-1.41346
21943916	chr2:21943916:T:G	4.91514e-41	-2.60732	-1.53232e-09	2.34824e-18	-2.70098	-1.53232e-09	1.68339e-10	-2.67105	-1.53232e-09
21944372	chr2:21944372:G:A	6.59624e-41	-2.31314	-1.53232e-09	8.39245e-18	-1.42731	-1.53232e-09	3.96553e-10	-1.81422	-1.53232e-09
21944399	chr2:21944399:C:T	1.19999e-40	-2.23244	0.517697	1.44698e-18	-2.67339	-0.511776	5.80975e-11	-2.70016	-1.03475
21945197	chr2:21945197:A:G	5.12384e-40	-1.95771e-09	-0.263152	1.85827e-17	-1.95771e-09	-0.632413	1.08704e-09	-1.95771e-09	-0.805812
21946978	chr2:21946978:C:T	4.483e-41	-2.69935	-1.53232e-09	2.35238e-18	-2.69921	-1.53232e-09	1.634e-10	-2.70083	-1.53232e-09
21947194	chr2:21947194:T:C	2.74749e-41	-2.17484	-1.01412	6.75942e-19	-2.70096	-1.24533	4.5971e-11	-2.69788	-1.27114
21947932	chr2:21947932:C:A	2.13712e-41	-2.18316	-1.25703	5.58856e-19	-2.70097	-1.43553	3.83217e-11	-2.69679	-1.45422
21949084	chr2:21949084:C:T	4.49035e-41	-2.69771	-1.53232e-09	2.62565e-18	-2.58931	-1.53232e-09	1.65842e-10	-2.68599	-1.53232e-09
21949474	chr2:21949474:G:A	5.8081e-41	-2.44039	-1.53232e-09	3.46494e-18	-2.31195	-1.53232e-09	2.97792e-10	-2.10063	-1.53232e-09
21949649	chr2:21949649:C:T	1.34357e-40	-1.89642	0.294697	1.83112e-18	-2.66753	-0.282189	1.12599e-10	-2.65722	-0.415981
21950315	chr2:21950315:G:A	1.53798e-39	-1.95771e-09	0.836002	8.40827e-17	-1.95771e-09	0.877158	6.53734e-09	-1.95771e-09	0.988256
21950919	chr2:21950919:C:T	3.82939e-40	-1.95771e-09	-0.554351	1.41217e-17	-1.95771e-09	-0.90693	8.48821e-10	-1.95771e-09	-1.05318
21951391	chr2:21951391:G:C	2.57116e-40	-1.95771e-09	-0.952699	1.03782e-17	-1.95771e-09	-1.21494	6.59122e-10	-1.95771e-09	-1.30612
21951486	chr2:21951486:G:C	1.43496e-40	-1.95771e-09	-1.53592	7.27072e-18	-1.95771e-09	-1.57079	4.99335e-10	-1.95771e-09	-1.58375
21952576	chr2:21952576:T:C	1.20529e-40	-1.95771e-09	-1.71034	6.6391e-18	-1.95771e-09	-1.66167	4.65597e-10	-1.95771e-09	-1.65371
21953154	chr2:21953154:A:T	5.91521e-41	-0.974193	-1.44792	2.15894e-18	-1.37847	-1.40655	1.77121e-10	-1.19976	-1.42044
21954023	chr2:21954023:T:A	1.70595e-41	-2.67672	-0.988795	7.30846e-19	-2.64736	-1.22084	4.4805e-11	-2.70023	-1.29448
21954687	chr2:21954687:G:A	1.26348e-40	-1.95771e-09	-1.66318	6.47359e-18	-1.95771e-09	-1.68691	4.44293e-10	-1.95771e-09	-1.70055
21955443	chr2:21955443:C:T	2.43944e-40	-1.95771e-09	-1.00529	9.69365e-18	-1.95771e-09	-1.28317	6.21766e-10	-1.95771e-09	-1.36447
21955526	chr2:21955526:C:T	2.45212e-40	-1.95771e-09	-1.0001	9.73979e-18	-1.95771e-09	-1.27842	6.24367e-10	-1.95771e-09	-1.36029
21955712	chr2:21955712:G:A	1.2639e-40	-1.95771e-09	-1.66285	6.4751e-18	-1.95771e-09	-1.68668	4.4439e-10	-1.95771e-09	-1.70033
21956421	chr2:21956421:C:A	1.26428e-40	-1.95771e-09	-1.66255	6.47697e-18	-1.95771e-09	-1.68639	4.44509e-10	-1.95771e-09	-1.70006
21956641	chr2:21956641:C:T	1.14682e-40	-1.95771e-09	-1.76006	6.06065e-18	-1.95771e-09	-1.75283	4.24242e-10	-1.95771e-09	-1.74673
21956673	chr2:21956673:C:T	1.35899e-40	-1.95771e-09	-1.59032	7.66835e-18	-1.95771e-09	-1.51754	5.41351e-10	-1.95771e-09	-1.50296
21957102	chr2:21957102:A:G	1.3604e-40	-1.95771e-09	-1.58928	7.67743e-18	-1.95771e-09	-1.51636	5.42018e-10	-1.95771e-09	-1.50173
21957366	chr2:21957366:T:C	2.784e-40	-1.95771e-09	-0.873167	1.09565e-17	-1.95771e-09	-1.16071	7.00059e-10	-1.95771e-09	-1.24587
21957557	chr2:21957557:G:A	1.30038e-40	-1.95771e-09	-1.6344	7.08824e-18	-1.95771e-09	-1.59621	4.60174e-10	-1.95771e-09	-1.66542
21957825	chr2:21957825:C:G	2.42166e-40	-1.95771e-09	-1.0126	9.73558e-18	-1.95771e-09	-1.27886	6.22453e-10	-1.95771e-09	-1.36336
21958371	chr2:21958371:C:T	1.54598e-41	-2.30486	-1.45913	2.33965e-18	-1.08569	-1.61895	7.95127e-11	-1.79481	-1.6263
21958539	chr2:21958539:C:T	2.48703e-40	-1.95771e-09	-0.985965	9.81923e-18	-1.95771e-09	-1.2703	6.28335e-10	-1.95771e-09	-1.35396
21958635	chr2:21958635:T:C	2.61472e-40	-1.95771e-09	-0.9359	1.04294e-17	-1.95771e-09	-1.21002	6.61071e-10	-1.95771e-09	-1.30317
21958798	chr2:21958798:C:G	4.97114e-41	-1.4172	-1.17879	1.63109e-18	-1.82924	-1.23615	1.20366e-10	-1.69949	-1.30701
21959014	chr2:21959014:AATCT:A	1.31155e-40	-1.95771e-09	-1.62584	7.76234e-18	-1.95771e-09	-1.50536	5.76618e-10	-1.95771e-09	-1.43985
21959266	chr2:21959266:T:TGA	1.60598e-40	-1.95771e-09	-1.42332	7.5278e-18	-1.95771e-09	-1.53604	4.89751e-10	-1.95771e-09	-1.60313
21959269	chr2:21959269:ACTTTTC:A	1.61222e-40	-1.95771e-09	-1.41944	7.5509e-18	-1.95771e-09	-1.53298	4.91018e-10	-1.95771e-09	-1.60055
21959275	chr2:21959275:C:CGGG	1.61222e-40	-1.95771e-09	-1.41944	7.5509e-18	-1.95771e-09	-1.53298	4.91018e-10	-1.95771e-09	-1.60055
21959886	chr2:21959886:A:T	2.46189e-40	-1.95771e-09	-0.996127	9.95488e-18	-1.95771e-09	-1.25658	6.38069e-10	-1.95771e-09	-1.33858
21960223	chr2:21960223:T:C	1.29997e-40	-1.95771e-09	-1.63471	6.74409e-18	-1.95771e-09	-1.64598	4.73751e-10	-1.95771e-09	-1.63635
21960406	chr2:21960406:A:G	1.27253e-40	-1.95771e-09	-1.65605	6.67483e-18	-1.95771e-09	-1.6563	4.56836e-10	-1.95771e-09	-1.6727
21960765	chr2:21960765:ACT:A	2.28253e-40	-1.95771e-09	-1.07177	9.17527e-18	-1.95771e-09	-1.33813	5.9205e-10	-1.95771e-09	-1.41344
21960783	chr2:21960783:G:C	1.15482e-40	-1.95771e-09	-1.75311	6.11317e-18	-1.95771e-09	-1.7442	4.24252e-10	-1.95771e-09	-1.7467
21960860	chr2:21960860:A:G	2.61081e-40	-1.95771e-09	-0.937395	1.03974e-17	-1.95771e-09	-1.21309	6.58892e-10	-1.95771e-09	-1.30647
21961811	chr2:21961811:A:G	2.46781e-40	-1.95771e-09	-0.993726	9.92414e-18	-1.95771e-09	-1.25967	6.38781e-10	-1.95771e-09	-1.33747
21962460	chr2:21962460:A:G	3.60311e-41	-2.68449	-0.23335	1.80318e-18	-2.37671	-0.588377	9.68765e-11	-2.51542	-0.708173
21962782	chr2:21962782:C:T	1.16779e-40	-1.95771e-09	-1.74194	6.05388e-18	-1.95771e-09	-1.75394	4.18655e-10	-1.95771e-09	-1.75998
21963370	chr2:21963370:C:CAAAT	1.65717e-41	-2.4333	-1.26123	7.96608e-19	-2.27031	-1.51173	5.55455e-11	-2.20667	-1.57316
21963850	chr2:21963850:C:A	2.78288e-41	-1.69314	-1.48301	1.04317e-18	-1.90676	-1.60563	8.56863e-11	-1.70898	-1.63735
21963983	chr2:21963983:T:G	2.67455e-40	-1.95771e-09	-0.913275	1.06388e-17	-1.95771e-09	-1.19013	6.73228e-10	-1.95771e-09	-1.28495
21964135	chr2:21964135:A:G	3.28661e-41	-2.31558	-0.694202	2.30106e-18	-1.64996	-1.07131	1.15227e-10	-1.87602	-1.17411
21964152	chr2:21964152:A:G	2.69764e-40	-1.95771e-09	-0.904678	1.07025e-17	-1.95771e-09	-1.18417	6.76768e-10	-1.95771e-09	-1.2797
21964313	chr2:21964313:A:G	2.60711e-40	-1.95771e-09	-0.938813	1.04118e-17	-1.95771e-09	-1.2117	6.59802e-10	-1.95771e-09	-1.30509
21964775	chr2:21964775:T:C	4.45651e-41	-2.58262	-0.122661	1.89326e-18	-2.24981	-0.666535	9.46946e-11	-2.42612	-0.820256
21965078	chr2:21965078:C:CT	2.43767e-40	-1.95771e-09	-1.00601	9.8939e-18	-1.95771e-09	-1.26272	6.29124e-10	-1.95771e-09	-1.3527
21965388	chr2:21965388:G:C	5.89979e-41	-2.42472	-1.53232e-09	2.61873e-18	-2.59195	-1.53232e-09	1.97385e-10	-2.51187	-1.53232e-09
21965708	chr2:21965708:C:T	2.47985e-40	-0.988859	-1.53232e-09	4.6566e-18	-2.01636	-1.53232e-09	2.55959e-10	-2.25201	-1.53232e-09
21965736	chr2:21965736:C:G	2.07524e-40	-1.95771e-09	-1.16698	9.48263e-18	-1.95771e-09	-1.30518	6.41515e-10	-1.95771e-09	-1.3332
21965784	chr2:21965784:G:C	1.69803e-40	-1.95771e-09	-1.36758	7.42994e-18	-1.95771e-09	-1.54913	4.91122e-10	-1.95771e-09	-1.60034
21965883	chr2:21965883:T:G	1.41073e-40	-1.95771e-09	-1.55295	6.89746e-18	-1.95771e-09	-1.62349	4.69774e-10	-1.95771e-09	-1.64478
21965995	chr2:21965995:G:A	7.97618e-42	-2.70003	-1.72574	5.89192e-19	-2.36911	-1.71454	7.48228e-11	-1.85314	-1.62877
21966368	chr2:21966368:G:C	1.11683e-41	-2.33401	-1.75513	5.2726e-19	-2.47783	-1.71687	4.32144e-11	-2.3421	-1.68876
21966517	chr2:21966517:T:G	1.36351e-40	-1.95771e-09	-1.58699	6.33364e-18	-1.95771e-09	-1.70877	4.24664e-10	-1.95771e-09	-1.74573
21966818	chr2:21966818:T:C	1.21889e-40	-1.95771e-09	-1.69911	6.09251e-18	-1.95771e-09	-1.74758	4.196e-10	-1.95771e-09	-1.75773
21966977	chr2:21966977:A:G	1.67574e-40	-1.95771e-09	-1.3808	7.11895e-18	-1.95771e-09	-1.59188	4.60352e-10	-1.95771e-09	-1.66504
21967031	chr2:21967031:T:C	2.43146e-40	-1.95771e-09	-1.00856	9.01521e-18	-1.95771e-09	-1.35573	5.59968e-10	-1.95771e-09	-1.46915
21967116	chr2:21967116:G:A	1.09804e-41	-2.37182	-1.7343	6.13035e-19	-2.29088	-1.7531	5.66778e-11	-2.03774	-1.7219
21967171	chr2:21967171:G:A	1.3639e-40	-1.95771e-09	-1.5867	6.97897e-18	-1.95771e-09	-1.61174	4.89916e-10	-1.95771e-09	-1.6028
21967274	chr2:21967274:A:G	1.38514e-40	-1.95771e-09	-1.57125	7.52108e-18	-1.95771e-09	-1.53693	5.43584e-10	-1.95771e-09	-1.49885
21967456	chr2:21967456:T:C	2.04062e-40	-1.95771e-09	-1.1838	7.91929e-18	-1.95771e-09	-1.48534	5.04032e-10	-1.95771e-09	-1.57439
21968276	chr2:21968276:A:C	2.03629e-40	-1.95771e-09	-1.18593	8.10198e-18	-1.95771e-09	-1.46253	5.11917e-10	-1.95771e-09	-1.55887
21968440	chr2:21968440:C:T	1.34417e-40	-1.95771e-09	-1.60128	7.07926e-18	-1.95771e-09	-1.59747	4.98513e-10	-1.95771e-09	-1.5854
21969038	chr2:21969038:A:G	1.17739e-40	-1.95771e-09	-1.73375	6.02482e-18	-1.95771e-09	-1.75876	4.27313e-10	-1.95771e-09	-1.73951
21969071	chr2:21969071:G:C	1.6231e-40	-1.95771e-09	-1.41272	9.9487e-18	-1.95771e-09	-1.2572	7.15452e-10	-1.95771e-09	-1.22412
21969133	chr2:21969133:T:C	6.18601e-41	-2.37735	-1.53232e-09	2.50608e-18	-2.63592	-1.53232e-09	1.91471e-10	-2.5423	-1.53232e-09
21969551	chr2:21969551:TATTA:T	2.13416e-40	-1.95771e-09	-1.13898	8.39785e-18	-1.95771e-09	-1.42667	5.28822e-10	-1.95771e-09	-1.52638
21969678	chr2:21969678:A:G	1.19156e-40	-1.95771e-09	-1.7218	6.36544e-18	-1.95771e-09	-1.70376	4.36722e-10	-1.95771e-09	-1.71773
21970234	chr2:21970234:A:C	8.1055e-42	-2.70053	-1.70916	4.38317e-19	-2.64413	-1.73532	4.17227e-11	-2.42281	-1.64318
21970804	chr2:21970804:C:CTGTT	1.16015e-40	-1.95771e-09	-1.74851	6.06093e-18	-1.95771e-09	-1.75278	4.346e-10	-1.95771e-09	-1.7226
21971242	chr2:21971242:T:C	8.43557e-42	-2.66575	-1.70402	4.12705e-19	-2.69686	-1.7428	3.54156e-11	-2.57178	-1.6581
21971330	chr2:21971330:C:T	1.68735e-41	-2.38569	-1.29079	7.3331e-19	-2.57343	-1.2914	5.71099e-11	-2.50365	-1.2484
21971426	chr2:21971426:T:C	5.28102e-41	-2.53552	-1.53232e-09	2.52434e-18	-2.62866	-1.53232e-09	1.69815e-10	-2.66232	-1.53232e-09
21971478	chr2:21971478:A:G	1.18404e-40	-1.95771e-09	-1.72812	6.02682e-18	-1.95771e-09	-1.75842	4.18804e-10	-1.95771e-09	-1.75963
21972434	chr2:21972434:G:A	6.93112e-40	-1.95771e-09	0.0389649	3.22095e-17	-1.95771e-09	-0.082382	2.19092e-09	-1.95771e-09	-0.104953
21972779	chr2:21972779:T:C	1.1615e-40	-1.95771e-09	-1.74734	6.07549e-18	-1.95771e-09	-1.75038	4.19357e-10	-1.95771e-09	-1.75831
21973815	chr2:21973815:C:G	2.34332e-40	-1.95771e-09	-1.04549	9.0036e-18	-1.95771e-09	-1.35702	5.60186e-10	-1.95771e-09	-1.46876
21975061	chr2:21975061:G:C	4.50359e-41	-2.69477	-1.53232e-09	2.35144e-18	-2.69961	-1.53232e-09	1.66624e-10	-2.68129	-1.53232e-09
21976827	chr2:21976827:A:G	2.89368e-40	-1.95771e-09	-0.834525	1.05416e-17	-1.95771e-09	-1.19932	6.38647e-10	-1.95771e-09	-1.33768
21977248	chr2:21977248:A:T	5.75464e-41	-2.44964	-1.53232e-09	2.75006e-18	-2.54302	-1.53232e-09	2.18443e-10	-2.4105	-1.53232e-09
21977322	chr2:21977322:T:C	1.16804e-40	-1.95771e-09	-1.74173	6.0375e-18	-1.95771e-09	-1.75665	4.29656e-10	-1.95771e-09	-1.73404
21978490	chr2:21978490:G:A	8.88561e-42	-2.56149	-1.7563	4.95636e-19	-2.52562	-1.73093	4.33602e-11	-2.34575	-1.68174
21978887	chr2:21978887:A:G	1.83471e-40	-1.95771e-09	-1.29017	7.68513e-18	-1.95771e-09	-1.51536	5.0849e-10	-1.95771e-09	-1.56558
21979382	chr2:21979382:T:C	1.2021e-40	-1.95771e-09	-1.71298	6.02279e-18	-1.95771e-09	-1.75909	4.20877e-10	-1.95771e-09	-1.75469
21979656	chr2:21979656:C:T	1.75162e-40	-1.95771e-09	-1.33651	7.23823e-18	-1.95771e-09	-1.57527	4.68591e-10	-1.95771e-09	-1.6473
21980055	chr2:21980055:G:A	1.18627e-40	-1.95771e-09	-1.72624	6.32664e-18	-1.95771e-09	-1.70987	4.25208e-10	-1.95771e-09	-1.74445
21980193	chr2:21980193:A:T	1.51573e-40	-1.95771e-09	-1.48116	7.20863e-18	-1.95771e-09	-1.57936	4.81206e-10	-1.95771e-09	-1.62074
21980740	chr2:21980740:C:T	1.46788e-40	-1.95771e-09	-1.51324	8.25923e-18	-1.95771e-09	-1.44331	5.42305e-10	-1.95771e-09	-1.5012
21980747	chr2:21980747:T:C	6.36939e-41	-2.34814	-1.53232e-09	2.65709e-18	-2.57741	-1.53232e-09	1.94127e-10	-2.52852	-1.53232e-09
21980827	chr2:21980827:G:A	6.71908e-41	-2.29469	-1.53232e-09	2.43574e-18	-2.66439	-1.53232e-09	1.9164e-10	-2.54141	-1.53232e-09
21981004	chr2:21981004:G:A	1.18689e-40	-1.95771e-09	-1.72572	6.01758e-18	-1.95771e-09	-1.75996	4.23972e-10	-1.95771e-09	-1.74736
21981601	chr2:21981601:T:C	1.15115e-40	-1.95771e-09	-1.7563	6.39341e-18	-1.95771e-09	-1.69938	4.62997e-10	-1.95771e-09	-1.65931
21981669	chr2:21981669:T:C	1.24341e-40	-1.95771e-09	-1.67919	6.1361e-18	-1.95771e-09	-1.74045	4.21012e-10	-1.95771e-09	-1.75437
21982375	chr2:21982375:C:T	1.24653e-40	-1.95771e-09	-1.67669	7.251e-18	-1.95771e-09	-1.5735	5.11032e-10	-1.95771e-09	-1.5606
21982678	chr2:21982678:C:A	2.09547e-40	-1.95771e-09	-1.15728	1.07616e-17	-1.95771e-09	-1.17866	7.32037e-10	-1.95771e-09	-1.2012
21982685	chr2:21982685:A:T	8.38494e-42	-2.66078	-1.71501	4.91367e-19	-2.53473	-1.73048	5.09147e-11	-2.23385	-1.63303
21983486	chr2:21983486:T:G	1.92344e-40	-1.95771e-09	-1.24294	7.97309e-18	-1.95771e-09	-1.47857	5.03964e-10	-1.95771e-09	-1.57452
21983558	chr2:21983558:T:G	8.76467e-42	-2.60535	-1.72615	4.19837e-19	-2.6625	-1.76003	2.92721e-11	-2.69307	-1.72732
21983805	chr2:21983805:C:T	7.90316e-42	-2.6861	-1.74886	4.87768e-19	-2.59184	-1.68072	4.99192e-11	-2.33876	-1.54787
21984104	chr2:21984104:G:A	2.06304e-41	-2.3576	-1.11786	8.79949e-19	-2.55701	-1.12552	6.86018e-11	-2.48852	-1.08019
21984280	chr2:21984280:C:T	7.9531e-42	-2.6738	-1.75487	5.12679e-19	-2.56118	-1.66157	5.43711e-11	-2.2847	-1.5165
21984361	chr2:21984361:G:A	6.5452e-41	-2.32091	-1.53232e-09	3.68345e-18	-2.25079	-1.53232e-09	2.68272e-10	-2.20503	-1.53232e-09
21984705	chr2:21984705:A:G	1.14837e-40	-1.95771e-09	-1.75871	6.32959e-18	-1.95771e-09	-1.70941	4.56947e-10	-1.95771e-09	-1.67246
21984707	chr2:21984707:C:T	1.79925e-40	-1.95771e-09	-1.30969	7.37656e-18	-1.95771e-09	-1.55633	4.75158e-10	-1.95771e-09	-1.63338
21984959	chr2:21984959:A:C	1.29415e-40	-1.95771e-09	-1.6392	6.33135e-18	-1.95771e-09	-1.70913	4.38973e-10	-1.95771e-09	-1.71259
21985331	chr2:21985331:A:G	1.19968e-40	-1.95771e-09	-1.715	6.01763e-18	-1.95771e-09	-1.75995	4.22042e-10	-1.95771e-09	-1.75193
21985566	chr2:21985566:A:T	1.47053e-40	-1.95771e-09	-1.51143	8.277e-18	-1.95771e-09	-1.44116	5.43345e-10	-1.95771e-09	-1.49928
21985614	chr2:21985614:A:G	1.24991e-40	-1.95771e-09	-1.67398	6.15618e-18	-1.95771e-09	-1.73719	4.21625e-10	-1.95771e-09	-1.75291
21985771	chr2:21985771:A:C	2.15195e-40	-1.95771e-09	-1.13068	8.63386e-18	-1.95771e-09	-1.39895	5.67005e-10	-1.95771e-09	-1.45666
21985821	chr2:21985821:T:C	1.70825e-40	-1.36159	-1.53232e-09	4.34872e-18	-2.08476	-1.53232e-09	2.40207e-10	-2.31553	-1.53232e-09
21985868	chr2:21985868:T:C	2.1164e-41	-2.49138	-0.958542	9.31554e-19	-2.42533	-1.20021	4.95747e-11	-2.51787	-1.37568
21985952	chr2:21985952:G:A	1.67047e-40	-1.95771e-09	-1.38395	9.67162e-18	-1.95771e-09	-1.28545	7.19526e-10	-1.95771e-09	-1.21844
21986285	chr2:21986285:AGTTT:A	2.09614e-40	-1.95771e-09	-1.15696	8.30056e-18	-1.95771e-09	-1.43832	5.22597e-10	-1.95771e-09	-1.53822
21986299	chr2:21986299:G:A	9.11149e-42	-2.53269	-1.76	6.27567e-19	-2.37792	-1.64263	6.75016e-11	-2.0735	-1.51138
21986491	chr2:21986491:G:A	1.21228e-40	-1.95771e-09	-1.70455	6.02404e-18	-1.95771e-09	-1.75889	4.20461e-10	-1.95771e-09	-1.75568
21986649	chr2:21986649:A:G	1.15622e-40	-1.95771e-09	-1.7519	6.07019e-18	-1.95771e-09	-1.75125	4.29906e-10	-1.95771e-09	-1.73346
21986832	chr2:21986832:T:A	9.73046e-42	-2.65682	-1.57014	4.81987e-19	-2.528	-1.75647	4.54651e-11	-2.23465	-1.74543
21986943	chr2:21986943:C:T	4.63702e-41	-2.66557	-1.53232e-09	2.54881e-18	-2.61902	-1.53232e-09	1.7913e-10	-2.60892	-1.53232e-09
21986963	chr2:21986963:T:C	9.13212e-42	-2.65236	-1.63807	4.83582e-19	-2.52171	-1.75947	4.72218e-11	-2.22348	-1.7187
21987049	chr2:21987049:T:C	1.23586e-40	-1.95771e-09	-1.68529	6.05095e-18	-1.95771e-09	-1.75443	4.18858e-10	-1.95771e-09	-1.7595
21987423	chr2:21987423:A:G	2.31229e-40	-1.95771e-09	-1.05882	8.85526e-18	-1.95771e-09	-1.37363	5.51283e-10	-1.95771e-09	-1.48478
21987665	chr2:21987665:G:A	1.05335e-41	-2.53385	-1.61381	5.92711e-19	-2.60152	-1.47617	5.2502e-11	-2.4812	-1.35498
21987725	chr2:21987725:T:A	6.00235e-41	-2.40749	-1.53232e-09	2.35614e-18	-2.69762	-1.53232e-09	1.76645e-10	-2.62289	-1.53232e-09
21987766	chr2:21987766:T:A	1.51882e-40	-1.95771e-09	-1.47913	7.24572e-18	-1.95771e-09	-1.57423	4.82975e-10	-1.95771e-09	-1.61706
21989257	chr2:21989257:T:C	1.84868e-40	-1.95771e-09	-1.28258	1.14857e-17	-1.95771e-09	-1.11354	8.15376e-10	-1.95771e-09	-1.09338
21989437	chr2:21989437:G:A	9.06498e-42	-2.64727	-1.65054	4.95836e-19	-2.49923	-1.75692	4.94572e-11	-2.1907	-1.70523
21989456	chr2:21989456:T:C	8.74366e-42	-2.66446	-1.66943	4.81906e-19	-2.53202	-1.75263	4.77058e-11	-2.24225	-1.68973
21989597	chr2:21989597:T:C	9.2839e-42	-2.52105	-1.7529	4.54618e-19	-2.62032	-1.72262	3.52644e-11	-2.53778	-1.69637
21989613	chr2:21989613:A:G	3.57226e-40	-2.4903	1.86645	5.07117e-18	-2.46813	0.537063	1.54981e-10	-2.57037	-0.183357
21989636	chr2:21989636:T:C	1.92085e-40	-1.95771e-09	-1.24429	1.20528e-17	-1.95771e-09	-1.06535	8.52857e-10	-1.95771e-09	-1.04844
21989722	chr2:21989722:T:C	8.85823e-42	-2.65817	-1.6627	4.87034e-19	-2.51975	-1.75431	4.8499e-11	-2.22053	-1.69496
21989991	chr2:21989991:T:A	1.94245e-40	-1.95771e-09	-1.23311	1.21946e-17	-1.95771e-09	-1.05365	8.64862e-10	-1.95771e-09	-1.03446
21990225	chr2:21990225:A:T	2.26481e-40	-1.95771e-09	-1.07956	1.38318e-17	-1.95771e-09	-0.927674	1.00213e-09	-1.95771e-09	-0.887143
21990941	chr2:21990941:CACTT:C	2.393e-40	-1.95771e-09	-1.02451	8.97761e-18	-1.95771e-09	-1.35991	5.57585e-10	-1.95771e-09	-1.47342
21991091	chr2:21991091:C:T	1.34723e-40	-1.95771e-09	-1.59901	6.92252e-18	-1.95771e-09	-1.61986	4.96384e-10	-1.95771e-09	-1.58968
21991685	chr2:21991685:T:C	2.59834e-40	-1.95771e-09	-0.942182	9.60736e-18	-1.95771e-09	-1.29211	5.91173e-10	-1.95771e-09	-1.41492
21991785	chr2:21991785:G:A	1.31745e-40	-1.95771e-09	-1.62136	6.91884e-18	-1.95771e-09	-1.62039	5.31011e-10	-1.95771e-09	-1.52225
21992434	chr2:21992434:G:T	2.9768e-41	-2.48589	-0.6229	1.27398e-18	-2.63094	-0.681555	9.94911e-11	-2.57655	-0.620408
21992513	chr2:21992513:G:A	2.8192e-40	-1.95771e-09	-0.860603	1.27508e-17	-1.95771e-09	-1.00905	7.64832e-10	-1.95771e-09	-1.15737
21993294	chr2:21993294:G:A	2.36827e-41	-2.37059	-0.966895	9.74077e-19	-2.56334	-1.01756	7.70789e-11	-2.48774	-0.964455
21993328	chr2:21993328:G:A	4.93545e-41	-2.6032	-1.53232e-09	2.43946e-18	-2.66287	-1.53232e-09	1.64819e-10	-2.69218	-1.53232e-09
21993482	chr2:21993482:A:G	2.11699e-41	-2.44083	-1.00882	8.96936e-19	-2.60709	-1.05632	6.99132e-11	-2.54532	-1.00445
21993840	chr2:21993840:A:C	9.02348e-42	-2.60569	-1.69671	5.009e-19	-2.64376	-1.60223	3.99741e-11	-2.55886	-1.54994
21993906	chr2:21993906:C:A	1.21784e-40	-1.95771e-09	-1.69997	6.19569e-18	-1.95771e-09	-1.73079	4.36934e-10	-1.95771e-09	-1.71725
21993973	chr2:21993973:T:G	1.3243e-40	-1.95771e-09	-1.61618	6.31735e-18	-1.95771e-09	-1.71134	4.32348e-10	-1.95771e-09	-1.7278
21994037	chr2:21994037:C:G	2.24698e-40	-1.95771e-09	-1.08747	8.56667e-18	-1.95771e-09	-1.40676	5.33571e-10	-1.95771e-09	-1.51744
21994046	chr2:21994046:A:C	8.82768e-42	-2.67629	-1.64804	4.61706e-19	-2.57021	-1.75726	4.43176e-11	-2.29817	-1.70748
21994936	chr2:21994936:C:T	5.8046e-41	-2.44099	-1.53232e-09	2.50945e-18	-2.63458	-1.53232e-09	1.82107e-10	-2.59244	-1.53232e-09
21995226	chr2:21995226:T:A	1.23606e-40	-1.95771e-09	-1.68513	6.05652e-18	-1.95771e-09	-1.75351	4.18752e-10	-1.95771e-09	-1.75975
21995277	chr2:21995277:G:A	1.64728e-40	-1.95771e-09	-1.39793	9.80057e-18	-1.95771e-09	-1.2722	6.9696e-10	-1.95771e-09	-1.2503
21995645	chr2:21995645:G:T	2.59342e-41	-2.48242	-0.764239	1.10827e-18	-2.63147	-0.820376	8.63825e-11	-2.57725	-0.760992
21996066	chr2:21996066:T:A	5.09161e-41	-2.57205	-1.53232e-09	3.00901e-18	-2.45303	-1.53232e-09	2.13475e-10	-2.43351	-1.53232e-09
21996515	chr2:21996515:T:C	4.77207e-40	-0.334277	-1.53232e-09	7.53694e-18	-1.53483	-1.53232e-09	3.78031e-10	-1.86205	-1.53232e-09
21996589	chr2:21996589:G:A	2.45375e-41	-2.52228	-0.77974	1.2403e-18	-2.62073	-0.718567	1.02351e-10	-2.54691	-0.621705
21996602	chr2:21996602:T:C	1.1574e-41	-2.56869	-1.48477	6.99869e-19	-2.60618	-1.30532	6.0458e-11	-2.49476	-1.20032
21997069	chr2:21997069:G:A	5.86868e-41	-2.43001	-1.53232e-09	4.59413e-18	-2.02986	-1.53232e-09	3.03321e-10	-2.08224	-1.53232e-09
21997184	chr2:21997184:A:G	1.17136e-41	-2.52998	-1.5115	6.98453e-19	-2.57402	-1.33952	6.10104e-11	-2.44782	-1.23816
21997185	chr2:21997185:C:T	9.14808e-42	-2.60606	-1.68263	4.84663e-19	-2.51928	-1.75967	4.35699e-11	-2.28715	-1.73551
21997394	chr2:21997394:G:A	9.86852e-41	-1.91029	-1.53232e-09	5.02004e-18	-1.9412	-1.53232e-09	2.09692e-10	-2.45139	-1.53232e-09
21997646	chr2:21997646:A:T	9.73667e-41	-1.92374	-1.53232e-09	1.23523e-17	-1.0408	-1.53232e-09	4.4371e-10	-1.70186	-1.53232e-09
21998071	chr2:21998071:A:C	5.31067e-41	-2.52992	-1.53232e-09	2.38963e-18	-2.68351	-1.53232e-09	1.64507e-10	-2.69408	-1.53232e-09
21998334	chr2:21998334:C:T	1.79953e-41	-2.48112	-1.13099	8.97529e-19	-2.58836	-1.07439	7.29109e-11	-2.49827	-1.00952
21998383	chr2:21998383:C:T	2.53873e-41	-2.39636	-0.871622	1.04652e-18	-2.57976	-0.929412	8.25797e-11	-2.50969	-0.873575
21998499	chr2:21998499:T:C	1.16359e-40	-1.95771e-09	-1.74554	6.05863e-18	-1.95771e-09	-1.75316	4.33152e-10	-1.95771e-09	-1.72594
21999411	chr2:21999411:C:T	1.74318e-40	-1.95771e-09	-1.34135	9.77516e-18	-1.95771e-09	-1.2748	6.99751e-10	-1.95771e-09	-1.24631
21999633	chr2:21999633:G:A	1.17082e-40	-1.73935	-1.53232e-09	7.23933e-18	-1.57511	-1.53232e-09	3.88725e-10	-1.83416	-1.53232e-09
21999792	chr2:21999792:C:A	5.40395e-41	-2.51251	-1.53232e-09	7.16911e-18	-1.58486	-1.53232e-09	2.99519e-10	-2.09485	-1.53232e-09
22000881	chr2:22000881:A:T	2.42255e-41	-2.44335	-0.871475	1.02214e-18	-2.60909	-0.92366	8.03231e-11	-2.54441	-0.866562
22001139	chr2:22001139:G:T	1.16771e-40	-1.95771e-09	-1.74201	6.07559e-18	-1.95771e-09	-1.75036	4.31769e-10	-1.95771e-09	-1.72914
22001270	chr2:22001270:C:T	5.55412e-41	-2.4851	-1.53232e-09	3.82914e-18	-2.212	-1.53232e-09	2.10079e-10	-2.44954	-1.53232e-09
22001474	chr2:22001474:G:A	1.25499e-40	-1.95771e-09	-1.66993	6.08194e-18	-1.95771e-09	-1.74932	4.18618e-10	-1.95771e-09	-1.76007
22001799	chr2:22001799:G:A	1.19997e-40	-1.95771e-09	-1.71476	6.11701e-18	-1.95771e-09	-1.74357	4.24855e-10	-1.95771e-09	-1.74528
22001878	chr2:22001878:G:A	1.1671e-40	-1.95771e-09	-1.74254	6.40125e-18	-1.95771e-09	-1.69815	4.45678e-10	-1.95771e-09	-1.69743
22001883	chr2:22001883:T:C	8.75471e-40	-1.95771e-09	0.272536	4.52013e-17	-1.95771e-09	0.256483	3.51191e-09	-1.95771e-09	0.366886
22002252	chr2:22002252:A:C	4.67545e-41	-2.52371	-0.133603	2.4173e-18	-2.61986	-0.0521364	2.07289e-10	-2.54601	0.0830991
22002410	chr2:22002410:T:G	1.11069e-41	-2.53796	-1.5567	6.64434e-19	-2.57328	-1.39018	5.80569e-11	-2.44766	-1.28795
22003520	chr2:22003520:A:T	1.17179e-41	-2.57278	-1.46833	7.24424e-19	-2.60577	-1.27125	6.37042e-11	-2.48283	-1.15995
22003841	chr2:22003841:G:A	6.89681e-41	-2.26858	-1.53232e-09	2.81693e-18	-2.519	-1.53232e-09	2.0083e-10	-2.49457	-1.53232e-09
22004201	chr2:22004201:G:C	1.16742e-40	-1.95771e-09	-1.74226	6.04188e-18	-1.95771e-09	-1.75593	4.30572e-10	-1.95771e-09	-1.73192
22004641	chr2:22004641:C:T	4.52651e-41	-2.53372	-0.155969	2.34637e-18	-2.62519	-0.0765872	2.02109e-10	-2.54802	0.0597962
22004857	chr2:22004857:C:T	1.15312e-40	-1.95771e-09	-1.75459	6.02171e-18	-1.95771e-09	-1.75927	4.18618e-10	-1.95771e-09	-1.76007
22004894	chr2:22004894:A:T	1.11155e-41	-2.63621	-1.45768	6.69876e-19	-2.66249	-1.29282	5.67901e-11	-2.57898	-1.17869
22005244	chr2:22005244:G:A	1.18517e-40	-1.95771e-09	-1.72717	6.03498e-18	-1.95771e-09	-1.75707	4.26177e-10	-1.95771e-09	-1.74217
22006409	chr2:22006409:G:A	1.29956e-40	-1.95771e-09	-1.63503	6.83655e-18	-1.95771e-09	-1.63236	4.6725e-10	-1.95771e-09	-1.65017
22006426	chr2:22006426:C:T	8.86666e-42	-2.56187	-1.75805	4.7859e-19	-2.53151	-1.76004	4.01304e-11	-2.3457	-1.75919
22006501	chr2:22006501:T:C	1.16106e-40	-1.95771e-09	-1.74772	6.06235e-18	-1.95771e-09	-1.75254	4.33907e-10	-1.95771e-09	-1.7242
22006757	chr2:22006757:C:T	5.53177e-41	-2.48913	-1.53232e-09	2.37558e-18	-2.6894	-1.53232e-09	1.75261e-10	-2.63075	-1.53232e-09
22006994	chr2:22006994:G:A	8.1873e-42	-2.70098	-1.69866	4.31986e-19	-2.6538	-1.74021	3.93268e-11	-2.46766	-1.65747
22007179	chr2:22007179:G:A	4.75794e-41	-2.63983	-1.53232e-09	2.34855e-18	-2.70085	-1.53232e-09	1.63491e-10	-2.70027	-1.53232e-09
22007398	chr2:22007398:G:A	1.05043e-41	-2.61479	-1.53565	6.16568e-19	-2.64899	-1.38924	5.1807e-11	-2.55881	-1.2907
22008526	chr2:22008526:G:A	1.26916e-40	-1.95771e-09	-1.6587	6.11239e-18	-1.95771e-09	-1.74433	4.18825e-10	-1.95771e-09	-1.75958
22009115	chr2:22009115:G:C	1.38893e-40	-1.56852	-1.53232e-09	5.83004e-18	-1.79162	-1.53232e-09	3.71875e-10	-1.87847	-1.53232e-09
22009127	chr2:22009127:G:A	5.75954e-41	-2.44878	-1.53232e-09	2.39535e-18	-2.68112	-1.53232e-09	1.65683e-10	-2.68695	-1.53232e-09
22009132	chr2:22009132:G:A	3.53275e-41	-2.30967	-0.627896	1.71433e-18	-2.46916	-0.546464	1.40518e-10	-2.36997	-0.481726
22009259	chr2:22009259:A:AGC	3.99924e-40	-1.95771e-09	-0.510951	2.52966e-17	-1.95771e-09	-0.323971	1.68272e-09	-1.95771e-09	-0.368862
22009560	chr2:22009560:A:G	1.59375e-40	-1.95771e-09	-1.43096	6.77552e-18	-1.95771e-09	-1.64133	4.45269e-10	-1.95771e-09	-1.69835
22009574	chr2:22009574:A:G	1.2164e-40	-1.95771e-09	-1.70116	6.03123e-18	-1.95771e-09	-1.75769	4.19943e-10	-1.95771e-09	-1.75691
22010019	chr2:22010019:G:A	1.15254e-40	-1.95771e-09	-1.75509	6.01758e-18	-1.95771e-09	-1.75996	4.18852e-10	-1.95771e-09	-1.75951
22010022	chr2:22010022:T:C	1.14991e-40	-1.95771e-09	-1.75738	6.0587e-18	-1.95771e-09	-1.75315	4.18625e-10	-1.95771e-09	-1.76005
22010375	chr2:22010375:C:G	1.22182e-40	-1.95771e-09	-1.69671	6.03655e-18	-1.95771e-09	-1.75681	4.19568e-10	-1.95771e-09	-1.7578
22010583	chr2:22010583:G:T	8.05138e-41	-2.1138	-1.53232e-09	4.55345e-18	-2.03876	-1.53232e-09	3.39473e-10	-1.96963	-1.53232e-09
22010782	chr2:22010782:T:C	8.8375e-40	-1.95771e-09	0.281948	4.59656e-17	-1.95771e-09	0.273251	3.56809e-09	-1.95771e-09	0.382755
22010891	chr2:22010891:C:T	1.41289e-40	-1.95771e-09	-1.55142	8.16341e-18	-1.95771e-09	-1.45498	5.3651e-10	-1.95771e-09	-1.51194
22011494	chr2:22011494:C:T	2.84013e-40	-1.95771e-09	-0.853206	1.26214e-17	-1.95771e-09	-1.01925	7.72069e-10	-1.95771e-09	-1.14796
22011583	chr2:22011583:G:A	4.84369e-41	-2.62197	-1.53232e-09	2.38357e-18	-2.68605	-1.53232e-09	2.46787e-10	-2.2885	-1.53232e-09
22011715	chr2:22011715:C:T	1.31849e-40	-1.95771e-09	-1.62057	7.22558e-18	-1.95771e-09	-1.57702	4.86282e-10	-1.95771e-09	-1.61024
22011816	chr2:22011816:C:T	4.66742e-41	-2.65903	-1.53232e-09	2.44762e-18	-2.65953	-1.53232e-09	1.74753e-10	-2.63366	-1.53232e-09
22012681	chr2:22012681:A:G	1.36844e-41	-2.23848	-1.64749	7.54869e-19	-2.28046	-1.55539	6.9387e-11	-2.07729	-1.48004
22012821	chr2:22012821:G:A	1.31464e-41	-2.29768	-1.6284	7.3252e-19	-2.33636	-1.52954	6.66458e-11	-2.14745	-1.45019
22013234	chr2:22013234:G:A	6.1856e-41	-2.37742	-1.53232e-09	2.43799e-18	-2.66347	-1.53232e-09	1.88372e-10	-2.55861	-1.53232e-09
22013862	chr2:22013862:G:A	1.88875e-40	-1.95771e-09	-1.26114	1.00522e-17	-1.95771e-09	-1.24685	7.22569e-10	-1.95771e-09	-1.21422
22013990	chr2:22013990:G:C	1.3554e-41	-2.28033	-1.61521	7.53991e-19	-2.32254	-1.51448	6.94071e-11	-2.12589	-1.43115
22014162	chr2:22014162:T:G	1.35467e-41	-2.23926	-1.65683	7.44205e-19	-2.28196	-1.56812	6.85568e-11	-2.07524	-1.49413
22014567	chr2:22014567:C:T	1.26119e-40	-1.95771e-09	-1.665	6.26961e-18	-1.95771e-09	-1.71893	4.27339e-10	-1.95771e-09	-1.73945
22014976	chr2:22014976:T:G	1.1892e-41	-2.36227	-1.66408	5.97988e-19	-2.47002	-1.59881	4.96347e-11	-2.34228	-1.55006
22015528	chr2:22015528:G:A	1.68491e-41	-2.24579	-1.43214	9.49122e-19	-2.28442	-1.32244	8.99688e-11	-2.08578	-1.21179
22015636	chr2:22015636:G:A	2.25685e-40	-1.95771e-09	-1.08309	9.82506e-18	-1.95771e-09	-1.26971	6.57794e-10	-1.95771e-09	-1.30814
22016031	chr2:22016031:A:T	1.95249e-40	-1.95771e-09	-1.22795	7.51694e-18	-1.95771e-09	-1.53748	4.81177e-10	-1.95771e-09	-1.62079
22017013	chr2:22017013:A:G	2.55462e-40	-1.95771e-09	-0.959154	1.33864e-17	-1.95771e-09	-0.960403	8.33736e-10	-1.95771e-09	-1.07111
22017640	chr2:22017640:G:A	2.59675e-40	-1.95771e-09	-0.942797	9.30301e-18	-1.95771e-09	-1.32431	5.72027e-10	-1.95771e-09	-1.44784
22017672	chr2:22017672:G:A	9.58939e-42	-2.50503	-1.73654	7.01343e-19	-2.20585	-1.70355	8.75142e-11	-1.7412	-1.58403
22017688	chr2:22017688:G:A	9.78459e-41	-1.91883	-1.53232e-09	1.03319e-17	-1.21941	-1.53232e-09	4.41444e-10	-1.70698	-1.53232e-09
22018295	chr2:22018295:C:T	2.03386e-41	-2.24216	-1.24755	1.15726e-18	-2.29826	-1.11033	1.12231e-10	-2.09858	-0.977892
22018793	chr2:22018793:G:A	5.69508e-41	-2.10581	-0.354228	2.5222e-18	-2.32433	-0.305178	2.1323e-10	-2.20961	-0.225049
22018972	chr2:22018972:T:C	2.70666e-40	-1.95771e-09	-0.901342	9.56927e-18	-1.95771e-09	-1.29609	5.85293e-10	-1.95771e-09	-1.42492
22019033	chr2:22019033:A:G	1.1745e-40	-1.95771e-09	-1.73622	6.02649e-18	-1.95771e-09	-1.75848	4.27389e-10	-1.95771e-09	-1.73934
22019946	chr2:22019946:A:G	1.28134e-40	-1.95771e-09	-1.64915	6.17515e-18	-1.95771e-09	-1.73411	4.2539e-10	-1.95771e-09	-1.74402
22019991	chr2:22019991:C:T	1.15333e-40	-1.95771e-09	-1.7544	6.02584e-18	-1.95771e-09	-1.75859	4.18623e-10	-1.95771e-09	-1.76006
22020016	chr2:22020016:C:T	2.18171e-41	-2.22633	-1.1932	1.20521e-18	-2.29873	-1.06926	1.14205e-10	-2.10972	-0.94932
22020354	chr2:22020354:G:A	5.67854e-41	-2.46295	-1.53232e-09	3.14845e-18	-2.40773	-1.53232e-09	2.28829e-10	-2.36406	-1.53232e-09
22020750	chr2:22020750:A:AT	1.36452e-40	-1.95771e-09	-1.58626	6.43465e-18	-1.95771e-09	-1.69295	4.36968e-10	-1.95771e-09	-1.71717
22021359	chr2:22021359:G:A	9.64585e-42	-2.5377	-1.698	6.52395e-19	-2.24224	-1.7395	7.69487e-11	-1.79618	-1.65771
22021443	chr2:22021443:A:T	2.80873e-40	-1.95771e-09	-0.864324	9.878e-18	-1.95771e-09	-1.26433	6.00476e-10	-1.95771e-09	-1.39931
22021500	chr2:22021500:T:C	1.84474e-41	-2.24078	-1.34652	1.03802e-18	-2.29253	-1.2248	9.95108e-11	-2.0946	-1.10217
22021631	chr2:22021631:C:T	2.26197e-40	-1.95771e-09	-1.08082	8.32712e-18	-1.95771e-09	-1.43513	5.21493e-10	-1.95771e-09	-1.54033
22021632	chr2:22021632:T:C	1.29046e-40	-1.95771e-09	-1.64206	6.27619e-18	-1.95771e-09	-1.71788	4.28725e-10	-1.95771e-09	-1.73621
22021655	chr2:22021655:G:A	9.59048e-41	-1.93887	-1.53232e-09	3.69737e-18	-2.24702	-1.53232e-09	2.77685e-10	-2.17054	-1.53232e-09
22021662	chr2:22021662:A:G	6.09083e-41	-2.39286	-1.53232e-09	4.41256e-18	-2.07019	-1.53232e-09	2.34477e-10	-2.33967	-1.53232e-09
22021751	chr2:22021751:A:T	1.16623e-40	-1.95771e-09	-1.74328	6.46185e-18	-1.95771e-09	-1.68873	4.44859e-10	-1.95771e-09	-1.69927
22022761	chr2:22022761:T:C	1.14683e-40	-1.95771e-09	-1.76006	6.11094e-18	-1.95771e-09	-1.74456	4.28628e-10	-1.95771e-09	-1.73644
22022846	chr2:22022846:A:C	1.18873e-40	-1.95771e-09	-1.72417	6.27771e-18	-1.95771e-09	-1.71764	4.4834e-10	-1.95771e-09	-1.69148
22023269	chr2:22023269:T:C	1.24853e-40	-1.95771e-09	-1.67509	6.20067e-18	-1.95771e-09	-1.72998	4.23021e-10	-1.95771e-09	-1.74961
22023291	chr2:22023291:T:C	1.55653e-40	-1.95771e-09	-1.4546	7.94117e-18	-1.95771e-09	-1.48258	5.66044e-10	-1.95771e-09	-1.45836
22023379	chr2:22023379:C:A	2.38998e-40	-1.95771e-09	-1.02577	1.09599e-17	-1.95771e-09	-1.1604	6.8351e-10	-1.95771e-09	-1.26979
22023450	chr2:22023450:A:G	1.84912e-40	-1.95771e-09	-1.28235	8.44351e-18	-1.95771e-09	-1.42124	5.57296e-10	-1.95771e-09	-1.47393
22023931	chr2:22023931:A:G	1.44355e-41	-2.56886	-1.26368	7.35103e-19	-2.26156	-1.60083	7.17843e-11	-1.8239	-1.69947
22024465	chr2:22024465:T:C	8.98532e-42	-2.65274	-1.6539	4.95633e-19	-2.66928	-1.58729	3.95499e-11	-2.58286	-1.53661
22024895	chr2:22024895:C:T	7.85322e-42	-2.70062	-1.74068	5.38878e-19	-2.50002	-1.67288	6.7124e-11	-2.08545	-1.50503
22025581	chr2:22025581:G:A	7.92169e-42	-2.70045	-1.73217	5.3227e-19	-2.49633	-1.68892	6.57228e-11	-2.079	-1.53258
22025619	chr2:22025619:AC:A	1.66312e-40	-1.95771e-09	-1.38836	7.79082e-18	-1.95771e-09	-1.5017	5.11409e-10	-1.95771e-09	-1.55986
22025871	chr2:22025871:G:T	8.97055e-41	-2.00569	-1.53232e-09	2.93447e-18	-2.47812	-1.53232e-09	1.80636e-10	-2.60054	-1.53232e-09
22026335	chr2:22026335:T:C	6.99535e-40	-1.95771e-09	0.0481895	4.43088e-17	-1.95771e-09	0.23654	3.38086e-09	-1.95771e-09	0.328856
22026352	chr2:22026352:A:T	3.46959e-40	-1.95771e-09	-0.653021	1.16876e-17	-1.95771e-09	-1.09611	7.00616e-10	-1.95771e-09	-1.24507
22026380	chr2:22026380:G:A	7.9538e-42	-2.69948	-1.72909	5.42608e-19	-2.47253	-1.69348	6.75258e-11	-2.04362	-1.5409
22026483	chr2:22026483:G:A	1.15782e-40	-1.95771e-09	-1.75052	6.85483e-18	-1.95771e-09	-1.62969	5.32426e-10	-1.95771e-09	-1.51959
22026796	chr2:22026796:C:A	1.15534e-40	-1.95771e-09	-1.75266	6.79702e-18	-1.95771e-09	-1.63816	5.26385e-10	-1.95771e-09	-1.531
22027324	chr2:22027324:G:T	6.31368e-40	-1.95771e-09	-0.0543379	3.98872e-17	-1.95771e-09	0.131412	3.05661e-09	-1.95771e-09	0.228032
22027345	chr2:22027345:A:C	1.1644e-40	-1.95771e-09	-1.74485	6.0169e-18	-1.95771e-09	-1.76007	4.19034e-10	-1.95771e-09	-1.75908
22027523	chr2:22027523:C:G	9.2336e-42	-2.66113	-1.61825	5.15644e-19	-2.67151	-1.54547	4.12225e-11	-2.58983	-1.48821
22027607	chr2:22027607:G:A	1.14821e-40	-1.95771e-09	-1.75885	6.08919e-18	-1.95771e-09	-1.74813	4.26692e-10	-1.95771e-09	-1.74097
22027650	chr2:22027650:TG:T	4.49108e-41	-2.69755	-1.53232e-09	2.35355e-18	-2.69872	-1.53232e-09	1.84751e-10	-2.57802	-1.53232e-09
22027913	chr2:22027913:T:C	6.3677e-40	-1.95771e-09	-0.0458179	4.01585e-17	-1.95771e-09	0.138192	3.07563e-09	-1.95771e-09	0.234234
22030596	chr2:22030596:C:T	9.54736e-42	-2.64424	-1.60173	5.3421e-19	-2.65659	-1.52502	4.3213e-11	-2.56732	-1.46357
22031108	chr2:22031108:G:A	6.07561e-40	-1.95771e-09	-0.0927728	3.79944e-17	-1.95771e-09	0.0827961	2.89725e-09	-1.95771e-09	0.174489
22031466	chr2:22031466:G:T	1.36159e-40	-1.95771e-09	-1.5884	6.54613e-18	-1.95771e-09	-1.67577	4.40224e-10	-1.95771e-09	-1.70975
22032146	chr2:22032146:A:C	1.16483e-40	-1.95771e-09	-1.74448	6.01689e-18	-1.95771e-09	-1.76007	4.18995e-10	-1.95771e-09	-1.75917
22032422	chr2:22032422:G:C	6.03006e-40	-1.95771e-09	-0.100299	3.42316e-17	-1.95771e-09	-0.0214948	2.61563e-09	-1.95771e-09	0.0722307
22032661	chr2:22032661:C:T	1.99581e-40	-1.95771e-09	-1.206	1.24184e-17	-1.95771e-09	-1.03547	9.42011e-10	-1.95771e-09	-0.949013
22032705	chr2:22032705:CACTG:C	7.83651e-42	-2.69714	-1.74629	5.76013e-19	-2.44772	-1.65855	7.42789e-11	-2.00923	-1.47997
22033283	chr2:22033283:C:T	1.43622e-40	-1.95771e-09	-1.53504	6.79768e-18	-1.95771e-09	-1.63806	4.53609e-10	-1.95771e-09	-1.67979
22033383	chr2:22033383:T:C	1.16431e-40	-1.95771e-09	-1.74492	6.01691e-18	-1.95771e-09	-1.76007	4.19044e-10	-1.95771e-09	-1.75905
22033672	chr2:22033672:G:A	5.64351e-40	-1.95771e-09	-0.16655	3.19802e-17	-1.95771e-09	-0.089526	2.43229e-09	-1.95771e-09	-0.00044169
22033719	chr2:22033719:GA:G	3.58978e-40	-1.95771e-09	-0.618965	1.19783e-17	-1.95771e-09	-1.07155	7.16402e-10	-1.95771e-09	-1.22279
22033934	chr2:22033934:A:G	3.06378e-41	-1.40197	-1.67802	1.2458e-18	-1.62036	-1.7145	7.1588e-11	-1.85339	-1.67272
22034178	chr2:22034178:T:C	7.99823e-42	-2.69442	-1.72859	5.70519e-19	-2.42303	-1.69282	7.24814e-11	-1.97366	-1.54004
22034692	chr2:22034692:G:A	9.18342e-42	-2.64868	-1.63615	5.12183e-19	-2.65836	-1.56535	4.10547e-11	-2.57387	-1.50826
22034755	chr2:22034755:C:T	1.15884e-40	-1.95771e-09	-1.74964	6.02688e-18	-1.95771e-09	-1.75841	4.20624e-10	-1.95771e-09	-1.75529
22034757	chr2:22034757:C:T	4.1696e-40	-1.95771e-09	-0.469237	1.35486e-17	-1.95771e-09	-0.948356	7.9474e-10	-1.95771e-09	-1.11901
22035995	chr2:22035995:G:C	4.66687e-41	-2.65915	-1.53232e-09	2.74393e-18	-2.54525	-1.53232e-09	1.88451e-10	-2.55819	-1.53232e-09
22036277	chr2:22036277:C:T	1.41948e-40	-1.95771e-09	-1.54677	6.50848e-18	-1.95771e-09	-1.68154	4.32491e-10	-1.95771e-09	-1.72747
22036875	chr2:22036875:G:A	8.03767e-42	-2.70084	-1.71725	5.14273e-19	-2.50397	-1.71567	6.21075e-11	-2.08543	-1.58273
22037169	chr2:22037169:T:C	1.15573e-40	-1.95771e-09	-1.75232	6.05847e-18	-1.95771e-09	-1.75319	4.25204e-10	-1.95771e-09	-1.74446
22037171	chr2:22037171:C:T	5.66008e-40	-1.95771e-09	-0.163618	3.20938e-17	-1.95771e-09	-0.0859808	2.4393e-09	-1.95771e-09	0.00243553
22037467	chr2:22037467:A:G	9.67931e-42	-2.64902	-1.58322	5.4486e-19	-2.65904	-1.50283	4.407e-11	-2.57369	-1.43756
22038219	chr2:22038219:C:A	8.53788e-41	-2.05513	-1.53232e-09	3.50012e-18	-2.30185	-1.53232e-09	2.25445e-10	-2.37896	-1.53232e-09
22038334	chr2:22038334:T:TA	1.47979e-40	-1.95771e-09	-1.50516	6.71533e-18	-1.95771e-09	-1.65025	4.41645e-10	-1.95771e-09	-1.70652
22038710	chr2:22038710:G:A	3.70816e-40	-1.95771e-09	-0.586521	1.23217e-17	-1.95771e-09	-1.04328	7.31686e-10	-1.95771e-09	-1.20168
22038974	chr2:22038974:TTTG:T	1.00902e-39	-1.95771e-09	0.414506	4.52121e-17	-1.95771e-09	0.256723	2.90663e-09	-1.95771e-09	0.17772
22039060	chr2:22039060:G:C	7.8188e-42	-2.69949	-1.7462	5.65556e-19	-2.4641	-1.66048	7.21567e-11	-2.0372	-1.48099
22039306	chr2:22039306:A:G	7.84407e-42	-2.69988	-1.74259	5.57229e-19	-2.46992	-1.6695	7.00429e-11	-2.05182	-1.4961
22039424	chr2:22039424:A:G	5.44028e-40	-1.95771e-09	-0.203226	3.08298e-17	-1.95771e-09	-0.126161	2.34029e-09	-1.95771e-09	-0.0389979
22039845	chr2:22039845:C:T	7.96626e-42	-2.68848	-1.73854	5.99377e-19	-2.38957	-1.67693	7.86753e-11	-1.92098	-1.51072
22039861	chr2:22039861:A:G	1.51134e-40	-1.95771e-09	-1.48406	7.06394e-18	-1.95771e-09	-1.59964	4.6821e-10	-1.95771e-09	-1.64811
22040029	chr2:22040029:A:G	1.15604e-40	-1.95771e-09	-1.75206	6.06021e-18	-1.95771e-09	-1.7529	4.25397e-10	-1.95771e-09	-1.74401
22040035	chr2:22040035:A:G	8.1928e-42	-2.70074	-1.69824	5.19358e-19	-2.47775	-1.73205	6.30535e-11	-2.03751	-1.61554
22040280	chr2:22040280:A:T	1.3524e-41	-2.58484	-1.31292	6.14319e-19	-2.65921	-1.38268	4.37138e-11	-2.60856	-1.41081
22041078	chr2:22041078:A:G	4.43374e-40	-1.95771e-09	-0.407813	2.50927e-17	-1.95771e-09	-0.332066	1.90344e-09	-1.95771e-09	-0.245611
22041277	chr2:22041277:C:T	7.8371e-42	-2.70075	-1.74261	5.47759e-19	-2.48752	-1.66904	6.78357e-11	-2.08299	-1.49695
22041478	chr2:22041478:G:A	1.4074e-40	-1.95771e-09	-1.55531	6.70468e-18	-1.95771e-09	-1.65184	4.48586e-10	-1.95771e-09	-1.69093
22041812	chr2:22041812:T:C	1.21304e-40	-1.95771e-09	-1.70393	6.37253e-18	-1.95771e-09	-1.70265	4.51948e-10	-1.95771e-09	-1.68346
22041828	chr2:22041828:T:C	1.0569e-39	-1.95771e-09	0.460867	5.94356e-17	-1.95771e-09	0.53025	4.69691e-09	-1.95771e-09	0.65763
22042322	chr2:22042322:G:A	7.89445e-42	-2.70066	-1.73541	5.24678e-19	-2.51601	-1.68361	6.29797e-11	-2.13276	-1.52146
22042489	chr2:22042489:G:T	3.92306e-40	-1.95771e-09	-0.530183	1.28693e-17	-1.95771e-09	-0.999798	7.57637e-10	-1.95771e-09	-1.16683
22042805	chr2:22042805:T:A	8.09797e-42	-2.70073	-1.70989	5.23046e-19	-2.47967	-1.72305	6.4046e-11	-2.04138	-1.59605
22042850	chr2:22042850:C:T	1.41677e-40	-1.95771e-09	-1.54867	6.73442e-18	-1.95771e-09	-1.64741	4.50189e-10	-1.95771e-09	-1.68736
22043063	chr2:22043063:C:T	1.5748e-40	-1.95771e-09	-1.44293	9.34224e-18	-1.95771e-09	-1.3201	6.05272e-10	-1.95771e-09	-1.39135
22043106	chr2:22043106:A:T	2.38253e-40	-1.95771e-09	-1.02889	8.48483e-18	-1.95771e-09	-1.41636	5.2577e-10	-1.95771e-09	-1.53217
22043425	chr2:22043425:A:G	4.82317e-40	-1.95771e-09	-0.323624	2.73733e-17	-1.95771e-09	-0.245074	2.06882e-09	-1.95771e-09	-0.162294
22043441	chr2:22043441:T:G	1.33952e-41	-2.3048	-1.60253	6.39404e-19	-2.46689	-1.53497	1.56084e-10	-1.50229	-1.24434
22043737	chr2:22043737:T:C	2.43682e-41	-2.6989	-0.610052	1.08728e-18	-2.42385	-1.04711	8.10988e-11	-2.19838	-1.20299
22044122	chr2:22044122:T:C	9.50697e-42	-2.63974	-1.61046	5.31965e-19	-2.65164	-1.53418	4.31319e-11	-2.55976	-1.47301
22044344	chr2:22044344:C:T	8.0317e-42	-2.70076	-1.71807	5.12101e-19	-2.50813	-1.71575	6.18514e-11	-2.09227	-1.58002
22044521	chr2:22044521:A:G	6.39272e-41	-2.34448	-1.53232e-09	3.6427e-18	-2.26192	-1.53232e-09	2.78948e-10	-2.166	-1.53232e-09
22045213	chr2:22045213:A:T	8.72162e-40	-1.95771e-09	0.268749	4.9075e-17	-1.95771e-09	0.338706	3.84838e-09	-1.95771e-09	0.458378
22045570	chr2:22045570:T:G	8.1276e-42	-2.69776	-1.7092	5.44951e-19	-2.43785	-1.72385	6.88776e-11	-1.96957	-1.59513
22045842	chr2:22045842:T:A	1.73823e-40	-1.95771e-09	-1.34419	7.98953e-18	-1.95771e-09	-1.47651	5.29373e-10	-1.95771e-09	-1.52534
22046084	chr2:22046084:A:G	1.50188e-40	-1.95771e-09	-1.49034	6.7871e-18	-1.95771e-09	-1.63962	4.44969e-10	-1.95771e-09	-1.69903
22046323	chr2:22046323:A:C	8.06094e-42	-2.70011	-1.71509	5.33127e-19	-2.46502	-1.71862	6.6404e-11	-2.01401	-1.58726
22046823	chr2:22046823:T:A	6.06278e-40	-1.95771e-09	-0.0948873	3.43909e-17	-1.95771e-09	-0.0168497	2.59289e-09	-1.95771e-09	0.063499
22047420	chr2:22047420:T:C	3.97056e-40	-1.95771e-09	-0.518148	1.30216e-17	-1.95771e-09	-0.988035	7.6756e-10	-1.95771e-09	-1.15381
22048472	chr2:22048472:A:C	6.76127e-40	0.0141549	-1.53232e-09	4.98456e-17	0.354287	-1.53232e-09	1.53809e-09	-0.45873	-1.53232e-09
22048772	chr2:22048772:G:A	1.24986e-40	-1.95771e-09	-1.67402	6.74253e-18	-1.95771e-09	-1.64621	4.63369e-10	-1.95771e-09	-1.65851
22049228	chr2:22049228:A:G	7.7768e-40	-1.95771e-09	0.154088	4.44415e-17	-1.95771e-09	0.239531	3.40005e-09	-1.95771e-09	0.334516
22049466	chr2:22049466:T:A	3.72997e-40	-1.95771e-09	-0.580654	1.24048e-17	-1.95771e-09	-1.03656	7.35963e-10	-1.95771e-09	-1.19585
22049502	chr2:22049502:T:C	6.96013e-41	-2.25944	-1.53232e-09	4.36011e-18	-2.08214	-1.53232e-09	3.11737e-10	-2.05487	-1.53232e-09
22049633	chr2:22049633:A:T	1.16893e-40	-1.95771e-09	-1.74097	6.01818e-18	-1.95771e-09	-1.75986	4.1871e-10	-1.95771e-09	-1.75985
22050972	chr2:22050972:G:T	1.70238e-40	-1.95771e-09	-1.36503	9.60968e-18	-1.95771e-09	-1.29187	6.23594e-10	-1.95771e-09	-1.36153
22051337	chr2:22051337:C:T	7.90065e-42	-2.70098	-1.7343	5.30266e-19	-2.49348	-1.69554	6.57571e-11	-2.06709	-1.54397
22051621	chr2:22051621:T:C	7.23126e-40	-1.95771e-09	0.0813576	4.14321e-17	-1.95771e-09	0.169413	3.12586e-09	-1.95771e-09	0.250435
22051665	chr2:22051665:C:T	7.7378e-42	-2.70068	-1.75543	5.71277e-19	-2.48713	-1.62739	7.25638e-11	-2.08332	-1.42925
22052030	chr2:22052030:A:G	5.95416e-40	-1.95771e-09	-0.112966	3.31524e-17	-1.95771e-09	-0.0535277	2.51282e-09	-1.95771e-09	0.0321309
22052187	chr2:22052187:C:A	2.97496e-40	-1.95771e-09	-0.806826	9.94355e-18	-1.95771e-09	-1.25772	6.02874e-10	-1.95771e-09	-1.39532
22052547	chr2:22052547:ACT:A	1.44254e-40	-1.95771e-09	-1.53065	6.57773e-18	-1.95771e-09	-1.67095	4.35514e-10	-1.95771e-09	-1.7205
22053925	chr2:22053925:T:C	2.96103e-40	-1.95771e-09	-0.81152	1.03752e-17	-1.95771e-09	-1.21523	6.27641e-10	-1.95771e-09	-1.35506
22054599	chr2:22054599:T:C	5.57398e-40	-1.95771e-09	-0.178947	3.17121e-17	-1.95771e-09	-0.0979457	2.41003e-09	-1.95771e-09	-0.00963408
22055565	chr2:22055565:A:C	1.18008e-40	-1.95771e-09	-1.73147	6.17821e-18	-1.95771e-09	-1.73361	4.36651e-10	-1.95771e-09	-1.7179
22055749	chr2:22055749:A:G	7.78021e-42	-2.69923	-1.75142	5.73546e-19	-2.46457	-1.64599	7.35057e-11	-2.04165	-1.45802
22055814	chr2:22055814:T:C	7.72875e-42	-2.70046	-1.75682	5.69301e-19	-2.49975	-1.61824	7.35424e-11	-2.08421	-1.41496
22055852	chr2:22055852:A:T	1.50584e-40	-1.95771e-09	-1.48771	6.76725e-18	-1.95771e-09	-1.64255	4.44487e-10	-1.95771e-09	-1.70011
22055975	chr2:22055975:C:T	1.30154e-40	-1.95771e-09	-1.63351	6.12739e-18	-1.95771e-09	-1.74187	4.18751e-10	-1.95771e-09	-1.75975
22056250	chr2:22056250:C:T	4.49188e-41	-2.69737	-1.53232e-09	2.40035e-18	-2.67903	-1.53232e-09	1.70116e-10	-2.66055	-1.53232e-09
22056343	chr2:22056343:G:A	1.58947e-40	-1.95771e-09	-1.43365	7.05929e-18	-1.95771e-09	-1.6003	4.58441e-10	-1.95771e-09	-1.6692
22056928	chr2:22056928:G:A	7.75608e-42	-2.7005	-1.75325	5.37001e-19	-2.53886	-1.63754	6.62707e-11	-2.15751	-1.44578
22057216	chr2:22057216:G:A	1.54035e-40	-1.95771e-09	-1.46505	6.87286e-18	-1.95771e-09	-1.62706	4.4902e-10	-1.95771e-09	-1.68996
22057843	chr2:22057843:T:C	1.42368e-40	-1.95771e-09	-1.54381	7.31206e-18	-1.95771e-09	-1.56512	5.19573e-10	-1.95771e-09	-1.54402
22058030	chr2:22058030:C:T	1.52807e-40	-1.95771e-09	-1.47305	6.83878e-18	-1.95771e-09	-1.63203	4.47467e-10	-1.95771e-09	-1.69343
22058675	chr2:22058675:G:A	6.92969e-41	-2.26383	-1.53232e-09	3.24591e-18	-2.37725	-1.53232e-09	2.32688e-10	-2.34733	-1.53232e-09
22059175	chr2:22059175:A:C	1.19249e-40	-1.95771e-09	-1.72101	6.05107e-18	-1.95771e-09	-1.75441	4.19509e-10	-1.95771e-09	-1.75794
22059340	chr2:22059340:T:A	5.21614e-40	-1.95771e-09	-0.245299	2.93197e-17	-1.95771e-09	-0.176383	2.2225e-09	-1.95771e-09	-0.0906403
22059494	chr2:22059494:T:G	5.80684e-40	-1.95771e-09	-0.138019	3.29935e-17	-1.95771e-09	-0.0583325	2.50738e-09	-1.95771e-09	0.0299637
22060032	chr2:22060032:G:A	3.00285e-40	-1.95771e-09	-0.797494	1.04696e-17	-1.95771e-09	-1.20617	6.34453e-10	-1.95771e-09	-1.34427
22060250	chr2:22060250:T:C	1.35831e-40	-1.95771e-09	-1.59081	6.53522e-18	-1.95771e-09	-1.67744	4.39323e-10	-1.95771e-09	-1.71179
22060255	chr2:22060255:A:G	1.37777e-40	-1.95771e-09	-1.57659	6.40364e-18	-1.95771e-09	-1.69778	4.28091e-10	-1.95771e-09	-1.73769
22060276	chr2:22060276:T:C	7.7498e-42	-2.69764	-1.75692	5.29913e-19	-2.57466	-1.61502	6.61185e-11	-2.19654	-1.40904
22060517	chr2:22060517:C:T	1.42006e-41	-2.67897	-1.16997	5.50904e-19	-2.67903	-1.4718	3.5358e-11	-2.69278	-1.53873
22060838	chr2:22060838:T:C	7.7364e-42	-2.70095	-1.75534	5.58322e-19	-2.51173	-1.62573	7.12674e-11	-2.10588	-1.42472
22060883	chr2:22060883:A:G	1.31454e-40	-1.95771e-09	-1.62357	6.15951e-18	-1.95771e-09	-1.73665	4.19097e-10	-1.95771e-09	-1.75893
22060949	chr2:22060949:C:T	7.78584e-42	-2.69607	-1.75385	5.16205e-19	-2.58397	-1.63192	6.32817e-11	-2.21452	-1.43492
22061078	chr2:22061078:A:C	3.28628e-39	-1.95771e-09	1.59529	1.7886e-16	-1.95771e-09	1.63196	9.70248e-09	-1.95771e-09	1.38311
22061086	chr2:22061086:G:C	3.30135e-39	-1.95771e-09	1.59986	1.7967e-16	-1.95771e-09	1.63648	9.74477e-09	-1.95771e-09	1.38746
22061114	chr2:22061114:T:C	2.04281e-41	-2.67987	-0.805443	1.10248e-18	-2.52395	-0.93313	6.07089e-11	-2.62973	-1.06121
22061733	chr2:22061733:A:G	1.44172e-40	-1.95771e-09	-1.53122	6.61513e-18	-1.95771e-09	-1.66528	4.37153e-10	-1.95771e-09	-1.71675
22063468	chr2:22063468:C:T	7.77822e-42	-2.70049	-1.7504	5.38424e-19	-2.52653	-1.64722	6.56622e-11	-2.15378	-1.45873
22063532	chr2:22063532:AATT:A	1.08783e-41	-2.62155	-1.4939	6.19266e-19	-2.62514	-1.40873	5.33559e-11	-2.51576	-1.30428
22063895	chr2:22063895:C:T	1.39998e-40	-1.95771e-09	-1.5606	6.67145e-18	-1.95771e-09	-1.65681	4.46339e-10	-1.95771e-09	-1.69595
22064078	chr2:22064078:C:T	1.28273e-40	-1.95771e-09	-1.64807	6.05552e-18	-1.95771e-09	-1.75367	4.18617e-10	-1.95771e-09	-1.76007
22064362	chr2:22064362:G:A	8.45046e-42	-2.69692	-1.67108	4.69855e-19	-2.56355	-1.74643	5.26736e-11	-2.17997	-1.65294
22064968	chr2:22064968:G:T	2.81314e-40	-1.95771e-09	-0.862754	1.75237e-17	-1.95771e-09	-0.691087	1.27755e-09	-1.95771e-09	-0.64433
22065893	chr2:22065893:ATAAAC:A	4.28566e-40	-1.95771e-09	-0.441782	2.39369e-17	-1.95771e-09	-0.379222	1.80594e-09	-1.95771e-09	-0.298195
22065982	chr2:22065982:A:G	5.89512e-41	-2.42552	-1.53232e-09	4.09706e-18	-2.14437	-1.53232e-09	2.19059e-10	-2.40769	-1.53232e-09
22066188	chr2:22066188:T:C	2.82266e-40	-1.95771e-09	-0.859376	1.75867e-17	-1.95771e-09	-0.687497	1.28221e-09	-1.95771e-09	-0.640692
22066338	chr2:22066338:ATTG:A	8.9753e-42	-2.66817	-1.63958	4.94264e-19	-2.68675	-1.57257	3.90538e-11	-2.6147	-1.51739
22066400	chr2:22066400:T:C	1.19103e-40	-1.95771e-09	-1.72223	6.04641e-18	-1.95771e-09	-1.75518	4.19403e-10	-1.95771e-09	-1.7582
22066857	chr2:22066857:A:G	7.72444e-42	-2.70053	-1.75731	5.53257e-19	-2.53297	-1.61361	7.07714e-11	-2.1334	-1.40417
22067099	chr2:22067099:T:C	1.33313e-40	-1.95771e-09	-1.60953	7.05629e-18	-1.95771e-09	-1.60072	4.87516e-10	-1.95771e-09	-1.60771
22067159	chr2:22067159:A:T	1.16144e-40	-1.95771e-09	-1.74739	6.02278e-18	-1.95771e-09	-1.75909	4.19963e-10	-1.95771e-09	-1.75686
22067341	chr2:22067341:A:G	1.32584e-40	-1.95771e-09	-1.61501	6.28226e-18	-1.95771e-09	-1.71691	4.23674e-10	-1.95771e-09	-1.74806
22067361	chr2:22067361:G:C	2.82806e-40	-1.95771e-09	-0.857465	1.76144e-17	-1.95771e-09	-0.685927	1.28434e-09	-1.95771e-09	-0.639026
22068265	chr2:22068265:A:G	7.87366e-42	-2.69861	-1.74009	5.60362e-19	-2.46032	-1.67349	7.08704e-11	-2.03346	-1.50271
22068388	chr2:22068388:A:C	7.87841e-42	-2.69032	-1.74778	6.05464e-19	-2.4019	-1.6545	8.04129e-11	-1.93916	-1.4707
22068717	chr2:22068717:AAAAC:A	2.9477e-40	-1.95771e-09	-0.816032	1.84944e-17	-1.95771e-09	-0.637175	1.35155e-09	-1.95771e-09	-0.588022
22068853	chr2:22068853:A:G	4.49401e-41	-2.6969	-1.53232e-09	2.34956e-18	-2.70042	-1.53232e-09	1.63849e-10	-2.69808	-1.53232e-09
22069229	chr2:22069229:G:A	2.82266e-40	-1.95771e-09	-0.859376	1.75867e-17	-1.95771e-09	-0.687497	1.28221e-09	-1.95771e-09	-0.640692
22069327	chr2:22069327:G:A	3.00429e-40	-1.95771e-09	-0.797016	9.88553e-18	-1.95771e-09	-1.26357	5.99192e-10	-1.95771e-09	-1.40145
22069367	chr2:22069367:A:G	1.2399e-40	-1.95771e-09	-1.68203	6.03914e-18	-1.95771e-09	-1.75638	4.20015e-10	-1.95771e-09	-1.75674
22069818	chr2:22069818:G:A	2.81222e-40	-1.95771e-09	-0.863082	1.75166e-17	-1.95771e-09	-0.691493	1.27691e-09	-1.95771e-09	-0.644828
22069904	chr2:22069904:C:T	8.3043e-42	-2.69416	-1.69129	4.69338e-19	-2.57652	-1.73455	5.34683e-11	-2.19217	-1.62577
22070460	chr2:22070460:C:T	1.14696e-40	-1.95771e-09	-1.75994	6.01931e-18	-1.95771e-09	-1.75967	4.22469e-10	-1.95771e-09	-1.75091
22070659	chr2:22070659:C:T	7.7568e-42	-2.69717	-1.75649	5.32846e-19	-2.56646	-1.61771	6.56922e-11	-2.19771	-1.41434
22070748	chr2:22070748:T:C	1.14723e-40	-1.95771e-09	-1.75971	6.08855e-18	-1.95771e-09	-1.74823	4.31563e-10	-1.95771e-09	-1.72962
22071598	chr2:22071598:A:G	2.82288e-40	-1.95771e-09	-0.859299	1.75899e-17	-1.95771e-09	-0.687316	1.28248e-09	-1.95771e-09	-0.640477
22071983	chr2:22071983:ATGT:A	2.81723e-40	-1.95771e-09	-0.861303	1.75467e-17	-1.95771e-09	-0.689776	1.27934e-09	-1.95771e-09	-0.642933
22072249	chr2:22072249:ATATT:A	8.42734e-42	-2.69129	-1.67946	4.61273e-19	-2.58637	-1.74204	5.15872e-11	-2.21235	-1.64141
22072307	chr2:22072307:A:G	3.48834e-40	-1.95771e-09	-0.647629	1.17063e-17	-1.95771e-09	-1.09451	6.97284e-10	-1.95771e-09	-1.24984
22072682	chr2:22072682:CATA:C	2.82266e-40	-1.95771e-09	-0.859376	1.75867e-17	-1.95771e-09	-0.687497	1.28221e-09	-1.95771e-09	-0.640692
22072772	chr2:22072772:A:G	2.82278e-40	-1.95771e-09	-0.859335	1.75881e-17	-1.95771e-09	-0.68742	1.28234e-09	-1.95771e-09	-0.640584
22072907	chr2:22072907:G:A	8.58559e-42	-2.69051	-1.66164	4.57478e-19	-2.58742	-1.74925	5.05272e-11	-2.21278	-1.66174
22073214	chr2:22073214:T:C	1.24716e-40	-1.95771e-09	-1.67619	7.72124e-18	-1.95771e-09	-1.51067	6.18065e-10	-1.95771e-09	-1.37044
22073447	chr2:22073447:C:T	7.808e-42	-2.70072	-1.74636	5.30927e-19	-2.53036	-1.65742	6.62332e-11	-2.12745	-1.47639
22073551	chr2:22073551:T:C	8.71737e-42	-2.68792	-1.64899	4.51882e-19	-2.5963	-1.75268	4.9025e-11	-2.23179	-1.67291
22073693	chr2:22073693:C:T	4.50496e-41	-2.69446	-1.53232e-09	2.66339e-18	-2.57504	-1.53232e-09	1.88947e-10	-2.55556	-1.53232e-09
22074131	chr2:22074131:A:G	5.66091e-40	-1.95771e-09	-0.163471	3.17551e-17	-1.95771e-09	-0.0965907	2.43163e-09	-1.95771e-09	-0.000711268
22074164	chr2:22074164:A:T	1.30013e-40	-1.95771e-09	-1.63459	6.13426e-18	-1.95771e-09	-1.74075	4.18824e-10	-1.95771e-09	-1.75958
22075039	chr2:22075039:A:G	1.19076e-40	-1.95771e-09	-1.72246	6.17591e-18	-1.95771e-09	-1.73399	4.30816e-10	-1.95771e-09	-1.73135
22075081	chr2:22075081:C:T	8.10384e-42	-2.69346	-1.71643	4.77369e-19	-2.58383	-1.71028	5.46661e-11	-2.22843	-1.56736
22075498	chr2:22075498:T:C	1.22123e-40	-1.95771e-09	-1.6972	6.56773e-18	-1.95771e-09	-1.67248	4.51676e-10	-1.95771e-09	-1.68406
22076298	chr2:22076298:C:T	8.20361e-42	-2.69957	-1.69808	4.88564e-19	-2.5448	-1.72613	5.53557e-11	-2.18183	-1.60142
22076489	chr2:22076489:T:C	8.13078e-42	-2.6995	-1.70707	4.91451e-19	-2.54642	-1.71862	5.60885e-11	-2.18244	-1.58766
22077804	chr2:22077804:C:T	7.98182e-42	-2.69909	-1.72597	4.9753e-19	-2.55445	-1.69829	5.73218e-11	-2.19986	-1.54849
22077918	chr2:22077918:C:G	6.2759e-41	-2.36292	-1.53232e-09	3.86714e-18	-2.20213	-1.53232e-09	2.76198e-10	-2.17591	-1.53232e-09
22078001	chr2:22078001:G:A	1.28841e-40	-1.95771e-09	-1.64365	6.62912e-18	-1.95771e-09	-1.66317	4.56461e-10	-1.95771e-09	-1.67353
22078201	chr2:22078201:C:T	1.1469e-40	-1.95771e-09	-1.76	6.09974e-18	-1.95771e-09	-1.7464	4.32881e-10	-1.95771e-09	-1.72657
22078551	chr2:22078551:T:C	1.92818e-40	-1.95771e-09	-1.24048	9.76288e-18	-1.95771e-09	-1.27606	6.43511e-10	-1.95771e-09	-1.33009
22079061	chr2:22079061:C:T	1.84449e-40	-1.95771e-09	-1.28485	8.49809e-18	-1.95771e-09	-1.4148	5.57307e-10	-1.95771e-09	-1.47391
22079141	chr2:22079141:A:G	4.53992e-40	-1.75921	1.37506	5.57004e-18	-2.14019	0.302948	2.21395e-10	-2.0984	-0.29868
22080430	chr2:22080430:G:T	2.02975e-40	-1.95771e-09	-1.18914	1.40535e-17	-1.95771e-09	-0.911771	1.04277e-09	-1.95771e-09	-0.847389
22080535	chr2:22080535:G:A	2.19176e-40	-1.95771e-09	-1.11235	1.15143e-17	-1.95771e-09	-1.11106	8.23816e-10	-1.95771e-09	-1.08308
22080783	chr2:22080783:C:T	2.02975e-40	-1.95771e-09	-1.18914	1.40535e-17	-1.95771e-09	-0.911771	1.04277e-09	-1.95771e-09	-0.847389
22081374	chr2:22081374:T:C	5.85042e-41	-2.43313	-1.53232e-09	2.44234e-18	-2.66168	-1.53232e-09	1.66523e-10	-2.68189	-1.53232e-09
22081424	chr2:22081424:G:A	1.68829e-40	-1.95771e-09	-1.37334	8.57058e-18	-1.95771e-09	-1.40631	5.71172e-10	-1.95771e-09	-1.44934
22081825	chr2:22081825:C:T	1.89189e-40	-1.95771e-09	-1.25948	1.28699e-17	-1.95771e-09	-0.999751	9.50905e-10	-1.95771e-09	-0.939616
22081954	chr2:22081954:C:A	1.19006e-40	-1.95771e-09	-1.72305	6.33075e-18	-1.95771e-09	-1.70922	4.42432e-10	-1.95771e-09	-1.70474
22081996	chr2:22081996:A:T	1.70256e-40	-1.95771e-09	-1.36492	7.99123e-18	-1.95771e-09	-1.4763	5.26227e-10	-1.95771e-09	-1.5313
22082819	chr2:22082819:G:A	1.18758e-40	-1.95771e-09	-1.72514	6.0412e-18	-1.95771e-09	-1.75604	4.18651e-10	-1.95771e-09	-1.75999
22082849	chr2:22082849:C:A	4.06594e-40	-1.95771e-09	-0.494411	1.17931e-17	-1.95771e-09	-1.08713	6.59155e-10	-1.95771e-09	-1.30607
22083091	chr2:22083091:T:C	1.65486e-40	-1.95771e-09	-1.39334	1.06606e-17	-1.95771e-09	-1.18809	7.83084e-10	-1.95771e-09	-1.13379
22083115	chr2:22083115:T:A	1.69136e-40	-1.95771e-09	-1.37152	1.09481e-17	-1.95771e-09	-1.16147	8.05451e-10	-1.95771e-09	-1.10563
22083127	chr2:22083127:A:G	1.67306e-40	-1.95771e-09	-1.3824	1.07909e-17	-1.95771e-09	-1.17594	7.91379e-10	-1.95771e-09	-1.12325
22083399	chr2:22083399:T:C	1.20535e-40	-1.95771e-09	-1.71029	6.40149e-18	-1.95771e-09	-1.69811	4.47812e-10	-1.95771e-09	-1.69266
22083857	chr2:22083857:G:A	7.76121e-42	-2.69898	-1.7541	5.27879e-19	-2.55766	-1.63587	6.33604e-11	-2.20479	-1.4434
22084008	chr2:22084008:G:A	7.75222e-41	-2.15166	-1.53232e-09	2.46554e-18	-2.65223	-1.53232e-09	2.00661e-10	-2.49541	-1.53232e-09
22084085	chr2:22084085:T:G	1.99373e-40	-1.95771e-09	-1.20705	1.33105e-17	-1.95771e-09	-0.966092	9.84003e-10	-1.95771e-09	-0.905401
22085305	chr2:22085305:T:G	8.23598e-42	-2.66629	-1.72742	4.51341e-19	-2.65404	-1.69613	4.65967e-11	-2.41197	-1.54353
22085604	chr2:22085604:A:G	1.16581e-40	-1.95771e-09	-1.74364	6.01716e-18	-1.95771e-09	-1.76003	4.20447e-10	-1.95771e-09	-1.75571
22086156	chr2:22086156:A:C	1.99895e-40	-1.20443	-1.53232e-09	1.07765e-17	-1.17727	-1.53232e-09	9.40182e-10	-0.950956	-1.53232e-09
22086675	chr2:22086675:T:C	1.01246e-41	-2.69909	-1.48817	4.752e-19	-2.55455	-1.74412	4.76376e-11	-2.18014	-1.75327
22087712	chr2:22087712:T:C	1.1747e-40	-1.95771e-09	-1.73604	6.02419e-18	-1.95771e-09	-1.75886	4.19243e-10	-1.95771e-09	-1.75858
22087760	chr2:22087760:A:G	2.49791e-40	-1.95771e-09	-0.981601	1.71945e-17	-1.95771e-09	-0.710054	1.24545e-09	-1.95771e-09	-0.669781
22088749	chr2:22088749:G:T	1.66336e-40	-1.95771e-09	-1.38821	8.45304e-18	-1.95771e-09	-1.42012	5.6949e-10	-1.95771e-09	-1.45229
22089082	chr2:22089082:A:G	4.60722e-41	-2.67202	-1.53232e-09	2.38537e-18	-2.68529	-1.53232e-09	1.67037e-10	-2.67881	-1.53232e-09
22089403	chr2:22089403:T:G	4.47912e-41	-2.70021	-1.53232e-09	2.39597e-18	-2.68085	-1.53232e-09	1.65403e-10	-2.68864	-1.53232e-09
22089450	chr2:22089450:T:A	3.08701e-40	-1.95771e-09	-0.769855	2.26985e-17	-1.95771e-09	-0.432343	1.64567e-09	-1.95771e-09	-0.391124
22090002	chr2:22090002:C:A	5.35244e-40	-1.95771e-09	-0.219503	3.01813e-17	-1.95771e-09	-0.147421	2.31849e-09	-1.95771e-09	-0.0483583
22090013	chr2:22090013:AAAT:A	3.08238e-40	-1.95771e-09	-0.771354	2.26574e-17	-1.95771e-09	-0.434156	1.64252e-09	-1.95771e-09	-0.393045
22090021	chr2:22090021:T:C	1.16227e-40	-1.95771e-09	-1.74668	6.22833e-18	-1.95771e-09	-1.72553	4.41562e-10	-1.95771e-09	-1.70671
22090379	chr2:22090379:T:C	8.43569e-42	-2.69836	-1.67139	4.81218e-19	-2.54445	-1.74163	5.08558e-11	-2.22751	-1.64053
22091234	chr2:22091234:G:A	7.96603e-42	-2.69768	-1.72936	5.02624e-19	-2.54717	-1.69538	5.54932e-11	-2.23436	-1.54641
22091267	chr2:22091267:A:G	2.5122e-40	-1.95771e-09	-0.975897	1.73055e-17	-1.95771e-09	-0.703618	1.25317e-09	-1.95771e-09	-0.663598
22091371	chr2:22091371:C:T	1.19987e-40	-1.95771e-09	-1.71485	6.75683e-18	-1.95771e-09	-1.64409	4.94901e-10	-1.95771e-09	-1.59267
22091491	chr2:22091491:T:A	8.04989e-42	-2.68802	-1.72855	4.75965e-19	-2.60194	-1.69511	5.2355e-11	-2.29297	-1.54601
22091494	chr2:22091494:C:A	9.44949e-42	-2.69859	-1.55767	4.68394e-19	-2.55616	-1.75693	4.80336e-11	-2.18728	-1.73785
22091651	chr2:22091651:C:T	8.16722e-42	-2.68164	-1.72046	4.63923e-19	-2.61662	-1.70606	4.97942e-11	-2.32411	-1.56502
22091663	chr2:22091663:T:G	2.51241e-40	-1.95771e-09	-0.975813	1.73094e-17	-1.95771e-09	-0.703392	1.2535e-09	-1.95771e-09	-0.663331
22091858	chr2:22091858:G:A	1.26168e-40	-1.95771e-09	-1.66461	7.31043e-18	-1.95771e-09	-1.56534	5.43686e-10	-1.95771e-09	-1.49866
22092724	chr2:22092724:T:C	1.24549e-40	-1.95771e-09	-1.67752	7.17301e-18	-1.95771e-09	-1.58432	5.31926e-10	-1.95771e-09	-1.52052
22092849	chr2:22092849:A:G	2.50793e-40	-1.95771e-09	-0.977598	1.72759e-17	-1.95771e-09	-0.705328	1.25122e-09	-1.95771e-09	-0.665156
22092878	chr2:22092878:TATAAC:T	1.21204e-40	-1.95771e-09	-1.70475	6.85188e-18	-1.95771e-09	-1.63012	5.04141e-10	-1.95771e-09	-1.57417
22092976	chr2:22092976:T:C	2.50423e-40	-1.95771e-09	-0.979073	1.72485e-17	-1.95771e-09	-0.70692	1.2491e-09	-1.95771e-09	-0.666851
22093011	chr2:22093011:C:T	2.50806e-40	-1.95771e-09	-0.977545	1.72748e-17	-1.95771e-09	-0.705396	1.25072e-09	-1.95771e-09	-0.665558
22094014	chr2:22094014:G:C	7.71239e-41	-2.15681	-1.53232e-09	1.61079e-17	-0.775334	-1.53232e-09	5.56504e-10	-1.47535	-1.53232e-09
22094918	chr2:22094918:C:T	2.50946e-40	-1.95771e-09	-0.976987	1.72804e-17	-1.95771e-09	-0.70507	1.25136e-09	-1.95771e-09	-0.66504
22094970	chr2:22094970:A:G	5.4622e-40	-1.95771e-09	-0.199205	3.01904e-17	-1.95771e-09	-0.14712	2.28965e-09	-1.95771e-09	-0.0608758
22095008	chr2:22095008:T:C	2.5122e-40	-1.95771e-09	-0.975897	1.73055e-17	-1.95771e-09	-0.703618	1.25317e-09	-1.95771e-09	-0.663598
22095239	chr2:22095239:A:T	8.21017e-42	-2.66743	-1.72942	4.57926e-19	-2.64243	-1.69326	4.8287e-11	-2.379	-1.54087
22095323	chr2:22095323:T:C	1.15856e-40	-1.95771e-09	-1.74988	6.10104e-18	-1.95771e-09	-1.74618	4.31266e-10	-1.95771e-09	-1.7303
22095705	chr2:22095705:A:T	2.32236e-40	-1.95771e-09	-1.05447	1.57911e-17	-1.95771e-09	-0.795196	1.14162e-09	-1.95771e-09	-0.756826
22096113	chr2:22096113:A:G	1.34085e-40	-1.95771e-09	-1.60375	7.96634e-18	-1.95771e-09	-1.47942	5.76063e-10	-1.95771e-09	-1.44081
22096919	chr2:22096919:G:A	5.20681e-41	-2.54967	-1.53232e-09	2.97369e-18	-2.46484	-1.53232e-09	2.164e-10	-2.4199	-1.53232e-09
22096926	chr2:22096926:A:G	2.54283e-40	-1.95771e-09	-0.963778	1.75633e-17	-1.95771e-09	-0.688829	1.27121e-09	-1.95771e-09	-0.649301
22097126	chr2:22097126:G:A	2.58395e-40	-1.95771e-09	-0.947736	1.78825e-17	-1.95771e-09	-0.670819	1.29551e-09	-1.95771e-09	-0.630373
22097347	chr2:22097347:G:A	1.26522e-40	-1.95771e-09	-1.66181	7.34231e-18	-1.95771e-09	-1.56099	5.46501e-10	-1.95771e-09	-1.49349
22097414	chr2:22097414:T:G	2.42426e-40	-1.95771e-09	-1.01153	1.66047e-17	-1.95771e-09	-0.744958	1.20139e-09	-1.95771e-09	-0.705791
22097997	chr2:22097997:T:C	1.25881e-40	-1.95771e-09	-1.66689	6.38033e-18	-1.95771e-09	-1.70142	4.39007e-10	-1.95771e-09	-1.71252
22098527	chr2:22098527:T:C	8.39523e-42	-2.67572	-1.69885	4.49647e-19	-2.62894	-1.725	4.68507e-11	-2.34967	-1.60039
22099089	chr2:22099089:A:G	2.56189e-40	-1.95771e-09	-0.956313	1.77835e-17	-1.95771e-09	-0.676373	1.29453e-09	-1.95771e-09	-0.631124
22099851	chr2:22099851:C:A	1.55277e-41	-2.70058	-1.05902	7.96534e-19	-2.63251	-1.14962	4.69646e-11	-2.68859	-1.25904
22099942	chr2:22099942:G:A	3.10203e-40	-1.95771e-09	-0.765	2.28217e-17	-1.95771e-09	-0.426931	1.65474e-09	-1.95771e-09	-0.385629
22100217	chr2:22100217:C:G	4.48849e-40	-1.95771e-09	-0.39554	3.3857e-17	-1.95771e-09	-0.0324977	2.44536e-09	-1.95771e-09	0.00491834
22100240	chr2:22100240:A:G	5.21262e-41	-2.54856	-1.53232e-09	3.71257e-18	-2.24292	-1.53232e-09	2.70728e-10	-2.19591	-1.53232e-09
22100278	chr2:22100278:C:A	8.5932e-42	-2.65777	-1.69349	4.34938e-19	-2.65648	-1.73071	4.32435e-11	-2.41515	-1.61503
22100280	chr2:22100280:A:G	1.28475e-40	-1.95771e-09	-1.64649	6.70899e-18	-1.95771e-09	-1.65119	4.48041e-10	-1.95771e-09	-1.69215
22100390	chr2:22100390:G:A	7.363e-41	-2.20317	-1.53232e-09	2.41146e-18	-2.67441	-1.53232e-09	1.89943e-10	-2.5503	-1.53232e-09
22100627	chr2:22100627:T:C	8.18704e-42	-2.67741	-1.72226	5.94631e-19	-2.36539	-1.70907	7.4423e-11	-1.91352	-1.57375
22100681	chr2:22100681:T:C	4.52207e-40	-1.95771e-09	-0.388085	3.41561e-17	-1.95771e-09	-0.0237022	2.46604e-09	-1.95771e-09	0.0133377
22100936	chr2:22100936:A:G	8.09101e-42	-2.66638	-1.74509	6.41396e-19	-2.32729	-1.67146	8.41871e-11	-1.85754	-1.50645
22101062	chr2:22101062:A:C	1.25142e-40	-1.95771e-09	-1.67278	7.22947e-18	-1.95771e-09	-1.57648	5.37763e-10	-1.95771e-09	-1.50961
22101350	chr2:22101350:G:A	4.47613e-40	-1.95771e-09	-0.398297	3.37512e-17	-1.95771e-09	-0.0356273	2.43764e-09	-1.95771e-09	0.00175507
22101629	chr2:22101629:T:C	4.80422e-41	-2.63015	-1.53232e-09	3.33325e-18	-2.3507	-1.53232e-09	2.17441e-10	-2.4151	-1.53232e-09
22101763	chr2:22101763:A:G	1.03342e-41	-2.5801	-1.58666	7.57671e-19	-2.07338	-1.75877	9.3694e-11	-1.5253	-1.7317
22102071	chr2:22102071:C:T	4.17562e-40	-1.95771e-09	-0.467794	3.12997e-17	-1.95771e-09	-0.111035	2.25661e-09	-1.95771e-09	-0.0754097
22102197	chr2:22102197:A:C	1.15544e-40	-1.95771e-09	-1.75257	6.02066e-18	-1.95771e-09	-1.75945	4.26806e-10	-1.95771e-09	-1.7407
22102244	chr2:22102244:A:G	8.18608e-40	-1.95771e-09	0.205379	4.67726e-17	-1.95771e-09	0.290655	2.65838e-09	-1.95771e-09	0.0884438
22102532	chr2:22102532:T:C	9.71838e-42	-2.49721	-1.731	5.08926e-19	-2.53138	-1.69872	4.04411e-11	-2.42336	-1.67382
22102756	chr2:22102756:T:C	8.04522e-42	-2.69885	-1.7183	4.92477e-19	-2.55652	-1.70643	5.63383e-11	-2.20165	-1.564
22102842	chr2:22102842:G:C	2.26992e-40	-1.95771e-09	-1.07731	1.54227e-17	-1.95771e-09	-0.818802	1.1165e-09	-1.95771e-09	-0.779078
22102923	chr2:22102923:A:C	8.0928e-42	-2.67124	-1.74002	6.2882e-19	-2.33946	-1.67909	8.19628e-11	-1.87211	-1.51866
22103380	chr2:22103380:C:T	8.48581e-42	-2.63751	-1.72632	4.72225e-19	-2.69114	-1.61381	3.65448e-11	-2.68014	-1.51836
22103530	chr2:22103530:A:T	1.76623e-40	-1.32821	-1.53232e-09	4.5297e-18	-2.04399	-1.53232e-09	4.10261e-10	-1.78024	-1.53232e-09
22103566	chr2:22103566:T:C	1.05324e-39	-1.95771e-09	0.457403	9.30085e-17	-1.95771e-09	0.978048	7.08684e-09	-1.95771e-09	1.06897
22103742	chr2:22103742:A:G	1.68774e-40	-1.95771e-09	-1.37367	7.6852e-18	-1.95771e-09	-1.51535	5.08489e-10	-1.95771e-09	-1.56559
22104104	chr2:22104104:C:T	4.51868e-41	-2.69142	-1.53232e-09	2.35818e-18	-2.69675	-1.53232e-09	1.63509e-10	-2.70016	-1.53232e-09
22104527	chr2:22104527:T:A	1.61851e-40	-1.95771e-09	-1.41555	6.74584e-18	-1.95771e-09	-1.64572	4.41491e-10	-1.95771e-09	-1.70687
22104961	chr2:22104961:G:A	9.4016e-41	-1.95876	-1.53232e-09	3.81997e-18	-2.2144	-1.53232e-09	2.37248e-10	-2.32792	-1.53232e-09
22105019	chr2:22105019:A:G	1.50754e-40	-1.95771e-09	-1.48658	7.96952e-18	-1.95771e-09	-1.47902	5.40089e-10	-1.95771e-09	-1.5053
22106600	chr2:22106600:T:C	1.18774e-41	-2.70086	-1.32673	6.25971e-19	-2.37024	-1.65285	7.69727e-11	-1.72783	-1.72575
22106637	chr2:22106637:A:G	1.2782e-40	-1.95771e-09	-1.6516	6.25645e-18	-1.95771e-09	-1.72103	4.28803e-10	-1.95771e-09	-1.73603
22107134	chr2:22107134:C:T	9.8192e-42	-2.65673	-1.56115	5.42052e-19	-2.66199	-1.50504	4.65451e-11	-2.47112	-1.48549
22107931	chr2:22107931:A:G	2.51466e-40	-1.95771e-09	-0.974917	1.49377e-17	-1.95771e-09	-0.850753	1.06898e-09	-1.95771e-09	-0.822566
22108946	chr2:22108946:G:A	2.87608e-41	-2.636	-0.507218	2.93769e-18	-2.43989	-0.0371296	4.4613e-10	-1.93032	0.233895
22108967	chr2:22108967:TCTTA:T	7.3077e-41	-2.21071	-1.53232e-09	3.87179e-18	-2.20093	-1.53232e-09	2.19191e-10	-2.40709	-1.53232e-09
22109289	chr2:22109289:C:T	1.96962e-40	-1.95771e-09	-1.21922	1.12204e-17	-1.95771e-09	-1.13691	7.15998e-10	-1.95771e-09	-1.22335
22109439	chr2:22109439:A:C	7.70588e-41	-2.15766	-1.53232e-09	3.9605e-18	-2.17827	-1.53232e-09	3.12375e-10	-2.05282	-1.53232e-09
22110232	chr2:22110232:T:C	7.14523e-40	-1.95771e-09	0.0693896	3.84893e-17	-1.95771e-09	0.0957364	3.10096e-09	-1.95771e-09	0.242436
22110393	chr2:22110393:T:C	3.16779e-40	-1.95771e-09	-0.744021	1.11483e-17	-1.95771e-09	-1.14335	6.66026e-10	-1.95771e-09	-1.2957
22110620	chr2:22110620:G:A	7.82019e-41	-2.14293	-1.53232e-09	3.99956e-18	-2.16846	-1.53232e-09	3.16706e-10	-2.03905	-1.53232e-09
22110844	chr2:22110844:T:C	1.19953e-40	-1.95771e-09	-1.71513	6.04208e-18	-1.95771e-09	-1.75589	4.18687e-10	-1.95771e-09	-1.75991
22111343	chr2:22111343:T:A	2.87806e-41	-1.56458	-1.57795	8.05256e-19	-2.16225	-1.60899	1.06759e-10	-1.45177	-1.67469
22112341	chr2:22112341:A:G	1.15867e-40	-1.95771e-09	-1.74978	6.0176e-18	-1.95771e-09	-1.75995	4.21089e-10	-1.95771e-09	-1.75419
22112349	chr2:22112349:A:G	4.49912e-41	-2.69576	-1.53232e-09	2.35612e-18	-2.69763	-1.53232e-09	1.64396e-10	-2.69475	-1.53232e-09
22112641	chr2:22112641:A:G	2.86871e-41	-2.68221	-0.463567	2.36027e-18	-2.69496	-0.000909191	2.32549e-10	-2.60793	0.259998
22112659	chr2:22112659:T:C	1.21378e-40	-1.95771e-09	-1.70332	6.47333e-18	-1.95771e-09	-1.68695	4.45778e-10	-1.95771e-09	-1.69721
22113012	chr2:22113012:C:T	1.80267e-40	-1.95771e-09	-1.30779	7.24964e-18	-1.95771e-09	-1.57369	4.6569e-10	-1.95771e-09	-1.65351
22113068	chr2:22113068:A:G	1.6909e-41	-2.54488	-1.1295	9.98309e-19	-2.70098	-0.855355	8.84735e-11	-2.63096	-0.683369
22113278	chr2:22113278:G:A	1.5974e-41	-2.50597	-1.22529	8.93839e-19	-2.69894	-0.967934	7.64963e-11	-2.65355	-0.806234
22113486	chr2:22113486:A:C	1.6724e-40	-1.95771e-09	-1.3828	8.68856e-18	-1.95771e-09	-1.39264	5.48396e-10	-1.95771e-09	-1.49003
22113669	chr2:22113669:G:T	1.22722e-40	-1.95771e-09	-1.69231	6.05545e-18	-1.95771e-09	-1.75368	4.18645e-10	-1.95771e-09	-1.76001
22113762	chr2:22113762:A:G	7.02721e-40	-1.95771e-09	0.0527333	3.89103e-17	-1.95771e-09	0.106617	3.08525e-09	-1.95771e-09	0.237359
22113885	chr2:22113885:A:G	1.57475e-41	-2.52841	-1.21713	8.99508e-19	-2.70065	-0.959904	7.82241e-11	-2.64121	-0.796241
22114092	chr2:22114092:G:A	1.54352e-41	-2.54324	-1.22234	8.95058e-19	-2.70098	-0.964531	7.85412e-11	-2.63123	-0.802173
22115592	chr2:22115592:G:A	1.62157e-41	-2.62556	-1.09068	1.07012e-18	-2.69719	-0.789682	9.17492e-11	-2.67569	-0.602282
22115768	chr2:22115768:A:G	3.27723e-40	-1.95771e-09	-0.710056	1.14341e-17	-1.95771e-09	-1.11804	6.80873e-10	-1.95771e-09	-1.27365
22115835	chr2:22115835:C:T	1.2664e-40	-1.95771e-09	-1.66087	6.89555e-18	-1.95771e-09	-1.62377	4.94131e-10	-1.95771e-09	-1.59423
22115917	chr2:22115917:G:A	2.60011e-41	-2.6661	-0.57799	2.0548e-18	-2.6996	-0.134863	1.95787e-10	-2.63266	0.112658
22116132	chr2:22116132:T:C	1.73482e-41	-2.64432	-1.00442	1.18672e-18	-2.70025	-0.683204	1.04159e-10	-2.66345	-0.487663
22116158	chr2:22116158:A:C	3.39594e-40	-1.95771e-09	-0.674476	1.17867e-17	-1.95771e-09	-1.08767	6.99434e-10	-1.95771e-09	-1.24676
22116640	chr2:22116640:G:C	1.4607e-40	-1.95771e-09	-1.51814	8.99263e-18	-1.95771e-09	-1.35824	6.44578e-10	-1.95771e-09	-1.32843
22117052	chr2:22117052:A:T	9.72236e-40	-1.95771e-09	0.377372	6.24502e-17	-1.95771e-09	0.579727	3.77602e-09	-1.95771e-09	0.439397
22117076	chr2:22117076:G:A	3.01663e-40	-1.95771e-09	-0.792917	1.08375e-17	-1.95771e-09	-1.17163	6.48622e-10	-1.95771e-09	-1.32218
22117151	chr2:22117151:A:G	1.16391e-40	-1.95771e-09	-1.74527	6.02326e-18	-1.95771e-09	-1.75901	4.18641e-10	-1.95771e-09	-1.76002
22117360	chr2:22117360:C:T	7.97535e-41	-2.12329	-1.53232e-09	4.06586e-18	-2.15202	-1.53232e-09	3.23247e-10	-2.01861	-1.53232e-09
22117505	chr2:22117505:G:T	4.00593e-40	-1.95771e-09	-0.509279	1.35156e-17	-1.95771e-09	-0.950798	7.88411e-10	-1.95771e-09	-1.12701
22117922	chr2:22117922:TG:T	8.29408e-42	-2.6619	-1.72479	4.62969e-19	-2.70029	-1.62444	3.522e-11	-2.66834	-1.56707
22118154	chr2:22118154:T:C	6.4712e-40	-1.95771e-09	-0.0296937	3.46769e-17	-1.95771e-09	-0.00856791	2.77442e-09	-1.95771e-09	0.131168
22118695	chr2:22118695:A:C	8.78465e-42	-2.69176	-1.63746	4.26727e-19	-2.7	-1.70625	2.84774e-11	-2.70096	-1.74696
22118723	chr2:22118723:T:C	1.59389e-41	-2.63684	-1.09662	1.06604e-18	-2.6987	-0.791994	9.21341e-11	-2.6706	-0.603187
22119018	chr2:22119018:C:T	1.64762e-41	-2.60957	-1.09074	1.08069e-18	-2.69315	-0.7839	9.15799e-11	-2.68358	-0.596235
22119273	chr2:22119273:T:C	1.16031e-40	-1.95771e-09	-1.74837	6.05401e-18	-1.95771e-09	-1.75392	4.30205e-10	-1.95771e-09	-1.73277
22119667	chr2:22119667:A:G	5.56768e-40	-1.95771e-09	-0.180077	2.98267e-17	-1.95771e-09	-0.15924	2.37399e-09	-1.95771e-09	-0.0247017
22120220	chr2:22120220:G:A	8.97326e-42	-2.67375	-1.63423	6.80683e-19	-2.66362	-1.27568	7.38668e-11	-2.46979	-1.02498
22120301	chr2:22120301:G:A	3.81482e-40	-1.95771e-09	-0.558162	1.30739e-17	-1.95771e-09	-0.984026	7.65809e-10	-1.95771e-09	-1.1561
22120455	chr2:22120455:A:G	1.40899e-40	-1.95771e-09	-1.55418	7.67656e-18	-1.95771e-09	-1.51647	5.32349e-10	-1.95771e-09	-1.51973
22120518	chr2:22120518:C:T	3.2271e-40	-1.95771e-09	-0.725471	1.20857e-17	-1.95771e-09	-1.06262	7.46103e-10	-1.95771e-09	-1.18217
22120671	chr2:22120671:C:T	4.75167e-41	-2.55502	-0.0861294	3.3076e-18	-2.64408	0.285663	2.60326e-10	-2.69988	0.464783
22121488	chr2:22121488:A:T	6.1646e-40	-1.95771e-09	-0.0782335	3.3024e-17	-1.95771e-09	-0.0574079	2.63932e-09	-1.95771e-09	0.0812484
22122135	chr2:22122135:A:C	6.70653e-41	-2.29656	-1.53232e-09	3.45892e-18	-2.31369	-1.53232e-09	2.68028e-10	-2.20594	-1.53232e-09
22122346	chr2:22122346:G:T	9.81059e-42	-2.68041	-1.53836	5.42427e-19	-2.67831	-1.48804	4.49516e-11	-2.52182	-1.46962
22122870	chr2:22122870:T:A	7.97309e-42	-2.68763	-1.73853	5.35652e-19	-2.64071	-1.5382	5.55439e-11	-2.41761	-1.36225
22123463	chr2:22123463:G:A	7.28183e-41	-2.21426	-1.53232e-09	3.74018e-18	-2.23551	-1.53232e-09	2.93282e-10	-2.1159	-1.53232e-09
22123550	chr2:22123550:C:T	2.83792e-40	-1.95771e-09	-0.853985	1.76307e-17	-1.95771e-09	-0.685001	1.26344e-09	-1.95771e-09	-0.655433
22123908	chr2:22123908:T:A	2.90305e-40	-1.95771e-09	-0.831294	1.04852e-17	-1.95771e-09	-1.20468	6.29949e-10	-1.95771e-09	-1.35139
22124721	chr2:22124721:A:C	1.24497e-40	-1.95771e-09	-1.67795	6.23745e-18	-1.95771e-09	-1.72407	4.26101e-10	-1.95771e-09	-1.74235
22124952	chr2:22124952:G:C	1.12343e-41	-2.36458	-1.71867	5.46109e-19	-2.47778	-1.6818	5.17278e-11	-2.17644	-1.67459
22125667	chr2:22125667:G:T	2.52255e-41	-2.65181	-0.62256	1.9522e-18	-2.70098	-0.184707	1.82003e-10	-2.6502	0.0571974
22126110	chr2:22126110:T:A	3.29659e-40	-1.95771e-09	-0.704168	2.05479e-17	-1.95771e-09	-0.531886	1.47897e-09	-1.95771e-09	-0.49793
22126330	chr2:22126330:G:A	1.1513e-40	-1.95771e-09	-1.75616	6.2047e-18	-1.95771e-09	-1.72934	4.44263e-10	-1.95771e-09	-1.70061
22126605	chr2:22126605:G:A	7.67026e-41	-2.16229	-1.53232e-09	3.94942e-18	-2.18107	-1.53232e-09	3.11662e-10	-2.05511	-1.53232e-09
22127298	chr2:22127298:C:A	2.13796e-40	-1.1372	-1.53232e-09	1.06026e-17	-1.19354	-1.53232e-09	8.13665e-10	-1.09548	-1.53232e-09
22127565	chr2:22127565:A:G	6.53529e-40	-1.95771e-09	-0.0198393	3.49264e-17	-1.95771e-09	-0.00140064	2.80382e-09	-1.95771e-09	0.141709
22127942	chr2:22127942:G:A	3.40856e-40	-1.95771e-09	-0.670766	1.184e-17	-1.95771e-09	-1.08316	7.01848e-10	-1.95771e-09	-1.24331
22128087	chr2:22128087:C:T	1.40556e-40	-1.95771e-09	-1.55662	6.43264e-18	-1.95771e-09	-1.69326	4.31114e-10	-1.95771e-09	-1.73066
22128914	chr2:22128914:C:T	6.07218e-40	-1.95771e-09	-0.0933385	3.24638e-17	-1.95771e-09	-0.0745181	2.59069e-09	-1.95771e-09	0.0626485
22129295	chr2:22129295:T:C	3.42385e-40	-1.95771e-09	-0.66629	1.18691e-17	-1.95771e-09	-1.0807	7.0279e-10	-1.95771e-09	-1.24197
22129414	chr2:22129414:C:T	5.57622e-41	-2.48113	-1.53232e-09	3.63917e-18	-2.26289	-1.53232e-09	2.0072e-10	-2.49512	-1.53232e-09
22130001	chr2:22130001:T:C	1.18433e-40	-1.95771e-09	-1.72788	6.55069e-18	-1.95771e-09	-1.67507	4.75497e-10	-1.95771e-09	-1.63267
22130101	chr2:22130101:CACACACACAA:C	1.15235e-40	-1.95771e-09	-1.75525	6.20862e-18	-1.95771e-09	-1.7287	4.41763e-10	-1.95771e-09	-1.70626
22130321	chr2:22130321:T:A	4.22114e-40	-1.95771e-09	-0.45695	1.40158e-17	-1.95771e-09	-0.914458	8.11578e-10	-1.95771e-09	-1.09805
22130572	chr2:22130572:A:G	4.92888e-41	-2.60453	-1.53232e-09	2.51967e-18	-2.63052	-1.53232e-09	1.96493e-10	-2.5164	-1.53232e-09
22130658	chr2:22130658:A:C	1.6252e-40	-1.95771e-09	-1.41142	7.09658e-18	-1.95771e-09	-1.59503	4.61898e-10	-1.95771e-09	-1.66169
22131412	chr2:22131412:T:C	9.05682e-42	-2.55708	-1.74163	4.67073e-19	-2.58695	-1.72896	4.18751e-11	-2.33781	-1.72452
22131485	chr2:22131485:A:G	1.19004e-40	-1.72307	-1.53232e-09	4.91273e-18	-1.96281	-1.53232e-09	4.66882e-10	-1.65095	-1.53232e-09
22131585	chr2:22131585:G:T	9.76475e-42	-2.60093	-1.62252	5.23512e-19	-2.6062	-1.59564	3.37504e-11	-2.67527	-1.60276
22132147	chr2:22132147:A:G	1.08863e-41	-2.55907	-1.55564	5.82434e-19	-2.57201	-1.52318	3.7026e-11	-2.65464	-1.53077
22132153	chr2:22132153:C:T	1.31584e-41	-2.67459	-1.25058	1.25862e-18	-2.66383	-0.660793	1.45594e-10	-2.47683	-0.339382
22132597	chr2:22132597:G:A	1.23909e-40	-1.95771e-09	-1.68268	6.14119e-18	-1.95771e-09	-1.73962	4.23138e-10	-1.95771e-09	-1.74933
22132640	chr2:22132640:A:G	1.35854e-40	-1.95771e-09	-1.59065	6.19369e-18	-1.95771e-09	-1.73111	4.21612e-10	-1.95771e-09	-1.75294
22132736	chr2:22132736:G:A	1.78632e-40	-1.95771e-09	-1.3169	1.10108e-17	-1.95771e-09	-1.15576	7.87375e-10	-1.95771e-09	-1.12832
22133421	chr2:22133421:G:A	1.36231e-40	-1.95771e-09	-1.58787	6.19149e-18	-1.95771e-09	-1.73147	4.21995e-10	-1.95771e-09	-1.75204
22133450	chr2:22133450:G:A	3.23076e-40	-1.95771e-09	-0.72434	1.51293e-17	-1.95771e-09	-0.838011	9.27178e-10	-1.95771e-09	-0.964884
22133538	chr2:22133538:C:A	2.53364e-40	-1.95771e-09	-0.967398	9.09392e-18	-1.95771e-09	-1.34704	5.58678e-10	-1.95771e-09	-1.47146
22133699	chr2:22133699:A:G	8.43137e-42	-2.61144	-1.75882	4.7994e-19	-2.6606	-1.62814	4.82405e-11	-2.43337	-1.48746
22134147	chr2:22134147:C:A	3.10644e-40	-1.95771e-09	-0.763578	1.45629e-17	-1.95771e-09	-0.876166	8.97669e-10	-1.95771e-09	-0.997228
22134162	chr2:22134162:G:A	1.16691e-40	-1.95771e-09	-1.74269	6.39329e-18	-1.95771e-09	-1.69939	4.62441e-10	-1.95771e-09	-1.66051
22134390	chr2:22134390:C:T	2.95187e-40	-1.95771e-09	-0.814618	1.39014e-17	-1.95771e-09	-0.922656	8.58275e-10	-1.95771e-09	-1.04211
22134449	chr2:22134449:C:T	2.37633e-40	-1.95771e-09	-1.0315	1.12115e-17	-1.95771e-09	-1.1377	7.04129e-10	-1.95771e-09	-1.24007
22134458	chr2:22134458:C:T	2.96512e-40	-1.95771e-09	-0.810139	1.3959e-17	-1.95771e-09	-0.918516	8.61608e-10	-1.95771e-09	-1.03823
22135192	chr2:22135192:A:T	8.7679e-42	-2.69518	-1.63595	7.34446e-19	-2.55651	-1.30677	8.33968e-11	-2.27152	-1.1019
22135391	chr2:22135391:A:G	5.80087e-40	-1.95771e-09	-0.139049	3.10873e-17	-1.95771e-09	-0.117845	2.46319e-09	-1.95771e-09	0.0121835
22135470	chr2:22135470:T:G	8.83245e-42	-2.57987	-1.74392	5.14275e-19	-2.67299	-1.54665	5.23061e-11	-2.46453	-1.37538
22135597	chr2:22135597:A:T	7.97948e-41	-2.12277	-1.53232e-09	4.06163e-18	-2.15306	-1.53232e-09	3.23274e-10	-2.01853	-1.53232e-09
22135633	chr2:22135633:TAG:T	2.81565e-40	-1.95771e-09	-0.861862	1.32422e-17	-1.95771e-09	-0.97123	8.21916e-10	-1.95771e-09	-1.08539
22136208	chr2:22136208:A:G	7.51868e-41	-2.18225	-1.53232e-09	3.85062e-18	-2.20641	-1.53232e-09	3.03818e-10	-2.0806	-1.53232e-09
22136909	chr2:22136909:G:A	7.84468e-41	-2.13981	-1.53232e-09	4.01478e-18	-2.16466	-1.53232e-09	3.15473e-10	-2.04296	-1.53232e-09
22136923	chr2:22136923:G:A	1.00328e-41	-2.67265	-1.52372	9.35857e-19	-2.36736	-1.25358	1.32851e-10	-1.80641	-1.10139
22137620	chr2:22137620:C:T	1.47498e-40	-1.95771e-09	-1.50841	6.67491e-18	-1.95771e-09	-1.65629	4.41625e-10	-1.95771e-09	-1.70657
22137825	chr2:22137825:T:C	9.19672e-41	-1.98079	-1.53232e-09	4.71861e-18	-2.00313	-1.53232e-09	2.87501e-10	-2.1358	-1.53232e-09
22138217	chr2:22138217:A:G	2.42577e-40	-1.95771e-09	-1.01091	1.42666e-17	-1.95771e-09	-0.89672	8.8941e-10	-1.95771e-09	-1.00647
22138364	chr2:22138364:A:G	9.36605e-42	-2.59029	-1.67484	6.20028e-19	-2.67	-1.36263	6.70413e-11	-2.45394	-1.13778
22138391	chr2:22138391:G:A	1.24306e-40	-1.95771e-09	-1.67948	6.15446e-18	-1.95771e-09	-1.73747	4.23874e-10	-1.95771e-09	-1.74759
22139195	chr2:22139195:A:C	1.14788e-40	-1.95771e-09	-1.75914	6.07632e-18	-1.95771e-09	-1.75024	4.32325e-10	-1.95771e-09	-1.72785
22139779	chr2:22139779:T:C	8.23356e-41	-2.09142	-1.53232e-09	4.20328e-18	-2.11878	-1.53232e-09	3.34763e-10	-1.98361	-1.53232e-09
22139972	chr2:22139972:GCTAAT:G	1.38276e-40	-1.95771e-09	-1.57298	6.22465e-18	-1.95771e-09	-1.72613	4.23474e-10	-1.95771e-09	-1.74854
22140258	chr2:22140258:G:A	1.20238e-40	-1.95771e-09	-1.71276	6.08021e-18	-1.95771e-09	-1.7496	4.18888e-10	-1.95771e-09	-1.75943
22140346	chr2:22140346:C:T	1.53506e-40	-1.95771e-09	-1.46848	7.76018e-18	-1.95771e-09	-1.50564	5.13884e-10	-1.95771e-09	-1.55503
22140636	chr2:22140636:A:G	9.17036e-42	-2.60025	-1.686	6.07173e-19	-2.66196	-1.39163	6.604e-11	-2.43279	-1.17398
22140781	chr2:22140781:C:A	7.88797e-40	-1.95771e-09	0.168282	5.79374e-17	-1.95771e-09	0.50472	4.58684e-09	-1.95771e-09	0.633918
22141411	chr2:22141411:C:T	1.02415e-39	-1.95771e-09	0.429394	6.50147e-17	-1.95771e-09	0.619971	5.2521e-09	-1.95771e-09	0.769354
22141597	chr2:22141597:G:A	1.64169e-40	-1.40133	-1.53232e-09	4.27208e-18	-2.10254	-1.53232e-09	2.7591e-10	-2.17695	-1.53232e-09
22141875	chr2:22141875:A:G	2.55953e-40	-1.95771e-09	-0.957231	9.58371e-18	-1.95771e-09	-1.29458	5.96702e-10	-1.95771e-09	-1.40561
22142158	chr2:22142158:GTT:G	2.32048e-40	-1.95771e-09	-1.05528	1.14282e-17	-1.95771e-09	-1.11856	7.93791e-10	-1.95771e-09	-1.12021
22142917	chr2:22142917:T:C	1.63786e-41	-2.48565	-1.22061	1.06524e-18	-2.70095	-0.79049	1.08344e-10	-2.60634	-0.505372
22143252	chr2:22143252:G:A	2.51585e-41	-2.57519	-0.701844	6.73498e-19	-2.67394	-1.27598	3.33739e-11	-2.68904	-1.60021
22143777	chr2:22143777:T:C	1.26841e-40	-1.95771e-09	-1.65929	6.12583e-18	-1.95771e-09	-1.74213	4.1893e-10	-1.95771e-09	-1.75932
22144320	chr2:22144320:T:G	8.68379e-42	-2.59581	-1.74496	4.14243e-19	-2.67614	-1.75981	2.83594e-11	-2.70081	-1.75126
22145351	chr2:22145351:C:A	4.99902e-41	-2.5904	-1.53232e-09	2.58241e-18	-2.60592	-1.53232e-09	1.71205e-10	-2.65417	-1.53232e-09
22145480	chr2:22145480:T:C	8.72973e-42	-2.58717	-1.74833	4.16158e-19	-2.67213	-1.75921	2.84976e-11	-2.70098	-1.74623
22145483	chr2:22145483:T:C	2.37525e-40	-1.95771e-09	-1.03196	9.16241e-18	-1.95771e-09	-1.33953	5.73188e-10	-1.95771e-09	-1.44582
22146129	chr2:22146129:C:T	1.20666e-40	-1.95771e-09	-1.7092	6.10689e-18	-1.95771e-09	-1.74522	4.21305e-10	-1.95771e-09	-1.75367
22146563	chr2:22146563:T:C	1.69317e-40	-1.95771e-09	-1.37046	1.00939e-17	-1.95771e-09	-1.24271	7.26793e-10	-1.95771e-09	-1.20839
22146575	chr2:22146575:T:G	4.47997e-41	-2.70003	-1.53232e-09	2.37534e-18	-2.6895	-1.53232e-09	1.64808e-10	-2.69225	-1.53232e-09
22146751	chr2:22146751:G:T	5.30051e-40	-1.95771e-09	-0.229253	2.64866e-17	-1.95771e-09	-0.278004	2.18134e-09	-1.95771e-09	-0.109334
22147006	chr2:22147006:T:C	1.82449e-40	-1.95771e-09	-1.29576	7.75905e-18	-1.95771e-09	-1.50578	4.93898e-10	-1.95771e-09	-1.5947
22147055	chr2:22147055:T:C	2.50798e-40	-1.95771e-09	-0.977578	9.55206e-18	-1.95771e-09	-1.29789	5.9461e-10	-1.95771e-09	-1.40912
22147438	chr2:22147438:A:G	4.61284e-41	-2.6708	-1.53232e-09	2.4106e-18	-2.67477	-1.53232e-09	1.68654e-10	-2.66918	-1.53232e-09
22148239	chr2:22148239:A:G	1.19964e-40	-1.95771e-09	-1.71503	6.7472e-18	-1.95771e-09	-1.64552	4.9187e-10	-1.95771e-09	-1.59882
22148241	chr2:22148241:C:T	1.82167e-40	-1.95771e-09	-1.2973	8.83755e-18	-1.95771e-09	-1.37563	6.0012e-10	-1.95771e-09	-1.3999
22148384	chr2:22148384:T:C	2.69867e-40	-1.95771e-09	-0.904297	1.59472e-17	-1.95771e-09	-0.785359	1.21167e-09	-1.95771e-09	-0.697272
22148409	chr2:22148409:G:A	1.68947e-40	-1.95771e-09	-1.37264	9.51549e-18	-1.95771e-09	-1.30172	6.13265e-10	-1.95771e-09	-1.37823
22148735	chr2:22148735:A:C	1.14122e-41	-2.69439	-1.37316	5.2142e-19	-2.69912	-1.50673	3.45263e-11	-2.68674	-1.56857
22148975	chr2:22148975:T:C	1.29242e-40	-1.95771e-09	-1.64054	6.17186e-18	-1.95771e-09	-1.73464	4.1976e-10	-1.95771e-09	-1.75735
22149221	chr2:22149221:T:C	1.54218e-40	-1.95771e-09	-1.46386	9.04142e-18	-1.95771e-09	-1.35283	6.48218e-10	-1.95771e-09	-1.3228
22149227	chr2:22149227:T:C	4.11208e-40	-1.95771e-09	-0.483128	2.073e-17	-1.95771e-09	-0.523059	1.6891e-09	-1.95771e-09	-0.365076
22149507	chr2:22149507:A:C	5.29225e-41	-2.5334	-1.53232e-09	2.75943e-18	-2.53962	-1.53232e-09	2.02219e-10	-2.48768	-1.53232e-09
22150012	chr2:22150012:C:T	2.02989e-39	-1.95771e-09	1.11351	1.00032e-16	-1.95771e-09	1.05085	8.29154e-09	-1.95771e-09	1.22596
22150098	chr2:22150098:C:T	2.51156e-40	-1.95771e-09	-0.97615	9.58011e-18	-1.95771e-09	-1.29495	5.97238e-10	-1.95771e-09	-1.40471
22150127	chr2:22150127:T:A	4.65999e-41	-2.66063	-1.53232e-09	2.35755e-18	-2.69702	-1.53232e-09	1.64952e-10	-2.69137	-1.53232e-09
22150154	chr2:22150154:T:G	8.83818e-42	-2.58266	-1.74048	4.15767e-19	-2.67221	-1.76006	2.83029e-11	-2.70098	-1.75309
22150563	chr2:22150563:T:C	1.2022e-40	-1.95771e-09	-1.7129	6.0951e-18	-1.95771e-09	-1.74716	4.20746e-10	-1.95771e-09	-1.755
22150579	chr2:22150579:C:T	4.12176e-40	-1.95771e-09	-0.480777	2.07742e-17	-1.95771e-09	-0.520933	1.69303e-09	-1.95771e-09	-0.362756
22150772	chr2:22150772:C:T	1.35904e-41	-2.66042	-1.23245	6.15904e-19	-2.63636	-1.40295	3.69675e-11	-2.68133	-1.50566
22150794	chr2:22150794:C:T	2.03766e-40	-1.95771e-09	-1.18525	1.1911e-17	-1.95771e-09	-1.07718	9.01232e-10	-1.95771e-09	-0.993267
22150854	chr2:22150854:A:T	1.55323e-41	-2.68056	-1.07874	1.23523e-18	-2.68478	-0.658601	1.32566e-10	-2.55079	-0.359158
22150994	chr2:22150994:T:A	4.6398e-41	-2.66497	-1.53232e-09	2.49165e-18	-2.6417	-1.53232e-09	1.66148e-10	-2.68415	-1.53232e-09
22151283	chr2:22151283:C:T	4.68691e-41	-2.65487	-1.53232e-09	2.53196e-18	-2.62565	-1.53232e-09	1.67626e-10	-2.67529	-1.53232e-09
22151605	chr2:22151605:G:T	3.34954e-39	-1.95771e-09	1.61435	1.94252e-16	-1.95771e-09	1.71452	1.61693e-08	-1.95771e-09	1.89384
22151728	chr2:22151728:G:C	1.53406e-40	-1.95771e-09	-1.46914	8.83802e-18	-1.95771e-09	-1.37558	6.44015e-10	-1.95771e-09	-1.32931
22152103	chr2:22152103:G:C	4.12176e-40	-1.95771e-09	-0.480777	2.07742e-17	-1.95771e-09	-0.520933	1.69303e-09	-1.95771e-09	-0.362756
22152787	chr2:22152787:C:T	1.38693e-41	-2.53226	-1.34029	8.55966e-19	-2.69963	-1.01054	8.40394e-11	-2.59257	-0.773172
22153659	chr2:22153659:T:C	8.82068e-42	-2.57531	-1.74982	4.45107e-19	-2.66601	-1.69807	3.13915e-11	-2.70069	-1.6498
22154098	chr2:22154098:T:C	4.51274e-41	-2.69274	-1.53232e-09	3.07126e-18	-2.43256	-1.53232e-09	1.77767e-10	-2.61655	-1.53232e-09
22154143	chr2:22154143:C:T	1.44022e-41	-2.43053	-1.40432	8.23788e-19	-2.69834	-1.05015	7.74422e-11	-2.63992	-0.807575
22154605	chr2:22154605:A:T	1.23314e-40	-1.95771e-09	-1.68749	6.18387e-18	-1.95771e-09	-1.7327	4.25167e-10	-1.95771e-09	-1.74455
22154953	chr2:22154953:A:T	2.73865e-39	-1.95771e-09	1.41299	1.90051e-16	-1.95771e-09	1.69265	1.65789e-08	-1.95771e-09	1.91885
22155082	chr2:22155082:T:C	1.4922e-40	-1.95771e-09	-1.4968	8.68346e-18	-1.95771e-09	-1.39322	6.21304e-10	-1.95771e-09	-1.36521
22155154	chr2:22155154:C:T	4.11222e-40	-1.95771e-09	-0.483092	2.07241e-17	-1.95771e-09	-0.523344	1.68884e-09	-1.95771e-09	-0.365232
22155233	chr2:22155233:A:C	1.32982e-40	-1.95771e-09	-1.61201	6.25826e-18	-1.95771e-09	-1.72074	4.22174e-10	-1.95771e-09	-1.75161
22155330	chr2:22155330:T:C	5.6398e-41	-2.46979	-1.53232e-09	2.53448e-18	-2.62465	-1.53232e-09	1.78707e-10	-2.61128	-1.53232e-09
22155719	chr2:22155719:T:C	1.55979e-40	-1.95771e-09	-1.45251	7.59072e-18	-1.95771e-09	-1.52772	5.47502e-10	-1.95771e-09	-1.49166
22155853	chr2:22155853:A:G	2.03512e-40	-1.95771e-09	-1.1865	1.18979e-17	-1.95771e-09	-1.07828	9.00154e-10	-1.95771e-09	-0.994464
22155912	chr2:22155912:T:C	1.28393e-40	-1.95771e-09	-1.64713	6.34902e-18	-1.95771e-09	-1.70634	4.34159e-10	-1.95771e-09	-1.72362
22155968	chr2:22155968:T:C	1.30193e-40	-1.95771e-09	-1.63321	6.19995e-18	-1.95771e-09	-1.7301	4.20443e-10	-1.95771e-09	-1.75572
22156118	chr2:22156118:T:G	4.86638e-41	-2.61729	-1.53232e-09	2.94003e-18	-2.47622	-1.53232e-09	1.75348e-10	-2.63026	-1.53232e-09
22156249	chr2:22156249:T:C	1.41939e-40	-1.95771e-09	-1.54683	6.49297e-18	-1.95771e-09	-1.68392	4.31746e-10	-1.95771e-09	-1.72919
22156401	chr2:22156401:C:A	2.35292e-40	-1.95771e-09	-1.0414	9.12957e-18	-1.95771e-09	-1.34312	5.7282e-10	-1.95771e-09	-1.44646
22156461	chr2:22156461:G:A	1.23857e-40	-1.95771e-09	-1.6831	6.20223e-18	-1.95771e-09	-1.72973	4.26005e-10	-1.95771e-09	-1.74258
22156479	chr2:22156479:A:C	2.16311e-40	-1.95771e-09	-1.12551	9.88432e-18	-1.95771e-09	-1.26369	6.21625e-10	-1.95771e-09	-1.36469
22156584	chr2:22156584:G:A	2.31284e-40	-1.95771e-09	-1.05858	9.01015e-18	-1.95771e-09	-1.35629	5.66262e-10	-1.95771e-09	-1.45797
22156656	chr2:22156656:G:T	4.61159e-41	-2.67107	-1.53232e-09	2.47252e-18	-2.6494	-1.53232e-09	1.65448e-10	-2.68837	-1.53232e-09
22156863	chr2:22156863:G:A	2.87363e-39	-1.95771e-09	1.46111	1.666e-16	-1.95771e-09	1.56095	1.38038e-08	-1.95771e-09	1.73567
22156870	chr2:22156870:A:G	1.25808e-40	-1.95771e-09	-1.66747	6.70251e-18	-1.95771e-09	-1.65216	4.61072e-10	-1.95771e-09	-1.66347
22156958	chr2:22156958:G:C	1.18739e-40	-1.95771e-09	-1.7253	6.63047e-18	-1.95771e-09	-1.66297	4.81219e-10	-1.95771e-09	-1.62071
22157065	chr2:22157065:G:T	1.20005e-40	-1.95771e-09	-1.71469	6.09033e-18	-1.95771e-09	-1.74794	4.2059e-10	-1.95771e-09	-1.75537
22157136	chr2:22157136:T:A	5.62252e-41	-2.47286	-1.53232e-09	2.52396e-18	-2.62881	-1.53232e-09	1.7853e-10	-2.61227	-1.53232e-09
22157310	chr2:22157310:C:T	4.50646e-41	-2.69413	-1.53232e-09	2.39283e-18	-2.68217	-1.53232e-09	1.63468e-10	-2.70041	-1.53232e-09
22157393	chr2:22157393:C:T	4.69423e-40	-1.95771e-09	-0.350723	2.1046e-17	-1.95771e-09	-0.507931	1.29853e-09	-1.95771e-09	-0.628042
22157564	chr2:22157564:A:G	2.4788e-40	-1.95771e-09	-0.989282	9.4742e-18	-1.95771e-09	-1.30607	5.90472e-10	-1.95771e-09	-1.41611
22157673	chr2:22157673:C:T	1.37108e-40	-1.95771e-09	-1.58145	8.03979e-18	-1.95771e-09	-1.47024	6.01393e-10	-1.95771e-09	-1.39778
22157821	chr2:22157821:G:A	1.28653e-40	-1.64511	-1.53232e-09	1.41151e-17	-0.907401	-1.53232e-09	1.9608e-09	-0.215919	-1.53232e-09
22157884	chr2:22157884:A:G	1.67989e-40	-1.95771e-09	-1.37833	1.00159e-17	-1.95771e-09	-1.25047	7.1957e-10	-1.95771e-09	-1.21838
22157886	chr2:22157886:A:G	1.28072e-39	-1.95771e-09	0.652952	7.37412e-17	-1.95771e-09	0.745919	5.97724e-09	-1.95771e-09	0.898684
22158271	chr2:22158271:C:G	1.21435e-40	-1.95771e-09	-1.70284	6.44376e-18	-1.95771e-09	-1.69153	4.44715e-10	-1.95771e-09	-1.6996
22158631	chr2:22158631:A:C	8.23887e-40	-1.95771e-09	0.211807	4.16637e-17	-1.95771e-09	0.174988	3.37649e-09	-1.95771e-09	0.327562
22159932	chr2:22159932:G:A	1.35292e-40	-1.95771e-09	-1.59479	6.32294e-18	-1.95771e-09	-1.71046	4.24237e-10	-1.95771e-09	-1.74674
22159984	chr2:22159984:C:T	1.34748e-40	-1.95771e-09	-1.59882	6.86754e-18	-1.95771e-09	-1.62784	4.78501e-10	-1.95771e-09	-1.62637
22160431	chr2:22160431:G:A	4.56229e-41	-2.68182	-1.53232e-09	2.37201e-18	-2.69091	-1.53232e-09	1.8339e-10	-2.58541	-1.53232e-09
22160959	chr2:22160959:T:C	1.75231e-40	-1.95771e-09	-1.33612	1.02248e-17	-1.95771e-09	-1.22982	7.44217e-10	-1.95771e-09	-1.1847
22160968	chr2:22160968:T:A	1.31141e-40	-1.95771e-09	-1.62595	6.69129e-18	-1.95771e-09	-1.65384	4.65816e-10	-1.95771e-09	-1.65324
22161120	chr2:22161120:T:C	1.21838e-40	-1.95771e-09	-1.69953	6.03923e-18	-1.95771e-09	-1.75637	4.19466e-10	-1.95771e-09	-1.75805
22161135	chr2:22161135:C:T	4.69076e-41	-2.65405	-1.53232e-09	2.52802e-18	-2.62721	-1.53232e-09	1.67421e-10	-2.67652	-1.53232e-09
22161218	chr2:22161218:G:A	1.52625e-40	-1.95771e-09	-1.47424	8.62946e-18	-1.95771e-09	-1.39946	6.36969e-10	-1.95771e-09	-1.34031
22162006	chr2:22162006:C:T	1.86064e-40	-1.95771e-09	-1.27614	1.17062e-17	-1.95771e-09	-1.09453	8.43877e-10	-1.95771e-09	-1.05902
22162061	chr2:22162061:G:A	5.65309e-40	-1.95771e-09	-0.164853	2.67109e-17	-1.95771e-09	-0.269572	2.22073e-09	-1.95771e-09	-0.0914383
22162143	chr2:22162143:C:A	1.57508e-40	-1.95771e-09	-1.44275	8.9182e-18	-1.95771e-09	-1.36655	5.76899e-10	-1.95771e-09	-1.43936
22162217	chr2:22162217:A:C	4.49018e-41	-2.69775	-1.53232e-09	2.37901e-18	-2.68796	-1.53232e-09	1.63375e-10	-2.70098	-1.53232e-09
22162588	chr2:22162588:G:C	6.83529e-40	-1.95771e-09	0.0250435	3.42403e-17	-1.95771e-09	-0.0212393	2.87086e-09	-1.95771e-09	0.165338
22162623	chr2:22162623:C:T	9.13794e-42	-2.66832	-1.62147	5.01553e-19	-2.68273	-1.56196	3.52323e-11	-2.7006	-1.53446
22162742	chr2:22162742:G:T	2.1745e-40	-1.95771e-09	-1.12026	1.2779e-17	-1.95771e-09	-1.00684	9.67429e-10	-1.95771e-09	-0.922387
22163668	chr2:22163668:C:A	1.14805e-40	-1.95771e-09	-1.75899	6.03466e-18	-1.95771e-09	-1.75712	4.19433e-10	-1.95771e-09	-1.75813
22163736	chr2:22163736:A:G	6.01068e-39	-1.95771e-09	2.19907	4.06692e-16	-1.95771e-09	2.45341	3.96868e-08	-1.95771e-09	2.79174
22164271	chr2:22164271:G:A	2.15691e-39	-1.95771e-09	1.1742	1.24449e-16	-1.95771e-09	1.26926	1.02299e-08	-1.95771e-09	1.43604
22164378	chr2:22164378:T:G	1.78448e-40	-1.95771e-09	-1.31793	1.07234e-17	-1.95771e-09	-1.18221	7.7249e-10	-1.95771e-09	-1.14741
22164453	chr2:22164453:C:T	1.13418e-41	-2.69923	-1.3745	5.2673e-19	-2.68965	-1.50606	3.40947e-11	-2.70076	-1.56713
22164742	chr2:22164742:A:G	1.24103e-40	-1.95771e-09	-1.68112	6.20995e-18	-1.95771e-09	-1.72849	4.26412e-10	-1.95771e-09	-1.74162
22165299	chr2:22165299:C:T	1.18284e-40	-1.95771e-09	-1.72914	6.04957e-18	-1.95771e-09	-1.75465	4.18965e-10	-1.95771e-09	-1.75924
22165341	chr2:22165341:A:G	1.74495e-40	-1.95771e-09	-1.34033	8.46919e-18	-1.95771e-09	-1.41821	5.74889e-10	-1.95771e-09	-1.44285
22165370	chr2:22165370:C:T	6.57436e-41	-1.52269	-0.793769	2.91954e-18	-1.86049	-0.622725	1.91098e-10	-2.00408	-0.540161
22165589	chr2:22165589:G:T	5.5277e-41	-2.48987	-1.53232e-09	2.64313e-18	-2.58268	-1.53232e-09	2.17798e-10	-2.41346	-1.53232e-09
22165623	chr2:22165623:C:T	5.39208e-40	-1.95771e-09	-0.212125	3.21973e-17	-1.95771e-09	-0.0827594	2.56564e-09	-1.95771e-09	0.0529352
22165974	chr2:22165974:A:T	1.28157e-40	-1.95771e-09	-1.64897	6.85895e-18	-1.95771e-09	-1.62909	4.69033e-10	-1.95771e-09	-1.64636
22166241	chr2:22166241:G:A	1.28121e-40	-1.95771e-09	-1.64925	6.85693e-18	-1.95771e-09	-1.62938	4.68901e-10	-1.95771e-09	-1.64664
22166385	chr2:22166385:A:G	1.22346e-41	-2.68337	-1.31459	9.61849e-19	-2.61282	-0.98072	1.10557e-10	-2.35777	-0.733724
22166757	chr2:22166757:T:C	1.165e-40	-1.95771e-09	-1.74434	6.06715e-18	-1.95771e-09	-1.75175	4.21891e-10	-1.95771e-09	-1.75228
22167587	chr2:22167587:T:G	9.40084e-42	-2.69329	-1.56813	7.01077e-19	-2.57921	-1.33057	7.77882e-11	-2.29796	-1.14508
22167985	chr2:22167985:C:T	1.14682e-40	-1.95771e-09	-1.76007	6.02636e-18	-1.95771e-09	-1.7585	4.19298e-10	-1.95771e-09	-1.75845
22168313	chr2:22168313:A:T	7.64002e-41	-2.16624	-1.53232e-09	3.82469e-18	-2.21317	-1.53232e-09	3.04188e-10	-2.07938	-1.53232e-09
22168648	chr2:22168648:G:A	1.14827e-40	-1.95771e-09	-1.7588	6.0172e-18	-1.95771e-09	-1.76002	4.18848e-10	-1.95771e-09	-1.75952
22168837	chr2:22168837:A:G	1.28157e-40	-1.95771e-09	-1.64897	6.85895e-18	-1.95771e-09	-1.62909	4.69033e-10	-1.95771e-09	-1.64636
22169151	chr2:22169151:C:T	7.01469e-40	-1.95771e-09	0.050951	4.25525e-17	-1.95771e-09	0.196096	3.46187e-09	-1.95771e-09	0.352534
22169464	chr2:22169464:C:T	1.42652e-40	-1.95771e-09	-1.54182	6.49878e-18	-1.95771e-09	-1.68303	4.30498e-10	-1.95771e-09	-1.73209
22169760	chr2:22169760:G:A	1.20706e-40	-1.95771e-09	-1.70887	6.82774e-18	-1.95771e-09	-1.63365	4.98265e-10	-1.95771e-09	-1.5859
22169953	chr2:22169953:T:C	7.81865e-42	-2.68712	-1.7586	4.09843e-19	-2.6987	-1.74792	3.05874e-11	-2.65512	-1.72133
22170036	chr2:22170036:A:AC	7.52881e-40	-1.95771e-09	0.121682	4.38874e-17	-1.95771e-09	0.226984	3.53256e-09	-1.95771e-09	0.372747
22170581	chr2:22170581:AG:A	1.3914e-40	-1.95771e-09	-1.56675	7.49818e-18	-1.95771e-09	-1.53998	5.1057e-10	-1.95771e-09	-1.5615
22170901	chr2:22170901:C:T	1.41869e-40	-1.95771e-09	-1.54732	6.51419e-18	-1.95771e-09	-1.68066	4.3122e-10	-1.95771e-09	-1.73041
22170917	chr2:22170917:A:C	8.94065e-40	-1.95771e-09	0.293552	5.75637e-17	-1.95771e-09	0.49825	4.76732e-09	-1.95771e-09	0.672509
22171195	chr2:22171195:A:G	8.55769e-42	-2.66301	-1.69238	5.36772e-19	-2.64764	-1.52918	5.32928e-11	-2.43105	-1.39018
22171216	chr2:22171216:G:A	2.0339e-40	-1.95771e-09	-1.1871	1.18553e-17	-1.95771e-09	-1.08187	8.94832e-10	-1.95771e-09	-1.00039
22171523	chr2:22171523:A:G	4.77754e-41	-2.63572	-1.53232e-09	2.84883e-18	-2.50774	-1.53232e-09	2.69896e-10	-2.19899	-1.53232e-09
22171679	chr2:22171679:A:G	1.1849e-40	-1.95771e-09	-1.72739	6.14454e-18	-1.95771e-09	-1.73908	4.27281e-10	-1.95771e-09	-1.73959
22171883	chr2:22171883:T:C	1.16628e-40	-1.95771e-09	-1.74324	6.05609e-18	-1.95771e-09	-1.75358	4.19368e-10	-1.95771e-09	-1.75828
22172072	chr2:22172072:C:T	9.78418e-40	-1.95771e-09	0.383711	5.42944e-17	-1.95771e-09	0.439779	4.36307e-09	-1.95771e-09	0.583903
22172273	chr2:22172273:T:A	1.77768e-40	-1.95771e-09	-1.32174	8.79777e-18	-1.95771e-09	-1.38014	5.40693e-10	-1.95771e-09	-1.50418
22172593	chr2:22172593:C:A	1.30175e-40	-1.95771e-09	-1.63335	6.63559e-18	-1.95771e-09	-1.6622	4.60468e-10	-1.95771e-09	-1.66479
22172721	chr2:22172721:G:A	1.20303e-40	-1.95771e-09	-1.71221	6.09046e-18	-1.95771e-09	-1.74792	4.20564e-10	-1.95771e-09	-1.75543
22172844	chr2:22172844:C:T	1.18843e-40	-1.95771e-09	-1.72442	6.16244e-18	-1.95771e-09	-1.73617	4.27726e-10	-1.95771e-09	-1.73855
22172863	chr2:22172863:C:T	8.98212e-42	-2.64759	-1.6594	5.34404e-19	-2.70001	-1.48123	4.72143e-11	-2.62136	-1.32097
22173631	chr2:22173631:C:T	1.3077e-40	-1.95771e-09	-1.62879	6.97488e-18	-1.95771e-09	-1.61233	4.76619e-10	-1.95771e-09	-1.63031
22174263	chr2:22174263:A:C	8.57931e-42	-2.68367	-1.6692	5.78724e-19	-2.61544	-1.48613	5.973e-11	-2.3677	-1.33949
22174552	chr2:22174552:T:C	2.06201e-40	-1.95771e-09	-1.17338	8.24466e-18	-1.95771e-09	-1.44508	5.23453e-10	-1.95771e-09	-1.53658
22174584	chr2:22174584:G:A	1.21555e-40	-1.95771e-09	-1.70186	6.3922e-18	-1.95771e-09	-1.69956	4.40772e-10	-1.95771e-09	-1.7085
22174629	chr2:22174629:G:C	1.24015e-40	-1.95771e-09	-1.68183	7.11976e-18	-1.95771e-09	-1.59177	5.22827e-10	-1.95771e-09	-1.53778
22175004	chr2:22175004:T:C	1.47929e-40	-1.95771e-09	-1.5055	6.66401e-18	-1.95771e-09	-1.65792	4.38429e-10	-1.95771e-09	-1.71383
22175253	chr2:22175253:C:T	2.09743e-40	-1.95771e-09	-1.15634	1.04399e-17	-1.95771e-09	-1.20901	8.21801e-10	-1.95771e-09	-1.08553
22175502	chr2:22175502:A:C	1.1952e-40	-1.95771e-09	-1.71874	6.06507e-18	-1.95771e-09	-1.7521	4.19597e-10	-1.95771e-09	-1.75773
22175590	chr2:22175590:T:C	1.01775e-40	-1.87946	-1.53232e-09	6.61754e-18	-1.66492	-1.53232e-09	4.76585e-10	-1.63038	-1.53232e-09
22175772	chr2:22175772:A:T	1.17172e-40	-1.95771e-09	-1.73859	6.09549e-18	-1.95771e-09	-1.74709	4.24024e-10	-1.95771e-09	-1.74724
22176248	chr2:22176248:C:A	6.35719e-41	-2.35005	-1.53232e-09	2.96029e-18	-2.46936	-1.53232e-09	2.13619e-10	-2.43284	-1.53232e-09
22176831	chr2:22176831:A:G	9.84115e-42	-2.59866	-1.617	5.71557e-19	-2.68994	-1.42409	5.42769e-11	-2.54459	-1.25834
22177040	chr2:22177040:G:A	8.60429e-42	-2.63302	-1.71695	4.99101e-19	-2.64242	-1.60717	4.73636e-11	-2.44937	-1.4898
22177142	chr2:22177142:A:G	1.30914e-40	-1.95771e-09	-1.62769	6.98285e-18	-1.95771e-09	-1.61119	4.77142e-10	-1.95771e-09	-1.62922
22177462	chr2:22177462:G:A	8.83192e-42	-2.62707	-1.69678	4.44747e-19	-2.70083	-1.66406	3.25266e-11	-2.66496	-1.65001
22177751	chr2:22177751:G:A	1.24413e-40	-1.95771e-09	-1.67862	6.07501e-18	-1.95771e-09	-1.75046	4.18657e-10	-1.95771e-09	-1.75998
22178449	chr2:22178449:C:G	4.54513e-41	-2.68558	-1.53232e-09	2.59831e-18	-2.59978	-1.53232e-09	2.30373e-10	-2.35733	-1.53232e-09
22178528	chr2:22178528:G:A	1.0863e-41	-2.46268	-1.65418	5.33946e-19	-2.69887	-1.48323	4.58085e-11	-2.64464	-1.32792
22178906	chr2:22178906:C:T	1.2278e-40	-1.95771e-09	-1.69183	6.82203e-18	-1.95771e-09	-1.63449	4.57818e-10	-1.95771e-09	-1.67056
22179365	chr2:22179365:C:T	9.08158e-42	-2.64414	-1.65184	5.63064e-19	-2.63056	-1.49845	5.58454e-11	-2.42707	-1.34737
22179389	chr2:22179389:A:G	1.47534e-40	-1.95771e-09	-1.50817	6.66913e-18	-1.95771e-09	-1.65715	4.37325e-10	-1.95771e-09	-1.71635
22179412	chr2:22179412:T:C	1.28083e-40	-1.95771e-09	-1.64955	6.82285e-18	-1.95771e-09	-1.63437	4.66894e-10	-1.95771e-09	-1.65093
22179479	chr2:22179479:C:T	4.57437e-41	-2.67917	-1.53232e-09	2.45128e-18	-2.65803	-1.53232e-09	1.64768e-10	-2.69249	-1.53232e-09
22180283	chr2:22180283:C:T	1.28659e-40	-1.95771e-09	-1.64506	6.86467e-18	-1.95771e-09	-1.62825	4.69741e-10	-1.95771e-09	-1.64485
22180437	chr2:22180437:T:G	1.14761e-40	-1.95771e-09	-1.75938	6.04929e-18	-1.95771e-09	-1.7547	4.1894e-10	-1.95771e-09	-1.7593
22180585	chr2:22180585:C:G	1.28304e-41	-2.69907	-1.25134	5.81911e-19	-2.69012	-1.40596	3.70811e-11	-2.7008	-1.48312
22180586	chr2:22180586:A:G	1.04628e-41	-2.67403	-1.48037	7.55708e-19	-2.68786	-1.14688	7.55991e-11	-2.55949	-0.912091
22181468	chr2:22181468:C:T	1.92744e-40	-1.95771e-09	-1.24086	1.11469e-17	-1.95771e-09	-1.14348	8.36303e-10	-1.95771e-09	-1.06804
22181854	chr2:22181854:TG:T	1.14524e-40	-1.76144	-1.53232e-09	6.72362e-18	-1.64902	-1.53232e-09	4.26466e-10	-1.7415	-1.53232e-09
22182330	chr2:22182330:G:C	3.37198e-41	-1.24192	-1.74222	1.37204e-18	-1.49102	-1.74732	1.09195e-10	-1.36536	-1.73853
22183078	chr2:22183078:A:G	2.69862e-40	-1.95771e-09	-0.904315	1.05173e-17	-1.95771e-09	-1.20162	6.61113e-10	-1.95771e-09	-1.3031
22184105	chr2:22184105:A:G	1.22535e-39	-1.95771e-09	0.608758	7.9999e-17	-1.95771e-09	0.827372	6.604e-09	-1.95771e-09	0.998401
22184193	chr2:22184193:T:C	1.23543e-40	-1.95771e-09	-1.68564	6.55576e-18	-1.95771e-09	-1.6743	4.50767e-10	-1.95771e-09	-1.68608
22184253	chr2:22184253:A:T	9.89457e-42	-2.69413	-1.51611	7.00168e-19	-2.6605	-1.25058	7.0928e-11	-2.50091	-1.03446
22184383	chr2:22184383:C:T	1.72028e-41	-2.02498	-1.63217	7.45797e-19	-2.432	-1.41594	5.25614e-11	-2.5789	-1.25614
22184492	chr2:22184492:C:T	1.71486e-39	-1.95771e-09	0.944861	9.42962e-17	-1.95771e-09	0.991799	7.85993e-09	-1.95771e-09	1.1725
22185716	chr2:22185716:C:T	9.13563e-42	-2.61857	-1.67147	5.23979e-19	-2.70097	-1.49998	4.53092e-11	-2.64108	-1.34244
22186363	chr2:22186363:T:A	1.30559e-40	-1.95771e-09	-1.6304	6.73987e-18	-1.95771e-09	-1.6466	4.65214e-10	-1.95771e-09	-1.65453
22186432	chr2:22186432:A:T	1.30639e-41	-2.67757	-1.25481	7.49744e-19	-2.69213	-1.15054	5.46095e-11	-2.69847	-1.09835
22186440	chr2:22186440:C:T	2.02584e-41	-1.75291	-1.74075	8.53489e-19	-1.95912	-1.75394	6.59786e-11	-1.85851	-1.74919
22186486	chr2:22186486:G:A	1.2717e-40	-1.95771e-09	-1.6567	6.5801e-18	-1.95771e-09	-1.67059	4.54786e-10	-1.95771e-09	-1.6772
22186530	chr2:22186530:C:T	1.16155e-40	-1.95771e-09	-1.7473	6.01689e-18	-1.95771e-09	-1.76007	4.19336e-10	-1.95771e-09	-1.75836
22186538	chr2:22186538:G:A	1.35153e-40	-1.59582	-1.53232e-09	6.1255e-18	-1.74218	-1.53232e-09	4.85646e-10	-1.61155	-1.53232e-09
22186824	chr2:22186824:G:A	1.14683e-40	-1.95771e-09	-1.76006	6.09047e-18	-1.95771e-09	-1.74792	4.28471e-10	-1.95771e-09	-1.73681
22187374	chr2:22187374:G:A	4.57194e-41	-2.6797	-1.53232e-09	2.42567e-18	-2.66853	-1.53232e-09	1.64328e-10	-2.69516	-1.53232e-09
22187478	chr2:22187478:C:T	2.02305e-40	-1.95771e-09	-1.19245	8.17495e-18	-1.95771e-09	-1.45357	5.18725e-10	-1.95771e-09	-1.54566
22187514	chr2:22187514:C:T	1.43195e-41	-2.69976	-1.14085	4.68606e-19	-2.69947	-1.61317	2.85889e-11	-2.69516	-1.74886
22187984	chr2:22187984:A:G	1.75594e-40	-1.95771e-09	-1.33405	1.03174e-17	-1.95771e-09	-1.22081	7.50973e-10	-1.95771e-09	-1.17566
22188115	chr2:22188115:G:A	4.79863e-40	-1.95771e-09	-0.328726	1.89251e-17	-1.95771e-09	-0.614156	1.15991e-09	-1.95771e-09	-0.74093
22188118	chr2:22188118:T:C	1.20166e-41	-2.58729	-1.42864	4.5004e-19	-2.69386	-1.6592	2.97958e-11	-2.69757	-1.7051
22188409	chr2:22188409:G:A	4.63176e-40	-1.95771e-09	-0.36412	1.72317e-17	-1.95771e-09	-0.707889	9.93276e-10	-1.95771e-09	-0.896022
22189343	chr2:22189343:G:A	1.22024e-40	-1.95771e-09	-1.69801	6.20089e-18	-1.95771e-09	-1.72995	4.24197e-10	-1.95771e-09	-1.74683
22189348	chr2:22189348:C:A	1.15433e-40	-1.95771e-09	-1.75354	6.01888e-18	-1.95771e-09	-1.75974	4.19008e-10	-1.95771e-09	-1.75914
22189696	chr2:22189696:GAAC:G	2.40571e-40	-1.95771e-09	-1.01921	1.04311e-17	-1.95771e-09	-1.20985	6.58703e-10	-1.95771e-09	-1.30676
22189712	chr2:22189712:C:A	2.16563e-40	-1.95771e-09	-1.12435	8.5335e-18	-1.95771e-09	-1.41064	5.38337e-10	-1.95771e-09	-1.50855
22190469	chr2:22190469:A:T	8.0091e-41	-2.11906	-1.53232e-09	3.32615e-18	-2.35283	-1.53232e-09	3.24165e-10	-2.01578	-1.53232e-09
22190481	chr2:22190481:T:C	5.49605e-41	-2.49561	-1.53232e-09	2.73995e-18	-2.5467	-1.53232e-09	2.11217e-10	-2.44414	-1.53232e-09
22191222	chr2:22191222:G:C	3.38349e-40	-1.95771e-09	-0.678149	1.60333e-17	-1.95771e-09	-0.779976	1.25144e-09	-1.95771e-09	-0.664976
22192643	chr2:22192643:C:G	1.26036e-40	-1.95771e-09	-1.66566	7.13646e-18	-1.95771e-09	-1.58943	5.1031e-10	-1.95771e-09	-1.56201
22193261	chr2:22193261:A:G	6.04104e-40	-1.95771e-09	-0.0984803	2.85437e-17	-1.95771e-09	-0.203205	1.79599e-09	-1.95771e-09	-0.303719
22193295	chr2:22193295:C:T	1.47488e-40	-1.95771e-09	-1.50848	7.66298e-18	-1.95771e-09	-1.51824	5.26164e-10	-1.95771e-09	-1.53142
22193565	chr2:22193565:C:T	1.21159e-40	-1.95771e-09	-1.70512	6.13075e-18	-1.95771e-09	-1.74133	4.26167e-10	-1.95771e-09	-1.7422
22193778	chr2:22193778:A:G	3.00149e-40	-1.95771e-09	-0.797949	1.24667e-17	-1.95771e-09	-1.03158	7.801e-10	-1.95771e-09	-1.13761
22193976	chr2:22193976:A:G	1.91559e-40	-1.95771e-09	-1.24703	9.58029e-18	-1.95771e-09	-1.29494	6.7201e-10	-1.95771e-09	-1.28676
22194017	chr2:22194017:C:T	4.92044e-40	-1.95771e-09	-0.303659	1.83863e-17	-1.95771e-09	-0.643035	1.12748e-09	-1.95771e-09	-0.769288
22194376	chr2:22194376:C:T	6.23759e-40	-1.95771e-09	-0.0664622	3.55147e-17	-1.95771e-09	0.0153053	2.95662e-09	-1.95771e-09	0.194773
22194526	chr2:22194526:C:G	8.55904e-42	-2.66147	-1.69377	4.34189e-19	-2.63029	-1.75863	3.90052e-11	-2.40215	-1.73118
22194665	chr2:22194665:G:A	2.64334e-41	-2.6989	-0.528697	1.08171e-18	-2.68644	-0.789663	7.17047e-11	-2.63038	-0.89409
22195079	chr2:22195079:T:C	6.29592e-40	-0.0571547	-1.53232e-09	6.92579e-17	0.683194	-1.53232e-09	1.76474e-09	-0.32127	-1.53232e-09
22195347	chr2:22195347:C:T	1.44793e-40	-1.95771e-09	-1.52692	7.09858e-18	-1.95771e-09	-1.59475	4.81409e-10	-1.95771e-09	-1.62031
22195614	chr2:22195614:C:T	6.77518e-40	-1.95771e-09	0.0162102	3.81571e-17	-1.95771e-09	0.0870701	3.21136e-09	-1.95771e-09	0.277422
22196596	chr2:22196596:C:A	1.36294e-40	-1.95771e-09	-1.58741	7.97055e-18	-1.95771e-09	-1.47889	5.70222e-10	-1.95771e-09	-1.451
22196914	chr2:22196914:G:A	1.36176e-40	-1.95771e-09	-1.58828	7.96644e-18	-1.95771e-09	-1.47941	5.69725e-10	-1.95771e-09	-1.45188
22197507	chr2:22197507:T:C	2.23384e-40	-1.95771e-09	-1.09333	8.68793e-18	-1.95771e-09	-1.39271	5.46107e-10	-1.95771e-09	-1.49421
22197609	chr2:22197609:CTT:C	2.16438e-40	-1.95771e-09	-1.12492	8.4895e-18	-1.95771e-09	-1.41581	5.35696e-10	-1.95771e-09	-1.51346
22198293	chr2:22198293:C:T	1.5841e-40	-1.95771e-09	-1.43704	7.91135e-18	-1.95771e-09	-1.48634	5.81733e-10	-1.95771e-09	-1.43102
22198471	chr2:22198471:A:C	2.40998e-40	-0.547322	-0.470114	4.7933e-18	-1.31381	-0.673617	2.95197e-10	-1.36177	-0.747616
22198860	chr2:22198860:T:C	2.4984e-40	-0.981407	-1.53232e-09	1.09796e-17	-1.15861	-1.53232e-09	1.03726e-09	-0.852689	-1.53232e-09
22199672	chr2:22199672:A:G	1.95261e-40	-1.95771e-09	-1.22789	7.88878e-18	-1.95771e-09	-1.4892	5.03203e-10	-1.95771e-09	-1.57604
22199829	chr2:22199829:G:C	2.94046e-41	-1.37629	-1.74479	9.8909e-19	-1.81544	-1.75017	7.33348e-11	-1.75207	-1.74992
22199844	chr2:22199844:A:T	3.94361e-41	-1.94752	-0.880027	7.88938e-19	-2.49003	-1.30168	4.09699e-11	-2.63821	-1.44598
22200717	chr2:22200717:T:G	1.42003e-40	-1.95771e-09	-1.54638	8.14557e-18	-1.95771e-09	-1.45717	6.06143e-10	-1.95771e-09	-1.38991
22200817	chr2:22200817:CT:C	4.06346e-39	-1.95771e-09	1.80756	1.75563e-16	-1.95771e-09	1.61336	1.13895e-08	-1.95771e-09	1.54342
22201458	chr2:22201458:A:G	2.16219e-40	-1.95771e-09	-1.12594	8.48163e-18	-1.95771e-09	-1.41674	5.34696e-10	-1.95771e-09	-1.51533
22202033	chr2:22202033:T:C	1.61468e-40	-1.95771e-09	-1.41792	7.63583e-18	-1.95771e-09	-1.52179	5.28887e-10	-1.95771e-09	-1.52625
22202283	chr2:22202283:A:G	1.51738e-41	-2.02473	-1.75792	5.52142e-19	-2.40164	-1.74695	4.64312e-11	-2.20577	-1.75329
22202374	chr2:22202374:G:C	6.07549e-41	-2.39538	-1.53232e-09	2.76977e-18	-2.53588	-1.53232e-09	1.75312e-10	-2.63046	-1.53232e-09
22202415	chr2:22202415:C:T	1.44377e-41	-2.48815	-1.34423	6.6398e-19	-2.59253	-1.37162	4.88253e-11	-2.48547	-1.42332
22202427	chr2:22202427:C:T	1.184e-41	-2.39476	-1.63598	4.56897e-19	-2.635	-1.70294	2.91455e-11	-2.69682	-1.72791
22202954	chr2:22202954:G:A	1.84501e-41	-2.52933	-1.05783	8.45334e-19	-2.41059	-1.31208	6.63956e-11	-2.20279	-1.39861
22203148	chr2:22203148:A:T	1.38376e-39	-1.95771e-09	0.730334	9.74183e-17	-1.95771e-09	1.02437	8.24328e-09	-1.95771e-09	1.22012
22203620	chr2:22203620:G:A	9.59026e-42	-2.49738	-1.7441	4.44046e-19	-2.61008	-1.75639	3.40498e-11	-2.51539	-1.75381
22204042	chr2:22204042:T:C	5.22725e-40	-1.95771e-09	-0.24317	2.5229e-17	-1.95771e-09	-0.326648	2.2268e-09	-1.95771e-09	-0.0887079
22204473	chr2:22204473:G:C	3.58296e-40	-1.95771e-09	-0.620866	1.48409e-17	-1.95771e-09	-0.857254	9.26274e-10	-1.95771e-09	-0.96586
22205078	chr2:22205078:AAAAC:A	2.09683e-41	-2.69577	-0.763442	8.24352e-19	-2.65914	-1.08866	5.70423e-11	-2.56551	-1.18772
22205188	chr2:22205188:GA:G	5.96825e-41	-2.41319	-1.53232e-09	3.07813e-18	-2.43032	-1.53232e-09	3.12424e-10	-2.05267	-1.53232e-09
22205643	chr2:22205643:T:A	5.86898e-40	-1.95771e-09	-0.127376	2.3917e-17	-1.95771e-09	-0.380053	1.43352e-09	-1.95771e-09	-0.529142
22205682	chr2:22205682:G:A	4.8778e-41	-2.61495	-1.53232e-09	2.68338e-18	-2.56757	-1.53232e-09	1.84939e-10	-2.577	-1.53232e-09
22205808	chr2:22205808:C:T	8.90972e-42	-2.56841	-1.74667	6.57414e-19	-2.22373	-1.75035	5.56267e-11	-2.02527	-1.7531
22206415	chr2:22206415:C:T	1.48412e-40	-1.95771e-09	-1.50223	7.48111e-18	-1.95771e-09	-1.54226	5.01134e-10	-1.95771e-09	-1.58016
22206445	chr2:22206445:T:C	1.23149e-40	-1.95771e-09	-1.68883	6.20811e-18	-1.95771e-09	-1.72879	4.31774e-10	-1.95771e-09	-1.72913
22206711	chr2:22206711:A:G	1.34614e-40	-1.95771e-09	-1.59982	6.73248e-18	-1.95771e-09	-1.6477	4.78844e-10	-1.95771e-09	-1.62565
22206801	chr2:22206801:T:C	1.43631e-40	-1.95771e-09	-1.53498	8.41346e-18	-1.95771e-09	-1.42481	6.23015e-10	-1.95771e-09	-1.36246
22206825	chr2:22206825:C:T	1.44685e-40	-1.95771e-09	-1.52767	7.09326e-18	-1.95771e-09	-1.5955	5.18744e-10	-1.95771e-09	-1.54562
22206860	chr2:22206860:C:T	1.15439e-40	-1.95771e-09	-1.75349	6.1149e-18	-1.95771e-09	-1.74391	4.32718e-10	-1.95771e-09	-1.72694
22207155	chr2:22207155:A:T	1.66271e-40	-1.95771e-09	-1.38861	8.00729e-18	-1.95771e-09	-1.47429	5.06026e-10	-1.95771e-09	-1.57044
22207562	chr2:22207562:C:T	4.9989e-41	-2.59042	-1.53232e-09	2.78744e-18	-2.52952	-1.53232e-09	1.75489e-10	-2.62945	-1.53232e-09
22207727	chr2:22207727:T:C	3.4392e-40	-1.95771e-09	-0.661817	1.55744e-17	-1.95771e-09	-0.809013	1.00915e-09	-1.95771e-09	-0.880161
22207923	chr2:22207923:T:C	1.61306e-41	-2.01609	-1.70542	6.00289e-19	-2.42616	-1.63883	5.18211e-11	-2.22974	-1.61949
22208074	chr2:22208074:T:A	2.09324e-41	-1.88544	-1.57549	7.81476e-19	-2.37035	-1.43086	7.09792e-11	-2.17921	-1.35543
22208238	chr2:22208238:C:T	8.7429e-42	-2.58088	-1.75311	5.21462e-19	-2.54059	-1.66518	6.25573e-11	-2.13865	-1.52229
22208250	chr2:22208250:C:G	2.14709e-41	-1.89152	-1.54401	8.06415e-19	-2.37844	-1.39136	7.3124e-11	-2.19259	-1.31228
22208419	chr2:22208419:G:T	1.85897e-41	-1.99919	-1.58043	7.22388e-19	-2.44203	-1.4378	6.39839e-11	-2.27533	-1.36307
22208453	chr2:22208453:A:G	8.58175e-42	-2.63254	-1.72005	5.0394e-19	-2.48073	-1.75921	3.98099e-11	-2.3582	-1.75471
22209861	chr2:22209861:T:C	1.14705e-40	-1.95771e-09	-1.75986	6.0312e-18	-1.95771e-09	-1.7577	4.18646e-10	-1.95771e-09	-1.76
22210001	chr2:22210001:G:A	9.25468e-42	-2.62246	-1.65463	5.89339e-19	-2.34953	-1.73387	5.4023e-11	-2.04938	-1.75824
22210604	chr2:22210604:T:C	2.18314e-40	-1.95771e-09	-1.11629	1.04263e-17	-1.95771e-09	-1.21031	6.70708e-10	-1.95771e-09	-1.2887
22210757	chr2:22210757:T:A	1.26965e-40	-1.95771e-09	-1.65832	6.89458e-18	-1.95771e-09	-1.62391	5.06223e-10	-1.95771e-09	-1.57005
22210891	chr2:22210891:A:T	1.06764e-41	-2.4696	-1.66459	7.37992e-19	-2.38422	-1.47425	1.01114e-10	-1.85501	-1.32576
22210997	chr2:22210997:G:A	1.1718e-40	-1.95771e-09	-1.73852	6.03508e-18	-1.95771e-09	-1.75705	4.19352e-10	-1.95771e-09	-1.75832
22211524	chr2:22211524:C:A	1.24705e-40	-1.95771e-09	-1.67627	6.3492e-18	-1.95771e-09	-1.70631	4.38759e-10	-1.95771e-09	-1.71308
22211865	chr2:22211865:G:A	5.72797e-41	-2.45428	-1.53232e-09	2.57349e-18	-2.60938	-1.53232e-09	1.85284e-10	-2.57514	-1.53232e-09
22211970	chr2:22211970:A:G	1.1843e-40	-1.95771e-09	-1.72791	6.62878e-18	-1.95771e-09	-1.66322	4.77717e-10	-1.95771e-09	-1.62801
22212190	chr2:22212190:T:A	1.15506e-40	-1.95771e-09	-1.75291	6.09946e-18	-1.95771e-09	-1.74644	4.19925e-10	-1.95771e-09	-1.75695
22212248	chr2:22212248:C:T	1.0226e-41	-2.66883	-1.50846	6.1278e-19	-2.65798	-1.38642	5.37733e-11	-2.61216	-1.2001
22212475	chr2:22212475:G:C	1.70547e-40	-1.95771e-09	-1.36321	8.05549e-18	-1.95771e-09	-1.46829	5.10777e-10	-1.95771e-09	-1.5611
22212484	chr2:22212484:A:G	2.35553e-41	-1.8236	-1.51928	1.25597e-18	-1.8243	-1.50244	1.36798e-10	-1.3501	-1.52842
22212647	chr2:22212647:T:C	2.6539e-41	-1.60888	-1.61473	8.97757e-19	-2.18931	-1.47319	8.08618e-11	-2.00357	-1.40072
22212736	chr2:22212736:T:C	2.40964e-40	-0.364394	-0.653184	1.41718e-17	-0.297926	-0.605465	5.8517e-10	-0.793981	-0.631146
22212838	chr2:22212838:G:T	1.16405e-40	-1.95771e-09	-1.74515	6.54732e-18	-1.95771e-09	-1.67559	4.74424e-10	-1.95771e-09	-1.63493
22213171	chr2:22213171:G:A	2.55116e-41	-1.71665	-1.54644	9.04965e-19	-2.24555	-1.40895	8.20913e-11	-2.04496	-1.34423
22213575	chr2:22213575:C:T	4.65129e-41	-2.6625	-1.53232e-09	2.41876e-18	-2.67139	-1.53232e-09	1.69217e-10	-2.66585	-1.53232e-09
22213829	chr2:22213829:T:TGATA	9.98702e-42	-2.4648	-1.73614	5.32349e-19	-2.45811	-1.72699	5.73134e-11	-2.05596	-1.69253
22213848	chr2:22213848:C:T	6.58715e-41	-2.31452	-1.53232e-09	3.1326e-18	-2.41278	-1.53232e-09	2.57044e-10	-2.24778	-1.53232e-09
22214004	chr2:22214004:C:G	1.46692e-40	-1.95771e-09	-1.51389	1.01026e-17	-1.95771e-09	-1.24185	8.07519e-10	-1.95771e-09	-1.10306
22214259	chr2:22214259:C:T	1.15806e-40	-1.95771e-09	-1.75031	6.23769e-18	-1.95771e-09	-1.72403	4.50033e-10	-1.95771e-09	-1.68771
22214770	chr2:22214770:C:T	1.75895e-40	0.301033	-1.63337	9.69281e-18	0.310577	-1.59384	3.85796e-10	-0.248293	-1.59343
22214800	chr2:22214800:C:T	1.15463e-40	-1.95771e-09	-1.75328	6.0265e-18	-1.95771e-09	-1.75848	4.26805e-10	-1.95771e-09	-1.7407
22215334	chr2:22215334:A:G	8.58571e-41	-2.04954	-1.53232e-09	5.80996e-18	-1.79507	-1.53232e-09	4.76736e-10	-1.63007	-1.53232e-09
22215428	chr2:22215428:T:C	1.73114e-41	-2.47303	-1.17783	1.35829e-18	-2.41021	-0.838201	2.20049e-10	-1.87831	-0.524866
22215530	chr2:22215530:A:G	1.23778e-41	-2.24817	-1.73815	8.27075e-19	-2.12661	-1.61789	1.1706e-10	-1.52344	-1.5109
22215755	chr2:22215755:A:G	1.21208e-40	-1.95771e-09	-1.70472	6.88026e-18	-1.95771e-09	-1.62599	4.98448e-10	-1.95771e-09	-1.58553
22215802	chr2:22215802:A:G	1.27992e-40	-1.95771e-09	-1.65026	6.95279e-18	-1.95771e-09	-1.6155	5.11093e-10	-1.95771e-09	-1.56048
22216536	chr2:22216536:T:C	8.85091e-42	-2.6506	-1.6711	5.24237e-19	-2.64228	-1.55817	4.01527e-11	-2.56412	-1.54022
22216642	chr2:22216642:A:C	2.55811e-41	-1.69963	-1.56074	9.53707e-19	-2.19937	-1.40267	9.33784e-11	-1.93853	-1.32184
22216871	chr2:22216871:C:T	8.4622e-41	-1.16933	-0.894704	1.21283e-18	-1.85461	-1.50707	7.08275e-11	-1.82831	-1.70847
22217190	chr2:22217190:C:G	1.30798e-40	-1.95771e-09	-1.62857	7.14089e-18	-1.95771e-09	-1.58881	5.26712e-10	-1.95771e-09	-1.53038
22217916	chr2:22217916:T:C	9.09891e-42	-2.56577	-1.7283	4.79301e-19	-2.5716	-1.71847	4.85871e-11	-2.23153	-1.68215
22218160	chr2:22218160:C:A	1.67386e-40	0.231142	-1.61307	9.2851e-18	0.243287	-1.56952	3.69201e-10	-0.314944	-1.57074
22219227	chr2:22219227:T:A	2.0679e-41	-1.85277	-1.62033	7.38956e-19	-2.25076	-1.6064	6.44928e-11	-2.00294	-1.62753
22219520	chr2:22219520:G:A	2.7581e-41	-1.58155	-1.60355	9.37099e-19	-2.15483	-1.46478	8.98063e-11	-1.90899	-1.39038
22219573	chr2:22219573:C:A	3.21256e-40	-1.95771e-09	-0.729987	1.4981e-17	-1.95771e-09	-0.847859	1.02138e-09	-1.95771e-09	-0.868123
22220038	chr2:22220038:ATAAT:A	8.49252e-42	-2.70064	-1.6624	5.09493e-19	-2.53299	-1.69599	3.86951e-11	-2.45632	-1.685
22220111	chr2:22220111:T:C	1.60069e-40	-1.95771e-09	-1.42662	7.65252e-18	-1.95771e-09	-1.51961	4.90213e-10	-1.95771e-09	-1.60219
22220471	chr2:22220471:T:C	9.2516e-42	-2.5274	-1.75003	4.90329e-19	-2.52338	-1.74394	5.02211e-11	-2.1597	-1.72089
22220761	chr2:22220761:G:A	1.26002e-40	-1.95771e-09	-1.66593	6.82328e-18	-1.95771e-09	-1.6343	5.00269e-10	-1.95771e-09	-1.58188
22220816	chr2:22220816:A:G	1.18022e-40	-1.95771e-09	-1.73136	6.56779e-18	-1.95771e-09	-1.67246	4.72295e-10	-1.95771e-09	-1.63943
22220968	chr2:22220968:G:A	2.11059e-41	-1.92523	-1.52744	8.1806e-19	-2.38983	-1.36563	7.36402e-11	-2.22056	-1.27728
22221016	chr2:22221016:G:A	1.55716e-40	-1.95771e-09	-1.45419	8.45611e-18	-1.95771e-09	-1.41975	5.66871e-10	-1.95771e-09	-1.4569
22221036	chr2:22221036:G:A	2.26854e-40	-1.95771e-09	-1.07792	1.07826e-17	-1.95771e-09	-1.17671	6.8721e-10	-1.95771e-09	-1.26439
22221157	chr2:22221157:A:T	3.50602e-40	-1.95771e-09	-0.642574	1.86947e-17	-1.95771e-09	-0.626405	1.21277e-09	-1.95771e-09	-0.696366
22221349	chr2:22221349:G:A	2.52999e-41	-1.72041	-1.55101	9.17239e-19	-2.24153	-1.3995	8.88922e-11	-1.99294	-1.31666
22222278	chr2:22222278:G:A	1.29711e-41	-2.66496	-1.27455	8.32413e-19	-2.66319	-1.07488	7.87579e-11	-2.61937	-0.811283
22222314	chr2:22222314:G:T	2.68963e-40	-1.95771e-09	-0.907654	1.55675e-17	-1.95771e-09	-0.809457	1.18207e-09	-1.95771e-09	-0.722006
22222473	chr2:22222473:T:C	1.35468e-41	-2.6743	-1.22178	8.95245e-19	-2.65285	-1.01245	8.60794e-11	-2.6037	-0.738063
22223008	chr2:22223008:G:A	2.29456e-41	-1.72189	-1.64721	8.10029e-19	-2.23579	-1.52953	7.67088e-11	-1.99106	-1.46596
22223138	chr2:22223138:C:T	2.54485e-40	-1.95771e-09	-0.962984	1.00645e-17	-1.95771e-09	-1.24563	6.37355e-10	-1.95771e-09	-1.3397
22223451	chr2:22223451:A:T	9.45186e-42	-2.62204	-1.63397	5.30181e-19	-2.61809	-1.57109	4.09188e-11	-2.57112	-1.51432
22224277	chr2:22224277:T:A	2.26065e-40	-1.95771e-09	-1.0814	9.12708e-18	-1.95771e-09	-1.3434	5.83248e-10	-1.95771e-09	-1.42842
22224294	chr2:22224294:G:T	8.70925e-41	-2.03525	-1.53232e-09	3.3827e-18	-2.33597	-1.53232e-09	6.29305e-10	-1.35241	-1.53232e-09
22224478	chr2:22224478:G:A	5.2627e-40	-1.95771e-09	-0.236412	2.39605e-17	-1.95771e-09	-0.378235	1.48653e-09	-1.95771e-09	-0.49283
22225261	chr2:22225261:G:A	2.13978e-41	-1.90018	-1.53875	8.11007e-19	-2.37371	-1.39042	7.75145e-11	-2.14041	-1.30616
22225540	chr2:22225540:G:A	7.37302e-41	-1.70653	-0.495286	5.3224e-18	-1.10548	-0.777239	1.62261e-10	-1.71789	-0.989933
22225720	chr2:22225720:C:A	8.25348e-42	-2.63508	-1.75651	4.63751e-19	-2.56588	-1.75717	3.27429e-11	-2.55628	-1.75206
22226248	chr2:22226248:A:G	1.18041e-40	-1.95771e-09	-1.73119	6.56919e-18	-1.95771e-09	-1.67225	4.72422e-10	-1.95771e-09	-1.63916
22226489	chr2:22226489:A:C	1.18167e-40	-1.95771e-09	-1.73013	6.57988e-18	-1.95771e-09	-1.67063	4.73235e-10	-1.95771e-09	-1.63744
22226490	chr2:22226490:T:C	1.77486e-40	-1.95771e-09	-1.32334	8.33232e-18	-1.95771e-09	-1.4345	5.25518e-10	-1.95771e-09	-1.53265
22226634	chr2:22226634:T:G	1.24532e-40	-1.95771e-09	-1.67766	6.73583e-18	-1.95771e-09	-1.6472	4.91941e-10	-1.95771e-09	-1.59867
22226672	chr2:22226672:T:C	1.79235e-40	-1.95771e-09	-1.31353	8.41704e-18	-1.95771e-09	-1.42438	5.29962e-10	-1.95771e-09	-1.52422
22226782	chr2:22226782:G:C	2.80973e-40	-1.95771e-09	-0.863968	1.31434e-17	-1.95771e-09	-0.978723	8.25928e-10	-1.95771e-09	-1.08052
22226985	chr2:22226985:TC:T	4.51138e-41	-2.69304	-1.53232e-09	2.35704e-18	-2.69724	-1.53232e-09	1.63437e-10	-2.7006	-1.53232e-09
22226986	chr2:22226986:C:T	1.87497e-41	-2.32287	-1.24817	7.46195e-19	-2.19292	-1.65449	9.94336e-11	-1.43764	-1.7599
22227160	chr2:22227160:A:C	4.04188e-40	0.0237913	-0.524137	2.40159e-17	0.0926348	-0.46856	9.47733e-10	-0.442077	-0.50088
22227246	chr2:22227246:G:C	5.44917e-40	-1.95771e-09	-0.201592	2.48272e-17	-1.95771e-09	-0.342702	1.53899e-09	-1.95771e-09	-0.458147
22227377	chr2:22227377:G:A	2.0247e-41	-2.06047	-1.43375	8.05721e-19	-2.41628	-1.35438	7.26392e-11	-2.14411	-1.36741
22227731	chr2:22227731:C:T	9.08977e-42	-2.64186	-1.65322	5.35943e-19	-2.58293	-1.59544	4.6231e-11	-2.43698	-1.5264
22227858	chr2:22227858:C:T	2.48209e-41	-1.7164	-1.57414	8.7801e-19	-2.25897	-1.42577	8.48181e-11	-2.00882	-1.3477
22227935	chr2:22227935:T:A	1.0788e-41	-2.64346	-1.48033	4.74327e-19	-2.68861	-1.61189	3.39996e-11	-2.64139	-1.62929
22228122	chr2:22228122:A:G	1.19302e-40	-1.95771e-09	-1.72057	6.68263e-18	-1.95771e-09	-1.65513	4.82155e-10	-1.95771e-09	-1.61876
22228829	chr2:22228829:C:CA	2.38612e-41	-2.69608	-0.63389	9.30749e-19	-2.6613	-0.965113	5.56594e-11	-2.62952	-1.14826
22228894	chr2:22228894:G:T	1.19289e-40	-1.95771e-09	-1.72068	6.15514e-18	-1.95771e-09	-1.73735	4.24314e-10	-1.95771e-09	-1.74656
22228906	chr2:22228906:T:A	1.18033e-40	-1.95771e-09	-1.73126	6.56599e-18	-1.95771e-09	-1.67274	4.72061e-10	-1.95771e-09	-1.63992
22228955	chr2:22228955:A:C	1.38959e-40	-1.95771e-09	-1.56804	6.84553e-18	-1.95771e-09	-1.63105	4.60153e-10	-1.95771e-09	-1.66547
22229057	chr2:22229057:G:T	1.19108e-40	-1.95771e-09	-1.72219	6.01908e-18	-1.95771e-09	-1.75971	4.18984e-10	-1.95771e-09	-1.7592
22229075	chr2:22229075:G:A	1.26499e-40	-1.95771e-09	-1.66199	6.85553e-18	-1.95771e-09	-1.62959	5.02798e-10	-1.95771e-09	-1.57684
22229387	chr2:22229387:TG:T	1.1856e-41	-2.39442	-1.63497	6.08152e-19	-2.29626	-1.75571	7.95686e-11	-1.66954	-1.75087
22229499	chr2:22229499:A:C	1.13779e-41	-2.4179	-1.65266	5.90721e-19	-2.32254	-1.75852	7.6601e-11	-1.71338	-1.74504
22229651	chr2:22229651:T:C	1.83981e-40	0.232853	-1.52025	1.02334e-17	0.234928	-1.46392	4.08208e-10	-0.317729	-1.46752
22229699	chr2:22229699:A:G	1.12523e-41	-2.6911	-1.39056	7.50606e-19	-2.62201	-1.21951	7.09457e-11	-2.56161	-0.9735
22229818	chr2:22229818:T:C	1.17878e-40	-1.95771e-09	-1.73258	6.55097e-18	-1.95771e-09	-1.67503	4.70775e-10	-1.95771e-09	-1.64265
22229823	chr2:22229823:A:T	5.02634e-41	-2.58495	-1.53232e-09	2.59305e-18	-2.60181	-1.53232e-09	1.85067e-10	-2.57631	-1.53232e-09
22230406	chr2:22230406:A:G	3.10869e-40	-1.95771e-09	-0.762853	1.44433e-17	-1.95771e-09	-0.884412	9.06767e-10	-1.95771e-09	-0.987144
22230576	chr2:22230576:G:C	1.69789e-40	-1.95771e-09	-1.36767	8.01846e-18	-1.95771e-09	-1.4729	5.09095e-10	-1.95771e-09	-1.5644
22230854	chr2:22230854:A:C	4.50162e-41	-2.6952	-1.53232e-09	2.37646e-18	-2.68903	-1.53232e-09	1.66077e-10	-2.68458	-1.53232e-09
22231097	chr2:22231097:T:G	1.17675e-40	-1.95771e-09	-1.7343	6.5313e-18	-1.95771e-09	-1.67804	4.6914e-10	-1.95771e-09	-1.64613
22231276	chr2:22231276:A:G	1.17992e-40	-1.95771e-09	-1.73161	6.56198e-18	-1.95771e-09	-1.67335	4.71733e-10	-1.95771e-09	-1.64062
22231561	chr2:22231561:T:C	3.79913e-40	-0.124314	-0.43797	2.26013e-17	-0.0539625	-0.382672	9.03805e-10	-0.57577	-0.414646
22231573	chr2:22231573:T:C	1.60053e-40	-1.95771e-09	-1.42672	1.1494e-17	-1.95771e-09	-1.11282	9.3837e-10	-1.95771e-09	-0.952885
22231810	chr2:22231810:T:C	8.63486e-42	-2.69331	-1.65311	4.58749e-19	-2.70097	-1.63293	3.19949e-11	-2.70098	-1.63047
22231961	chr2:22231961:G:A	1.47613e-40	-1.95771e-09	-1.50763	7.34275e-18	-1.95771e-09	-1.56093	5.32382e-10	-1.95771e-09	-1.51967
22232022	chr2:22232022:T:C	1.15475e-41	-2.65378	-1.40198	7.04913e-19	-2.67553	-1.22879	6.49624e-11	-2.63713	-0.986093
22232465	chr2:22232465:C:T	1.17733e-40	-1.95771e-09	-1.73381	6.01807e-18	-1.95771e-09	-1.75988	4.20227e-10	-1.95771e-09	-1.75623
22232649	chr2:22232649:G:A	1.82421e-41	-2.00853	-1.58997	7.20039e-19	-2.42476	-1.45833	6.66103e-11	-2.21825	-1.37992
22232733	chr2:22232733:A:G	8.5797e-42	-2.68908	-1.66375	4.54234e-19	-2.70062	-1.64317	3.15773e-11	-2.70039	-1.6442
22233100	chr2:22233100:T:G	2.36703e-40	-1.95771e-09	-1.03542	1.35452e-17	-1.95771e-09	-0.948612	1.02481e-09	-1.95771e-09	-0.864763
22233873	chr2:22233873:T:C	1.38994e-40	-1.95771e-09	-1.56779	6.847e-18	-1.95771e-09	-1.63083	4.60253e-10	-1.95771e-09	-1.66525
22234145	chr2:22234145:C:A	5.10442e-41	-2.56953	-1.53232e-09	2.89456e-18	-2.49181	-1.53232e-09	2.10296e-10	-2.44851	-1.53232e-09
22234520	chr2:22234520:A:G	1.1798e-40	-1.95771e-09	-1.73171	6.55998e-18	-1.95771e-09	-1.67365	4.71393e-10	-1.95771e-09	-1.64134
22234714	chr2:22234714:G:A	8.78919e-42	-2.64377	-1.68493	5.96248e-19	-2.57721	-1.49453	5.72887e-11	-2.39521	-1.35372
22234731	chr2:22234731:G:A	8.54194e-42	-2.63517	-1.72207	5.11082e-19	-2.61452	-1.61135	4.50083e-11	-2.46955	-1.52063
22234952	chr2:22234952:T:C	1.18331e-40	-1.95771e-09	-1.72874	6.5936e-18	-1.95771e-09	-1.66854	4.7423e-10	-1.95771e-09	-1.63534
22235165	chr2:22235165:C:T	1.18661e-40	-1.95771e-09	-1.72596	6.62484e-18	-1.95771e-09	-1.66382	4.76839e-10	-1.95771e-09	-1.62985
22235214	chr2:22235214:G:A	1.14821e-40	-1.95771e-09	-1.75885	6.2631e-18	-1.95771e-09	-1.71997	4.46687e-10	-1.95771e-09	-1.69517
22235258	chr2:22235258:CA:C	1.17088e-40	-1.95771e-09	-1.7393	6.5833e-18	-1.95771e-09	-1.67011	4.64076e-10	-1.95771e-09	-1.65698
22235561	chr2:22235561:C:T	4.8305e-41	-2.62469	-1.53232e-09	2.41649e-18	-2.67233	-1.53232e-09	1.63384e-10	-2.70093	-1.53232e-09
22235838	chr2:22235838:G:A	1.70067e-40	-1.95771e-09	-1.36603	8.0337e-18	-1.95771e-09	-1.471	5.10226e-10	-1.95771e-09	-1.56218
22235996	chr2:22235996:C:T	3.44884e-40	-1.95771e-09	-0.659018	1.655e-17	-1.95771e-09	-0.748258	1.31115e-09	-1.95771e-09	-0.618372
22236160	chr2:22236160:G:A	1.15134e-40	-1.95771e-09	-1.75613	6.33736e-18	-1.95771e-09	-1.70818	4.53299e-10	-1.95771e-09	-1.68048
22236215	chr2:22236215:C:T	1.06005e-41	-2.38144	-1.75988	6.60568e-19	-2.27955	-1.68975	9.49587e-11	-1.64158	-1.60201
22236289	chr2:22236289:G:A	1.24362e-41	-2.39583	-1.58578	7.07011e-19	-2.6999	-1.20145	6.89396e-11	-2.59368	-0.970117
22236439	chr2:22236439:C:T	1.40571e-40	-1.95771e-09	-1.55652	6.90517e-18	-1.95771e-09	-1.62237	4.63491e-10	-1.95771e-09	-1.65824
22236577	chr2:22236577:G:A	1.15324e-40	-1.95771e-09	-1.75448	6.37301e-18	-1.95771e-09	-1.70257	4.56425e-10	-1.95771e-09	-1.67361
22236579	chr2:22236579:T:G	1.62426e-40	-1.95771e-09	-1.41201	1.17461e-17	-1.95771e-09	-1.09112	9.58232e-10	-1.95771e-09	-0.93194
22236761	chr2:22236761:C:T	1.1808e-40	-1.95771e-09	-1.73087	6.56721e-18	-1.95771e-09	-1.67255	4.72068e-10	-1.95771e-09	-1.63991
22236773	chr2:22236773:A:G	1.16024e-41	-2.30852	-1.7425	5.08726e-19	-2.47092	-1.75956	3.56579e-11	-2.46348	-1.75958
22236922	chr2:22236922:T:C	1.15442e-40	-1.95771e-09	-1.75345	6.27356e-18	-1.95771e-09	-1.7183	4.47022e-10	-1.95771e-09	-1.69442
22237224	chr2:22237224:C:A	1.23293e-41	-2.67387	-1.31638	7.93273e-19	-2.65525	-1.13098	7.5202e-11	-2.6053	-0.871548
22237659	chr2:22237659:G:A	1.84407e-40	-1.95771e-09	-1.28508	1.00503e-17	-1.95771e-09	-1.24704	6.93334e-10	-1.95771e-09	-1.25552
22237836	chr2:22237836:A:G	1.18275e-40	-1.95771e-09	-1.72922	6.58511e-18	-1.95771e-09	-1.66983	4.73614e-10	-1.95771e-09	-1.63664
22238044	chr2:22238044:T:G	9.61491e-41	-1.93633	-1.53232e-09	2.60496e-18	-2.59723	-1.53232e-09	2.3102e-10	-2.35452	-1.53232e-09
22238116	chr2:22238116:T:A	1.16976e-40	-1.95771e-09	-1.74026	6.45548e-18	-1.95771e-09	-1.68971	4.62473e-10	-1.95771e-09	-1.66044
22238860	chr2:22238860:G:A	1.16207e-40	-1.95771e-09	-1.74685	6.36107e-18	-1.95771e-09	-1.70445	4.5533e-10	-1.95771e-09	-1.67601
22238897	chr2:22238897:A:T	1.82616e-40	0.225407	-1.52025	1.01506e-17	0.226807	-1.46392	4.0531e-10	-0.324854	-1.46752
22238948	chr2:22238948:C:T	4.47779e-41	-2.70051	-1.53232e-09	2.49501e-18	-2.64035	-1.53232e-09	1.6394e-10	-2.69753	-1.53232e-09
22239158	chr2:22239158:A:C	1.16191e-40	-1.95771e-09	-1.74699	6.50359e-18	-1.95771e-09	-1.68229	4.67923e-10	-1.95771e-09	-1.64873
22239257	chr2:22239257:C:T	1.74405e-40	-1.95771e-09	-1.34084	1.28991e-17	-1.95771e-09	-0.997483	1.06533e-09	-1.95771e-09	-0.825991
22239278	chr2:22239278:T:C	1.68171e-40	-1.95771e-09	-1.37725	7.96066e-18	-1.95771e-09	-1.48013	5.0699e-10	-1.95771e-09	-1.56854
22239381	chr2:22239381:C:T	4.57418e-41	-2.67921	-1.53232e-09	2.40628e-18	-2.67656	-1.53232e-09	1.7512e-10	-2.63156	-1.53232e-09
22239449	chr2:22239449:G:A	1.18764e-40	-1.95771e-09	-1.72509	6.6266e-18	-1.95771e-09	-1.66355	4.77287e-10	-1.95771e-09	-1.62891
22239453	chr2:22239453:C:T	1.04083e-41	-2.40367	-1.75595	6.22396e-19	-2.31647	-1.71235	9.84518e-11	-1.63412	-1.57334
22239955	chr2:22239955:C:T	1.21276e-40	-1.95771e-09	-1.70416	6.85007e-18	-1.95771e-09	-1.63038	4.95841e-10	-1.95771e-09	-1.59077
22240220	chr2:22240220:T:G	1.20731e-40	-1.95771e-09	-1.70866	6.80184e-18	-1.95771e-09	-1.63745	4.91929e-10	-1.95771e-09	-1.5987
22240259	chr2:22240259:C:T	1.20465e-40	-1.95771e-09	-1.71086	6.78636e-18	-1.95771e-09	-1.63973	4.90791e-10	-1.95771e-09	-1.60101
22240463	chr2:22240463:C:T	1.21791e-40	-1.95771e-09	-1.69992	6.95498e-18	-1.95771e-09	-1.61518	5.09129e-10	-1.95771e-09	-1.56433
22240495	chr2:22240495:C:T	8.88865e-42	-2.627	-1.69045	5.36513e-19	-2.62365	-1.55366	4.77883e-11	-2.48146	-1.44879
22240542	chr2:22240542:C:T	9.98724e-42	-2.4409	-1.76002	6.10669e-19	-2.36057	-1.68727	9.52216e-11	-1.70903	-1.53179
22240544	chr2:22240544:G:A	1.18052e-40	-1.95771e-09	-1.73111	6.55968e-18	-1.95771e-09	-1.6737	4.71641e-10	-1.95771e-09	-1.64081
22240552	chr2:22240552:A:G	1.17462e-40	-1.95771e-09	-1.73611	6.49604e-18	-1.95771e-09	-1.68345	4.6627e-10	-1.95771e-09	-1.65226
22241270	chr2:22241270:T:C	1.73193e-40	-1.95771e-09	-1.34782	8.1545e-18	-1.95771e-09	-1.45607	5.17315e-10	-1.95771e-09	-1.54838
22241349	chr2:22241349:T:C	1.30098e-40	-1.95771e-09	-1.63394	6.73541e-18	-1.95771e-09	-1.64726	4.64231e-10	-1.95771e-09	-1.65665
22241414	chr2:22241414:C:A	1.18852e-40	-1.95771e-09	-1.72434	6.63569e-18	-1.95771e-09	-1.66218	4.77723e-10	-1.95771e-09	-1.628
22241666	chr2:22241666:G:A	2.23779e-41	-1.77503	-1.61912	7.93252e-19	-2.28747	-1.49879	7.66237e-11	-2.02649	-1.43163
22241681	chr2:22241681:T:C	1.19746e-40	-1.95771e-09	-1.71685	6.72212e-18	-1.95771e-09	-1.64924	4.85033e-10	-1.95771e-09	-1.61281
22241912	chr2:22241912:T:G	8.60674e-42	-2.68551	-1.66417	4.54457e-19	-2.69969	-1.6436	3.15954e-11	-2.69937	-1.64465
22241953	chr2:22241953:A:G	1.17244e-40	-1.95771e-09	-1.73797	6.12061e-18	-1.95771e-09	-1.74298	4.30589e-10	-1.95771e-09	-1.73188
22242601	chr2:22242601:C:T	1.63806e-40	0.0955642	-1.49911	9.04033e-18	0.0877404	-1.44069	3.62093e-10	-0.462192	-1.44294
22242615	chr2:22242615:A:G	1.25605e-40	-1.95771e-09	-1.66908	6.80335e-18	-1.95771e-09	-1.63723	4.98081e-10	-1.95771e-09	-1.58627
22242701	chr2:22242701:T:G	6.83983e-41	-2.27688	-1.53232e-09	3.62738e-18	-2.26613	-1.53232e-09	2.47459e-10	-2.28579	-1.53232e-09
22242795	chr2:22242795:C:A	1.16031e-40	-1.95771e-09	-1.74837	6.14167e-18	-1.95771e-09	-1.73955	4.21606e-10	-1.95771e-09	-1.75296
22242890	chr2:22242890:T:C	1.55191e-41	-2.64719	-1.11296	1.09087e-18	-2.64418	-0.823482	8.9701e-11	-2.55769	-0.74286
22243036	chr2:22243036:G:T	2.07616e-40	-1.95771e-09	-1.16654	9.52832e-18	-1.95771e-09	-1.30037	5.90112e-10	-1.95771e-09	-1.41672
22243089	chr2:22243089:C:A	1.15087e-40	-1.95771e-09	-1.75654	6.08444e-18	-1.95771e-09	-1.74891	4.29185e-10	-1.95771e-09	-1.73514
22243299	chr2:22243299:C:A	2.23747e-41	-1.74652	-1.64778	7.96748e-19	-2.25209	-1.52977	7.46703e-11	-2.01696	-1.46699
22243345	chr2:22243345:A:G	1.72026e-40	-1.95771e-09	-1.35458	1.26104e-17	-1.95771e-09	-1.02012	1.03934e-09	-1.95771e-09	-0.850686
22243847	chr2:22243847:A:G	1.1948e-40	-1.95771e-09	-1.71908	6.69504e-18	-1.95771e-09	-1.65328	4.82246e-10	-1.95771e-09	-1.61857
22244041	chr2:22244041:G:A	1.14957e-40	-1.95771e-09	-1.75767	6.09821e-18	-1.95771e-09	-1.74665	4.30508e-10	-1.95771e-09	-1.73206
22244144	chr2:22244144:G:A	1.22403e-40	-1.95771e-09	-1.69491	6.94389e-18	-1.95771e-09	-1.61678	5.03954e-10	-1.95771e-09	-1.57454
22244172	chr2:22244172:C:T	1.23946e-40	-1.95771e-09	-1.68238	6.85838e-18	-1.95771e-09	-1.62917	4.8012e-10	-1.95771e-09	-1.62299
22244192	chr2:22244192:A:C	1.66111e-40	-1.95771e-09	-1.38957	9.32474e-18	-1.95771e-09	-1.32197	6.87687e-10	-1.95771e-09	-1.2637
22244223	chr2:22244223:A:G	1.14922e-40	-1.95771e-09	-1.75797	6.10304e-18	-1.95771e-09	-1.74586	4.31015e-10	-1.95771e-09	-1.73089
22244231	chr2:22244231:T:TATATCATC	1.18158e-40	-1.95771e-09	-1.7302	6.21435e-18	-1.95771e-09	-1.72778	4.28376e-10	-1.95771e-09	-1.73703
22244492	chr2:22244492:T:A	8.55979e-42	-2.69121	-1.66394	4.54023e-19	-2.7009	-1.64335	3.15604e-11	-2.70077	-1.64435
22244895	chr2:22244895:G:A	1.19258e-40	-1.95771e-09	-1.72094	6.6749e-18	-1.95771e-09	-1.65629	4.80575e-10	-1.95771e-09	-1.62205
22244941	chr2:22244941:C:T	1.19429e-40	-1.95771e-09	-1.7195	6.6904e-18	-1.95771e-09	-1.65397	4.81873e-10	-1.95771e-09	-1.61935
22245018	chr2:22245018:T:C	2.03113e-40	-1.95771e-09	-1.18846	9.34036e-18	-1.95771e-09	-1.3203	5.81216e-10	-1.95771e-09	-1.43191
22245071	chr2:22245071:G:A	2.0283e-40	-1.95771e-09	-1.18986	9.3281e-18	-1.95771e-09	-1.32161	5.80584e-10	-1.95771e-09	-1.43299
22245097	chr2:22245097:C:T	8.63891e-42	-2.60708	-1.73887	4.80299e-19	-2.64146	-1.64653	4.10434e-11	-2.51674	-1.56566
22245700	chr2:22245700:C:T	1.3135e-40	-1.95771e-09	-1.62436	7.12756e-18	-1.95771e-09	-1.59067	5.16002e-10	-1.95771e-09	-1.55092
22245900	chr2:22245900:C:T	1.87636e-40	-1.95771e-09	-1.26772	9.1542e-18	-1.95771e-09	-1.34043	5.96974e-10	-1.95771e-09	-1.40516
22245984	chr2:22245984:C:T	1.22508e-40	-1.95771e-09	-1.69405	6.95266e-18	-1.95771e-09	-1.61552	5.05104e-10	-1.95771e-09	-1.57227
22246434	chr2:22246434:G:A	1.2017e-40	-1.95771e-09	-1.71332	6.95823e-18	-1.95771e-09	-1.61472	5.0975e-10	-1.95771e-09	-1.56311
22246513	chr2:22246513:C:G	1.16551e-40	-1.95771e-09	-1.7439	6.41224e-18	-1.95771e-09	-1.69643	4.7801e-10	-1.95771e-09	-1.6274
22246742	chr2:22246742:A:T	1.07433e-40	-1.82536	-1.53232e-09	7.37777e-18	-1.55617	-1.53232e-09	7.61516e-10	-1.16172	-1.53232e-09
22246883	chr2:22246883:A:G	1.74236e-40	-1.95771e-09	-1.34181	8.38887e-18	-1.95771e-09	-1.42774	5.4743e-10	-1.95771e-09	-1.4918
22246905	chr2:22246905:C:A	1.16818e-40	-1.95771e-09	-1.74161	6.41932e-18	-1.95771e-09	-1.69533	4.63204e-10	-1.95771e-09	-1.65886
22246951	chr2:22246951:A:G	1.25862e-40	-1.95771e-09	-1.66704	7.14023e-18	-1.95771e-09	-1.5889	5.45534e-10	-1.95771e-09	-1.49526
22247078	chr2:22247078:C:T	1.20434e-40	-1.95771e-09	-1.71113	6.94135e-18	-1.95771e-09	-1.61715	5.078e-10	-1.95771e-09	-1.56694
22247260	chr2:22247260:G:C	1.34958e-41	-2.67397	-1.22588	8.89595e-19	-2.64646	-1.02517	8.44003e-11	-2.59002	-0.771437
22247498	chr2:22247498:T:C	3.36957e-40	0.360713	-1.04298	2.05994e-17	0.417815	-0.947196	8.03027e-10	-0.150925	-0.957716
22247855	chr2:22247855:C:T	1.3342e-40	-1.95771e-09	-1.60873	7.12335e-18	-1.95771e-09	-1.59126	4.79371e-10	-1.95771e-09	-1.62456
22247858	chr2:22247858:CT:C	1.15081e-40	-1.95771e-09	-1.75659	6.06054e-18	-1.95771e-09	-1.75284	4.19742e-10	-1.95771e-09	-1.75739
22248310	chr2:22248310:C:A	1.28078e-40	-1.95771e-09	-1.64959	6.82464e-18	-1.95771e-09	-1.6341	5.05021e-10	-1.95771e-09	-1.57243
22248456	chr2:22248456:G:A	7.99919e-42	-2.69316	-1.72973	4.21638e-19	-2.70096	-1.71729	2.93191e-11	-2.70091	-1.71788
22248698	chr2:22248698:G:A	2.32897e-40	-1.95771e-09	-1.05163	1.16892e-17	-1.95771e-09	-1.09598	9.3018e-10	-1.95771e-09	-0.961652
22248772	chr2:22248772:A:G	1.29825e-40	-1.95771e-09	-1.63604	7.43346e-18	-1.95771e-09	-1.54865	5.73751e-10	-1.95771e-09	-1.44483
22248864	chr2:22248864:G:A	4.93627e-41	-2.60303	-1.53232e-09	2.94158e-18	-2.4757	-1.53232e-09	1.83111e-10	-2.58694	-1.53232e-09
22248880	chr2:22248880:A:G	1.17962e-40	-1.95771e-09	-1.73187	6.53405e-18	-1.95771e-09	-1.67762	4.7333e-10	-1.95771e-09	-1.63724
22249247	chr2:22249247:C:T	1.30949e-40	-1.95771e-09	-1.62742	7.51351e-18	-1.95771e-09	-1.53794	5.81761e-10	-1.95771e-09	-1.43097
22249383	chr2:22249383:C:A	2.05417e-40	-1.95771e-09	-1.17718	1.17989e-17	-1.95771e-09	-1.08664	8.94238e-10	-1.95771e-09	-1.00106
22249463	chr2:22249463:G:A	1.17323e-40	-1.95771e-09	-1.7373	6.46576e-18	-1.95771e-09	-1.68812	4.67262e-10	-1.95771e-09	-1.65014
22249585	chr2:22249585:T:A	7.89707e-42	-2.69049	-1.74525	4.14146e-19	-2.70072	-1.73546	2.88015e-11	-2.70055	-1.73605
22249682	chr2:22249682:C:A	1.17516e-40	-1.95771e-09	-1.73565	6.10297e-18	-1.95771e-09	-1.74587	4.26488e-10	-1.95771e-09	-1.74144
22249720	chr2:22249720:T:C	7.91244e-42	-2.68854	-1.74525	4.14466e-19	-2.69995	-1.73546	2.88221e-11	-2.69983	-1.73605
22249835	chr2:22249835:TC:T	6.63221e-41	-2.3077	-1.53232e-09	3.55569e-18	-2.28609	-1.53232e-09	2.40591e-10	-2.31393	-1.53232e-09
22250202	chr2:22250202:GCAA:G	1.28764e-40	-1.95771e-09	-1.64424	7.33969e-18	-1.95771e-09	-1.56135	5.65982e-10	-1.95771e-09	-1.45847
22250768	chr2:22250768:G:C	1.27848e-40	-1.95771e-09	-1.65138	6.82424e-18	-1.95771e-09	-1.63416	5.10578e-10	-1.95771e-09	-1.56149
22250823	chr2:22250823:A:G	1.39075e-40	-1.95771e-09	-1.56722	8.25407e-18	-1.95771e-09	-1.44394	6.54435e-10	-1.95771e-09	-1.31326
22250882	chr2:22250882:T:C	1.24496e-40	-1.95771e-09	-1.67796	6.41975e-18	-1.95771e-09	-1.69526	4.24904e-10	-1.95771e-09	-1.74517
22251419	chr2:22251419:G:A	1.16093e-40	-1.95771e-09	-1.74783	6.11642e-18	-1.95771e-09	-1.74367	4.37208e-10	-1.95771e-09	-1.71662
22251525	chr2:22251525:A:T	1.19215e-40	-1.95771e-09	-1.7213	6.05537e-18	-1.95771e-09	-1.7537	4.2068e-10	-1.95771e-09	-1.75516
22251955	chr2:22251955:T:C	2.26977e-40	0.682478	-1.75986	3.52793e-18	-0.535016	-1.75891	1.09358e-10	-1.35566	-1.74675
22252911	chr2:22252911:A:G	2.52338e-40	-0.971458	-1.53232e-09	9.18478e-18	-1.33709	-1.53232e-09	9.15762e-10	-0.977273	-1.53232e-09
22253365	chr2:22253365:C:T	1.14721e-40	-1.95771e-09	-1.75972	6.02398e-18	-1.95771e-09	-1.7589	4.20164e-10	-1.95771e-09	-1.75639
22253448	chr2:22253448:T:C	1.19661e-40	-1.95771e-09	-1.71757	6.10239e-18	-1.95771e-09	-1.74596	4.25974e-10	-1.95771e-09	-1.74265
22253456	chr2:22253456:TAATA:T	1.15282e-40	-1.95771e-09	-1.75484	6.06654e-18	-1.95771e-09	-1.75185	4.30866e-10	-1.95771e-09	-1.73123
22253592	chr2:22253592:G:A	1.23838e-40	-1.95771e-09	-1.68325	6.42696e-18	-1.95771e-09	-1.69414	4.37461e-10	-1.95771e-09	-1.71604
22253988	chr2:22253988:G:A	2.03743e-41	-2.56167	-0.926287	8.44476e-19	-2.52051	-1.20317	4.18983e-11	-2.69245	-1.36933
22254054	chr2:22254054:C:A	1.22446e-40	-1.95771e-09	-1.69455	6.49564e-18	-1.95771e-09	-1.68351	4.74627e-10	-1.95771e-09	-1.6345
22254107	chr2:22254107:GA:G	1.16472e-40	-1.95771e-09	-1.74458	6.38749e-18	-1.95771e-09	-1.7003	4.60123e-10	-1.95771e-09	-1.66554
22254351	chr2:22254351:C:G	1.16858e-40	-1.95771e-09	-1.74127	6.16394e-18	-1.95771e-09	-1.73593	4.42314e-10	-1.95771e-09	-1.70501
22254751	chr2:22254751:A:C	4.49506e-41	-2.69666	-1.53232e-09	3.18957e-18	-2.39476	-1.53232e-09	1.85853e-10	-2.57208	-1.53232e-09
22254915	chr2:22254915:C:T	1.164e-40	-1.95771e-09	-1.74519	6.13521e-18	-1.95771e-09	-1.7406	4.39336e-10	-1.95771e-09	-1.71177
22254946	chr2:22254946:G:A	2.41732e-41	-2.21774	-1.09925	8.07851e-19	-2.31629	-1.45173	8.8489e-11	-1.64274	-1.67141
22254971	chr2:22254971:T:C	1.16452e-40	-1.95771e-09	-1.74475	6.13835e-18	-1.95771e-09	-1.74009	4.39684e-10	-1.95771e-09	-1.71097
22255001	chr2:22255001:A:G	2.45432e-39	-2.60177	3.90515	1.11297e-16	-2.30843	3.46598	4.06174e-09	-2.61702	3.12936
22255081	chr2:22255081:AAGAATAAGTATC:A	3.63679e-40	-1.95771e-09	-0.605954	1.63029e-17	-1.95771e-09	-0.763297	1.30363e-09	-1.95771e-09	-0.624123
22255600	chr2:22255600:C:T	1.22365e-40	-1.95771e-09	-1.69522	6.13245e-18	-1.95771e-09	-1.74105	4.25502e-10	-1.95771e-09	-1.74376
22255960	chr2:22255960:T:G	1.25114e-40	-1.17325	-0.499752	2.65167e-18	-1.28044	-1.29901	1.28353e-10	-1.33579	-1.60645
22256014	chr2:22256014:C:A	1.20706e-40	-1.95771e-09	-1.70887	6.37421e-18	-1.95771e-09	-1.70238	4.47708e-10	-1.95771e-09	-1.69289
22256139	chr2:22256139:C:T	1.36023e-40	-1.95771e-09	-1.5894	6.69034e-18	-1.95771e-09	-1.65398	4.41043e-10	-1.95771e-09	-1.70789
22256203	chr2:22256203:T:C	1.80311e-41	-2.02715	-1.58298	9.03774e-19	-2.10377	-1.55204	1.0684e-10	-1.64757	-1.47813
22256396	chr2:22256396:A:G	1.28106e-40	-1.11658	-0.532786	2.74084e-18	-1.23094	-1.31544	1.33444e-10	-1.28642	-1.61693
22256397	chr2:22256397:C:G	1.14707e-40	-1.95771e-09	-1.75985	6.02537e-18	-1.95771e-09	-1.75866	4.20383e-10	-1.95771e-09	-1.75586
22256400	chr2:22256400:T:C	1.17099e-40	-1.95771e-09	-1.73921	6.03373e-18	-1.95771e-09	-1.75728	4.26751e-10	-1.95771e-09	-1.74083
22256505	chr2:22256505:T:C	1.15995e-40	-1.95771e-09	-1.74867	6.10152e-18	-1.95771e-09	-1.7461	4.35909e-10	-1.95771e-09	-1.7196
22256866	chr2:22256866:T:C	1.15971e-40	-1.95771e-09	-1.74889	6.10098e-18	-1.95771e-09	-1.74619	4.3568e-10	-1.95771e-09	-1.72012
22257637	chr2:22257637:T:G	1.17059e-40	-1.95771e-09	-1.73955	6.17601e-18	-1.95771e-09	-1.73397	4.43637e-10	-1.95771e-09	-1.70202
22257678	chr2:22257678:T:G	1.17961e-40	-1.95771e-09	-1.73187	6.28393e-18	-1.95771e-09	-1.71665	4.44012e-10	-1.95771e-09	-1.70118
22257704	chr2:22257704:T:C	3.34803e-39	1.6139	-1.53232e-09	1.72118e-16	1.59354	-1.53232e-09	6.35705e-09	0.96029	-1.53232e-09
22257754	chr2:22257754:C:A	4.23791e-40	-1.95771e-09	-0.452986	1.86217e-17	-1.95771e-09	-0.630314	1.50711e-09	-1.95771e-09	-0.47908
22257868	chr2:22257868:C:A	1.44004e-40	-1.95771e-09	-1.53239	7.55317e-18	-1.95771e-09	-1.53268	5.09198e-10	-1.95771e-09	-1.56419
22258020	chr2:22258020:T:C	1.16682e-40	-1.95771e-09	-1.74278	6.15137e-18	-1.95771e-09	-1.73797	4.41172e-10	-1.95771e-09	-1.7076
22258293	chr2:22258293:A:AT	6.92802e-41	-0.993596	-1.27047	2.29894e-18	-1.083	-1.6392	1.38049e-10	-1.12476	-1.74466
22258371	chr2:22258371:A:T	1.16899e-40	-1.95771e-09	-1.74092	6.16647e-18	-1.95771e-09	-1.73552	4.42581e-10	-1.95771e-09	-1.70441
22258611	chr2:22258611:C:G	1.19129e-40	-1.95771e-09	-1.72202	6.02752e-18	-1.95771e-09	-1.75831	4.1868e-10	-1.95771e-09	-1.75992
22258798	chr2:22258798:G:A	5.91074e-39	-2.61783	4.80013	2.46798e-16	-2.33424	4.28816	8.7186e-09	-2.62703	3.90321
22258854	chr2:22258854:A:ATGT	1.16539e-40	-1.95771e-09	-1.744	6.13391e-18	-1.95771e-09	-1.74081	4.39553e-10	-1.95771e-09	-1.71127
22259778	chr2:22259778:A:G	1.91335e-40	0.511513	-1.75971	3.0746e-18	-0.672309	-1.75916	9.78442e-11	-1.46578	-1.74788
22259877	chr2:22259877:A:G	2.28185e-40	0.687947	-1.76002	3.54785e-18	-0.529986	-1.75831	1.09972e-10	-1.35174	-1.74506
22260024	chr2:22260024:T:A	1.49737e-40	-1.95771e-09	-1.49334	7.30135e-18	-1.95771e-09	-1.56658	4.83066e-10	-1.95771e-09	-1.61688
22260127	chr2:22260127:T:C	4.35445e-41	-1.95438	-0.774064	2.31703e-18	-2.02329	-0.691069	3.19249e-10	-1.52767	-0.503388
22260313	chr2:22260313:A:G	2.39188e-40	0.734896	-1.75987	3.67973e-18	-0.492969	-1.75883	1.13063e-10	-1.32242	-1.74666
22260622	chr2:22260622:T:C	2.13357e-41	-2.23488	-1.20697	7.76861e-19	-2.40683	-1.40031	5.04104e-11	-2.42271	-1.45413
22260755	chr2:22260755:G:C	1.14681e-40	-1.95771e-09	-1.76007	6.22342e-18	-1.95771e-09	-1.72632	4.58871e-10	-1.95771e-09	-1.66826
22260929	chr2:22260929:T:C	1.16259e-40	-1.95771e-09	-1.7464	6.12373e-18	-1.95771e-09	-1.74247	4.37822e-10	-1.95771e-09	-1.71522
22261097	chr2:22261097:T:A	1.16898e-40	-1.95771e-09	-1.74092	6.16642e-18	-1.95771e-09	-1.73553	4.42554e-10	-1.95771e-09	-1.70447
22261667	chr2:22261667:AAT:A	6.50033e-41	-2.32779	-1.53232e-09	2.70621e-18	-2.5591	-1.53232e-09	1.8224e-10	-2.5917	-1.53232e-09
22261867	chr2:22261867:G:A	1.18155e-40	-1.95771e-09	-1.73023	6.23707e-18	-1.95771e-09	-1.72413	4.37135e-10	-1.95771e-09	-1.71679
22262142	chr2:22262142:C:A	1.1698e-40	-1.95771e-09	-1.74022	6.17103e-18	-1.95771e-09	-1.73478	4.4305e-10	-1.95771e-09	-1.70335
22262276	chr2:22262276:T:C	1.85371e-41	-1.95325	-1.6292	9.2304e-19	-2.03495	-1.59978	1.10628e-10	-1.55399	-1.53687
22262433	chr2:22262433:T:C	1.3847e-40	-1.95771e-09	-1.57157	7.14383e-18	-1.95771e-09	-1.58839	5.13098e-10	-1.95771e-09	-1.55656
22262540	chr2:22262540:C:G	1.58165e-40	-1.95771e-09	-1.43859	8.54361e-18	-1.95771e-09	-1.40946	5.76352e-10	-1.95771e-09	-1.44031
22262849	chr2:22262849:T:C	5.31862e-41	-2.52843	-1.53232e-09	2.79328e-18	-2.52743	-1.53232e-09	2.27359e-10	-2.3705	-1.53232e-09
22263137	chr2:22263137:A:C	3.72324e-40	1.17751	-1.75998	5.01608e-18	-0.186143	-1.75585	1.44436e-10	-1.08728	-1.73691
22263486	chr2:22263486:ATC:A	4.75708e-41	-2.64001	-1.53232e-09	2.37853e-18	-2.68816	-1.53232e-09	1.647e-10	-2.6929	-1.53232e-09
22263746	chr2:22263746:G:A	1.93055e-41	-1.87846	-1.66338	9.45126e-19	-1.96893	-1.64215	1.1367e-10	-1.47369	-1.59004
22263754	chr2:22263754:C:T	4.47576e-41	-2.70097	-1.53232e-09	2.35478e-18	-2.6982	-1.53232e-09	1.63504e-10	-2.70019	-1.53232e-09
22264089	chr2:22264089:C:T	7.99064e-42	-2.68286	-1.7411	4.23704e-19	-2.6784	-1.73496	3.04516e-11	-2.66107	-1.71982
22264722	chr2:22264722:A:T	1.20343e-40	-1.95771e-09	-1.71188	6.59168e-18	-1.95771e-09	-1.66883	4.77261e-10	-1.95771e-09	-1.62897
22265067	chr2:22265067:C:T	1.48345e-40	-1.95771e-09	-1.50269	9.59068e-18	-1.95771e-09	-1.29385	7.39952e-10	-1.95771e-09	-1.19044
22265315	chr2:22265315:C:T	3.23651e-39	1.58002	-1.53232e-09	1.64637e-16	1.5491	-1.53232e-09	6.08662e-09	0.916818	-1.53232e-09
22266258	chr2:22266258:G:A	1.14805e-40	-1.95771e-09	-1.75899	6.30093e-18	-1.95771e-09	-1.71395	4.67768e-10	-1.95771e-09	-1.64906
22266344	chr2:22266344:G:C	1.30304e-40	-1.95771e-09	-1.63235	7.29571e-18	-1.95771e-09	-1.56736	5.18506e-10	-1.95771e-09	-1.54608
22266819	chr2:22266819:T:C	1.18317e-40	-1.95771e-09	-1.72886	6.25084e-18	-1.95771e-09	-1.72193	4.51463e-10	-1.95771e-09	-1.68454
22266882	chr2:22266882:G:C	1.33091e-40	-1.95771e-09	-1.61119	6.7841e-18	-1.95771e-09	-1.64006	4.64416e-10	-1.95771e-09	-1.65625
22266893	chr2:22266893:T:C	1.48724e-40	-1.95771e-09	-1.50014	9.62366e-18	-1.95771e-09	-1.29042	7.42823e-10	-1.95771e-09	-1.18657
22266942	chr2:22266942:C:A	1.15383e-40	-1.95771e-09	-1.75397	6.02015e-18	-1.95771e-09	-1.75953	4.18624e-10	-1.95771e-09	-1.76006
22267983	chr2:22267983:T:G	4.73413e-41	-2.64484	-1.53232e-09	2.78177e-18	-2.53155	-1.53232e-09	1.7568e-10	-2.62837	-1.53232e-09
22268203	chr2:22268203:C:T	6.91499e-41	-2.26595	-1.53232e-09	3.7272e-18	-2.23899	-1.53232e-09	2.50471e-10	-2.27369	-1.53232e-09
22268273	chr2:22268273:A:G	2.80152e-40	-1.95771e-09	-0.866895	1.33262e-17	-1.95771e-09	-0.964914	1.01172e-09	-1.95771e-09	-0.877624
22268296	chr2:22268296:T:C	2.07359e-41	-1.91043	-1.55993	9.94554e-19	-2.01295	-1.54715	1.21195e-10	-1.52605	-1.47358
22268468	chr2:22268468:T:C	1.15111e-40	-1.95771e-09	-1.75633	6.13777e-18	-1.95771e-09	-1.74018	4.29646e-10	-1.95771e-09	-1.73407
22268480	chr2:22268480:C:T	2.44782e-40	0.755604	-1.75746	3.71214e-18	-0.482961	-1.76007	1.12487e-10	-1.32056	-1.75364
22268562	chr2:22268562:G:A	1.16788e-40	-1.04356	-0.698303	2.64867e-18	-1.17177	-1.40882	1.34329e-10	-1.22907	-1.66767
22268650	chr2:22268650:G:A	1.91148e-41	-1.97382	-1.57794	9.06275e-19	-2.08111	-1.57195	1.0454e-10	-1.63586	-1.5116
22268920	chr2:22268920:C:A	2.65004e-40	0.837021	-1.7595	3.93604e-18	-0.425073	-1.75939	1.19717e-10	-1.26397	-1.74793
22269520	chr2:22269520:T:C	2.42099e-40	-1.95771e-09	-1.01288	1.20614e-17	-1.95771e-09	-1.06463	7.89661e-10	-1.95771e-09	-1.12543
22269527	chr2:22269527:G:A	2.64056e-41	-2.15915	-1.0695	9.66813e-19	-2.28543	-1.30296	1.04372e-10	-1.60653	-1.54253
22269649	chr2:22269649:C:T	6.77275e-41	-2.28673	-1.53232e-09	2.49617e-18	-2.63988	-1.53232e-09	1.70768e-10	-2.65672	-1.53232e-09
22269697	chr2:22269697:G:A	4.72469e-40	1.41531	-1.75956	1.15515e-17	0.652223	-1.76005	3.25773e-10	-0.256234	-1.75459
22270003	chr2:22270003:G:A	6.71488e-41	-0.863768	-1.43155	1.68019e-18	-1.42526	-1.61048	1.51542e-10	-1.09838	-1.67779
22270427	chr2:22270427:G:A	6.29563e-40	-1.95771e-09	-0.0572006	2.72057e-17	-1.95771e-09	-0.251216	2.25787e-09	-1.95771e-09	-0.0748516
22270451	chr2:22270451:A:G	8.08465e-39	-2.63206	5.12756	2.79915e-16	-2.39011	4.46996	1.03025e-08	-2.65262	4.09572
22270501	chr2:22270501:A:G	2.18685e-40	0.645042	-1.75964	3.38765e-18	-0.574998	-1.75951	1.05303e-10	-1.39138	-1.7488
22270704	chr2:22270704:C:T	8.44058e-42	-2.63141	-1.73777	4.15598e-19	-2.70028	-1.73239	2.9531e-11	-2.69494	-1.71665
22270748	chr2:22270748:A:C	7.72359e-41	-0.861998	-1.29336	2.60091e-18	-0.952196	-1.64658	1.55949e-10	-1.00046	-1.74704
22271170	chr2:22271170:A:T	2.03892e-40	0.572631	-1.75727	5.47247e-18	-0.0960398	-1.75887	1.7604e-10	-0.86821	-1.75811
22271210	chr2:22271210:C:T	4.53109e-41	-2.68868	-1.53232e-09	2.36087e-18	-2.69561	-1.53232e-09	1.67948e-10	-2.67337	-1.53232e-09
22271440	chr2:22271440:T:C	9.40311e-41	-0.271102	-1.6875	1.74166e-18	-1.29234	-1.70747	6.3547e-11	-1.90536	-1.73989
22271454	chr2:22271454:T:C	9.18101e-41	-0.298512	-1.68399	1.71063e-18	-1.31312	-1.70466	6.27299e-11	-1.92014	-1.73805
22271569	chr2:22271569:T:C	4.48896e-39	-2.62951	4.53666	1.50057e-16	-2.47211	3.92848	5.94282e-09	-2.67925	3.57216
22272432	chr2:22272432:C:T	3.15712e-41	-2.00916	-1.04082	1.71451e-18	-2.01095	-1.00456	2.07583e-10	-1.58657	-0.874927
22272564	chr2:22272564:G:A	4.4758e-41	-2.70096	-1.53232e-09	2.35641e-18	-2.6975	-1.53232e-09	1.65853e-10	-2.68593	-1.53232e-09
22273037	chr2:22273037:T:C	1.16369e-40	-1.95771e-09	-1.74546	6.12783e-18	-1.95771e-09	-1.7418	4.33111e-10	-1.95771e-09	-1.72604
22273313	chr2:22273313:T:G	3.1251e-39	-2.67782	4.22282	1.04441e-16	-2.57352	3.6675	5.0356e-09	-2.70059	3.42785
22273624	chr2:22273624:C:T	1.16817e-40	-1.95771e-09	-1.74162	6.02262e-18	-1.95771e-09	-1.75912	4.22275e-10	-1.95771e-09	-1.75137
22273691	chr2:22273691:C:G	6.3785e-41	-1.2135	-1.13321	2.17293e-18	-1.51662	-1.26195	1.86551e-10	-1.20526	-1.36306
22274121	chr2:22274121:T:C	1.70179e-40	0.394219	-1.75959	2.83516e-18	-0.752843	-1.7597	9.71924e-11	-1.47576	-1.74457
22274319	chr2:22274319:C:T	1.22915e-40	-1.95771e-09	-1.69074	6.65669e-18	-1.95771e-09	-1.65902	4.8365e-10	-1.95771e-09	-1.61567
22274862	chr2:22274862:C:T	1.16166e-40	-1.95771e-09	-1.7472	6.03049e-18	-1.95771e-09	-1.75781	4.22832e-10	-1.95771e-09	-1.75005
22275212	chr2:22275212:T:A	4.58168e-41	-2.67758	-1.53232e-09	2.43986e-18	-2.6627	-1.53232e-09	1.65335e-10	-2.68905	-1.53232e-09
22275607	chr2:22275607:C:T	7.91129e-41	-1.18465	-0.946701	2.73156e-18	-1.09466	-1.45511	1.45441e-10	-1.168	-1.64926
22275646	chr2:22275646:T:A	5.17749e-40	-1.95771e-09	-0.252736	2.31222e-17	-1.95771e-09	-0.413849	1.84701e-09	-1.95771e-09	-0.275704
22275718	chr2:22275718:G:A	3.32192e-39	-2.69641	4.30248	1.0008e-16	-2.63002	3.68134	5.135e-09	-2.69617	3.44298
22276130	chr2:22276130:C:T	1.14721e-40	-1.95771e-09	-1.75973	6.07311e-18	-1.95771e-09	-1.75077	4.3117e-10	-1.95771e-09	-1.73053
22276847	chr2:22276847:C:G	1.21505e-40	-1.95771e-09	-1.70227	6.10868e-18	-1.95771e-09	-1.74493	4.19066e-10	-1.95771e-09	-1.759
22276972	chr2:22276972:A:T	1.03227e-41	-2.69032	-1.47756	4.76168e-19	-2.69431	-1.60232	3.47843e-11	-2.52852	-1.71935
22277173	chr2:22277173:A:C	1.28275e-40	-1.95771e-09	-1.64805	6.40771e-18	-1.95771e-09	-1.69714	4.48954e-10	-1.95771e-09	-1.69011
22277379	chr2:22277379:T:G	1.16411e-40	-1.95771e-09	-1.7451	6.13052e-18	-1.95771e-09	-1.74136	4.33354e-10	-1.95771e-09	-1.72548
22277410	chr2:22277410:T:TC	1.84265e-40	0.473318	-1.75917	2.9473e-18	-0.713759	-1.75999	1.01901e-10	-1.42625	-1.74678
22277731	chr2:22277731:C:T	1.09226e-40	-1.80881	-1.53232e-09	3.15853e-18	-2.40454	-1.53232e-09	1.91779e-10	-2.54068	-1.53232e-09
22277805	chr2:22277805:T:C	5.84854e-41	-2.43345	-1.53232e-09	3.14462e-18	-2.40895	-1.53232e-09	1.83268e-10	-2.58608	-1.53232e-09
22277825	chr2:22277825:T:C	1.20834e-40	-1.95771e-09	-1.70781	6.52926e-18	-1.95771e-09	-1.67835	4.7237e-10	-1.95771e-09	-1.63927
22277862	chr2:22277862:T:C	1.16389e-40	-1.95771e-09	-1.74528	6.1292e-18	-1.95771e-09	-1.74158	4.33226e-10	-1.95771e-09	-1.72577
22277926	chr2:22277926:G:T	5.3863e-41	-1.33205	-1.18373	1.88695e-18	-1.6113	-1.30839	1.59005e-10	-1.3228	-1.4053
22278016	chr2:22278016:A:G	1.57395e-40	-1.95771e-09	-1.44347	8.60772e-18	-1.95771e-09	-1.40198	5.7327e-10	-1.95771e-09	-1.44567
22278080	chr2:22278080:G:A	2.80782e-41	-2.6924	-0.474831	1.11128e-18	-2.69694	-0.752193	6.54225e-11	-2.5519	-1.06426
22278194	chr2:22278194:C:A	5.04601e-41	-2.58104	-1.53232e-09	2.41104e-18	-2.67458	-1.53232e-09	1.6443e-10	-2.69454	-1.53232e-09
22278341	chr2:22278341:T:C	1.14776e-40	-1.95771e-09	-1.75924	6.0173e-18	-1.95771e-09	-1.76	4.19922e-10	-1.95771e-09	-1.75696
22278404	chr2:22278404:A:G	4.29659e-39	-2.6893	4.55265	1.28068e-16	-2.60245	3.90037	6.33629e-09	-2.70056	3.65758
22278405	chr2:22278405:G:T	4.98518e-39	-2.68652	4.69852	1.48858e-16	-2.59371	4.04205	7.254e-09	-2.70092	3.7932
22278504	chr2:22278504:G:A	8.67532e-41	-0.336579	-1.70258	1.61656e-18	-1.3802	-1.69415	6.52661e-11	-2.00924	-1.60931
22278547	chr2:22278547:C:T	1.26788e-40	-1.95771e-09	-1.65971	6.25553e-18	-1.95771e-09	-1.72118	4.23508e-10	-1.95771e-09	-1.74846
22278901	chr2:22278901:T:A	1.56737e-40	-1.95771e-09	-1.44766	8.29973e-18	-1.95771e-09	-1.43842	6.36741e-10	-1.95771e-09	-1.34067
22279027	chr2:22279027:A:T	1.22411e-40	-1.95771e-09	-1.69484	6.16324e-18	-1.95771e-09	-1.73604	4.20313e-10	-1.95771e-09	-1.75603
22279033	chr2:22279033:G:T	4.96717e-40	-1.95771e-09	-0.294207	2.22357e-17	-1.95771e-09	-0.452943	1.77261e-09	-1.95771e-09	-0.31682
22279212	chr2:22279212:G:A	1.01652e-41	-2.67137	-1.51189	4.71016e-19	-2.67841	-1.6291	3.65117e-11	-2.46624	-1.73316
22279886	chr2:22279886:T:G	4.22971e-39	-2.7009	4.54856	1.28303e-16	-2.66272	3.96247	6.91587e-09	-2.68158	3.72612
22280065	chr2:22280065:G:T	2.48647e-39	-2.63256	3.94895	9.41629e-17	-2.44546	3.43584	3.7402e-09	-2.67088	3.10075
22280264	chr2:22280264:A:G	5.7618e-40	-0.145805	-1.53232e-09	1.18496e-17	-1.08235	-1.53232e-09	1.07775e-09	-0.814399	-1.53232e-09
22281017	chr2:22281017:A:G	5.27936e-40	-1.95771e-09	-0.233252	2.38275e-17	-1.95771e-09	-0.383802	1.46106e-09	-1.95771e-09	-0.510111
22281041	chr2:22281041:ACCAAAG:A	7.03603e-40	-1.95771e-09	0.0539888	3.09538e-17	-1.95771e-09	-0.122147	2.5087e-09	-1.95771e-09	0.0304897
22281197	chr2:22281197:C:T	1.21989e-40	-1.95771e-09	-1.6983	6.34056e-18	-1.95771e-09	-1.70768	4.32317e-10	-1.95771e-09	-1.72787
22281239	chr2:22281239:A:C	1.439e-40	-1.95771e-09	-1.53311	7.5682e-18	-1.95771e-09	-1.53069	4.87732e-10	-1.95771e-09	-1.60726
22281354	chr2:22281354:AGAG:A	1.31636e-40	-1.95771e-09	-1.62219	6.74003e-18	-1.95771e-09	-1.64658	4.88925e-10	-1.95771e-09	-1.60482
22282499	chr2:22282499:T:C	3.69393e-41	-1.20855	-1.6844	1.11511e-18	-1.74883	-1.69687	5.33731e-11	-2.18356	-1.63616
22282522	chr2:22282522:G:T	6.52621e-40	-1.95771e-09	-0.0212291	2.87764e-17	-1.95771e-09	-0.195088	2.32643e-09	-1.95771e-09	-0.0449389
22282654	chr2:22282654:A:AT	1.47696e-40	-1.95771e-09	-1.50707	7.79665e-18	-1.95771e-09	-1.50095	5.93637e-10	-1.95771e-09	-1.41076
22283327	chr2:22283327:A:T	1.65683e-40	-1.95771e-09	-1.39215	1.11558e-17	-1.95771e-09	-1.14268	8.70776e-10	-1.95771e-09	-1.02765
22283472	chr2:22283472:T:C	1.06531e-40	-1.52818	-0.305616	2.88072e-18	-2.39702	-0.0995845	2.56586e-10	-2.66683	0.41727
22283577	chr2:22283577:AC:A	1.15685e-40	-1.95771e-09	-1.75136	6.2983e-18	-1.95771e-09	-1.71436	4.53355e-10	-1.95771e-09	-1.68035
22283633	chr2:22283633:T:C	6.39508e-41	-0.602845	-1.74127	2.55798e-18	-0.868085	-1.74734	2.13911e-10	-0.691525	-1.73994
22283807	chr2:22283807:C:T	1.52864e-40	-1.95771e-09	-1.47268	9.95796e-18	-1.95771e-09	-1.25627	7.70873e-10	-1.95771e-09	-1.14951
22283932	chr2:22283932:C:T	1.6077e-40	-1.95771e-09	-1.42225	8.55838e-18	-1.95771e-09	-1.40773	6.5828e-10	-1.95771e-09	-1.3074
22284016	chr2:22284016:C:G	1.34323e-40	-1.95771e-09	-1.60198	7.74688e-18	-1.95771e-09	-1.50735	6.0586e-10	-1.95771e-09	-1.39038
22284223	chr2:22284223:G:A	2.94727e-40	-1.95771e-09	-0.816178	1.49562e-17	-1.95771e-09	-0.84952	1.15308e-09	-1.95771e-09	-0.746839
22284431	chr2:22284431:G:A	4.56563e-41	-2.68108	-1.53232e-09	2.46483e-18	-2.65252	-1.53232e-09	1.67902e-10	-2.67365	-1.53232e-09
22284518	chr2:22284518:G:A	5.59546e-41	-0.959388	-1.5183	1.09671e-18	-2.12172	-1.34061	6.52432e-11	-2.55975	-1.05916
22284732	chr2:22284732:A:G	8.34205e-41	-0.372486	-1.70585	1.42387e-18	-1.54991	-1.65136	6.02499e-11	-2.15568	-1.54285
22285139	chr2:22285139:T:A	5.77186e-41	-2.44665	-1.53232e-09	2.54703e-18	-2.61971	-1.53232e-09	1.71777e-10	-2.65083	-1.53232e-09
22285167	chr2:22285167:GCCT:G	5.72819e-41	-0.93371	-1.52053	1.09483e-18	-2.12017	-1.34388	6.51204e-11	-2.55794	-1.06285
22285541	chr2:22285541:A:T	1.57475e-40	-1.95771e-09	-1.44296	8.37887e-18	-1.95771e-09	-1.42893	6.42532e-10	-1.95771e-09	-1.33161
22285571	chr2:22285571:A:G	8.16077e-41	-0.397505	-1.7028	1.38562e-18	-1.58163	-1.64686	6.00821e-11	-2.16511	-1.53621
22285584	chr2:22285584:A:G	9.29046e-39	-1.95771e-09	2.63452	5.23027e-16	-1.95771e-09	2.70499	4.45681e-08	-1.95771e-09	2.90774
22285681	chr2:22285681:T:C	5.22631e-41	-1.00896	-1.53697	1.01833e-18	-2.17128	-1.36519	6.21086e-11	-2.5773	-1.09084
22285760	chr2:22285760:C:T	1.33342e-40	-1.95771e-09	-1.60931	7.68458e-18	-1.95771e-09	-1.51543	5.99769e-10	-1.95771e-09	-1.40048
22285858	chr2:22285858:T:A	1.3615e-40	-1.95771e-09	-1.58847	7.88981e-18	-1.95771e-09	-1.48907	6.19154e-10	-1.95771e-09	-1.36868
22285866	chr2:22285866:A:C	5.33254e-41	-0.797989	-1.72782	2.15695e-18	-1.04939	-1.73656	1.79132e-10	-0.882116	-1.72679
22286042	chr2:22286042:A:C	8.34817e-41	-1.42276	-0.654836	2.32882e-18	-2.41807	-0.291213	2.09954e-10	-2.68065	0.230508
22286245	chr2:22286245:T:C	2.3633e-39	-2.62518	3.89076	8.88871e-17	-2.42809	3.36081	3.53118e-09	-2.66583	3.03819
22286262	chr2:22286262:T:C	4.48551e-41	-2.69879	-1.53232e-09	2.50877e-18	-2.63485	-1.53232e-09	1.80681e-10	-2.6003	-1.53232e-09
22286336	chr2:22286336:A:T	1.20783e-40	-1.95771e-09	-1.70823	6.51668e-18	-1.95771e-09	-1.68028	4.71307e-10	-1.95771e-09	-1.64152
22286466	chr2:22286466:G:A	1.32381e-40	-1.95771e-09	-1.61655	7.58224e-18	-1.95771e-09	-1.52883	5.91467e-10	-1.95771e-09	-1.41442
22286603	chr2:22286603:A:C	1.14831e-40	-1.95771e-09	-1.75876	6.03403e-18	-1.95771e-09	-1.75723	4.22869e-10	-1.95771e-09	-1.74997
22286657	chr2:22286657:C:T	2.3244e-40	-1.95771e-09	-1.0536	1.24245e-17	-1.95771e-09	-1.03497	9.96711e-10	-1.95771e-09	-0.892569
22286916	chr2:22286916:T:C	1.28108e-40	-1.95771e-09	-1.64935	7.27124e-18	-1.95771e-09	-1.57072	5.61633e-10	-1.95771e-09	-1.46618
22287181	chr2:22287181:T:A	7.27839e-41	-0.565128	-1.6496	2.10849e-18	-1.15306	-1.65561	8.40743e-11	-1.66436	-1.70097
22287351	chr2:22287351:G:A	1.4363e-40	-1.95771e-09	-1.53498	7.36946e-18	-1.95771e-09	-1.5573	5.30122e-10	-1.95771e-09	-1.52392
22287368	chr2:22287368:A:C	1.30506e-40	-1.95771e-09	-1.63081	7.4543e-18	-1.95771e-09	-1.54585	5.77978e-10	-1.95771e-09	-1.43749
22287706	chr2:22287706:C:T	9.52406e-42	-2.70067	-1.54774	5.81847e-19	-2.42986	-1.66633	3.01821e-11	-2.68842	-1.70136
22287925	chr2:22287925:A:G	6.35975e-41	-0.59165	-1.758	3.78596e-18	-0.471279	-1.75206	3.7562e-10	-0.124365	-1.74409
22288310	chr2:22288310:A:G	1.18184e-40	-1.95771e-09	-1.72999	6.01689e-18	-1.95771e-09	-1.76007	4.19691e-10	-1.95771e-09	-1.75751
22288493	chr2:22288493:A:G	1.27251e-40	-1.95771e-09	-1.65607	7.21753e-18	-1.95771e-09	-1.57813	5.54625e-10	-1.95771e-09	-1.47874
22288515	chr2:22288515:G:A	6.92461e-41	-0.715791	-1.54877	1.22329e-18	-1.97269	-1.38041	6.68731e-11	-2.48168	-1.11255
22288551	chr2:22288551:T:C	9.59964e-41	-0.258474	-1.67944	1.64181e-18	-1.44462	-1.61423	6.83667e-11	-2.07883	-1.49331
22288628	chr2:22288628:G:A	8.94838e-41	-0.382363	-1.62581	2.57096e-18	-0.978634	-1.63173	9.68066e-11	-1.54184	-1.68248
22289408	chr2:22289408:A:C	5.51801e-41	-2.49162	-1.53232e-09	2.46005e-18	-2.65446	-1.53232e-09	1.64663e-10	-2.69313	-1.53232e-09
22289420	chr2:22289420:G:T	1.18293e-40	-1.95771e-09	-1.72906	6.23009e-18	-1.95771e-09	-1.72525	4.42246e-10	-1.95771e-09	-1.70516
22289423	chr2:22289423:C:A	1.15061e-40	-1.95771e-09	-1.75677	6.04057e-18	-1.95771e-09	-1.75614	4.25621e-10	-1.95771e-09	-1.74348
22289945	chr2:22289945:T:C	5.89909e-41	-0.693084	-1.73176	2.35975e-18	-0.95667	-1.73942	1.96616e-10	-0.785022	-1.73075
22289968	chr2:22289968:T:C	1.1675e-40	-1.95771e-09	-1.7422	6.17265e-18	-1.95771e-09	-1.73452	4.37845e-10	-1.95771e-09	-1.71517
22290262	chr2:22290262:T:C	5.83576e-41	-0.703768	-1.73187	2.32685e-18	-0.970494	-1.73963	1.93909e-10	-0.798464	-1.73118
22290441	chr2:22290441:G:A	1.31449e-40	-1.95771e-09	-1.62361	7.52971e-18	-1.95771e-09	-1.53579	5.84164e-10	-1.95771e-09	-1.42685
22290561	chr2:22290561:A:G	1.41382e-40	-1.95771e-09	-1.55076	6.98217e-18	-1.95771e-09	-1.61128	4.64226e-10	-1.95771e-09	-1.65666
22290772	chr2:22290772:T:C	4.80055e-41	-2.63091	-1.53232e-09	2.43982e-18	-2.66272	-1.53232e-09	1.79138e-10	-2.60887	-1.53232e-09
22290855	chr2:22290855:G:A	5.65394e-41	-0.746009	-1.72128	2.26586e-18	-1.00615	-1.73054	1.89199e-10	-0.833668	-1.72056
22291103	chr2:22291103:G:A	2.66402e-40	-1.95771e-09	-0.917219	1.21844e-17	-1.95771e-09	-1.05448	9.28796e-10	-1.95771e-09	-0.963141
22291117	chr2:22291117:G:A	1.3422e-40	-1.95771e-09	-1.60274	7.75597e-18	-1.95771e-09	-1.50618	6.04895e-10	-1.95771e-09	-1.39197
22291487	chr2:22291487:A:G	4.00589e-41	-1.0823	-1.72957	1.03118e-18	-1.82911	-1.69483	4.89374e-11	-2.28394	-1.62255
22291598	chr2:22291598:A:C	5.83962e-41	-0.708634	-1.72634	2.32836e-18	-0.974695	-1.73479	1.94816e-10	-0.799667	-1.72531
22291680	chr2:22291680:G:A	1.33938e-40	-1.95771e-09	-1.60485	7.73183e-18	-1.95771e-09	-1.5093	6.03069e-10	-1.95771e-09	-1.395
22292479	chr2:22292479:T:C	7.33652e-41	-1.41011	-0.796663	2.35852e-18	-1.3407	-1.35591	1.21011e-10	-1.41231	-1.58884
22292590	chr2:22292590:C:CAAA	4.00142e-41	-1.07579	-1.7372	1.02433e-18	-1.82403	-1.70657	4.82453e-11	-2.28047	-1.64026
22292624	chr2:22292624:C:T	9.90166e-42	-2.68243	-1.52709	4.58908e-19	-2.68832	-1.64523	3.49783e-11	-2.50385	-1.73845
22292696	chr2:22292696:A:G	7.29509e-41	-1.44898	-0.763457	2.31321e-18	-1.38091	-1.3351	1.18273e-10	-1.44854	-1.5755
22293081	chr2:22293081:G:A	1.17147e-40	-1.95771e-09	-1.73879	6.44286e-18	-1.95771e-09	-1.69167	4.64101e-10	-1.95771e-09	-1.65693
22293091	chr2:22293091:G:A	7.0946e-41	-2.24031	-1.53232e-09	3.00307e-18	-2.45501	-1.53232e-09	2.17047e-10	-2.41692	-1.53232e-09
22293517	chr2:22293517:T:C	1.25869e-40	-1.95771e-09	-1.66699	6.3462e-18	-1.95771e-09	-1.70679	4.36825e-10	-1.95771e-09	-1.7175
22293871	chr2:22293871:T:C	1.33821e-38	-1.95771e-09	2.99945	7.55717e-16	-1.95771e-09	3.07302	6.47108e-08	-1.95771e-09	3.28065
22293991	chr2:22293991:T:C	1.35758e-38	-1.95771e-09	3.01382	7.66744e-16	-1.95771e-09	3.08751	6.56752e-08	-1.95771e-09	3.29545
22294012	chr2:22294012:G:C	4.49522e-41	-2.69663	-1.53232e-09	2.3809e-18	-2.68716	-1.53232e-09	1.66944e-10	-2.67937	-1.53232e-09
22294054	chr2:22294054:C:T	6.69935e-40	-1.95771e-09	0.00495447	2.97083e-17	-1.95771e-09	-0.163217	2.40746e-09	-1.95771e-09	-0.0107018
22294325	chr2:22294325:G:A	7.66125e-40	0.770003	-0.630884	1.56054e-17	-0.578026	-0.228998	1.14364e-09	-1.09856	0.343501
22294373	chr2:22294373:T:C	6.1662e-41	-0.668708	-1.71185	1.23437e-18	-1.71166	-1.63242	5.32503e-11	-2.30562	-1.51641
22295067	chr2:22295067:T:A	1.39649e-40	-1.95771e-09	-1.56309	7.17922e-18	-1.95771e-09	-1.58345	5.15108e-10	-1.95771e-09	-1.55265
22295788	chr2:22295788:T:A	2.45975e-40	-1.31724	0.320241	9.2826e-18	-1.85115	0.524649	1.34878e-09	-1.36819	0.778115
22296132	chr2:22296132:C:T	7.46388e-40	-1.95771e-09	0.113019	3.30891e-17	-1.95771e-09	-0.0554381	2.69903e-09	-1.95771e-09	0.103619
22296360	chr2:22296360:A:G	1.2398e-40	-1.95771e-09	-1.68211	7.07681e-18	-1.95771e-09	-1.59782	5.48315e-10	-1.95771e-09	-1.49018
22296361	chr2:22296361:C:CA	1.11581e-40	-0.0358249	-1.75165	1.61129e-18	-1.36731	-1.7103	6.13595e-11	-2.04806	-1.63222
22296388	chr2:22296388:C:A	6.74142e-41	-0.607905	-1.68347	1.0533e-18	-1.96072	-1.54199	5.36764e-11	-2.48317	-1.33088
22296427	chr2:22296427:A:G	2.18364e-40	0.352138	-1.4682	3.21707e-18	-0.814126	-1.57205	1.16135e-10	-1.39689	-1.64539
22296533	chr2:22296533:C:T	7.81233e-40	-1.95771e-09	0.158647	5.11401e-17	-1.95771e-09	0.379925	4.73993e-09	-1.95771e-09	0.666749
22296534	chr2:22296534:G:A	2.52089e-40	-1.26337	0.290927	9.4235e-18	-1.80664	0.495207	1.37303e-09	-1.31723	0.744983
22297384	chr2:22297384:A:G	1.68045e-40	0.0729959	-1.45099	3.68172e-18	-0.796672	-1.45459	1.47596e-10	-1.26897	-1.53358
22297395	chr2:22297395:G:A	1.02239e-41	-2.67367	-1.50384	4.72525e-19	-2.68645	-1.61786	3.57162e-11	-2.5022	-1.71922
22297964	chr2:22297964:G:A	1.17478e-40	-1.95771e-09	-1.73598	6.26751e-18	-1.95771e-09	-1.71926	4.49737e-10	-1.95771e-09	-1.68837
22298104	chr2:22298104:T:A	5.87615e-41	-2.42874	-1.53232e-09	3.06449e-18	-2.43476	-1.53232e-09	2.11754e-10	-2.4416	-1.53232e-09
22298117	chr2:22298117:T:G	9.57002e-39	-1.95771e-09	2.66416	5.36264e-16	-1.95771e-09	2.72998	4.58766e-08	-1.95771e-09	2.93668
22298443	chr2:22298443:T:A	4.84741e-41	-2.6212	-1.53232e-09	2.94494e-18	-2.47455	-1.53232e-09	2.03929e-10	-2.47926	-1.53232e-09
22298765	chr2:22298765:C:T	9.08731e-41	-0.272931	-1.71983	1.4415e-18	-1.53759	-1.65137	5.98666e-11	-2.16179	-1.54312
22299175	chr2:22299175:T:C	1.25962e-40	-1.95771e-09	-1.66624	6.34993e-18	-1.95771e-09	-1.7062	4.37058e-10	-1.95771e-09	-1.71696
22299556	chr2:22299556:C:T	7.97378e-40	-1.95771e-09	0.179103	3.55455e-17	-1.95771e-09	0.0161708	2.87895e-09	-1.95771e-09	0.168152
22299961	chr2:22299961:C:T	2.61835e-40	-1.32198	0.387467	9.78217e-18	-1.86538	0.591299	1.4197e-09	-1.38341	0.844577
22299969	chr2:22299969:T:C	8.47105e-41	-0.325081	-1.73791	1.33692e-18	-1.58209	-1.68219	5.61702e-11	-2.18041	-1.58823
22300266	chr2:22300266:A:AAT	1.27827e-40	-1.95771e-09	-1.65155	6.54271e-18	-1.95771e-09	-1.67629	4.47652e-10	-1.95771e-09	-1.69301
22300295	chr2:22300295:AATTT:A	1.27843e-40	-1.95771e-09	-1.65142	7.2928e-18	-1.95771e-09	-1.56775	5.60783e-10	-1.95771e-09	-1.46769
22300378	chr2:22300378:C:A	1.15898e-40	-1.95771e-09	-1.74951	6.01691e-18	-1.95771e-09	-1.76007	4.22218e-10	-1.95771e-09	-1.75151
22300535	chr2:22300535:T:A	9.91884e-39	-1.95771e-09	2.69997	5.54571e-16	-1.95771e-09	2.76355	4.6934e-08	-1.95771e-09	2.95947
22300801	chr2:22300801:T:A	4.51813e-41	-2.69154	-1.53232e-09	2.35515e-18	-2.69804	-1.53232e-09	1.69351e-10	-2.66505	-1.53232e-09
22300833	chr2:22300833:T:C	1.30533e-40	-1.95771e-09	-1.6306	6.74349e-18	-1.95771e-09	-1.64606	4.81213e-10	-1.95771e-09	-1.62072
22301203	chr2:22301203:G:A	2.05416e-40	0.31849	-1.49568	4.45075e-18	-0.566607	-1.49496	1.69945e-10	-1.09332	-1.56824
22301298	chr2:22301298:A:G	9.71577e-41	-0.190927	-1.73496	1.49514e-18	-1.4759	-1.67652	6.02601e-11	-2.11891	-1.57945
22301361	chr2:22301361:G:T	1.91322e-40	0.242659	-1.49093	4.1301e-18	-0.645409	-1.49093	1.58616e-10	-1.16564	-1.5649
22301392	chr2:22301392:T:C	1.35325e-40	-1.95771e-09	-1.59455	6.9808e-18	-1.95771e-09	-1.61148	4.99762e-10	-1.95771e-09	-1.5829
22301395	chr2:22301395:C:T	1.06681e-40	-0.0966111	-1.73577	1.59511e-18	-1.40976	-1.67794	6.29515e-11	-2.07306	-1.5816
22301408	chr2:22301408:T:C	7.13124e-40	-1.95771e-09	0.0674292	3.16289e-17	-1.95771e-09	-0.100571	2.57704e-09	-1.95771e-09	0.0573675
22301433	chr2:22301433:C:T	4.04567e-39	-2.70037	4.50355	1.13574e-16	-2.66333	3.84115	6.14066e-09	-2.67364	3.5993
22301639	chr2:22301639:A:G	2.11763e-40	0.319909	-1.46667	4.58428e-18	-0.565445	-1.46656	1.74259e-10	-1.09234	-1.54415
22301705	chr2:22301705:C:T	1.65524e-40	-1.95771e-09	-1.39311	8.92498e-18	-1.95771e-09	-1.36579	6.00601e-10	-1.95771e-09	-1.3991
22301717	chr2:22301717:T:G	1.52981e-40	-1.95771e-09	-1.47191	9.985e-18	-1.95771e-09	-1.25356	7.75176e-10	-1.95771e-09	-1.14394
22301893	chr2:22301893:A:C	6.29012e-41	-0.724178	-1.63648	1.06131e-18	-2.02766	-1.46748	5.754e-11	-2.51729	-1.22726
22301992	chr2:22301992:G:A	8.64952e-42	-2.69745	-1.64728	4.08758e-19	-2.69844	-1.75084	3.33156e-11	-2.55269	-1.73831
22302003	chr2:22302003:G:A	1.45927e-40	-1.95771e-09	-1.51912	7.85965e-18	-1.95771e-09	-1.4929	5.27279e-10	-1.95771e-09	-1.5293
22302095	chr2:22302095:T:C	9.78554e-41	-0.183769	-1.73497	1.50252e-18	-1.47104	-1.67646	6.04485e-11	-2.11581	-1.57943
22302114	chr2:22302114:T:C	1.16782e-40	-1.95771e-09	-1.74192	6.02649e-18	-1.95771e-09	-1.75848	4.22031e-10	-1.95771e-09	-1.75195
22302181	chr2:22302181:G:A	6.34664e-41	-0.724515	-1.6272	1.07674e-18	-2.02784	-1.45287	5.86539e-11	-2.51737	-1.208
22302360	chr2:22302360:T:G	1.65761e-40	-1.95771e-09	-1.39168	8.93858e-18	-1.95771e-09	-1.36427	6.01449e-10	-1.95771e-09	-1.39769
22302688	chr2:22302688:C:T	3.11288e-40	0.73018	-1.49169	6.51751e-18	-0.188454	-1.4917	2.34269e-10	-0.775742	-1.56482
22302797	chr2:22302797:C:A	1.12514e-40	-0.0474546	-1.73169	1.67188e-18	-1.37018	-1.67052	6.52784e-11	-2.04737	-1.571
22302813	chr2:22302813:T:C	1.20334e-40	-1.95771e-09	-1.71195	6.09658e-18	-1.95771e-09	-1.74692	4.18813e-10	-1.95771e-09	-1.7596
22303048	chr2:22303048:G:C	1.14719e-40	-1.95771e-09	-1.75974	6.13377e-18	-1.95771e-09	-1.74083	4.36237e-10	-1.95771e-09	-1.71884
22303120	chr2:22303120:A:C	1.20432e-40	-1.95771e-09	-1.71114	6.09989e-18	-1.95771e-09	-1.74637	4.18854e-10	-1.95771e-09	-1.75951
22303145	chr2:22303145:G:A	9.58038e-41	-0.204641	-1.73528	1.45838e-18	-1.50033	-1.67698	5.98357e-11	-2.12498	-1.58045
22303181	chr2:22303181:A:G	9.50997e-41	-0.205714	-1.74159	1.44047e-18	-1.50076	-1.68891	5.87686e-11	-2.12522	-1.5982
22303254	chr2:22303254:T:G	6.12402e-41	-0.707486	-1.67994	9.87304e-19	-2.0287	-1.53872	5.2541e-11	-2.51266	-1.32278
22303499	chr2:22303499:T:G	1.30166e-40	-1.95771e-09	-1.63342	6.48307e-18	-1.95771e-09	-1.68545	4.52284e-10	-1.95771e-09	-1.68272
22303730	chr2:22303730:T:C	9.34531e-41	-0.225358	-1.73941	1.42718e-18	-1.51463	-1.68431	5.86201e-11	-2.13483	-1.59113
22303767	chr2:22303767:A:C	1.25862e-40	-1.95771e-09	-1.66704	6.35438e-18	-1.95771e-09	-1.7055	4.37291e-10	-1.95771e-09	-1.71643
22304008	chr2:22304008:G:T	8.96819e-41	-1.38352	-0.622441	2.69904e-18	-1.32597	-1.23578	1.32442e-10	-1.40229	-1.50859
22304041	chr2:22304041:A:G	1.20371e-40	-1.95771e-09	-1.71165	6.09847e-18	-1.95771e-09	-1.7466	4.18834e-10	-1.95771e-09	-1.75956
22304122	chr2:22304122:T:C	1.0599e-40	-0.104058	-1.73483	1.58905e-18	-1.41602	-1.67549	6.28434e-11	-2.07818	-1.5782
22304543	chr2:22304543:C:T	9.45828e-40	-1.95771e-09	0.349835	4.1583e-17	-1.95771e-09	0.17305	3.43875e-09	-1.95771e-09	0.345835
22304662	chr2:22304662:G:A	9.64639e-41	-0.194903	-1.73815	1.45991e-18	-1.49459	-1.68168	5.9777e-11	-2.11908	-1.58733
22304708	chr2:22304708:G:A	2.59076e-40	-1.95771e-09	-0.945106	1.37046e-17	-1.95771e-09	-0.93691	1.04729e-09	-1.95771e-09	-0.843068
22304748	chr2:22304748:C:A	9.514e-39	-1.95771e-09	2.65829	5.32257e-16	-1.95771e-09	2.72248	4.60062e-08	-1.95771e-09	2.9395
22304853	chr2:22304853:G:A	2.22625e-40	-1.95771e-09	-1.09674	1.09821e-17	-1.95771e-09	-1.15837	8.08744e-10	-1.95771e-09	-1.10155
22305170	chr2:22305170:A:G	6.41141e-40	-1.95771e-09	-0.0389765	2.86466e-17	-1.95771e-09	-0.199608	1.75276e-09	-1.95771e-09	-0.328084
22305211	chr2:22305211:A:G	8.11541e-40	-1.95771e-09	0.196709	3.58339e-17	-1.95771e-09	0.024253	2.94179e-09	-1.95771e-09	0.189743
22305650	chr2:22305650:G:T	6.04632e-41	-2.40019	-1.53232e-09	2.88479e-18	-2.49519	-1.53232e-09	1.9896e-10	-2.50393	-1.53232e-09
22306008	chr2:22306008:C:G	8.88795e-41	-1.50633	-0.508618	3.09076e-18	-1.38361	-1.04261	1.59011e-10	-1.39838	-1.32967
22306011	chr2:22306011:G:A	1.18936e-40	-1.95771e-09	-1.72364	6.06366e-18	-1.95771e-09	-1.75233	4.18618e-10	-1.95771e-09	-1.76007
22306110	chr2:22306110:GA:G	9.17218e-41	-0.257482	-1.72598	1.42907e-18	-1.53751	-1.66011	5.97426e-11	-2.15111	-1.55588
22306394	chr2:22306394:C:T	1.15866e-40	-1.45027	-0.299521	6.04331e-18	-1.28925	-0.466441	2.19505e-10	-1.76304	-0.64261
22306395	chr2:22306395:G:A	1.47856e-40	-1.95771e-09	-1.50599	7.59354e-18	-1.95771e-09	-1.52734	5.46605e-10	-1.95771e-09	-1.4933
22306587	chr2:22306587:G:GA	8.11561e-40	-1.95771e-09	0.196734	3.5737e-17	-1.95771e-09	0.0215431	2.93093e-09	-1.95771e-09	0.186044
22306809	chr2:22306809:C:T	1.15925e-40	-1.95771e-09	-1.74929	6.01689e-18	-1.95771e-09	-1.76007	4.22015e-10	-1.95771e-09	-1.75199
22306849	chr2:22306849:G:A	9.50604e-41	-0.202235	-1.74548	1.44209e-18	-1.49231	-1.69624	5.85129e-11	-2.11818	-1.6096
22306869	chr2:22306869:T:C	6.26483e-41	-0.742398	-1.62229	2.49431e-18	-0.998895	-1.64174	2.08782e-10	-0.831542	-1.6242
22307292	chr2:22307292:G:A	6.46146e-41	-0.579915	-1.75387	1.00315e-18	-1.85592	-1.69558	4.51206e-11	-2.40956	-1.57813
22307324	chr2:22307324:T:C	6.84593e-41	-0.561578	-1.71441	1.17562e-18	-1.75202	-1.64082	5.34964e-11	-2.28898	-1.52844
22307426	chr2:22307426:A:G	4.89863e-41	-0.892066	-1.71862	1.82396e-18	-1.27801	-1.67562	1.44432e-10	-1.18069	-1.64353
22307637	chr2:22307637:GAC:G	1.22465e-40	-1.95771e-09	-1.6944	6.86289e-18	-1.95771e-09	-1.62851	5.20654e-10	-1.95771e-09	-1.54194
22307865	chr2:22307865:C:T	5.45352e-40	1.5279	-1.72869	1.14395e-17	0.566811	-1.68438	6.23736e-10	0.244001	-1.6053
22307953	chr2:22307953:G:A	1.14683e-40	-1.95771e-09	-1.76006	6.01737e-18	-1.95771e-09	-1.75999	4.20063e-10	-1.95771e-09	-1.75662
22308024	chr2:22308024:T:C	8.47306e-41	-0.336984	-1.72577	1.35063e-18	-1.59505	-1.65902	5.76262e-11	-2.18909	-1.55396
22308226	chr2:22308226:G:A	1.25676e-40	-1.95771e-09	-1.66852	6.9391e-18	-1.95771e-09	-1.61747	4.74179e-10	-1.95771e-09	-1.63545
22308518	chr2:22308518:G:A	1.15544e-40	-1.95771e-09	-1.75257	6.27894e-18	-1.95771e-09	-1.71744	4.50657e-10	-1.95771e-09	-1.68632
22309064	chr2:22309064:T:C	1.80705e-40	0.114443	-1.4198	3.91554e-18	-0.766653	-1.42303	1.55838e-10	-1.241	-1.50722
22309500	chr2:22309500:A:G	2.39871e-40	-1.47113	0.449001	4.36462e-18	-1.42198	-0.659135	1.63626e-10	-1.51939	-1.18006
22309782	chr2:22309782:A:T	8.60332e-42	-2.69869	-1.65138	4.30233e-19	-2.70073	-1.69734	3.1178e-11	-2.60309	-1.75422
22310490	chr2:22310490:T:A	1.19274e-40	-1.95771e-09	-1.72081	6.06648e-18	-1.95771e-09	-1.75186	4.18619e-10	-1.95771e-09	-1.76007
22310657	chr2:22310657:G:A	2.09182e-40	-1.95771e-09	-1.15902	1.04994e-17	-1.95771e-09	-1.20332	7.69863e-10	-1.95771e-09	-1.15082
22310685	chr2:22310685:A:G	1.07739e-40	-0.0813567	-1.74116	1.58216e-18	-1.40969	-1.68615	6.25675e-11	-2.06689	-1.59389
22311080	chr2:22311080:C:T	1.21509e-40	-1.95771e-09	-1.70224	6.7875e-18	-1.95771e-09	-1.63956	5.12956e-10	-1.95771e-09	-1.55684
22311135	chr2:22311135:G:A	1.2354e-40	0.0382307	-1.72389	1.75441e-18	-1.33705	-1.65546	6.92513e-11	-2.00946	-1.54983
22311198	chr2:22311198:T:G	1.50191e-40	-1.95771e-09	-1.49032	9.77274e-18	-1.95771e-09	-1.27505	7.56626e-10	-1.95771e-09	-1.16816
22311832	chr2:22311832:A:G	6.45391e-41	-0.749478	-1.58548	2.56351e-18	-1.00562	-1.60764	2.14821e-10	-0.839226	-1.588
22311887	chr2:22311887:T:A	6.30462e-41	-2.35836	-1.53232e-09	2.62089e-18	-2.59113	-1.53232e-09	1.71185e-10	-2.65429	-1.53232e-09
22312016	chr2:22312016:TA:T	7.92855e-40	-1.95771e-09	0.173414	3.49466e-17	-1.95771e-09	-0.000821219	2.862e-09	-1.95771e-09	0.162247
22312199	chr2:22312199:AT:A	9.50327e-41	-0.196755	-1.75125	1.42177e-18	-1.49472	-1.70801	5.7302e-11	-2.12097	-1.62772
22312312	chr2:22312312:A:T	1.15062e-40	-1.95771e-09	-1.75676	6.20965e-18	-1.95771e-09	-1.72854	4.44072e-10	-1.95771e-09	-1.70104
22312386	chr2:22312386:A:G	2.47888e-40	-1.277	0.287752	9.34313e-18	-1.81767	0.49767	1.34106e-09	-1.34431	0.748491
22312493	chr2:22312493:T:C	6.97776e-39	-1.95771e-09	2.34826	3.89228e-16	-1.95771e-09	2.40952	3.31461e-08	-1.95771e-09	2.61165
22312668	chr2:22312668:A:G	9.34074e-39	-1.95771e-09	2.63991	5.28384e-16	-1.95771e-09	2.71518	4.54653e-08	-1.95771e-09	2.92768
22312669	chr2:22312669:T:C	1.32178e-40	-1.95771e-09	-1.61807	7.06327e-18	-1.95771e-09	-1.59973	5.13105e-10	-1.95771e-09	-1.55655
22312670	chr2:22312670:A:G	4.6185e-41	-2.66957	-1.53232e-09	2.34833e-18	-2.70094	-1.53232e-09	1.68957e-10	-2.66738	-1.53232e-09
22312880	chr2:22312880:G:T	1.1469e-40	-1.95771e-09	-1.75999	6.01867e-18	-1.95771e-09	-1.75978	4.20424e-10	-1.95771e-09	-1.75577
22313011	chr2:22313011:T:A	7.11868e-39	-1.95771e-09	2.36825	3.96728e-16	-1.95771e-09	2.42861	3.38255e-08	-1.95771e-09	2.63194
22313027	chr2:22313027:A:G	9.65937e-40	-1.95771e-09	0.370873	4.17009e-17	-1.95771e-09	0.17588	3.05577e-09	-1.95771e-09	0.227756
22313028	chr2:22313028:T:C	6.9861e-39	-1.95771e-09	2.34945	3.8884e-16	-1.95771e-09	2.40853	3.31379e-08	-1.95771e-09	2.6114
22313259	chr2:22313259:C:T	7.01848e-41	-0.606555	-1.64454	1.11832e-18	-1.96367	-1.47915	5.87039e-11	-2.48289	-1.24164
22313270	chr2:22313270:G:A	4.90843e-41	-2.60869	-1.53232e-09	2.60981e-18	-2.59537	-1.53232e-09	1.65731e-10	-2.68666	-1.53232e-09
22314131	chr2:22314131:T:C	6.69116e-41	-0.625466	-1.67339	1.04317e-18	-1.98568	-1.5267	5.47303e-11	-2.48769	-1.30692
22315218	chr2:22315218:A:G	4.81512e-41	-2.62788	-1.53232e-09	2.49161e-18	-2.64171	-1.53232e-09	1.63376e-10	-2.70098	-1.53232e-09
22315610	chr2:22315610:G:T	8.94676e-42	-2.69481	-1.61613	4.29763e-19	-2.69827	-1.7009	3.25107e-11	-2.55786	-1.7576
22315832	chr2:22315832:T:TATATACAC	2.09062e-40	-1.1596	-1.53232e-09	1.08824e-17	-1.1675	-1.53232e-09	1.05964e-09	-0.831346	-1.53232e-09
22315952	chr2:22315952:C:T	8.54415e-40	1.22821	-0.980023	1.37246e-17	-0.264035	-0.671422	9.35542e-10	-0.779045	-0.176859
22316074	chr2:22316074:G:T	1.17599e-40	-1.95771e-09	-1.73494	6.04143e-18	-1.95771e-09	-1.756	4.18967e-10	-1.95771e-09	-1.75924
22316200	chr2:22316200:T:A	1.61927e-40	-1.95771e-09	-1.41508	8.92294e-18	-1.95771e-09	-1.36602	6.64578e-10	-1.95771e-09	-1.29788
22316380	chr2:22316380:G:C	1.14979e-40	-1.95771e-09	-1.75748	6.1937e-18	-1.95771e-09	-1.73111	4.42324e-10	-1.95771e-09	-1.70499
22316635	chr2:22316635:G:C	1.3697e-40	-1.95771e-09	-1.58247	6.60617e-18	-1.95771e-09	-1.66664	4.44991e-10	-1.95771e-09	-1.69898
22317344	chr2:22317344:G:A	7.76341e-41	-0.56263	-1.58759	3.0698e-18	-0.825282	-1.60775	2.58857e-10	-0.651851	-1.5889
22317627	chr2:22317627:T:G	1.18576e-40	-1.95771e-09	-1.72667	6.0171e-18	-1.95771e-09	-1.76004	4.19384e-10	-1.95771e-09	-1.75824
```
