## Supplementary material for "Characterization of shared and ancestry-specific signals driving complex traits using multi-ancestry fine-mapping": s1.afreq

```
#CHROM	ID	REF	ALT	ALT_FREQS	OBS_CT
2	rs11900776	C	G	0.0347913	1006
2	rs17043287	C	T	0.0347913	1006
2	rs383864	A	G	0.95825	1006
2	rs79121254	A	G	0.0596421	1006
2	rs328606	T	C	0.0417495	1006
2	rs111590471	G	A	0.0347913	1006
2	rs34166885	G	C	0.0198807	1006
2	rs2338780	G	A	0.0387674	1006
2	rs112614057	A	G	0.0347913	1006
2	rs1400830	C	T	0.0387674	1006
2	rs78013709	G	A	0.0347913	1006
2	rs328602	G	A	0.0417495	1006
2	rs76110237	C	A	0.0467197	1006
2	rs328599	G	C	0.0417495	1006
2	rs167881	A	G	0.0417495	1006
2	rs328596	C	T	0.0417495	1006
2	rs11895337	A	G	0.0387674	1006
2	rs11896533	A	T	0.0347913	1006
2	rs7574060	A	G	0.0387674	1006
2	rs328595	A	T	0.0417495	1006
2	rs328594	C	T	0.0417495	1006
2	rs328593	C	T	0.0417495	1006
2	rs328589	G	A	0.0427435	1006
2	rs72899782	A	C	0.0367793	1006
2	rs7564855	T	A	0.0387674	1006
2	rs114585145	T	G	0.0864811	1006
2	rs77409857	T	C	0.0347913	1006
2	rs59749801	C	T	0.0387674	1006
2	rs76187691	A	G	0.028827	1006
2	rs12994641	T	C	0.0387674	1006
2	rs57238571	T	G	0.0387674	1006
2	rs59013148	A	C	0.0387674	1006
2	rs140163372	A	G	0.0258449	1006
2	rs72899788	T	G	0.0367793	1006
2	rs78281505	A	C	0.0218688	1006
2	rs142304785	T	C	0.028827	1006
2	rs77158023	T	C	0.028827	1006
2	rs328518	G	A	0.0417495	1006
2	rs11891619	C	T	0.0387674	1006
2	rs328508	C	T	0.0417495	1006
2	rs71437430	T	C	0.353877	1006
2	rs2860211	A	G	0.0417495	1006
2	rs2918982	T	C	0.0417495	1006
2	rs428773	G	A	0.0417495	1006
2	rs437834	A	G	0.0417495	1006
2	rs114057167	G	A	0.0248509	1006
2	rs7565058	G	C	0.0387674	1006
2	rs446052	T	C	0.0407555	1006
2	rs6746816	C	T	0.106362	1006
2	rs401969	T	C	0.0417495	1006
2	rs401045	C	T	0.0407555	1006
2	rs10180600	T	C	0.0347913	1006
2	rs585953	C	T	0.0407555	1006
2	rs328554	C	T	0.0417495	1006
2	rs1517721	G	A	0.0387674	1006
2	rs328557	T	G	0.0417495	1006
2	rs72795999	A	G	0.00994036	1006
2	rs7579878	C	A	0.0387674	1006
2	rs328560	A	G	0.0407555	1006
2	rs72796000	T	C	0.00695825	1006
2	rs328563	G	A	0.0417495	1006
2	rs328564	A	G	0.0417495	1006
2	rs328565	A	C	0.0417495	1006
2	rs11887187	T	C	0.0387674	1006
2	rs147732475	A	G	0.0119284	1006
2	rs6742413	C	T	0.0377734	1006
2	rs328570	C	T	0.0407555	1006
2	rs1829284	G	A	0.0377734	1006
2	rs2339406	C	T	0.0407555	1006
2	rs72913413	T	C	0.0377734	1006
2	rs78826316	C	T	0.0218688	1006
2	rs328546	C	T	0.0407555	1006
2	rs79388936	A	G	0.0437376	1006
2	rs167880	C	T	0.0407555	1006
2	rs172925	T	C	0.0407555	1006
2	rs186624	C	G	0.0407555	1006
2	rs328545	T	C	0.0407555	1006
2	rs328544	C	T	0.0407555	1006
2	rs75060779	C	G	0.027833	1006
2	rs328539	A	G	0.524851	1006
2	rs76109578	T	C	0.0397614	1006
2	rs7603893	C	G	0.0357853	1006
2	rs610881	G	A	0.0407555	1006
2	rs328525	T	G	0.0417495	1006
2	rs328526	T	G	0.950298	1006
2	rs115256181	A	T	0.0805169	1006
2	rs142859078	A	C	0.0467197	1006
2	rs80152594	A	C	0.0159046	1006
2	rs328527	G	C	0.0417495	1006
2	rs6543654	T	C	0.0387674	1006
2	rs328530	T	C	0.945328	1006
2	rs143493782	A	G	0.0109344	1006
2	rs138996144	T	G	0.00795229	1006
2	rs2338772	T	C	0.0427435	1006
2	rs414084	G	A	0.0417495	1006
2	rs435511	T	A	0.0407555	1006
2	rs6709372	C	A	0.0377734	1006
2	rs383839	C	T	0.0407555	1006
2	rs431488	T	G	0.0427435	1006
2	rs417634	A	T	0.0417495	1006
2	rs430047	G	A	0.0417495	1006
2	rs115113924	G	A	0.0188867	1006
2	rs369591	T	C	0.0417495	1006
2	rs2056204	C	A	0.0318091	1006
2	rs143133891	A	G	0.0318091	1006
2	rs434091	C	A	0.0417495	1006
2	rs392216	T	C	0.0606362	1006
2	rs364963	A	G	0.0606362	1006
2	rs62134631	T	C	0.00994036	1006
2	rs57167296	A	G	0.0586481	1006
2	rs77779344	T	C	0.0536779	1006
2	rs402062	T	C	0.0417495	1006
2	rs388065	A	C	0.0606362	1006
2	rs72903310	C	T	0.0367793	1006
2	rs140218322	C	G	0.0228628	1006
2	rs72798110	C	T	0.0626243	1006
2	rs78812672	G	A	0.0497018	1006
2	rs79340605	G	A	0.304175	1006
2	rs148772773	G	C	0.026839	1006
2	rs328516	T	C	0.0606362	1006
2	rs17043412	C	T	0.026839	1006
2	rs113617644	G	A	0.0298211	1006
2	rs328514	G	A	0.0298211	1006
2	rs115783845	A	C	0.0238569	1006
2	rs114383384	C	T	0.0238569	1006
2	rs79737144	G	A	0.0238569	1006
2	rs75638159	A	G	0.083499	1006
2	rs192318842	A	G	0.0119284	1006
2	rs7560685	A	G	0.0536779	1006
2	rs7561156	A	G	0.083499	1006
2	rs7576134	G	A	0.083499	1006
2	rs4533497	A	G	0.083499	1006
2	rs2138885	G	A	0.083499	1006
2	rs115381616	G	A	0.026839	1006
2	rs77877914	G	A	0.0298211	1006
2	rs72798112	G	T	0.0109344	1006
2	rs72903324	G	A	0.0526839	1006
2	rs72914865	C	A	0.0576541	1006
2	rs72914868	G	A	0.0526839	1006
2	rs11897199	T	C	0.0526839	1006
2	rs147998765	G	A	0.0238569	1006
2	rs79397618	C	T	0.0238569	1006
2	rs77905772	G	T	0.0347913	1006
2	rs116266732	A	C	0.0685885	1006
2	rs75076413	T	C	0.0526839	1006
2	rs60231829	C	T	0.0526839	1006
2	rs72914870	G	A	0.05666	1006
2	rs72914872	C	T	0.0506958	1006
2	rs79827527	C	T	0.0646123	1006
2	rs144881615	A	C	0.0238569	1006
2	rs80302722	G	T	0.0258449	1006
2	rs7581478	T	A	0.0536779	1006
2	rs75666265	G	A	0.0238569	1006
2	rs78906678	G	A	0.0238569	1006
2	rs11693526	T	C	0.0506958	1006
2	rs1517718	G	C	0.026839	1006
2	rs115675621	C	T	0.0208748	1006
2	rs1589112	T	C	0.992048	1006
2	rs7601596	G	T	0.0526839	1006
2	rs77254103	G	A	0.0238569	1006
2	rs11899066	C	G	0.026839	1006
2	rs78762817	C	A	0.027833	1006
2	rs142791948	C	A	0.0208748	1006
2	rs72798114	C	T	0.0109344	1006
2	rs7563948	G	A	0.054672	1006
2	rs147417419	A	G	0.0149105	1006
2	rs150575795	T	C	0.0258449	1006
2	rs78908507	A	G	0.0208748	1006
2	rs76120119	G	T	0.0497018	1006
2	rs74708114	A	G	0.0497018	1006
2	rs2203742	C	T	0.0536779	1006
2	rs138926931	C	T	0.0248509	1006
2	rs74637054	C	A	0.0864811	1006
2	rs72914894	A	G	0.0874751	1006
2	rs116211838	C	T	0.026839	1006
2	rs6711820	G	T	0.055666	1006
2	rs1517717	A	T	0.05666	1006
2	rs1517716	C	A	0.0864811	1006
2	rs1517715	T	G	0.0864811	1006
2	rs115214034	A	T	0.0238569	1006
2	rs184045314	G	T	0.0238569	1006
2	rs75682351	A	G	0.0238569	1006
2	rs114663755	G	A	0.0238569	1006
2	rs76565622	G	A	0.0606362	1006
2	rs146579728	T	C	0.0308151	1006
2	rs78378915	C	T	0.055666	1006
2	rs111720952	A	G	0.0864811	1006
2	rs75267300	T	C	0.0238569	1006
2	rs6735395	G	A	0.0864811	1006
2	rs6722493	A	G	0.0864811	1006
2	rs35911052	A	C	0.0576541	1006
2	rs58745180	T	A	0.0258449	1006
2	rs75905462	G	A	0.0298211	1006
2	rs58347787	T	C	0.082505	1006
2	rs1554274	G	A	0.559642	1006
2	rs17043432	A	G	0.083499	1006
2	rs76816035	T	G	0.0785288	1006
2	rs145580937	G	A	0.0238569	1006
2	rs75757470	G	C	0.0785288	1006
2	rs148609626	C	A	0.055666	1006
2	rs146140301	T	C	0.0785288	1006
2	rs148916058	T	G	0.00894632	1006
2	rs138022409	A	G	0.0119284	1006
2	rs75270428	A	C	0.0487078	1006
2	rs80348946	A	C	0.0168986	1006
2	rs72798118	T	A	0.0258449	1006
2	rs11694210	T	G	0.0785288	1006
2	rs147634067	C	T	0.0477137	1006
2	rs57317097	A	T	0.0526839	1006
2	rs111236593	C	T	0.0139165	1006
2	rs115385777	T	A	0.0477137	1006
2	rs115901664	C	T	0.0477137	1006
2	rs72907442	C	T	0.082505	1006
2	rs114861218	T	C	0.0785288	1006
2	rs17043455	C	T	0.082505	1006
2	rs72907444	T	C	0.083499	1006
2	rs62134634	T	C	0.0347913	1006
2	rs72798119	T	G	0.0119284	1006
2	rs149747751	G	T	0.0477137	1006
2	rs146463824	C	A	0.0477137	1006
2	rs62134635	T	A	0.0347913	1006
2	rs4284862	C	T	0.0477137	1006
2	rs139888792	A	C	0.0477137	1006
2	rs113480918	C	T	0.0477137	1006
2	rs72798121	A	T	0.0109344	1006
2	rs115619468	G	T	0.0477137	1006
2	rs77333302	A	T	0.0487078	1006
2	rs6738051	T	A	0.0298211	1006
2	rs148092030	C	T	0.0487078	1006
2	rs111414858	C	T	0.0506958	1006
2	rs143173314	G	T	0.00994036	1006
2	rs6742987	A	G	0.084493	1006
2	rs72907456	T	G	0.084493	1006
2	rs114264071	A	T	0.0248509	1006
2	rs75334439	T	C	0.0795229	1006
2	rs60983046	A	G	0.084493	1006
2	rs75267289	G	A	0.0258449	1006
2	rs77857648	A	G	0.054672	1006
2	rs10167091	T	C	0.364811	1006
2	rs72907461	C	T	0.0536779	1006
2	rs62134637	C	T	0.360835	1006
2	rs114793850	A	C	0.0497018	1006
2	rs7601985	A	C	0.084493	1006
2	rs78575359	C	A	0.0417495	1006
2	rs6705290	A	G	0.0854871	1006
2	rs11686625	G	A	0.0795229	1006
2	rs13412404	G	A	0.474155	1006
2	rs75159588	G	T	0.0785288	1006
2	rs76363423	C	G	0.0536779	1006
2	rs7576470	G	A	0.084493	1006
2	rs79834305	C	T	0.0487078	1006
2	rs78421778	C	T	0.0487078	1006
2	rs56123939	T	C	0.0159046	1006
2	rs147668076	C	G	0.0497018	1006
2	rs7571840	A	G	0.055666	1006
2	rs72798124	A	C	0.0298211	1006
2	rs112817118	G	C	0.0337972	1006
2	rs1554272	A	G	0.0745527	1006
2	rs1554271	A	T	0.0487078	1006
2	rs1554270	C	T	0.082505	1006
2	rs2176472	C	T	0.083499	1006
2	rs61511675	C	T	0.0487078	1006
2	rs4530398	A	T	0.0447316	1006
2	rs112543144	C	T	0.0337972	1006
2	rs182586543	G	A	0.0337972	1006
2	rs2339411	G	A	0.0437376	1006
2	rs2339412	C	T	0.563618	1006
2	rs72907481	T	C	0.082505	1006
2	rs79002074	T	A	0.0467197	1006
2	rs17319736	A	T	0.0258449	1006
2	rs79513064	T	C	0.0208748	1006
2	rs6723676	A	C	0.627237	1006
2	rs74655864	T	C	0.00795229	1006
2	rs17043497	C	G	0.0785288	1006
2	rs17043503	A	T	0.0308151	1006
2	rs76976104	G	A	0.0745527	1006
2	rs4414713	T	C	0.951292	1006
2	rs192214686	T	G	0.0765408	1006
2	rs189651099	C	T	0.0397614	1006
2	rs17043505	A	C	0.0318091	1006
2	rs116267854	T	C	0.0308151	1006
2	rs17043507	T	C	0.0308151	1006
2	rs17043511	C	G	0.0318091	1006
2	rs143056317	A	G	0.00894632	1006
2	rs79467785	A	G	0.0417495	1006
2	rs116816591	G	C	0.0308151	1006
2	rs146074164	C	T	0.0258449	1006
2	rs77846054	C	T	0.10338	1006
2	rs76415974	G	A	0.0377734	1006
2	rs68018245	G	A	0.0238569	1006
2	rs1607267	C	T	0.164016	1006
2	rs115918522	G	A	0.0208748	1006
2	rs6709559	G	A	0.207753	1006
2	rs114179645	C	A	0.0198807	1006
2	rs115823533	G	A	0.0178926	1006
2	rs7592750	C	T	0.162028	1006
2	rs79169631	T	C	0.0149105	1006
2	rs908679	G	A	0.55666	1006
2	rs75565610	C	T	0.0159046	1006
2	rs1554266	T	C	0.462227	1006
2	rs1554267	T	A	0.45825	1006
2	rs1554268	C	T	0.591451	1006
2	rs1554269	C	G	0.459245	1006
2	rs149586176	T	C	0.0178926	1006
2	rs6726012	G	T	0.459245	1006
2	rs112285449	A	G	0.0178926	1006
2	rs9917325	G	A	0.0198807	1006
2	rs6721577	A	T	0.600398	1006
2	rs141893162	G	A	0.00795229	1006
2	rs11675298	C	T	0.0795229	1006
2	rs11124319	A	G	0.582505	1006
2	rs12616418	T	C	0.466203	1006
2	rs114017185	T	C	0.0178926	1006
2	rs12618781	G	A	0.464215	1006
2	rs72798134	G	A	0.0805169	1006
2	rs114446345	C	T	0.0168986	1006
2	rs144057068	C	T	0.0178926	1006
2	rs75307542	C	G	0.0347913	1006
2	rs4464307	A	G	0.082505	1006
2	rs6722965	T	C	0.602386	1006
2	rs6720064	A	G	0.597416	1006
2	rs72798135	T	C	0.0805169	1006
2	rs10193722	A	C	0.463221	1006
2	rs77617544	C	G	0.0725646	1006
2	rs10427307	A	G	0.115308	1006
2	rs12616120	C	T	0.457256	1006
2	rs7577884	T	G	0.60338	1006
2	rs4635553	T	C	0.600398	1006
2	rs115603664	G	A	0.0149105	1006
2	rs115280993	A	C	0.0178926	1006
2	rs6738860	T	A	0.468191	1006
2	rs11124322	G	A	0.467197	1006
2	rs4362588	T	C	0.60338	1006
2	rs4557006	G	A	0.465209	1006
2	rs4321395	G	A	0.464215	1006
2	rs76539134	G	C	0.0178926	1006
2	rs72798139	G	A	0.0795229	1006
2	rs72798141	T	C	0.0795229	1006
2	rs4330131	G	A	0.464215	1006
2	rs114719340	G	A	0.055666	1006
2	rs111245050	A	T	0.0188867	1006
2	rs111463645	C	A	0.0318091	1006
2	rs6731794	A	G	0.987078	1006
2	rs144885846	G	T	0.0437376	1006
2	rs13387284	G	A	0.461233	1006
2	rs72798143	C	A	0.0666004	1006
2	rs72798144	G	A	0.0656064	1006
2	rs13387644	G	A	0.462227	1006
2	rs77370570	C	A	0.0347913	1006
2	rs115665171	A	C	0.0178926	1006
2	rs114881187	T	G	0.0178926	1006
2	rs6759922	G	A	0.459245	1006
2	rs112139163	C	T	0.0208748	1006
2	rs11124327	C	T	0.461233	1006
2	rs111336204	T	A	0.0805169	1006
2	rs7599198	A	T	0.460239	1006
2	rs10172121	A	C	0.576541	1006
2	rs72798149	A	G	0.0795229	1006
2	rs140175638	A	T	0.0159046	1006
2	rs4233683	A	C	0.979125	1006
2	rs150308218	T	C	0.0178926	1006
2	rs115285816	T	C	0.0168986	1006
2	rs4493295	T	C	0.0795229	1006
2	rs4258826	A	G	0.465209	1006
2	rs4416248	G	A	0.462227	1006
2	rs116819450	A	G	0.0168986	1006
2	rs115255182	C	A	0.0149105	1006
2	rs11681938	G	A	0.0815109	1006
2	rs11681945	G	A	0.0805169	1006
2	rs7602655	A	C	0.102386	1006
2	rs79566133	C	T	0.0149105	1006
2	rs4549121	C	T	0.574553	1006
2	rs4524149	G	A	0.0964215	1006
2	rs10865093	T	C	0.460239	1006
2	rs76640858	A	G	0.055666	1006
2	rs190592039	C	T	0.0168986	1006
2	rs143578610	T	C	0.0178926	1006
2	rs4567964	C	A	0.0795229	1006
2	rs6722716	G	C	0.0974155	1006
2	rs78133991	C	T	0.0387674	1006
2	rs142751235	C	T	0.0149105	1006
2	rs4073935	C	T	0.574553	1006
2	rs72789269	C	T	0.0805169	1006
2	rs4073950	C	T	0.575547	1006
2	rs4073951	C	T	0.459245	1006
2	rs72789271	A	G	0.0795229	1006
2	rs10187728	G	A	0.459245	1006
2	rs139133037	T	A	0.0178926	1006
2	rs78085161	T	G	0.0168986	1006
2	rs7424912	C	A	0.459245	1006
2	rs76819491	C	A	0.0109344	1006
2	rs11682316	T	C	0.0805169	1006
2	rs76976873	T	G	0.0188867	1006
2	rs4603790	T	C	0.0805169	1006
2	rs7559944	A	C	0.463221	1006
2	rs10171148	C	A	0.462227	1006
2	rs78559726	C	T	0.0168986	1006
2	rs77778634	T	A	0.0168986	1006
2	rs72789280	C	T	0.0805169	1006
2	rs115850692	C	A	0.0168986	1006
2	rs114688432	T	G	0.0178926	1006
2	rs11693984	G	C	0.0795229	1006
2	rs77305975	G	A	0.0168986	1006
2	rs72789286	G	A	0.00894632	1006
2	rs115446599	T	A	0.0168986	1006
2	rs116797017	T	C	0.0168986	1006
2	rs142817972	A	G	0.0129225	1006
2	rs11904182	G	A	0.0377734	1006
2	rs6748263	G	A	0.54672	1006
2	rs66907827	A	G	0.0198807	1006
2	rs12053499	T	G	0.494036	1006
2	rs10211373	T	C	0.510934	1006
2	rs12478557	A	G	0.494036	1006
2	rs115222310	G	A	0.0228628	1006
2	rs78414242	G	A	0.0139165	1006
2	rs72789298	G	A	0.0198807	1006
2	rs11678757	T	C	0.511928	1006
2	rs138129713	T	C	0.0109344	1006
2	rs143120855	T	C	0.0586481	1006
2	rs137858944	G	C	0.0178926	1006
2	rs11687840	T	A	0.494036	1006
2	rs7578651	T	C	0.510934	1006
2	rs116270977	T	C	0.0218688	1006
2	rs10209288	G	A	0.508946	1006
2	rs114658333	C	T	0.0168986	1006
2	rs115039821	C	T	0.0178926	1006
2	rs74321768	A	G	0.0178926	1006
2	rs12475241	C	T	0.493042	1006
2	rs12464234	T	C	0.508946	1006
2	rs4665494	T	A	0.0198807	1006
2	rs115133852	T	G	0.0109344	1006
2	rs144666840	C	T	0.0159046	1006
2	rs11691709	C	T	0.494036	1006
2	rs11676365	T	C	0.510934	1006
2	rs66709522	G	A	0.494036	1006
2	rs56367633	G	A	0.510934	1006
2	rs10181985	G	A	0.547714	1006
2	rs74668396	C	T	0.0218688	1006
2	rs10182358	G	A	0.545726	1006
2	rs34333373	G	A	0.493042	1006
2	rs10176964	T	C	0.547714	1006
2	rs12151460	A	G	0.0198807	1006
2	rs75633332	C	T	0.0178926	1006
2	rs66464556	A	C	0.494036	1006
2	rs12151577	G	A	0.0149105	1006
2	rs72791224	C	T	0.0149105	1006
2	rs67226284	T	C	0.0188867	1006
2	rs11124360	C	T	0.498012	1006
2	rs115723327	G	A	0.0149105	1006
2	rs62134642	C	T	0.082505	1006
2	rs57974740	T	C	0.499006	1006
2	rs66472431	T	G	0.0168986	1006
2	rs35747121	C	G	0.489066	1006
2	rs7560095	G	C	0.0168986	1006
2	rs56215556	G	A	0.49006	1006
2	rs4589792	C	T	0.486083	1006
2	rs12151565	G	A	0.0168986	1006
2	rs6761567	A	T	0.597416	1006
2	rs8179610	G	T	0.489066	1006
2	rs77778643	C	T	0.0198807	1006
2	rs12618722	G	T	0.489066	1006
2	rs7369477	G	A	0.599404	1006
2	rs4665495	T	G	0.486083	1006
2	rs72791234	A	G	0.0168986	1006
2	rs72791235	G	T	0.0168986	1006
2	rs67985868	C	G	0.0168986	1006
2	rs7422205	G	A	0.596421	1006
2	rs11895048	T	G	0.0198807	1006
2	rs11898839	G	T	0.0168986	1006
2	rs182577307	T	A	0.0258449	1006
2	rs12052907	A	T	0.486083	1006
2	rs12052908	A	T	0.488072	1006
2	rs115046592	A	G	0.0258449	1006
2	rs62134643	T	G	0.0815109	1006
2	rs146342497	G	A	0.0119284	1006
2	rs62134644	T	C	0.082505	1006
2	rs72791239	G	A	0.0139165	1006
2	rs75958443	T	A	0.026839	1006
2	rs62134645	A	C	0.082505	1006
2	rs67259198	T	C	0.0168986	1006
2	rs115328644	T	C	0.0208748	1006
2	rs62136163	A	G	0.0815109	1006
2	rs76172978	A	C	0.0377734	1006
2	rs62136164	T	C	0.082505	1006
2	rs62136165	T	C	0.082505	1006
2	rs72791241	T	C	0.0129225	1006
2	rs62136166	G	A	0.082505	1006
2	rs77252858	A	C	0.082505	1006
2	rs11124367	T	C	0.486083	1006
2	rs6711112	C	T	0.597416	1006
2	rs12373752	A	G	0.486083	1006
2	rs80130229	T	C	0.084493	1006
2	rs12373824	G	A	0.996024	1006
2	rs113577265	G	C	0.0159046	1006
2	rs10164909	G	A	0.0944334	1006
2	rs11674333	G	A	0.486083	1006
2	rs4527234	T	A	0.502982	1006
2	rs4665499	G	A	0.502982	1006
2	rs7370857	T	C	0.597416	1006
2	rs4490223	G	A	0.597416	1006
2	rs138510546	T	A	0.0129225	1006
2	rs6752896	T	C	0.59841	1006
2	rs6752898	T	A	0.984095	1006
2	rs75429053	A	T	0.0815109	1006
2	rs7425354	T	G	0.59841	1006
2	rs113435842	C	T	0.0188867	1006
2	rs6739738	C	T	0.502982	1006
2	rs72791251	T	A	0.0238569	1006
2	rs6725884	C	T	0.0168986	1006
2	rs7602309	G	A	0.597416	1006
2	rs12615053	G	T	0.486083	1006
2	rs187301398	C	T	0.026839	1006
2	rs145243190	C	T	0.0139165	1006
2	rs9750951	A	G	0.0168986	1006
2	rs13386329	C	T	0.0904573	1006
2	rs7562618	T	C	0.59841	1006
2	rs58261213	A	G	0.486083	1006
2	rs13034009	A	T	0.402584	1006
2	rs4393785	T	C	0.0417495	1006
2	rs62136170	T	G	0.082505	1006
2	rs62136171	A	G	0.083499	1006
2	rs79903948	T	A	0.0387674	1006
2	rs59145082	A	G	0.503976	1006
2	rs13017766	A	G	0.0377734	1006
2	rs12052648	A	C	0.502982	1006
2	rs4665177	C	A	0.502982	1006
2	rs4423628	A	G	0.40159	1006
2	rs13011725	G	T	0.40159	1006
2	rs11679839	C	T	0.905567	1006
2	rs62136172	C	T	0.082505	1006
2	rs13012669	G	T	0.40159	1006
2	rs78934505	C	T	0.0377734	1006
2	rs7585241	G	A	0.405567	1006
2	rs7585730	G	A	0.503976	1006
2	rs62136173	G	A	0.082505	1006
2	rs4544476	G	C	0.487078	1006
2	rs12477701	G	T	0.402584	1006
2	rs4581924	C	T	0.50497	1006
2	rs79667621	G	C	0.0536779	1006
2	rs12478745	G	A	0.40159	1006
2	rs113881768	G	T	0.0636183	1006
2	rs145010571	G	A	0.00596421	1006
2	rs7600146	G	T	0.398608	1006
2	rs58648117	A	C	0.496024	1006
2	rs79271169	C	G	0.0248509	1006
2	rs13006574	T	C	0.394632	1006
2	rs4665501	G	T	0.594433	1006
2	rs144998105	C	T	0.0208748	1006
2	rs12712388	G	A	0.394632	1006
2	rs5015511	G	A	0.530815	1006
2	rs4665502	C	G	0.12326	1006
2	rs56074362	A	T	0.0685885	1006
2	rs57026254	C	T	0.0725646	1006
2	rs139092411	G	C	0.00596421	1006
2	rs6741228	T	C	0.540755	1006
2	rs4300861	C	T	0.371769	1006
2	rs59235363	G	A	0.0675944	1006
2	rs4608555	G	A	0.0198807	1006
2	rs10208721	A	C	0.152087	1006
2	rs7580781	C	T	0.83996	1006
2	rs12992463	A	C	0.464215	1006
2	rs13017653	C	T	0.468191	1006
2	rs62136175	C	G	0.0785288	1006
2	rs62136176	T	C	0.152087	1006
2	rs72920906	T	A	0.0675944	1006
2	rs9308959	A	T	0.152087	1006
2	rs11889100	T	C	0.468191	1006
2	rs72793337	C	T	0.026839	1006
2	rs79981292	G	A	0.0238569	1006
2	rs6743484	C	T	0.152087	1006
2	rs4074442	G	A	0.371769	1006
2	rs72793341	T	G	0.528827	1006
2	rs67446571	A	G	0.37674	1006
2	rs62136189	A	G	0.529821	1006
2	rs67849385	G	A	0.529821	1006
2	rs67899576	T	C	0.529821	1006
2	rs7576704	C	A	0.528827	1006
2	rs13431543	T	G	0.528827	1006
2	rs7593204	A	G	0.528827	1006
2	rs7593206	A	G	0.528827	1006
2	rs7595987	T	C	0.528827	1006
2	rs7579696	C	T	0.528827	1006
2	rs7596182	T	C	0.467197	1006
2	rs7579809	C	T	0.528827	1006
2	rs151041581	A	G	0.0178926	1006
2	rs7579820	C	T	0.528827	1006
2	rs7593526	A	C	0.528827	1006
2	rs12624092	A	G	0.528827	1006
2	rs10210820	A	G	0.528827	1006
2	rs12614150	G	A	0.527833	1006
2	rs12614151	G	A	0.528827	1006
2	rs75102865	T	C	0.0765408	1006
2	rs7596961	A	T	0.528827	1006
2	rs7599976	T	C	0.528827	1006
2	rs7600069	T	C	0.528827	1006
2	rs7583826	C	T	0.528827	1006
2	rs4552217	A	C	0.528827	1006
2	rs4277554	T	G	0.528827	1006
2	rs4481018	C	T	0.530815	1006
2	rs4266050	G	A	0.530815	1006
2	rs112860907	C	T	0.0248509	1006
2	rs4273252	G	C	0.528827	1006
2	rs35843059	G	C	0.0129225	1006
2	rs62136190	C	T	0.0765408	1006
2	rs4261751	T	C	0.528827	1006
2	rs4369891	C	G	0.528827	1006
2	rs4558612	A	G	0.484095	1006
2	rs4558613	A	G	0.528827	1006
2	rs10208733	C	G	0.152087	1006
2	rs4490224	C	T	0.528827	1006
2	rs58184964	G	A	0.377734	1006
2	rs10176493	T	C	0.528827	1006
2	rs57537843	G	A	0.370775	1006
2	rs148003003	A	G	0.00695825	1006
2	rs116473277	A	G	0.0168986	1006
2	rs1396727	T	C	0.528827	1006
2	rs114346301	C	T	0.0308151	1006
2	rs10186810	A	G	0.528827	1006
2	rs10197587	G	C	0.528827	1006
2	rs111682297	C	T	0.0675944	1006
2	rs12620364	G	A	0.370775	1006
2	rs10187396	A	G	0.151093	1006
2	rs11124398	G	A	0.526839	1006
2	rs10495726	C	T	0.151093	1006
2	rs10192869	T	A	0.533797	1006
2	rs10190565	A	G	0.536779	1006
2	rs1396726	A	G	0.529821	1006
2	rs2339515	G	T	0.370775	1006
2	rs10184652	T	C	0.539761	1006
2	rs12616301	A	T	0.543738	1006
2	rs12619197	G	A	0.455268	1006
2	rs186694968	C	T	0.0208748	1006
2	rs1463980	A	G	0.543738	1006
2	rs10188288	T	C	0.0815109	1006
2	rs17391760	G	T	0.0715706	1006
2	rs12614708	C	A	0.370775	1006
2	rs17043657	T	C	0.0815109	1006
2	rs7569716	A	T	0.153082	1006
2	rs1995812	G	A	0.370775	1006
2	rs10192983	A	G	0.0815109	1006
2	rs13399873	C	A	0.0715706	1006
2	rs1463979	A	G	0.378728	1006
2	rs77657123	G	A	0.0636183	1006
2	rs1463978	C	T	0.749503	1006
2	rs11124401	A	G	0.535785	1006
2	rs62136192	A	G	0.0785288	1006
2	rs62136193	T	G	0.107356	1006
2	rs3936123	C	T	0.0705765	1006
2	rs185897665	C	T	0.0129225	1006
2	rs11902050	G	A	0.106362	1006
2	rs138321029	A	G	0.0347913	1006
2	rs1509379	A	C	0.10835	1006
2	rs1605834	A	G	0.178926	1006
2	rs13418342	A	C	0.5666	1006
2	rs13421308	T	A	0.177932	1006
2	rs13421530	T	C	0.178926	1006
2	rs28414106	T	C	0.178926	1006
2	rs183895386	C	T	0.0159046	1006
2	rs62136194	G	A	0.0904573	1006
2	rs75374098	C	T	0.0904573	1006
2	rs62132460	C	A	0.0904573	1006
2	rs13382728	G	T	0.0705765	1006
2	rs111675002	T	C	0.0129225	1006
2	rs11883831	G	A	0.0149105	1006
2	rs66994942	G	A	0.350895	1006
2	rs11883886	G	A	0.0159046	1006
2	rs115429454	A	G	0.0149105	1006
2	rs62132470	G	A	0.0884692	1006
2	rs79272437	G	A	0.0178926	1006
2	rs72920961	C	T	0.0159046	1006
2	rs61533748	T	C	0.377734	1006
2	rs12466671	A	G	0.37674	1006
2	rs56683961	A	C	0.0705765	1006
2	rs148325951	G	C	0.00695825	1006
2	rs71437442	C	T	0.0188867	1006
2	rs12467991	C	T	0.0447316	1006
2	rs142793439	A	G	0.0248509	1006
2	rs867364	G	A	0.177932	1006
2	rs870058	T	C	0.0149105	1006
2	rs72920963	G	C	0.0129225	1006
2	rs11687761	A	G	0.0705765	1006
2	rs62132471	G	C	0.0904573	1006
2	rs115501667	A	C	0.0119284	1006
2	rs62132472	T	C	0.0616302	1006
2	rs12621172	A	C	0.359841	1006
2	rs58562454	G	T	0.0129225	1006
2	rs6736681	A	G	0.54175	1006
2	rs1355178	T	G	0.360835	1006
2	rs10865106	T	C	0.534791	1006
2	rs12466547	G	A	0.349901	1006
2	rs1396729	C	T	0.553678	1006
2	rs66922949	T	C	0.0864811	1006
2	rs1567362	C	T	0.547714	1006
2	rs62132473	T	G	0.0904573	1006
2	rs1533045	A	C	0.554672	1006
2	rs7604825	A	G	0.0149105	1006
2	rs7591428	C	G	0.980119	1006
2	rs12616949	G	A	0.356859	1006
2	rs1533046	A	G	0.554672	1006
2	rs66517972	C	T	0.351889	1006
2	rs62132474	T	G	0.0904573	1006
2	rs1543011	C	T	0.54672	1006
2	rs56153184	C	T	0.350895	1006
2	rs1472943	T	C	0.560636	1006
2	rs72920972	T	C	0.0208748	1006
2	rs62132475	C	A	0.0685885	1006
2	rs10175440	T	A	0.0228628	1006
2	rs2339518	C	T	0.55169	1006
2	rs10178735	T	C	0.558648	1006
2	rs151270523	G	A	0.0208748	1006
2	rs75278041	G	T	0.0685885	1006
2	rs79460468	A	T	0.0685885	1006
2	rs62132476	C	T	0.0685885	1006
2	rs1876767	G	T	0.372763	1006
2	rs1876768	G	T	0.372763	1006
2	rs72799318	C	G	0.0497018	1006
2	rs67523507	T	A	0.0765408	1006
2	rs1971358	T	C	0.557654	1006
2	rs1509370	T	C	0.558648	1006
2	rs11688810	G	C	0.375746	1006
2	rs11124416	T	A	0.0964215	1006
2	rs1858125	C	T	0.373757	1006
2	rs141545916	C	T	0.0149105	1006
2	rs2136377	G	T	0.368787	1006
2	rs2339519	G	A	0.473161	1006
2	rs2879492	C	G	0.367793	1006
2	rs114100554	G	A	0.0208748	1006
2	rs74926380	C	T	0.0666004	1006
2	rs7569443	G	A	0.0914513	1006
2	rs12616027	A	G	0.368787	1006
2	rs1912053	C	T	0.177932	1006
2	rs10187258	T	A	0.0914513	1006
2	rs10184905	A	G	0.0228628	1006
2	rs146915746	C	T	0.0129225	1006
2	rs10172986	C	T	0.0914513	1006
2	rs57984640	G	C	0.0765408	1006
2	rs1509371	T	C	0.161034	1006
2	rs72920988	T	C	0.0198807	1006
2	rs72920989	C	G	0.0208748	1006
2	rs13398810	C	A	0.161034	1006
2	rs1509353	T	C	0.161034	1006
2	rs1509354	C	T	0.162028	1006
2	rs10495734	A	T	0.161034	1006
2	rs13405389	C	T	0.166004	1006
2	rs62132477	C	T	0.161034	1006
2	rs1858124	C	T	0.545726	1006
2	rs6733454	T	C	0.161034	1006
2	rs62132478	T	C	0.0437376	1006
2	rs13424767	T	C	0.161034	1006
2	rs1396725	G	A	0.16998	1006
2	rs10189855	C	A	0.168986	1006
2	rs10168159	G	T	0.161034	1006
2	rs1355177	T	G	0.16998	1006
2	rs114164869	A	G	0.0407555	1006
2	rs1509355	C	T	0.16998	1006
2	rs1509356	A	G	0.16998	1006
2	rs9917200	C	T	0.16998	1006
2	rs1509357	G	A	0.16998	1006
2	rs1509358	C	A	0.16998	1006
2	rs9917270	A	G	0.16998	1006
2	rs13410489	A	G	0.16998	1006
2	rs13413226	T	C	0.16998	1006
2	rs17043725	A	G	0.16998	1006
2	rs62132479	C	T	0.16998	1006
2	rs72923109	A	G	0.0188867	1006
2	rs56103655	T	A	0.0715706	1006
2	rs6727350	T	A	0.17992	1006
2	rs62132480	T	C	0.0129225	1006
2	rs13413863	A	G	0.16998	1006
2	rs13425516	G	A	0.168986	1006
2	rs142509498	A	G	0.0198807	1006
2	rs6724885	A	G	0.16998	1006
2	rs6728353	T	C	0.16998	1006
2	rs6728341	A	T	0.16998	1006
2	rs6741194	G	T	0.16998	1006
2	rs2175091	T	C	0.16998	1006
2	rs62132481	T	C	0.0377734	1006
2	rs1949038	T	C	0.16998	1006
2	rs1509359	T	C	0.16998	1006
2	rs1509360	G	A	0.16998	1006
2	rs1509361	T	C	0.188867	1006
2	rs142004521	A	G	0.0228628	1006
2	rs1509362	G	T	0.16998	1006
2	rs13432555	G	T	0.16998	1006
2	rs57057394	T	C	0.16998	1006
2	rs56871422	A	G	0.16998	1006
2	rs72924939	G	A	0.147117	1006
2	rs13427065	T	C	0.16998	1006
2	rs13385035	G	A	0.16998	1006
2	rs116803549	G	A	0.0228628	1006
2	rs6749647	G	T	0.17495	1006
2	rs6736888	A	G	0.168986	1006
2	rs13430928	T	G	0.170974	1006
2	rs13428354	A	T	0.170974	1006
2	rs13428447	A	G	0.170974	1006
2	rs13428463	A	G	0.170974	1006
2	rs6744193	T	G	0.0188867	1006
2	rs62124868	T	C	0.230616	1006
2	rs77597722	C	T	0.0258449	1006
2	rs1509364	T	A	0.56163	1006
2	rs149298721	C	T	0.0168986	1006
2	rs1509365	G	C	0.558648	1006
2	rs4563252	G	A	0.558648	1006
2	rs4608556	C	A	0.054672	1006
2	rs188197238	T	C	0.0168986	1006
2	rs115973934	A	G	0.0159046	1006
2	rs140334735	G	T	0.027833	1006
2	rs72799336	A	G	0.00795229	1006
2	rs9308966	T	C	0.506958	1006
2	rs11887562	A	G	0.506958	1006
2	rs62124869	T	C	0.0616302	1006
2	rs142698784	T	A	0.0129225	1006
2	rs1509372	A	G	0.027833	1006
2	rs115658046	A	C	0.0159046	1006
2	rs6543938	C	T	0.0536779	1006
2	rs139716932	T	A	0.0129225	1006
2	rs72799338	T	C	0.027833	1006
2	rs4280484	C	T	0.569583	1006
2	rs79096917	A	G	0.0357853	1006
2	rs4574147	T	C	0.516899	1006
2	rs11889283	C	G	0.513917	1006
2	rs10189350	A	C	0.570577	1006
2	rs62124871	C	T	0.0407555	1006
2	rs10185730	G	A	0.516899	1006
2	rs61527379	C	T	0.0258449	1006
2	rs72799340	G	A	0.0536779	1006
2	rs12990561	C	A	0.517893	1006
2	rs4292118	G	A	0.984095	1006
2	rs72799342	T	C	0.0536779	1006
2	rs4077557	C	T	0.0755467	1006
2	rs72799346	G	T	0.0238569	1006
2	rs72799348	C	T	0.0238569	1006
2	rs115976957	T	C	0.0347913	1006
2	rs72799350	G	A	0.0258449	1006
2	rs11895519	T	C	0.517893	1006
2	rs4314021	G	T	0.514911	1006
2	rs72799353	T	C	0.0258449	1006
2	rs114167872	C	T	0.0427435	1006
2	rs10205300	G	A	0.517893	1006
2	rs56241788	T	C	0.133201	1006
2	rs11903391	G	A	0.516899	1006
2	rs149422592	A	G	0.0357853	1006
2	rs11903432	G	A	0.516899	1006
2	rs113007168	G	C	0.054672	1006
2	rs79739406	A	G	0.0387674	1006
2	rs1976576	C	G	0.708748	1006
2	rs13026519	T	C	0.516899	1006
2	rs72799356	T	A	0.0238569	1006
2	rs1509384	A	G	0.708748	1006
2	rs72799358	T	C	0.028827	1006
2	rs78711918	C	G	0.05666	1006
2	rs13029536	C	T	0.515905	1006
2	rs72799361	G	A	0.0536779	1006
2	rs1396732	C	T	0.984095	1006
2	rs72799365	T	C	0.0536779	1006
2	rs1509385	C	T	0.564612	1006
2	rs1509386	T	C	0.508946	1006
2	rs72799367	A	G	0.0258449	1006
2	rs13418451	C	T	0.50994	1006
2	rs13383529	T	C	0.50994	1006
2	rs12989860	T	G	0.507952	1006
2	rs7596646	T	C	0.696819	1006
2	rs72799370	C	T	0.027833	1006
2	rs73919398	T	C	0.05666	1006
2	rs72799371	A	G	0.0536779	1006
2	rs10204823	C	A	0.564612	1006
2	rs11901977	C	A	0.565606	1006
2	rs72800838	T	C	0.0258449	1006
2	rs2136376	T	C	0.985089	1006
2	rs1912052	C	T	0.564612	1006
2	rs11896889	C	G	0.510934	1006
2	rs7591515	T	C	0.512922	1006
2	rs62124874	G	T	0.133201	1006
2	rs12185716	C	A	0.0427435	1006
2	rs17043765	G	A	0.0248509	1006
2	rs77282361	G	A	0.055666	1006
2	rs59904270	G	A	0.0248509	1006
2	rs116056836	T	C	0.0159046	1006
2	rs74579450	T	C	0.0924453	1006
2	rs11886927	A	G	0.528827	1006
2	rs10183553	G	T	0.524851	1006
2	rs62124875	G	A	0.0576541	1006
2	rs72800843	C	T	0.028827	1006
2	rs72800844	C	G	0.028827	1006
2	rs13033024	G	A	0.525845	1006
2	rs60598088	G	C	0.028827	1006
2	rs139581786	G	T	0.0129225	1006
2	rs4665505	T	C	0.713718	1006
2	rs62124876	A	C	0.0576541	1006
2	rs4572625	G	A	0.634195	1006
2	rs72800852	C	T	0.028827	1006
2	rs11887908	C	G	0.712724	1006
2	rs59193050	T	C	0.0248509	1006
2	rs139588398	C	T	0.523857	1006
2	rs59101598	T	A	0.0536779	1006
2	rs13031296	G	T	0.525845	1006
2	rs72800859	G	A	0.0248509	1006
2	rs1876766	C	T	0.578529	1006
2	rs7561327	A	C	0.710736	1006
2	rs75525556	G	T	0.0159046	1006
2	rs1858123	A	G	0.0258449	1006
2	rs72785504	G	A	0.0248509	1006
2	rs1396724	C	T	0.712724	1006
2	rs1949037	T	G	0.0248509	1006
2	rs74488184	C	T	0.0109344	1006
2	rs72785508	A	C	0.028827	1006
2	rs62124885	G	A	0.0129225	1006
2	rs61535254	T	C	0.0248509	1006
2	rs58154547	A	G	0.101392	1006
2	rs72785510	G	T	0.028827	1006
2	rs116457567	A	C	0.0447316	1006
2	rs116218683	C	T	0.0308151	1006
2	rs114846158	G	A	0.0109344	1006
2	rs12995260	C	T	0.713718	1006
2	rs13021262	A	G	0.525845	1006
2	rs72785513	T	C	0.0248509	1006
2	rs6722939	C	T	0.525845	1006
2	rs72785514	C	T	0.00397614	1006
2	rs4361159	G	A	0.579523	1006
2	rs72785516	T	C	0.0248509	1006
2	rs72785519	G	T	0.0248509	1006
2	rs12996247	T	C	0.522863	1006
2	rs7574734	A	G	0.579523	1006
2	rs17043800	C	T	0.0536779	1006
2	rs72785523	A	G	0.028827	1006
2	rs72785524	T	C	0.0248509	1006
2	rs1912054	T	C	0.525845	1006
2	rs77060542	A	G	0.0159046	1006
2	rs1876769	G	A	0.0248509	1006
2	rs80345046	C	T	0.055666	1006
2	rs77122197	G	C	0.05666	1006
2	rs142425758	C	T	0.028827	1006
2	rs72785527	G	T	0.028827	1006
2	rs17043818	T	A	0.028827	1006
2	rs72785528	T	C	0.028827	1006
2	rs1509373	A	G	0.580517	1006
2	rs72785533	A	C	0.0248509	1006
2	rs12712471	C	G	0.578529	1006
2	rs72785536	G	A	0.028827	1006
2	rs2339414	A	T	0.0745527	1006
2	rs72785537	T	A	0.028827	1006
2	rs72785540	A	C	0.028827	1006
2	rs10184479	G	T	0.524851	1006
2	rs1396730	C	T	0.524851	1006
2	rs72785542	G	A	0.0248509	1006
2	rs7559638	C	T	0.524851	1006
2	rs1509374	G	A	0.0248509	1006
2	rs114638778	C	T	0.0308151	1006
2	rs78615278	T	A	0.132207	1006
2	rs151188672	C	G	0.0198807	1006
2	rs139136395	C	A	0.0139165	1006
2	rs75033414	G	A	0.0467197	1006
2	rs1463982	A	C	0.713718	1006
2	rs4533498	A	G	0.131213	1006
2	rs72785543	A	T	0.028827	1006
2	rs72785544	T	C	0.0248509	1006
2	rs72785545	T	A	0.0248509	1006
2	rs62124889	T	C	0.533797	1006
2	rs150282486	G	A	0.0129225	1006
2	rs114176253	T	C	0.055666	1006
2	rs4665506	C	T	0.0745527	1006
2	rs12712474	T	C	0.533797	1006
2	rs79314733	C	A	0.0218688	1006
2	rs113799125	A	G	0.0248509	1006
2	rs13005634	C	G	0.525845	1006
2	rs60147244	A	T	0.028827	1006
2	rs58430439	A	G	0.028827	1006
2	rs6751273	A	G	0.0765408	1006
2	rs7603463	A	G	0.527833	1006
2	rs10183442	G	C	0.527833	1006
2	rs7606863	T	A	0.714712	1006
2	rs2036731	G	A	0.527833	1006
2	rs2089626	G	A	0.580517	1006
2	rs77206708	G	T	0.0407555	1006
2	rs75947923	T	C	0.0447316	1006
2	rs1509368	C	T	0.527833	1006
2	rs9308987	T	G	0.713718	1006
2	rs1396728	C	T	0.525845	1006
2	rs72785549	G	A	0.0248509	1006
2	rs72785550	T	G	0.028827	1006
2	rs149139276	A	G	0.0109344	1006
2	rs143219994	G	A	0.0298211	1006
2	rs115790788	A	C	0.05666	1006
2	rs7596367	C	T	0.525845	1006
2	rs115162594	C	T	0.0447316	1006
2	rs11892655	T	A	0.579523	1006
2	rs55900966	G	A	0.0248509	1006
2	rs55670464	C	T	0.0248509	1006
2	rs78017999	G	A	0.0377734	1006
2	rs55990325	G	T	0.0248509	1006
2	rs72785556	C	T	0.028827	1006
2	rs72785557	A	C	0.0248509	1006
2	rs2339516	G	A	0.0755467	1006
2	rs11894059	G	C	0.525845	1006
2	rs116331311	T	C	0.0168986	1006
2	rs1509366	T	A	0.713718	1006
2	rs72785559	A	C	0.0248509	1006
2	rs72785561	A	G	0.0248509	1006
2	rs72785563	T	G	0.026839	1006
2	rs17043884	T	C	0.0258449	1006
2	rs7567080	A	T	0.580517	1006
2	rs72785565	A	G	0.0218688	1006
2	rs7607130	C	T	0.580517	1006
2	rs4366933	C	A	0.525845	1006
2	rs72785568	A	T	0.0248509	1006
2	rs74584454	C	T	0.0149105	1006
2	rs882011	A	G	0.028827	1006
2	rs882012	G	A	0.0248509	1006
2	rs17043898	G	T	0.0536779	1006
2	rs1876770	A	G	0.0536779	1006
2	rs72785571	A	C	0.0536779	1006
2	rs937932	T	G	0.580517	1006
2	rs877024	G	A	0.525845	1006
2	rs55863922	C	T	0.0755467	1006
2	rs72785573	G	A	0.0248509	1006
2	rs6736227	A	C	0.0596421	1006
2	rs4665507	A	G	0.132207	1006
2	rs74772038	G	A	0.0347913	1006
2	rs7570156	A	G	0.526839	1006
2	rs17043919	G	A	0.0258449	1006
2	rs1509381	G	A	0.028827	1006
2	rs72785578	G	A	0.0258449	1006
2	rs17043922	G	T	0.0248509	1006
2	rs72785579	C	T	0.028827	1006
2	rs7577031	T	C	0.028827	1006
2	rs17320195	T	C	0.0934394	1006
2	rs1396731	A	T	0.713718	1006
2	rs1509380	G	A	0.0506958	1006
2	rs145767065	C	T	0.0149105	1006
2	rs6544005	A	G	0.714712	1006
2	rs76884848	C	T	0.055666	1006
2	rs17043930	G	A	0.0248509	1006
2	rs17043937	A	G	0.0258449	1006
2	rs6746518	T	C	0.715706	1006
2	rs72785583	C	T	0.0248509	1006
2	rs72785584	G	A	0.0248509	1006
2	rs71437446	T	G	0.0387674	1006
2	rs72785585	A	G	0.0248509	1006
2	rs56235346	C	G	0.0258449	1006
2	rs56061669	C	A	0.0248509	1006
2	rs146154658	G	A	0.0238569	1006
2	rs12712498	C	G	0.557654	1006
2	rs72785586	C	T	0.0228628	1006
2	rs17043944	C	T	0.0198807	1006
2	rs1567363	A	G	0.132207	1006
2	rs61358129	G	A	0.132207	1006
2	rs72785587	C	G	0.0188867	1006
2	rs56252696	G	A	0.0188867	1006
2	rs12987255	A	G	0.533797	1006
2	rs7595147	A	G	0.132207	1006
2	rs7557726	G	T	0.557654	1006
2	rs115556520	T	C	0.0188867	1006
2	rs12712502	C	T	0.532803	1006
2	rs10495731	T	G	0.720676	1006
2	rs115595744	G	A	0.0119284	1006
2	rs10188657	G	A	0.585487	1006
2	rs111505790	T	C	0.028827	1006
2	rs1463976	T	C	0.415507	1006
2	rs72785589	C	T	0.0188867	1006
2	rs7560281	T	C	0.537773	1006
2	rs7563236	T	C	0.532803	1006
2	rs7572495	G	A	0.532803	1006
2	rs115139875	A	G	0.0397614	1006
2	rs7563351	T	G	0.533797	1006
2	rs7599844	C	T	0.533797	1006
2	rs1979986	T	C	0.537773	1006
2	rs1463977	T	C	0.537773	1006
2	rs34226313	T	C	0.532803	1006
2	rs34057875	T	C	0.0447316	1006
2	rs74907630	G	A	0.028827	1006
2	rs7607694	C	T	0.583499	1006
2	rs7580529	G	A	0.579523	1006
2	rs13410782	T	C	0.536779	1006
2	rs72785591	A	T	0.028827	1006
2	rs138188323	G	A	0.0159046	1006
2	rs7568047	G	A	0.580517	1006
2	rs12712503	T	C	0.537773	1006
2	rs17320320	G	A	0.533797	1006
2	rs72785596	G	A	0.028827	1006
2	rs79275548	T	C	0.028827	1006
2	rs17043947	C	T	0.0477137	1006
2	rs144168407	C	T	0.0119284	1006
2	rs12712504	A	G	0.533797	1006
2	rs6729322	G	T	0.712724	1006
2	rs12712505	G	A	0.579523	1006
2	rs6716550	A	T	0.531809	1006
2	rs10175489	C	T	0.0477137	1006
2	rs62124919	T	G	0.0407555	1006
2	rs3926039	C	T	0.0755467	1006
2	rs1546464	A	G	0.0755467	1006
2	rs1509387	A	G	0.586481	1006
2	rs6705838	C	T	0.584493	1006
2	rs1509388	C	T	0.532803	1006
2	rs1509389	C	T	0.532803	1006
2	rs12712506	A	C	0.537773	1006
2	rs10184624	C	T	0.536779	1006
2	rs6741729	G	A	0.580517	1006
2	rs13006508	A	G	0.536779	1006
2	rs6735294	T	C	0.537773	1006
2	rs1509392	T	C	0.538767	1006
2	rs1876771	G	A	0.0188867	1006
2	rs6718866	A	G	0.0755467	1006
2	rs72791982	T	A	0.0188867	1006
2	rs145055704	G	T	0.0218688	1006
2	rs116158123	C	T	0.054672	1006
2	rs139063360	T	C	0.0188867	1006
2	rs144968947	T	C	0.550696	1006
2	rs10199182	A	T	0.534791	1006
2	rs147937779	A	T	0.0536779	1006
2	rs181421934	G	A	0.0168986	1006
2	rs186937206	G	T	0.0168986	1006
2	rs17043976	T	C	0.0755467	1006
2	rs1509376	T	C	0.0765408	1006
2	rs6738845	T	C	0.644135	1006
2	rs115787534	T	C	0.027833	1006
2	rs6741864	T	A	0.640159	1006
2	rs57076238	A	G	0.0854871	1006
2	rs61392519	T	G	0.028827	1006
2	rs12712510	T	C	0.526839	1006
2	rs7594873	T	C	0.630219	1006
2	rs150024922	T	C	0.0188867	1006
2	rs1509377	C	T	0.627237	1006
2	rs72791990	T	C	0.028827	1006
2	rs6544021	T	C	0.644135	1006
2	rs6758520	T	C	0.028827	1006
2	rs2339514	A	C	0.719682	1006
2	rs937931	A	G	0.654076	1006
2	rs13391189	A	G	0.0477137	1006
2	rs1509378	A	G	0.650099	1006
2	rs72791997	A	T	0.0149105	1006
2	rs13003264	C	T	0.500994	1006
2	rs13390705	G	C	0.114314	1006
2	rs13432882	T	C	0.114314	1006
2	rs4988826	A	G	0.435388	1006
2	rs75583796	G	C	0.0238569	1006
2	rs1509352	A	G	0.11332	1006
2	rs116559217	T	C	0.0188867	1006
2	rs1355176	C	T	0.434394	1006
2	rs12469476	G	A	0.512922	1006
2	rs115525369	T	A	0.0417495	1006
2	rs4665181	T	C	0.656064	1006
2	rs4146015	C	G	0.646123	1006
2	rs62624502	G	T	0.0347913	1006
2	rs72792002	C	T	0.0208748	1006
2	rs72793904	T	A	0.0208748	1006
2	rs141852652	C	T	0.0188867	1006
2	rs868652	G	A	0.126243	1006
2	rs72793907	A	G	0.0208748	1006
2	rs72793910	T	G	0.0208748	1006
2	rs1355175	C	T	0.659046	1006
2	rs72793919	T	C	0.0208748	1006
2	rs1509351	T	C	0.529821	1006
2	rs1509350	C	T	0.529821	1006
2	rs12466256	C	T	0.507952	1006
2	rs114433004	G	A	0.0168986	1006
2	rs72793925	T	C	0.0178926	1006
2	rs2019046	G	A	0.508946	1006
2	rs60285668	A	G	0.0178926	1006
2	rs1703818	T	G	0.491054	1006
2	rs144386671	C	A	0.0178926	1006
2	rs6742736	C	T	0.126243	1006
2	rs72793928	A	C	0.0178926	1006
2	rs72793931	T	G	0.0178926	1006
2	rs115410185	T	C	0.0149105	1006
2	rs900928	C	T	0.126243	1006
2	rs1004790	A	C	0.0178926	1006
2	rs1567361	C	T	0.126243	1006
2	rs937930	A	G	0.33996	1006
2	rs12712521	A	G	0.529821	1006
2	rs1484689	C	G	0.502982	1006
2	rs1564811	A	G	0.493042	1006
2	rs1564812	T	C	0.126243	1006
2	rs13032734	T	C	0.508946	1006
2	rs78684885	T	C	0.0815109	1006
2	rs1351879	G	A	0.50497	1006
2	rs35447233	G	A	0.493042	1006
2	rs11692770	G	A	0.520875	1006
2	rs1682092	C	T	0.472167	1006
2	rs12712523	G	A	0.520875	1006
2	rs729108	A	C	0.521869	1006
2	rs2062339	A	G	0.473161	1006
2	rs150962324	C	T	0.0129225	1006
2	rs1872324	G	A	0.332008	1006
2	rs13423006	A	C	0.133201	1006
2	rs59030950	T	A	0.332008	1006
2	rs6748330	G	A	0.520875	1006
2	rs2220153	A	G	0.473161	1006
2	rs147734745	G	A	0.0149105	1006
2	rs4146005	A	G	0.33499	1006
2	rs75373691	A	G	0.0159046	1006
2	rs11124553	C	G	0.33499	1006
2	rs12467345	G	C	0.525845	1006
2	rs12620900	G	A	0.472167	1006
2	rs13007912	A	C	0.356859	1006
2	rs76858265	A	G	0.00695825	1006
2	rs1032114	G	A	0.517893	1006
2	rs1471768	G	A	0.470179	1006
2	rs1471767	C	T	0.470179	1006
2	rs7598378	T	C	0.523857	1006
2	rs149814298	T	C	0.0178926	1006
2	rs76438729	A	T	0.0347913	1006
2	rs77356381	G	A	0.0407555	1006
2	rs115946907	T	C	0.0109344	1006
2	rs76454305	T	C	0.028827	1006
2	rs1484665	T	A	0.338966	1006
2	rs77626349	T	A	0.0805169	1006
2	rs11892544	G	T	0.137177	1006
2	rs12052509	A	G	0.33499	1006
2	rs7424467	C	T	0.469185	1006
2	rs116114653	G	A	0.0178926	1006
2	rs1385265	G	T	0.33499	1006
2	rs7568613	G	C	0.130219	1006
2	rs72790519	G	A	0.0497018	1006
2	rs1484664	G	T	0.33499	1006
2	rs1484663	C	T	0.33499	1006
2	rs149280948	C	G	0.026839	1006
2	rs4311088	C	A	0.119284	1006
2	rs10187289	G	A	0.518887	1006
2	rs11124564	G	A	0.518887	1006
2	rs12052295	C	T	0.470179	1006
2	rs12464583	C	G	0.523857	1006
2	rs113773631	T	C	0.0139165	1006
2	rs78710333	T	G	0.0447316	1006
2	rs13412401	T	A	0.131213	1006
2	rs1601287	C	T	0.124254	1006
2	rs11124568	T	A	0.33499	1006
2	rs4665509	A	G	0.336978	1006
2	rs146002566	T	G	0.00596421	1006
2	rs11688379	A	T	0.518887	1006
2	rs72790550	A	T	0.0387674	1006
2	rs10208951	G	T	0.518887	1006
2	rs140673361	T	C	0.0457256	1006
2	rs80057622	C	T	0.0487078	1006
2	rs12617557	C	T	0.33499	1006
2	rs13419502	A	G	0.471173	1006
2	rs191899141	G	T	0.00994036	1006
2	rs77546056	T	C	0.0497018	1006
2	rs185517825	A	G	0.0178926	1006
2	rs1843181	C	T	0.125249	1006
2	rs10208490	A	T	0.17495	1006
2	rs4306742	C	G	0.843936	1006
2	rs11124579	A	C	0.84493	1006
2	rs4425103	A	C	0.32505	1006
2	rs13015955	G	A	0.255467	1006
2	rs2049730	G	A	0.797217	1006
2	rs7561030	G	A	0.0347913	1006
2	rs17320822	A	C	0.164016	1006
2	rs149499384	G	A	0.0119284	1006
2	rs1997325	C	T	0.83499	1006
2	rs77136173	G	A	0.0248509	1006
2	rs145649581	C	T	0.0119284	1006
2	rs17044085	T	A	0.199801	1006
2	rs936751	T	C	0.212724	1006
2	rs923055	T	C	0.210736	1006
2	rs62122663	A	G	0.150099	1006
2	rs17044091	G	A	0.312127	1006
2	rs59974815	C	T	0.198807	1006
2	rs141896781	G	A	0.00596421	1006
2	rs137910431	G	A	0.00596421	1006
2	rs7588192	C	T	0.141153	1006
2	rs77167445	G	A	0.0208748	1006
2	rs113707552	T	C	0.0775348	1006
2	rs62122665	G	A	0.141153	1006
2	rs78111101	C	T	0.0208748	1006
2	rs116558660	T	C	0.0178926	1006
2	rs1484688	G	A	0.475149	1006
2	rs1484687	A	G	0.720676	1006
2	rs74916805	A	T	0.0228628	1006
2	rs11685377	T	C	0.0328032	1006
2	rs17044103	G	A	0.0159046	1006
2	rs2019950	G	C	0.680915	1006
2	rs17392849	A	T	0.143141	1006
2	rs2220152	T	C	0.680915	1006
2	rs77399959	C	T	0.0198807	1006
2	rs79295415	G	T	0.0506958	1006
2	rs11124582	G	A	0.313121	1006
2	rs4524148	C	T	0.680915	1006
2	rs182051033	A	G	0.00994036	1006
2	rs1881558	T	C	0.680915	1006
2	rs111272810	A	T	0.143141	1006
2	rs115148959	T	C	0.00894632	1006
2	rs1813627	C	T	0.678926	1006
2	rs990069	T	C	0.678926	1006
2	rs2049728	T	C	0.517893	1006
2	rs146961109	C	A	0.0159046	1006
2	rs4665510	C	T	0.680915	1006
2	rs4665511	A	G	0.680915	1006
2	rs62122666	G	C	0.145129	1006
2	rs11685129	T	C	0.680915	1006
2	rs75668290	A	T	0.0477137	1006
2	rs4665512	A	G	0.147117	1006
2	rs78062627	C	G	0.0228628	1006
2	rs72790593	A	G	0.0397614	1006
2	rs1881557	A	G	0.680915	1006
2	rs6723552	A	G	0.680915	1006
2	rs75887632	C	A	0.0357853	1006
2	rs13004156	A	G	0.479125	1006
2	rs6744054	G	T	0.0357853	1006
2	rs1484685	C	T	0.677932	1006
2	rs10495730	G	T	0.478131	1006
2	rs13023128	T	C	0.501988	1006
2	rs6720574	T	C	0.681909	1006
2	rs111947985	C	T	0.0198807	1006
2	rs12986993	A	G	0.479125	1006
2	rs62122667	C	T	0.137177	1006
2	rs1843180	A	G	0.499006	1006
2	rs141474580	C	T	0.0168986	1006
2	rs1484684	T	C	0.683897	1006
2	rs58418161	T	C	0.0705765	1006
2	rs76275947	C	T	0.0785288	1006
2	rs12617351	C	G	0.294235	1006
2	rs17392898	G	C	0.05666	1006
2	rs72792509	C	T	0.296223	1006
2	rs2879510	G	A	0.0715706	1006
2	rs1484680	A	G	0.555666	1006
2	rs112703689	T	C	0.0725646	1006
2	rs72792513	G	A	0.055666	1006
2	rs4665513	C	A	0.0725646	1006
2	rs55716516	G	T	0.05666	1006
2	rs2178273	C	A	0.05666	1006
2	rs1484686	A	G	0.0785288	1006
2	rs115389923	A	C	0.0109344	1006
2	rs7604930	T	C	0.0775348	1006
2	rs7605168	T	C	0.156064	1006
2	rs79147385	A	G	0.0198807	1006
2	rs57855785	C	T	0.0208748	1006
2	rs2046406	G	T	0.477137	1006
2	rs75280338	A	C	0.0457256	1006
2	rs143258681	C	T	0.00695825	1006
2	rs72796548	G	A	0.0387674	1006
2	rs6726845	C	T	0.44831	1006
2	rs62122676	C	A	0.0705765	1006
2	rs17044167	C	G	0.0695825	1006
2	rs10198662	C	T	0.295229	1006
2	rs6730719	C	T	0.44831	1006
2	rs78714198	C	T	0.0218688	1006
2	rs62122677	T	C	0.0695825	1006
2	rs1968876	C	G	0.372763	1006
2	rs113338579	C	T	0.0755467	1006
2	rs139375645	T	C	0.0178926	1006
2	rs192798533	T	C	0.0149105	1006
2	rs6756763	A	C	0.478131	1006
2	rs1531921	C	G	0.295229	1006
2	rs112081043	A	G	0.0516899	1006
2	rs1122862	C	G	0.0775348	1006
2	rs57140726	A	G	0.451292	1006
2	rs11890518	T	C	0.479125	1006
2	rs7562330	T	C	0.372763	1006
2	rs6721370	G	A	0.372763	1006
2	rs6711601	A	G	0.372763	1006
2	rs1881552	T	C	0.451292	1006
2	rs6754350	C	G	0.0159046	1006
2	rs12470854	T	C	0.0228628	1006
2	rs55680726	A	C	0.0775348	1006
2	rs1881551	C	T	0.521869	1006
2	rs28525561	G	A	0.372763	1006
2	rs75415852	A	T	0.0248509	1006
2	rs75301220	T	A	0.0775348	1006
2	rs140997883	C	T	0.0159046	1006
2	rs62122678	C	T	0.0705765	1006
2	rs12997451	G	A	0.482107	1006
2	rs62122679	T	C	0.0705765	1006
2	rs10193842	G	T	0.295229	1006
2	rs11124610	A	C	0.482107	1006
2	rs34481134	T	C	0.0188867	1006
2	rs2086873	C	T	0.0775348	1006
2	rs12993522	T	C	0.481113	1006
2	rs114499028	A	G	0.0785288	1006
2	rs72796579	C	A	0.0298211	1006
2	rs77066035	T	C	0.0347913	1006
2	rs12477792	G	A	0.477137	1006
2	rs12470027	C	T	0.477137	1006
2	rs75194387	C	A	0.0129225	1006
2	rs1484679	G	A	0.555666	1006
2	rs2049732	G	T	0.482107	1006
2	rs115412528	G	T	0.0248509	1006
2	rs79116289	T	C	0.0785288	1006
2	rs923054	C	T	0.0765408	1006
2	rs1484678	C	A	0.366799	1006
2	rs6706796	C	T	0.0159046	1006
2	rs11124623	T	C	0.468191	1006
2	rs13014702	T	A	0.468191	1006
2	rs111288019	C	T	0.0447316	1006
2	rs12471895	C	A	0.468191	1006
2	rs7570223	C	G	0.464215	1006
2	rs139462394	T	C	0.0119284	1006
2	rs1843179	A	G	0.922465	1006
2	rs1601289	A	G	0.922465	1006
2	rs77688817	C	T	0.0218688	1006
2	rs58611583	A	G	0.0775348	1006
2	rs72848567	A	C	0.0765408	1006
2	rs111551603	A	T	0.0447316	1006
2	rs6752711	T	A	0.471173	1006
2	rs77407768	T	C	0.0805169	1006
2	rs62122682	T	G	0.0735586	1006
2	rs72796597	G	A	0.0775348	1006
2	rs62122683	A	G	0.0735586	1006
2	rs78258426	A	G	0.0854871	1006
2	rs78000733	C	T	0.0516899	1006
2	rs77866760	A	C	0.0864811	1006
2	rs62122684	A	G	0.0745527	1006
2	rs1115673	T	A	0.627237	1006
2	rs11687600	A	G	0.162028	1006
2	rs79463620	G	A	0.0864811	1006
2	rs57556560	C	A	0.465209	1006
2	rs11687897	A	T	0.0745527	1006
2	rs76538686	A	G	0.0864811	1006
2	rs58952968	T	G	0.0755467	1006
2	rs62122687	G	C	0.0755467	1006
2	rs77298457	G	A	0.082505	1006
2	rs13012903	A	G	0.627237	1006
2	rs72796602	C	T	0.0775348	1006
2	rs12987249	C	A	0.462227	1006
2	rs72798562	G	T	0.0775348	1006
2	rs75146846	T	A	0.0864811	1006
2	rs62122688	A	C	0.0765408	1006
2	rs10495729	G	A	0.462227	1006
2	rs111338931	G	A	0.0159046	1006
2	rs10203319	A	G	0.296223	1006
2	rs17044220	A	G	0.0765408	1006
2	rs1484675	C	T	0.16004	1006
2	rs1484674	T	G	0.16004	1006
2	rs75805415	T	G	0.082505	1006
2	rs1466556	T	C	0.925447	1006
2	rs13005674	G	A	0.465209	1006
2	rs62122689	G	A	0.0745527	1006
2	rs79202080	T	G	0.0864811	1006
2	rs147679614	G	A	0.0139165	1006
2	rs4665515	A	C	0.0765408	1006
2	rs13428710	C	T	0.296223	1006
2	rs1074870	T	C	0.467197	1006
2	rs10495728	G	A	0.296223	1006
2	rs966159	G	A	0.0775348	1006
2	rs79431848	C	T	0.0815109	1006
2	rs1385266	A	G	0.0755467	1006
2	rs10178778	T	C	0.295229	1006
2	rs11679422	A	G	0.0755467	1006
2	rs114033833	T	C	0.0616302	1006
2	rs78007315	T	G	0.0854871	1006
2	rs1484673	T	A	0.16501	1006
2	rs577646101	A	T	0.00894632	1006
2	rs7602015	C	T	0.0785288	1006
2	rs1021199	C	T	0.161034	1006
2	rs1534608	G	A	0.161034	1006
2	rs11678556	A	T	0.461233	1006
2	rs75886701	T	C	0.0924453	1006
2	rs7557429	A	G	0.526839	1006
2	rs116266883	A	G	0.0377734	1006
2	rs10495727	A	G	0.291252	1006
2	rs55999417	G	A	0.0805169	1006
2	rs12612862	C	T	0.290258	1006
2	rs111620710	A	C	0.0914513	1006
2	rs146570768	C	T	0.0795229	1006
2	rs2141448	G	C	0.520875	1006
2	rs62122705	C	T	0.0656064	1006
2	rs75313381	T	C	0.082505	1006
2	rs4505562	C	T	0.518887	1006
2	rs56113869	G	A	0.0805169	1006
2	rs72798597	C	T	0.0805169	1006
2	rs60209665	C	T	0.518887	1006
2	rs56233814	C	A	0.0805169	1006
2	rs3849399	T	C	0.0805169	1006
2	rs3843863	C	T	0.0805169	1006
2	rs3893249	G	C	0.0805169	1006
2	rs3849400	C	T	0.520875	1006
2	rs3860475	C	A	0.0805169	1006
2	rs11684101	C	T	0.112326	1006
2	rs78013372	T	C	0.082505	1006
2	rs11674121	G	A	0.0666004	1006
2	rs62122706	T	C	0.0666004	1006
2	rs80302644	G	C	0.0149105	1006
2	rs17044228	T	C	0.0666004	1006
2	rs11687094	T	C	0.0666004	1006
2	rs1385272	T	C	0.172962	1006
2	rs62122707	A	G	0.530815	1006
2	rs10194692	A	C	0.529821	1006
2	rs7579099	A	G	0.0805169	1006
2	rs719504	G	A	0.349901	1006
2	rs719503	G	A	0.0636183	1006
2	rs6749813	G	T	0.489066	1006
2	rs17044236	A	G	0.291252	1006
2	rs7590019	A	G	0.083499	1006
2	rs7602014	G	T	0.083499	1006
2	rs7593013	T	A	0.44334	1006
2	rs62122708	C	T	0.028827	1006
2	rs2879511	G	A	0.084493	1006
2	rs2339576	C	T	0.083499	1006
2	rs151185809	G	A	0.0198807	1006
2	rs2339577	G	A	0.027833	1006
2	rs1872326	T	C	0.493042	1006
2	rs12466847	G	T	0.290258	1006
2	rs1872325	A	G	0.408549	1006
2	rs716174	G	A	0.49006	1006
2	rs4549122	C	T	0.028827	1006
2	rs17393155	T	G	0.0894632	1006
2	rs151132528	T	C	0.0168986	1006
2	rs114730870	C	G	0.0447316	1006
2	rs62122709	A	G	0.0367793	1006
2	rs114520102	T	A	0.0407555	1006
2	rs10172098	T	C	0.084493	1006
2	rs143654998	C	G	0.0437376	1006
2	rs59105293	T	C	0.0397614	1006
2	rs13402370	G	A	0.0854871	1006
2	rs113509721	C	T	0.0178926	1006
2	rs62122711	T	C	0.0367793	1006
2	rs114414050	T	A	0.0497018	1006
2	rs1574689	G	A	0.409543	1006
2	rs116107309	T	C	0.0497018	1006
2	rs116384142	C	T	0.0497018	1006
2	rs115329570	T	A	0.0497018	1006
2	rs7558407	A	G	0.0377734	1006
2	rs58795890	A	G	0.0357853	1006
2	rs139160310	C	T	0.0437376	1006
2	rs12465375	C	T	0.388668	1006
2	rs72793019	T	C	0.0407555	1006
2	rs62122712	T	A	0.0367793	1006
2	rs72848597	G	A	0.0506958	1006
2	rs62122713	T	C	0.0407555	1006
2	rs150196330	T	C	0.0497018	1006
2	rs144532559	G	A	0.0497018	1006
2	rs6747932	C	T	0.514911	1006
2	rs79021657	T	A	0.0526839	1006
2	rs141529638	G	A	0.0139165	1006
2	rs138543150	C	T	0.0437376	1006
2	rs114320385	A	T	0.0497018	1006
2	rs1528777	G	A	0.404573	1006
2	rs13422759	G	C	0.0437376	1006
2	rs145358400	G	T	0.0218688	1006
2	rs10197582	T	C	0.0864811	1006
2	rs149164889	G	A	0.028827	1006
2	rs185544891	A	T	0.00994036	1006
2	rs114478711	A	C	0.0447316	1006
2	rs62122715	T	C	0.0407555	1006
2	rs11691246	A	C	0.0864811	1006
2	rs80031488	C	G	0.0447316	1006
2	rs2204726	T	C	0.513917	1006
2	rs151048912	C	G	0.0328032	1006
2	rs111505714	T	A	0.0536779	1006
2	rs77742795	G	A	0.0178926	1006
2	rs75894483	T	C	0.0188867	1006
2	rs6741381	G	T	0.0477137	1006
2	rs6713919	C	T	0.084493	1006
2	rs144381540	T	C	0.0447316	1006
2	rs77484544	A	G	0.026839	1006
2	rs75296211	T	G	0.0397614	1006
2	rs78634829	T	G	0.055666	1006
2	rs62122717	C	G	0.0904573	1006
2	rs57011748	G	A	0.409543	1006
2	rs79581418	T	C	0.0447316	1006
2	rs13419210	C	A	0.5	1006
2	rs72849512	T	A	0.0447316	1006
2	rs142625843	G	A	0.0188867	1006
2	rs116552422	C	T	0.0447316	1006
2	rs12615878	G	A	0.0357853	1006
2	rs143343936	C	T	0.0447316	1006
2	rs146050484	C	T	0.0447316	1006
2	rs113015726	C	T	0.054672	1006
2	rs145832096	A	G	0.0506958	1006
2	rs13414844	C	T	0.0506958	1006
2	rs115708197	A	G	0.0506958	1006
2	rs1528778	A	G	0.487078	1006
2	rs59447738	T	G	0.0944334	1006
2	rs13396765	T	G	0.423459	1006
2	rs13394164	A	G	0.4334	1006
2	rs28736435	C	T	0.452286	1006
2	rs35283767	C	T	0.12326	1006
2	rs1919401	A	C	0.455268	1006
2	rs75534206	T	C	0.0467197	1006
2	rs78219496	C	A	0.0407555	1006
2	rs12712618	G	A	0.648111	1006
2	rs13023241	T	C	0.516899	1006
2	rs74525309	T	A	0.0129225	1006
2	rs1111983	A	G	0.518887	1006
2	rs3897739	C	G	0.0884692	1006
2	rs185804334	G	A	0.00994036	1006
2	rs2339562	A	G	0.644135	1006
2	rs11678134	C	T	0.459245	1006
2	rs12614043	C	T	0.0417495	1006
2	rs10182249	G	A	0.646123	1006
2	rs2222777	T	C	0.0407555	1006
2	rs62122720	C	T	0.12326	1006
2	rs11695237	C	T	0.0407555	1006
2	rs13405232	G	A	0.0447316	1006
2	rs13405246	G	T	0.0447316	1006
2	rs72793035	G	A	0.0884692	1006
2	rs11894534	G	T	0.519881	1006
2	rs11884078	C	G	0.519881	1006
2	rs11124649	T	A	0.518887	1006
2	rs12990919	C	T	0.506958	1006
2	rs12469094	A	C	0.656064	1006
2	rs77591171	T	A	0.0407555	1006
2	rs138116299	T	C	0.00894632	1006
2	rs74993073	A	G	0.0308151	1006
2	rs1919403	T	G	0.595427	1006
2	rs7355312	T	G	0.595427	1006
2	rs7421966	G	A	0.55169	1006
2	rs1528779	C	T	0.506958	1006
2	rs1528780	C	A	0.506958	1006
2	rs6731003	G	C	0.647117	1006
2	rs114003982	C	T	0.0417495	1006
2	rs13012159	C	T	0.505964	1006
2	rs1830402	C	G	0.0974155	1006
2	rs10194181	T	C	0.681909	1006
2	rs10194569	A	T	0.675944	1006
2	rs62122748	T	C	0.582505	1006
2	rs10195267	A	G	0.588469	1006
2	rs6726103	A	G	0.543738	1006
2	rs6711323	C	A	0.588469	1006
2	rs6730335	A	C	0.59841	1006
2	rs6733405	A	G	0.59841	1006
2	rs11900261	A	G	0.0407555	1006
2	rs74486278	C	T	0.0407555	1006
2	rs62122749	G	T	0.0407555	1006
2	rs143594535	C	T	0.0198807	1006
2	rs73918072	T	A	0.0467197	1006
2	rs72793052	T	C	0.0457256	1006
2	rs13015267	C	T	0.507952	1006
2	rs2204727	T	C	0.519881	1006
2	rs12468178	C	T	0.519881	1006
2	rs12473274	T	C	0.519881	1006
2	rs74420935	A	G	0.00894632	1006
2	rs114555117	T	C	0.0109344	1006
2	rs1881554	C	T	0.477137	1006
2	rs17321271	A	G	0.0487078	1006
2	rs1919404	C	T	0.474155	1006
2	rs57159407	C	A	0.0357853	1006
2	rs7594677	G	A	0.0407555	1006
2	rs60263078	G	A	0.0357853	1006
2	rs144605801	T	C	0.0347913	1006
2	rs13427138	T	A	0.0974155	1006
2	rs13385210	G	A	0.0815109	1006
2	rs12618890	C	T	0.0357853	1006
2	rs34109925	T	C	0.0357853	1006
2	rs7589379	A	G	0.0367793	1006
2	rs6544181	A	T	0.0367793	1006
2	rs7601387	G	A	0.0357853	1006
2	rs55714670	C	T	0.0954274	1006
2	rs7576336	C	T	0.0357853	1006
2	rs7601928	G	A	0.0357853	1006
2	rs1881555	G	A	0.353877	1006
2	rs1881556	G	C	0.357853	1006
2	rs7424603	T	C	0.357853	1006
2	rs59010487	A	G	0.0367793	1006
2	rs73918074	G	A	0.0427435	1006
2	rs12611787	T	C	0.356859	1006
2	rs12053564	A	G	0.392644	1006
2	rs10211130	A	G	0.49006	1006
2	rs13395982	G	A	0.172962	1006
2	rs60689937	G	A	0.0427435	1006
2	rs72793060	G	C	0.0536779	1006
2	rs2879508	T	G	0.0337972	1006
2	rs1528781	G	C	0.0755467	1006
2	rs1528782	C	A	0.0755467	1006
2	rs2339563	A	G	0.0755467	1006
2	rs2339564	C	T	0.0755467	1006
2	rs1528783	A	G	0.352883	1006
2	rs142811251	G	C	0.0228628	1006
2	rs72849533	A	G	0.0407555	1006
2	rs62122754	A	G	0.173956	1006
2	rs148892699	C	A	0.0178926	1006
2	rs143448255	C	G	0.0427435	1006
2	rs7576399	T	A	0.0407555	1006
2	rs7585786	G	A	0.119284	1006
2	rs72793066	C	T	0.0536779	1006
2	rs73918077	T	C	0.0427435	1006
2	rs1919399	G	T	0.172962	1006
2	rs72849539	G	A	0.0407555	1006
2	rs72849540	A	G	0.0417495	1006
2	rs72793068	T	C	0.0626243	1006
2	rs58506631	T	C	0.0367793	1006
2	rs10153829	A	C	0.0427435	1006
2	rs13419679	T	C	0.0427435	1006
2	rs72793070	G	C	0.054672	1006
2	rs1609355	A	G	0.0357853	1006
2	rs6717497	C	G	0.0675944	1006
2	rs73918080	G	A	0.0397614	1006
2	rs73918081	A	G	0.0427435	1006
2	rs58778365	T	A	0.0407555	1006
2	rs79214531	T	C	0.0367793	1006
2	rs13414741	C	A	0.0954274	1006
2	rs13418240	C	T	0.0964215	1006
2	rs7596520	A	G	0.166998	1006
2	rs6544192	T	C	0.0407555	1006
2	rs148139069	G	A	0.0129225	1006
2	rs115816878	G	T	0.0427435	1006
2	rs6544193	G	A	0.136183	1006
2	rs77455423	T	C	0.0298211	1006
2	rs73918082	G	A	0.0427435	1006
2	rs4353679	T	C	0.0526839	1006
2	rs4343495	C	T	0.0526839	1006
2	rs72849545	G	A	0.0407555	1006
2	rs10204441	T	C	0.0427435	1006
2	rs72849547	C	A	0.0407555	1006
2	rs4528786	C	T	0.172962	1006
2	rs6735042	A	T	0.136183	1006
2	rs6738199	T	C	0.450298	1006
2	rs4610081	C	T	0.43837	1006
2	rs13390726	G	T	0.0427435	1006
2	rs13417529	C	A	0.16501	1006
2	rs7585540	C	T	0.959245	1006
2	rs4420731	A	C	0.390656	1006
2	rs10206451	C	A	0.0427435	1006
2	rs73918085	T	C	0.0427435	1006
2	rs6714747	G	A	0.166998	1006
2	rs72793089	T	A	0.0536779	1006
2	rs12104884	A	G	0.17495	1006
2	rs11894616	G	A	0.0695825	1006
2	rs10189221	G	C	0.167992	1006
2	rs10189361	G	A	0.11332	1006
2	rs56407614	G	A	0.0427435	1006
2	rs10169488	C	A	0.0964215	1006
2	rs58864356	G	A	0.0695825	1006
2	rs141442492	A	G	0.00894632	1006
2	rs10187240	T	C	0.0536779	1006
2	rs10195540	G	A	0.166004	1006
2	rs59689819	C	A	0.0427435	1006
2	rs10187653	T	G	0.166998	1006
2	rs56318858	G	T	0.0964215	1006
2	rs76374504	G	A	0.0377734	1006
2	rs6544204	A	G	0.485089	1006
2	rs183621860	A	T	0.0178926	1006
2	rs4270380	G	A	0.431412	1006
2	rs4356683	A	G	0.485089	1006
2	rs4325779	T	C	0.387674	1006
2	rs7605686	A	G	0.389662	1006
2	rs73918088	C	A	0.0427435	1006
2	rs4233695	C	T	0.431412	1006
2	rs72794808	A	C	0.0974155	1006
2	rs4435488	C	T	0.431412	1006
2	rs7559144	T	C	0.389662	1006
2	rs73918090	G	T	0.0427435	1006
2	rs73919822	G	A	0.0427435	1006
2	rs10194630	G	A	0.0427435	1006
2	rs73919823	C	G	0.0427435	1006
2	rs13406341	T	C	0.0427435	1006
2	rs72794813	T	C	0.054672	1006
2	rs10193123	T	C	0.0984095	1006
2	rs4128266	A	G	0.0974155	1006
2	rs62124774	T	G	0.0337972	1006
2	rs62124775	T	A	0.0785288	1006
2	rs4274628	C	T	0.367793	1006
2	rs13417145	T	C	0.0974155	1006
2	rs142383801	G	A	0.0168986	1006
2	rs7564721	C	T	0.0407555	1006
2	rs6544212	A	G	0.176938	1006
2	rs4401238	A	C	0.176938	1006
2	rs10186620	A	G	0.0984095	1006
2	rs11889451	C	T	0.168986	1006
2	rs13412227	T	C	0.0427435	1006
2	rs6719784	A	T	0.05666	1006
2	rs78198766	T	C	0.054672	1006
2	rs3924202	C	T	0.464215	1006
2	rs3924201	C	T	0.464215	1006
2	rs4665517	T	C	0.466203	1006
2	rs10195794	T	C	0.0974155	1006
2	rs7567950	C	T	0.0407555	1006
2	rs7593798	G	A	0.110338	1006
2	rs76555996	C	A	0.0149105	1006
2	rs10166963	G	A	0.0357853	1006
2	rs4665518	A	G	0.186879	1006
2	rs75709258	T	G	0.0139165	1006
2	rs72794823	T	C	0.0487078	1006
2	rs12621242	C	A	0.0387674	1006
2	rs114027571	T	C	0.0248509	1006
2	rs72794824	C	G	0.0616302	1006
2	rs72794825	C	T	0.110338	1006
2	rs13425940	T	C	0.405567	1006
2	rs13384029	G	A	0.0765408	1006
2	rs13425955	A	T	0.187873	1006
2	rs4618088	A	G	0.548708	1006
2	rs67026280	A	G	0.111332	1006
2	rs12712638	A	G	0.361829	1006
2	rs12712639	A	G	0.392644	1006
2	rs66696607	G	A	0.111332	1006
2	rs147331343	G	A	0.0248509	1006
2	rs140985261	C	T	0.0367793	1006
2	rs7598271	T	C	0.233598	1006
2	rs7595461	A	G	0.227634	1006
2	rs4665519	G	A	0.22664	1006
2	rs4665520	A	C	0.225646	1006
2	rs75954046	C	T	0.0854871	1006
2	rs115761907	G	A	0.0407555	1006
2	rs116140494	C	T	0.0109344	1006
2	rs13025250	C	T	0.082505	1006
2	rs7605421	T	C	0.225646	1006
2	rs4435486	G	C	0.227634	1006
2	rs148829399	T	C	0.0367793	1006
2	rs6713955	G	A	0.0775348	1006
2	rs74704943	A	G	0.00795229	1006
2	rs67870012	T	C	0.0864811	1006
2	rs72794842	C	T	0.0497018	1006
2	rs75349191	A	G	0.0367793	1006
2	rs12612807	C	T	0.379722	1006
2	rs76838442	G	A	0.0367793	1006
2	rs55633559	G	C	0.392644	1006
2	rs187680368	T	C	0.0129225	1006
2	rs11893756	T	C	0.491054	1006
2	rs72794844	A	G	0.111332	1006
2	rs72794845	C	A	0.0616302	1006
2	rs75154917	A	G	0.0188867	1006
2	rs7605829	A	G	0.112326	1006
2	rs72794847	C	T	0.111332	1006
2	rs4665521	C	T	0.22664	1006
2	rs72794849	A	G	0.111332	1006
2	rs72794851	T	G	0.111332	1006
2	rs72794852	G	A	0.110338	1006
2	rs10177897	A	G	0.22664	1006
2	rs78875176	T	C	0.0367793	1006
2	rs72794854	T	C	0.11332	1006
2	rs77269699	T	C	0.0367793	1006
2	rs72794856	G	A	0.0497018	1006
2	rs72849595	G	A	0.110338	1006
2	rs72794857	G	T	0.0646123	1006
2	rs138189566	C	T	0.0357853	1006
2	rs4504021	C	T	0.0347913	1006
2	rs4280485	A	G	0.422465	1006
2	rs4286316	A	C	0.422465	1006
2	rs7582711	G	A	0.083499	1006
2	rs145347315	C	T	0.00894632	1006
2	rs7573853	T	C	0.234592	1006
2	rs10178635	C	T	0.196819	1006
2	rs4665522	G	C	0.084493	1006
2	rs4665523	T	C	0.196819	1006
2	rs72794862	G	T	0.111332	1006
2	rs6709970	C	T	0.188867	1006
2	rs72794866	G	A	0.111332	1006
2	rs72794868	T	C	0.0357853	1006
2	rs4316967	A	G	0.227634	1006
2	rs72794873	A	C	0.0447316	1006
2	rs4316968	A	G	0.191849	1006
2	rs7578616	G	T	0.0775348	1006
2	rs7605946	C	T	0.188867	1006
2	rs72802911	C	T	0.111332	1006
2	rs142558281	G	A	0.0129225	1006
2	rs114408055	T	C	0.0427435	1006
2	rs4665183	G	A	0.0765408	1006
2	rs72802912	A	T	0.111332	1006
2	rs113069934	G	T	0.0357853	1006
2	rs72802916	T	C	0.0367793	1006
2	rs13010567	A	C	0.570577	1006
2	rs111747874	A	G	0.0357853	1006
2	rs56689831	A	G	0.112326	1006
2	rs72802920	C	T	0.111332	1006
2	rs6742401	T	C	0.558648	1006
2	rs4487114	A	G	0.38171	1006
2	rs72802925	C	A	0.0447316	1006
2	rs115197169	G	A	0.0357853	1006
2	rs4255984	T	C	0.571571	1006
2	rs139780093	G	C	0.0248509	1006
2	rs34780136	A	G	0.422465	1006
2	rs72802937	T	C	0.0357853	1006
2	rs56385013	G	C	0.111332	1006
2	rs13421717	C	T	0.241551	1006
2	rs77214133	G	T	0.0526839	1006
2	rs186620095	G	A	0.0129225	1006
2	rs141634023	C	G	0.0457256	1006
2	rs72802946	G	A	0.0457256	1006
2	rs28463825	G	A	0.0228628	1006
2	rs11896799	C	T	0.0944334	1006
2	rs72802947	C	T	0.0357853	1006
2	rs4665524	G	A	0.0765408	1006
2	rs72802950	A	C	0.0457256	1006
2	rs112289583	G	A	0.0139165	1006
2	rs72802954	C	T	0.0367793	1006
2	rs4594478	A	G	0.232604	1006
2	rs13389596	A	G	0.228628	1006
2	rs4496355	C	T	0.0417495	1006
2	rs12373845	C	T	0.0228628	1006
2	rs6714872	G	A	0.0775348	1006
2	rs10165888	C	A	0.0785288	1006
2	rs35998576	T	C	0.424453	1006
2	rs72804391	C	T	0.0646123	1006
2	rs7563283	T	C	0.570577	1006
2	rs7563413	T	A	0.570577	1006
2	rs6544241	A	G	0.570577	1006
2	rs4305304	G	C	0.555666	1006
2	rs72806305	T	C	0.0357853	1006
2	rs116340591	G	A	0.0198807	1006
2	rs60428584	T	C	0.0367793	1006
2	rs4665525	C	T	0.239563	1006
2	rs72806313	T	G	0.0367793	1006
2	rs7567985	G	A	0.0864811	1006
2	rs4581925	C	T	0.10835	1006
2	rs78019249	G	C	0.0387674	1006
2	rs6544251	G	T	0.10835	1006
2	rs12618688	G	A	0.0795229	1006
2	rs4075609	C	T	0.0367793	1006
2	rs78587703	G	A	0.0367793	1006
2	rs6544252	G	A	0.0805169	1006
2	rs4389355	G	A	0.250497	1006
2	rs72806322	C	T	0.0636183	1006
2	rs72806324	C	T	0.0646123	1006
2	rs6716353	A	C	0.319085	1006
2	rs62124787	T	C	0.282306	1006
2	rs7606854	C	T	0.0337972	1006
2	rs7582618	G	T	0.05666	1006
2	rs6544259	T	G	0.10338	1006
2	rs4233696	T	G	0.950298	1006
2	rs73919877	G	A	0.0487078	1006
2	rs62124788	A	G	0.0188867	1006
2	rs79908443	G	C	0.0208748	1006
2	rs72806335	C	T	0.0974155	1006
2	rs4510255	C	T	0.538767	1006
2	rs114604150	G	A	0.027833	1006
2	rs73919883	C	A	0.0487078	1006
2	rs4665527	T	C	0.690855	1006
2	rs6738274	T	C	0.616302	1006
2	rs115450805	T	G	0.0715706	1006
2	rs4300862	C	G	0.616302	1006
2	rs4624414	G	T	0.543738	1006
2	rs6544272	C	A	0.536779	1006
2	rs138577029	G	A	0.00894632	1006
2	rs2879557	T	C	0.105368	1006
2	rs112652633	T	C	0.026839	1006
2	rs7566532	C	T	0.692843	1006
2	rs2339704	A	G	0.620278	1006
2	rs144404987	C	T	0.0258449	1006
2	rs2001229	C	T	0.60338	1006
2	rs2339705	C	G	0.617296	1006
2	rs142439771	C	T	0.0109344	1006
2	rs12052413	T	G	0.622266	1006
2	rs79580192	G	A	0.0427435	1006
2	rs12712681	T	C	0.689861	1006
2	rs151033622	G	A	0.026839	1006
2	rs113750253	C	A	0.0119284	1006
2	rs72797482	A	G	0.114314	1006
2	rs72797484	A	T	0.114314	1006
2	rs73918203	G	A	0.0437376	1006
2	rs72797487	C	T	0.10338	1006
2	rs77621415	G	A	0.0516899	1006
2	rs13035852	A	T	0.557654	1006
2	rs2001427	G	A	0.5	1006
2	rs73918205	G	A	0.0447316	1006
2	rs78007301	T	C	0.026839	1006
2	rs7609274	A	G	0.406561	1006
2	rs7595832	C	G	0.0437376	1006
2	rs12994251	C	A	0.0139165	1006
2	rs3738876	C	T	0.522863	1006
2	rs2276552	G	A	0.0497018	1006
2	rs17321381	T	C	0.0159046	1006
2	rs4665529	G	A	0.54672	1006
2	rs7603657	T	C	0.434394	1006
2	rs113671825	G	A	0.0775348	1006
2	rs12712684	A	G	0.643141	1006
2	rs2879555	C	A	0.416501	1006
2	rs7566648	G	T	0.0487078	1006
2	rs2339699	A	G	0.435388	1006
2	rs11675034	C	T	0.4334	1006
2	rs11685971	G	C	0.437376	1006
2	rs10180079	A	G	0.548708	1006
2	rs17321444	C	T	0.112326	1006
2	rs12473468	G	A	0.111332	1006
2	rs12620156	G	T	0.416501	1006
2	rs56153747	T	C	0.116302	1006
2	rs113203039	C	A	0.0397614	1006
2	rs73918209	G	C	0.0487078	1006
2	rs12712685	A	G	0.393638	1006
2	rs13427680	G	A	0.373757	1006
2	rs115315007	T	C	0.0228628	1006
2	rs67691791	C	T	0.111332	1006
2	rs55919701	C	A	0.321074	1006
2	rs13407422	C	T	0.0487078	1006
2	rs9789418	C	A	0.214712	1006
2	rs72806976	T	C	0.145129	1006
2	rs62124804	A	G	0.0129225	1006
2	rs2001795	T	C	0.563618	1006
2	rs142721984	G	A	0.0159046	1006
2	rs76260295	C	A	0.0337972	1006
2	rs72806985	C	A	0.2167	1006
2	rs2339701	G	A	0.553678	1006
2	rs17044389	C	T	0.0347913	1006
2	rs13410109	C	T	0.177932	1006
2	rs62124806	G	A	0.0159046	1006
2	rs56105759	G	A	0.178926	1006
2	rs77598855	A	C	0.176938	1006
2	rs114600159	G	A	0.0586481	1006
2	rs10167217	T	G	0.180915	1006
2	rs76626044	C	T	0.176938	1006
2	rs76453583	C	T	0.175944	1006
2	rs10189050	C	A	0.887674	1006
2	rs114905395	A	C	0.0258449	1006
2	rs10204490	A	G	0.193837	1006
2	rs74840720	A	G	0.178926	1006
2	rs4998954	C	T	0.17992	1006
2	rs56252995	G	C	0.191849	1006
2	rs55958295	T	A	0.181909	1006
2	rs55879108	T	C	0.180915	1006
2	rs10184453	G	T	0.194831	1006
2	rs56214418	C	G	0.0119284	1006
2	rs2339702	T	G	0.194831	1006
2	rs2879556	A	G	0.195825	1006
2	rs76693471	C	T	0.0159046	1006
2	rs79099947	G	T	0.027833	1006
2	rs4293529	T	C	0.0218688	1006
2	rs2339703	A	G	0.194831	1006
2	rs141397852	A	C	0.0258449	1006
2	rs112399932	C	T	0.00695825	1006
2	rs6709496	T	C	0.17992	1006
2	rs139438541	G	C	0.0238569	1006
2	rs55734627	C	T	0.17992	1006
2	rs111467206	C	G	0.0149105	1006
2	rs115811027	G	A	0.0178926	1006
2	rs56167749	G	C	0.17992	1006
2	rs6753303	C	T	0.17992	1006
2	rs6723860	G	A	0.17992	1006
2	rs6753561	C	T	0.17992	1006
2	rs73918229	T	C	0.194831	1006
2	rs79221445	T	C	0.0198807	1006
2	rs77314710	C	T	0.17992	1006
2	rs7581565	G	A	0.853877	1006
2	rs13412101	T	A	0.196819	1006
2	rs75589752	A	G	0.17992	1006
2	rs13396237	C	G	0.196819	1006
2	rs77417894	C	T	0.178926	1006
2	rs188011243	C	T	0.0228628	1006
2	rs181860896	C	T	0.0238569	1006
2	rs1987040	C	A	0.17992	1006
2	rs1987039	G	T	0.194831	1006
2	rs13419723	A	G	0.194831	1006
2	rs13422632	T	C	0.196819	1006
2	rs55729296	C	A	0.027833	1006
2	rs75426308	G	C	0.17992	1006
2	rs79254499	C	G	0.17992	1006
2	rs114341834	G	A	0.175944	1006
2	rs115689252	G	C	0.180915	1006
2	rs1838899	G	A	0.17992	1006
2	rs895565	G	A	0.802187	1006
2	rs6730747	A	G	0.197813	1006
2	rs78685231	T	C	0.232604	1006
2	rs1542190	T	C	0.218688	1006
2	rs76566004	C	T	0.224652	1006
2	rs80265236	G	C	0.223658	1006
2	rs17664208	C	T	0.224652	1006
2	rs74799186	T	C	0.00596421	1006
2	rs78668748	T	G	0.312127	1006
2	rs6731375	C	T	0.353877	1006
2	rs17664272	C	T	0.313121	1006
2	rs10175693	G	A	0.316103	1006
2	rs17720928	T	G	0.312127	1006
2	rs79078714	G	A	0.0168986	1006
2	rs77460194	C	G	0.309145	1006
2	rs80044654	C	T	0.309145	1006
2	rs77921949	T	C	0.312127	1006
2	rs10495735	T	C	0.312127	1006
2	rs10206536	T	C	0.316103	1006
2	rs7586848	A	G	0.312127	1006
2	rs56201979	G	A	0.309145	1006
2	rs1814123	A	G	0.309145	1006
2	rs79980623	A	G	0.309145	1006
2	rs61346464	T	C	0.309145	1006
2	rs75399725	A	G	0.0188867	1006
2	rs76882953	G	A	0.310139	1006
2	rs55936397	C	T	0.313121	1006
2	rs150310348	A	G	0.0139165	1006
2	rs79969120	T	G	0.310139	1006
2	rs17664405	T	C	0.319085	1006
2	rs7601604	A	G	0.321074	1006
2	rs7604522	T	C	0.319085	1006
2	rs75625877	A	G	0.348907	1006
2	rs1596926	A	G	0.644135	1006
2	rs78659744	T	A	0.337972	1006
2	rs60788150	A	G	0.349901	1006
2	rs116600292	A	C	0.0178926	1006
2	rs2681017	A	G	0.568588	1006
2	rs1446869	C	T	0.584493	1006
2	rs77971814	C	A	0.084493	1006
2	rs62124807	T	C	0.0974155	1006
2	rs62124808	G	A	0.0974155	1006
2	rs11124762	A	G	0.427435	1006
2	rs4414642	A	G	0.596421	1006
2	rs6718432	T	C	0.295229	1006
2	rs6719443	A	G	0.593439	1006
2	rs62124809	A	G	0.0477137	1006
2	rs6722653	T	G	0.609344	1006
2	rs144880531	A	G	0.00994036	1006
2	rs4430897	A	C	0.60835	1006
2	rs17393543	A	G	0.311133	1006
2	rs1811470	T	C	0.0477137	1006
2	rs77842029	C	T	0.0149105	1006
2	rs150200832	G	T	0.0149105	1006
2	rs10183896	C	T	0.313121	1006
2	rs17321610	C	G	0.313121	1006
2	rs7563860	C	G	0.590457	1006
2	rs7580662	A	G	0.311133	1006
2	rs11900527	T	C	0.0994036	1006
2	rs10187446	T	G	0.493042	1006
2	rs116684877	C	T	0.00795229	1006
2	rs114277276	A	G	0.0119284	1006
2	rs6726919	G	A	0.493042	1006
2	rs6756361	C	T	0.180915	1006
2	rs62124810	A	T	0.0497018	1006
2	rs74484322	C	A	0.0964215	1006
2	rs713516	G	A	0.515905	1006
2	rs713514	C	T	0.180915	1006
2	rs139555270	G	A	0.0487078	1006
2	rs1988652	A	G	0.515905	1006
2	rs7572707	A	G	0.615308	1006
2	rs11124768	T	C	0.0994036	1006
2	rs112033525	G	T	0.0149105	1006
2	rs62124825	C	T	0.0367793	1006
2	rs11897429	A	G	0.238569	1006
2	rs74772554	C	T	0.0228628	1006
2	rs72810754	C	G	0.139165	1006
2	rs9309063	G	T	0.419483	1006
2	rs12623722	G	A	0.282306	1006
2	rs13406113	C	A	0.33002	1006
2	rs77804075	C	T	0.0357853	1006
2	rs77229117	T	C	0.235586	1006
2	rs6737109	T	C	0.425447	1006
2	rs13409523	C	T	0.0367793	1006
2	rs6744716	T	A	0.301193	1006
2	rs17321693	G	A	0.371769	1006
2	rs1348864	A	C	0.672962	1006
2	rs1348863	T	C	0.672962	1006
2	rs147168295	C	A	0.0238569	1006
2	rs7607042	G	A	0.371769	1006
2	rs12614422	G	T	0.274354	1006
2	rs12611536	A	G	0.274354	1006
2	rs72812731	G	T	0.371769	1006
2	rs17393683	T	C	0.23161	1006
2	rs10178769	G	A	0.0248509	1006
2	rs1374454	C	G	0.327038	1006
2	rs56282818	A	T	0.335984	1006
2	rs73920809	G	A	0.337972	1006
2	rs4665184	A	G	0.251491	1006
2	rs1838898	C	T	0.548708	1006
2	rs2592781	G	A	0.531809	1006
2	rs2044500	T	C	0.687873	1006
2	rs17321742	T	C	0.313121	1006
2	rs114623290	C	T	0.0258449	1006
2	rs1446879	G	A	0.686879	1006
2	rs2592779	A	C	0.302187	1006
2	rs79928396	T	C	0.0864811	1006
2	rs2681019	C	A	0.538767	1006
2	rs2592778	A	G	0.56163	1006
2	rs2681020	C	T	0.851889	1006
2	rs2592777	A	G	0.849901	1006
2	rs2681021	C	T	0.851889	1006
2	rs2681022	T	C	0.851889	1006
2	rs2681023	C	T	0.55666	1006
2	rs3845679	T	C	0.171968	1006
2	rs2592776	A	T	0.851889	1006
2	rs2592775	G	T	0.851889	1006
2	rs78746270	G	A	0.0238569	1006
2	rs6720384	G	A	0.148111	1006
2	rs2681024	T	C	0.535785	1006
2	rs62124827	C	G	0.312127	1006
2	rs17044517	T	G	0.205765	1006
2	rs2592774	A	G	0.849901	1006
2	rs2681005	C	G	0.539761	1006
2	rs34233089	T	C	0.148111	1006
2	rs2681007	C	G	0.540755	1006
2	rs6722798	T	G	0.148111	1006
2	rs2681008	G	A	0.537773	1006
2	rs1838900	A	T	0.479125	1006
2	rs62124828	A	C	0.310139	1006
2	rs62124829	C	T	0.309145	1006
2	rs2592769	G	A	0.479125	1006
2	rs1900378	A	C	0.484095	1006
2	rs2592768	A	G	0.483101	1006
2	rs2681010	A	G	0.539761	1006
2	rs67298014	T	C	0.205765	1006
2	rs12474212	G	A	0.310139	1006
2	rs2681011	T	A	0.485089	1006
2	rs2121451	C	T	0.0447316	1006
2	rs71437459	G	A	0.0178926	1006
2	rs113695676	G	C	0.0248509	1006
2	rs6707660	C	T	0.282306	1006
2	rs57775432	T	C	0.0487078	1006
2	rs13419235	A	G	0.201789	1006
2	rs2681012	G	A	0.710736	1006
2	rs58140166	T	C	0.0497018	1006
2	rs56307811	T	C	0.28827	1006
2	rs62124831	G	T	0.106362	1006
2	rs115567228	T	C	0.0208748	1006
2	rs142712399	G	A	0.0149105	1006
2	rs7584394	A	G	0.202783	1006
2	rs2681013	G	A	0.311133	1006
2	rs7574011	C	T	0.153082	1006
2	rs6751284	G	A	0.027833	1006
2	rs2592766	C	G	0.510934	1006
2	rs12615421	C	T	0.0487078	1006
2	rs111382355	T	C	0.0188867	1006
2	rs147030854	G	C	0.0417495	1006
2	rs78569269	C	A	0.0149105	1006
2	rs78701396	C	T	0.0258449	1006
2	rs2681014	C	T	0.71173	1006
2	rs72812791	G	C	0.0974155	1006
2	rs66481972	T	C	0.15507	1006
2	rs12620596	A	G	0.0526839	1006
2	rs543348523	T	C	0.00695825	1006
2	rs12611477	G	A	0.0506958	1006
2	rs2592764	C	T	0.565606	1006
2	rs183491798	G	A	0.0248509	1006
2	rs148632522	C	G	0.153082	1006
2	rs17044546	C	T	0.0477137	1006
2	rs78141790	C	A	0.0477137	1006
2	rs75706783	C	T	0.0238569	1006
2	rs35574336	T	C	0.0477137	1006
2	rs2592762	T	G	0.506958	1006
2	rs72853313	C	T	0.055666	1006
2	rs11904429	A	G	0.0497018	1006
2	rs144330126	A	T	0.0258449	1006
2	rs1446877	A	C	0.202783	1006
2	rs72814813	T	C	0.287276	1006
2	rs75342080	G	C	0.027833	1006
2	rs17044552	G	A	0.0258449	1006
2	rs13399239	G	C	0.0497018	1006
2	rs77201700	A	G	0.0497018	1006
2	rs17044554	T	G	0.0497018	1006
2	rs1867913	C	G	0.956262	1006
2	rs75119777	G	A	0.0208748	1006
2	rs10495736	G	A	0.247515	1006
2	rs17044558	A	T	0.084493	1006
2	rs13024149	T	C	0.26839	1006
2	rs146863535	T	C	0.0168986	1006
2	rs116050476	G	A	0.026839	1006
2	rs12992547	G	T	0.626243	1006
2	rs2441672	C	G	0.0228628	1006
2	rs10183506	A	G	0.371769	1006
2	rs72814821	G	C	0.0884692	1006
2	rs62124853	G	T	0.255467	1006
2	rs187117333	T	A	0.0149105	1006
2	rs17044571	C	T	0.626243	1006
2	rs2859549	G	A	0.371769	1006
2	rs1446881	A	G	0.626243	1006
2	rs6744341	C	G	0.60338	1006
2	rs6715453	G	A	0.349901	1006
2	rs6745030	C	T	0.601392	1006
2	rs6745196	C	A	0.358847	1006
2	rs62124854	C	T	0.272366	1006
2	rs12615941	T	C	0.258449	1006
2	rs11674853	C	T	0.0626243	1006
2	rs17044573	T	C	0.0109344	1006
2	rs11676189	C	T	0.604374	1006
2	rs11687055	G	A	0.604374	1006
2	rs12998675	C	T	0.604374	1006
2	rs62124855	G	A	0.27336	1006
2	rs13004805	C	T	0.32008	1006
2	rs4665534	C	T	0.245527	1006
2	rs4665190	A	G	0.245527	1006
2	rs1374461	A	T	0.604374	1006
2	rs12466484	C	T	0.27336	1006
2	rs1374460	C	T	0.604374	1006
2	rs6718102	A	C	0.0745527	1006
2	rs6721107	T	G	0.343936	1006
2	rs6718240	A	C	0.32505	1006
2	rs11679489	C	A	0.247515	1006
2	rs6731643	G	A	0.0725646	1006
2	rs6735643	G	A	0.606362	1006
2	rs62124857	A	C	0.0725646	1006
2	rs2592759	C	A	0.895626	1006
2	rs2681031	A	G	0.430417	1006
2	rs13402936	C	T	0.122266	1006
2	rs13427835	G	C	0.916501	1006
2	rs60822035	C	A	0.242545	1006
2	rs2681033	T	G	0.941352	1006
2	rs17044609	T	C	0.0248509	1006
2	rs77243790	A	C	0.054672	1006
2	rs13032019	G	A	0.055666	1006
2	rs13032254	G	A	0.49503	1006
2	rs13015418	T	G	0.503976	1006
2	rs17721835	A	C	0.121272	1006
2	rs116227424	T	G	0.0198807	1006
2	rs2681034	C	T	0.254473	1006
2	rs114518209	T	A	0.0397614	1006
2	rs7583892	G	A	0.430417	1006
2	rs7574809	T	C	0.741551	1006
2	rs13422947	G	A	0.17495	1006
2	rs6725002	A	G	0.0506958	1006
2	rs10445919	T	C	0.517893	1006
2	rs114135050	C	T	0.027833	1006
2	rs11124813	G	A	0.681909	1006
2	rs11694634	G	C	0.508946	1006
2	rs74438183	G	A	0.0477137	1006
2	rs13030626	G	C	0.512922	1006
2	rs13030634	G	C	0.512922	1006
2	rs11694935	G	T	0.507952	1006
2	rs11696076	G	A	0.512922	1006
2	rs2681029	A	G	0.266402	1006
2	rs11692218	T	C	0.512922	1006
2	rs10495737	C	T	0.511928	1006
2	rs2879542	A	G	0.511928	1006
2	rs2879543	T	C	0.682903	1006
2	rs41458646	A	G	0.170974	1006
2	rs41476545	T	C	0.170974	1006
2	rs2681028	T	C	0.949304	1006
2	rs1867914	C	A	0.170974	1006
2	rs11678567	G	A	0.511928	1006
2	rs12986423	A	T	0.512922	1006
2	rs2681026	G	C	0.0347913	1006
2	rs2121450	G	A	0.512922	1006
2	rs12615111	G	A	0.168986	1006
2	rs12621794	C	A	0.168986	1006
2	rs2121449	A	G	0.513917	1006
2	rs72816809	G	A	0.0248509	1006
2	rs1473334	T	G	0.481113	1006
2	rs58578552	C	T	0.175944	1006
2	rs2166574	T	G	0.683897	1006
2	rs4665536	A	G	0.176938	1006
2	rs12466477	T	C	0.49503	1006
2	rs4665537	C	T	0.172962	1006
2	rs4665538	G	A	0.172962	1006
2	rs1473333	G	T	0.493042	1006
2	rs11124823	G	A	0.673956	1006
2	rs1446867	T	C	0.676938	1006
2	rs77761000	C	T	0.0477137	1006
2	rs183866596	C	G	0.00994036	1006
2	rs1374453	T	C	0.670974	1006
2	rs11675994	T	A	0.672962	1006
2	rs11691370	C	T	0.671968	1006
2	rs11679914	G	A	0.672962	1006
2	rs11674896	A	G	0.672962	1006
2	rs76245101	G	A	0.0337972	1006
2	rs12712790	A	G	0.672962	1006
2	rs12997640	A	T	0.493042	1006
2	rs12466137	T	C	0.672962	1006
2	rs2068010	G	A	0.671968	1006
2	rs12469865	G	A	0.672962	1006
2	rs1446866	C	T	0.671968	1006
2	rs10184359	G	A	0.0487078	1006
2	rs17044637	G	A	0.175944	1006
2	rs13011578	A	C	0.672962	1006
2	rs72816841	C	G	0.17495	1006
2	rs4665539	A	C	0.17495	1006
2	rs4665191	A	C	0.673956	1006
```
