## Supplementary material for "Characterization of shared and ancestry-specific signals driving complex traits using multi-ancestry fine-mapping": s1_ref.bim

```
2	rs11900776	0	22250395	C	G
2	rs17043287	0	22253468	C	T
2	rs383864	0	22255178	A	G
2	rs79121254	0	22256806	A	G
2	rs328606	0	22257050	T	C
2	rs111590471	0	22257564	G	A
2	rs34166885	0	22258867	G	C
2	rs2338780	0	22259747	G	A
2	rs112614057	0	22260339	A	G
2	rs1400830	0	22260344	C	T
2	rs78013709	0	22260435	G	A
2	rs328602	0	22260692	G	A
2	rs76110237	0	22261091	C	A
2	rs328599	0	22261932	G	C
2	rs167881	0	22262178	A	G
2	rs328596	0	22262717	C	T
2	rs11895337	0	22262907	A	G
2	rs11896533	0	22263152	A	T
2	rs7574060	0	22263424	A	G
2	rs328595	0	22263589	A	T
2	rs328594	0	22264085	C	T
2	rs328593	0	22264149	C	T
2	rs328589	0	22265194	G	A
2	rs72899782	0	22265549	A	C
2	rs7564855	0	22265677	T	A
2	rs114585145	0	22266313	T	G
2	rs77409857	0	22266994	T	C
2	rs59749801	0	22267216	C	T
2	rs76187691	0	22267393	A	G
2	rs12994641	0	22267906	T	C
2	rs57238571	0	22268442	T	G
2	rs59013148	0	22269195	A	C
2	rs140163372	0	22270669	A	G
2	rs72899788	0	22271304	T	G
2	rs78281505	0	22271344	A	C
2	rs142304785	0	22272374	T	C
2	rs77158023	0	22272866	T	C
2	rs328518	0	22274103	G	A
2	rs11891619	0	22274209	C	T
2	rs328508	0	22274537	C	T
2	rs71437430	0	22278550	T	C
2	rs2860211	0	22278621	A	G
2	rs2918982	0	22278686	T	C
2	rs428773	0	22279800	G	A
2	rs437834	0	22280628	A	G
2	rs114057167	0	22281547	G	A
2	rs7565058	0	22282828	G	C
2	rs446052	0	22283148	T	C
2	rs6746816	0	22283389	C	T
2	rs401969	0	22283710	T	C
2	rs401045	0	22283821	C	T
2	rs10180600	0	22283986	T	C
2	rs585953	0	22284370	C	T
2	rs328554	0	22286340	C	T
2	rs1517721	0	22287234	G	A
2	rs328557	0	22287947	T	G
2	rs72795999	0	22288854	A	G
2	rs7579878	0	22289430	C	A
2	rs328560	0	22289729	A	G
2	rs72796000	0	22289734	T	C
2	rs328563	0	22290819	G	A
2	rs328564	0	22291137	A	G
2	rs328565	0	22291260	A	C
2	rs11887187	0	22291446	T	C
2	rs147732475	0	22291725	A	G
2	rs6742413	0	22292776	C	T
2	rs328570	0	22293531	C	T
2	rs1829284	0	22295779	G	A
2	rs2339406	0	22296319	C	T
2	rs72913413	0	22296423	T	C
2	rs78826316	0	22296565	C	T
2	rs328546	0	22297953	C	T
2	rs79388936	0	22299044	A	G
2	rs167880	0	22299170	C	T
2	rs172925	0	22299361	T	C
2	rs186624	0	22300211	C	G
2	rs328545	0	22300243	T	C
2	rs328544	0	22300676	C	T
2	rs75060779	0	22300790	C	G
2	rs328539	0	22302013	A	G
2	rs76109578	0	22304246	T	C
2	rs7603893	0	22306559	C	G
2	rs610881	0	22306729	G	A
2	rs328525	0	22308177	T	G
2	rs328526	0	22308656	T	G
2	rs115256181	0	22308756	A	T
2	rs142859078	0	22308957	A	C
2	rs80152594	0	22309028	A	C
2	rs328527	0	22309134	G	C
2	rs6543654	0	22309547	T	C
2	rs328530	0	22311856	T	C
2	rs143493782	0	22311954	A	G
2	rs138996144	0	22312275	T	G
2	rs2338772	0	22313251	T	C
2	rs414084	0	22314106	G	A
2	rs435511	0	22314363	T	A
2	rs6709372	0	22314366	C	A
2	rs383839	0	22314523	C	T
2	rs431488	0	22314596	T	G
2	rs417634	0	22318111	A	T
2	rs430047	0	22318626	G	A
2	rs115113924	0	22319791	G	A
2	rs369591	0	22321399	T	C
2	rs2056204	0	22322723	C	A
2	rs143133891	0	22323112	A	G
2	rs434091	0	22323150	C	A
2	rs392216	0	22323499	T	C
2	rs364963	0	22323808	A	G
2	rs62134631	0	22324501	T	C
2	rs57167296	0	22324635	A	G
2	rs77779344	0	22325404	T	C
2	rs402062	0	22325628	T	C
2	rs388065	0	22325795	A	C
2	rs72903310	0	22326252	C	T
2	rs140218322	0	22326849	C	G
2	rs72798110	0	22326976	C	T
2	rs78812672	0	22327833	G	A
2	rs79340605	0	22328501	G	A
2	rs148772773	0	22328787	G	C
2	rs328516	0	22329472	T	C
2	rs17043412	0	22330006	C	T
2	rs113617644	0	22331513	G	A
2	rs328514	0	22331818	G	A
2	rs115783845	0	22332311	A	C
2	rs114383384	0	22332665	C	T
2	rs79737144	0	22333492	G	A
2	rs75638159	0	22334405	A	G
2	rs192318842	0	22335221	A	G
2	rs7560685	0	22335513	A	G
2	rs7561156	0	22335940	A	G
2	rs7576134	0	22336150	G	A
2	rs4533497	0	22336757	A	G
2	rs2138885	0	22336964	G	A
2	rs115381616	0	22337660	G	A
2	rs77877914	0	22337782	G	A
2	rs72798112	0	22338275	G	T
2	rs72903324	0	22338464	G	A
2	rs72914865	0	22338504	C	A
2	rs72914868	0	22338789	G	A
2	rs11897199	0	22339004	T	C
2	rs147998765	0	22340076	G	A
2	rs79397618	0	22340232	C	T
2	rs77905772	0	22341281	G	T
2	rs116266732	0	22341567	A	C
2	rs75076413	0	22341595	T	C
2	rs60231829	0	22341890	C	T
2	rs72914870	0	22343092	G	A
2	rs72914872	0	22343543	C	T
2	rs79827527	0	22344144	C	T
2	rs144881615	0	22345007	A	C
2	rs80302722	0	22345218	G	T
2	rs7581478	0	22345742	T	A
2	rs75666265	0	22346047	G	A
2	rs78906678	0	22346335	G	A
2	rs11693526	0	22347500	T	C
2	rs1517718	0	22347824	G	C
2	rs115675621	0	22347976	C	T
2	rs1589112	0	22348451	T	C
2	rs7601596	0	22348539	G	T
2	rs77254103	0	22349477	G	A
2	rs11899066	0	22349878	C	G
2	rs78762817	0	22350170	C	A
2	rs142791948	0	22350767	C	A
2	rs72798114	0	22352286	C	T
2	rs7563948	0	22352801	G	A
2	rs147417419	0	22353444	A	G
2	rs150575795	0	22354284	T	C
2	rs78908507	0	22354357	A	G
2	rs76120119	0	22354457	G	T
2	rs74708114	0	22355019	A	G
2	rs2203742	0	22355025	C	T
2	rs138926931	0	22355701	C	T
2	rs74637054	0	22356457	C	A
2	rs72914894	0	22356571	A	G
2	rs116211838	0	22357246	C	T
2	rs6711820	0	22357998	G	T
2	rs1517717	0	22358064	A	T
2	rs1517716	0	22358341	C	A
2	rs1517715	0	22358342	T	G
2	rs115214034	0	22358469	A	T
2	rs184045314	0	22358511	G	T
2	rs75682351	0	22359080	A	G
2	rs114663755	0	22359781	G	A
2	rs76565622	0	22359795	G	A
2	rs146579728	0	22360697	T	C
2	rs78378915	0	22360892	C	T
2	rs111720952	0	22361236	A	G
2	rs75267300	0	22362651	T	C
2	rs6735395	0	22363413	G	A
2	rs6722493	0	22363508	A	G
2	rs35911052	0	22363625	A	C
2	rs58745180	0	22363973	T	A
2	rs75905462	0	22364469	G	A
2	rs58347787	0	22365789	T	C
2	rs1554274	0	22366124	G	A
2	rs17043432	0	22367162	A	G
2	rs76816035	0	22367192	T	G
2	rs145580937	0	22367651	G	A
2	rs75757470	0	22368110	G	C
2	rs148609626	0	22368223	C	A
2	rs146140301	0	22368352	T	C
2	rs148916058	0	22369447	T	G
2	rs138022409	0	22370310	A	G
2	rs75270428	0	22371607	A	C
2	rs80348946	0	22372379	A	C
2	rs72798118	0	22372999	T	A
2	rs11694210	0	22373026	T	G
2	rs147634067	0	22373644	C	T
2	rs57317097	0	22373726	A	T
2	rs111236593	0	22373817	C	T
2	rs115385777	0	22373866	T	A
2	rs115901664	0	22374155	C	T
2	rs72907442	0	22375659	C	T
2	rs114861218	0	22376531	T	C
2	rs17043455	0	22377015	C	T
2	rs72907444	0	22377068	T	C
2	rs62134634	0	22378202	T	C
2	rs72798119	0	22378990	T	G
2	rs149747751	0	22379528	G	T
2	rs146463824	0	22379606	C	A
2	rs62134635	0	22380008	T	A
2	rs4284862	0	22380182	C	T
2	rs139888792	0	22385089	A	C
2	rs113480918	0	22385495	C	T
2	rs72798121	0	22385828	A	T
2	rs115619468	0	22386185	G	T
2	rs77333302	0	22386974	A	T
2	rs6738051	0	22387243	T	A
2	rs148092030	0	22387325	C	T
2	rs111414858	0	22388242	C	T
2	rs143173314	0	22388461	G	T
2	rs6742987	0	22389257	A	G
2	rs72907456	0	22390459	T	G
2	rs114264071	0	22391185	A	T
2	rs75334439	0	22392825	T	C
2	rs60983046	0	22394067	A	G
2	rs75267289	0	22394207	G	A
2	rs77857648	0	22394395	A	G
2	rs10167091	0	22395407	T	C
2	rs72907461	0	22395735	C	T
2	rs62134637	0	22395776	C	T
2	rs114793850	0	22396421	A	C
2	rs7601985	0	22397135	A	C
2	rs78575359	0	22399120	C	A
2	rs6705290	0	22399703	A	G
2	rs11686625	0	22400334	G	A
2	rs13412404	0	22400831	G	A
2	rs75159588	0	22401013	G	T
2	rs76363423	0	22401321	C	G
2	rs7576470	0	22401400	G	A
2	rs79834305	0	22402126	C	T
2	rs78421778	0	22402351	C	T
2	rs56123939	0	22403256	T	C
2	rs147668076	0	22403457	C	G
2	rs7571840	0	22403458	A	G
2	rs72798124	0	22403845	A	C
2	rs112817118	0	22405202	G	C
2	rs1554272	0	22407077	A	G
2	rs1554271	0	22407125	A	T
2	rs1554270	0	22407255	C	T
2	rs2176472	0	22407334	C	T
2	rs61511675	0	22408588	C	T
2	rs4530398	0	22409304	A	T
2	rs112543144	0	22409312	C	T
2	rs182586543	0	22409410	G	A
2	rs2339411	0	22410246	G	A
2	rs2339412	0	22410386	C	T
2	rs72907481	0	22410990	T	C
2	rs79002074	0	22411559	T	A
2	rs17319736	0	22413341	A	T
2	rs79513064	0	22413353	T	C
2	rs6723676	0	22414978	A	C
2	rs74655864	0	22415622	T	C
2	rs17043497	0	22417398	C	G
2	rs17043503	0	22417510	A	T
2	rs76976104	0	22417537	G	A
2	rs4414713	0	22417951	T	C
2	rs192214686	0	22418194	T	G
2	rs189651099	0	22418389	C	T
2	rs17043505	0	22421343	A	C
2	rs116267854	0	22421732	T	C
2	rs17043507	0	22421746	T	C
2	rs17043511	0	22421986	C	G
2	rs143056317	0	22425025	A	G
2	rs79467785	0	22425155	A	G
2	rs116816591	0	22425246	G	C
2	rs146074164	0	22425287	C	T
2	rs77846054	0	22425299	C	T
2	rs76415974	0	22425407	G	A
2	rs68018245	0	22425826	G	A
2	rs1607267	0	22426074	C	T
2	rs115918522	0	22426492	G	A
2	rs6709559	0	22427190	G	A
2	rs114179645	0	22427230	C	A
2	rs115823533	0	22428554	G	A
2	rs7592750	0	22428680	C	T
2	rs79169631	0	22429229	T	C
2	rs908679	0	22429609	G	A
2	rs75565610	0	22430434	C	T
2	rs1554266	0	22430795	T	C
2	rs1554267	0	22430946	T	A
2	rs1554268	0	22431110	C	T
2	rs1554269	0	22431122	C	G
2	rs149586176	0	22431213	T	C
2	rs6726012	0	22431291	G	T
2	rs112285449	0	22431325	A	G
2	rs9917325	0	22432873	G	A
2	rs6721577	0	22433763	A	T
2	rs141893162	0	22434737	G	A
2	rs11675298	0	22435120	C	T
2	rs11124319	0	22435356	A	G
2	rs12616418	0	22435519	T	C
2	rs114017185	0	22435608	T	C
2	rs12618781	0	22436043	G	A
2	rs72798134	0	22436207	G	A
2	rs114446345	0	22436447	C	T
2	rs144057068	0	22436720	C	T
2	rs75307542	0	22437895	C	G
2	rs4464307	0	22438206	A	G
2	rs6722965	0	22438300	T	C
2	rs6720064	0	22438402	A	G
2	rs72798135	0	22439408	T	C
2	rs10193722	0	22439514	A	C
2	rs77617544	0	22439653	C	G
2	rs10427307	0	22439710	A	G
2	rs12616120	0	22439743	C	T
2	rs7577884	0	22439908	T	G
2	rs4635553	0	22440788	T	C
2	rs115603664	0	22441682	G	A
2	rs115280993	0	22442015	A	C
2	rs6738860	0	22442099	T	A
2	rs11124322	0	22442392	G	A
2	rs4362588	0	22443343	T	C
2	rs4557006	0	22443840	G	A
2	rs4321395	0	22444221	G	A
2	rs76539134	0	22444308	G	C
2	rs72798139	0	22445150	G	A
2	rs72798141	0	22445345	T	C
2	rs4330131	0	22445880	G	A
2	rs114719340	0	22446317	G	A
2	rs111245050	0	22446323	A	T
2	rs111463645	0	22446940	C	A
2	rs6731794	0	22447036	A	G
2	rs144885846	0	22447166	G	T
2	rs13387284	0	22448133	G	A
2	rs72798143	0	22448244	C	A
2	rs72798144	0	22448412	G	A
2	rs13387644	0	22448443	G	A
2	rs77370570	0	22448592	C	A
2	rs115665171	0	22450032	A	C
2	rs114881187	0	22450136	T	G
2	rs6759922	0	22450249	G	A
2	rs112139163	0	22450603	C	T
2	rs11124327	0	22450730	C	T
2	rs111336204	0	22450807	T	A
2	rs7599198	0	22451138	A	T
2	rs10172121	0	22452371	A	C
2	rs72798149	0	22452571	A	G
2	rs140175638	0	22452695	A	T
2	rs4233683	0	22453726	A	C
2	rs150308218	0	22454433	T	C
2	rs115285816	0	22454682	T	C
2	rs4493295	0	22454894	T	C
2	rs4258826	0	22455419	A	G
2	rs4416248	0	22455521	G	A
2	rs116819450	0	22455605	A	G
2	rs115255182	0	22457017	C	A
2	rs11681938	0	22457586	G	A
2	rs11681945	0	22457603	G	A
2	rs7602655	0	22457874	A	C
2	rs79566133	0	22458433	C	T
2	rs4549121	0	22459087	C	T
2	rs4524149	0	22459161	G	A
2	rs10865093	0	22459372	T	C
2	rs76640858	0	22459645	A	G
2	rs190592039	0	22459814	C	T
2	rs143578610	0	22460038	T	C
2	rs4567964	0	22460096	C	A
2	rs6722716	0	22461019	G	C
2	rs78133991	0	22461820	C	T
2	rs142751235	0	22462253	C	T
2	rs4073935	0	22462325	C	T
2	rs72789269	0	22463367	C	T
2	rs4073950	0	22463414	C	T
2	rs4073951	0	22463471	C	T
2	rs72789271	0	22463797	A	G
2	rs10187728	0	22464538	G	A
2	rs139133037	0	22464770	T	A
2	rs78085161	0	22464784	T	G
2	rs7424912	0	22465083	C	A
2	rs76819491	0	22465389	C	A
2	rs11682316	0	22465561	T	C
2	rs76976873	0	22465573	T	G
2	rs4603790	0	22465762	T	C
2	rs7559944	0	22466025	A	C
2	rs10171148	0	22466171	C	A
2	rs78559726	0	22466391	C	T
2	rs77778634	0	22467364	T	A
2	rs72789280	0	22467969	C	T
2	rs115850692	0	22468894	C	A
2	rs114688432	0	22469625	T	G
2	rs11693984	0	22470132	G	C
2	rs77305975	0	22471328	G	A
2	rs72789286	0	22471736	G	A
2	rs115446599	0	22472457	T	A
2	rs116797017	0	22472592	T	C
2	rs142817972	0	22475783	A	G
2	rs11904182	0	22476860	G	A
2	rs6748263	0	22477818	G	A
2	rs66907827	0	22477873	A	G
2	rs12053499	0	22478832	T	G
2	rs10211373	0	22479075	T	C
2	rs12478557	0	22479268	A	G
2	rs115222310	0	22480092	G	A
2	rs78414242	0	22481610	G	A
2	rs72789298	0	22481670	G	A
2	rs11678757	0	22482999	T	C
2	rs138129713	0	22483408	T	C
2	rs143120855	0	22483494	T	C
2	rs137858944	0	22483823	G	C
2	rs11687840	0	22484720	T	A
2	rs7578651	0	22485148	T	C
2	rs116270977	0	22485721	T	C
2	rs10209288	0	22486618	G	A
2	rs114658333	0	22486626	C	T
2	rs115039821	0	22486961	C	T
2	rs74321768	0	22489690	A	G
2	rs12475241	0	22490125	C	T
2	rs12464234	0	22490166	T	C
2	rs4665494	0	22490314	T	A
2	rs115133852	0	22490855	T	G
2	rs144666840	0	22491075	C	T
2	rs11691709	0	22491140	C	T
2	rs11676365	0	22491168	T	C
2	rs66709522	0	22491434	G	A
2	rs56367633	0	22491522	G	A
2	rs10181985	0	22492399	G	A
2	rs74668396	0	22492521	C	T
2	rs10182358	0	22492802	G	A
2	rs34333373	0	22492875	G	A
2	rs10176964	0	22493247	T	C
2	rs12151460	0	22493323	A	G
2	rs75633332	0	22493576	C	T
2	rs66464556	0	22493620	A	C
2	rs12151577	0	22493767	G	A
2	rs72791224	0	22494082	C	T
2	rs67226284	0	22494441	T	C
2	rs11124360	0	22495304	C	T
2	rs115723327	0	22495436	G	A
2	rs62134642	0	22495626	C	T
2	rs57974740	0	22495845	T	C
2	rs66472431	0	22496185	T	G
2	rs35747121	0	22496563	C	G
2	rs7560095	0	22497356	G	C
2	rs56215556	0	22497603	G	A
2	rs4589792	0	22498479	C	T
2	rs12151565	0	22498590	G	A
2	rs6761567	0	22499844	A	T
2	rs8179610	0	22500090	G	T
2	rs77778643	0	22500603	C	T
2	rs12618722	0	22500798	G	T
2	rs7369477	0	22500952	G	A
2	rs4665495	0	22501253	T	G
2	rs72791234	0	22501276	A	G
2	rs72791235	0	22501277	G	T
2	rs67985868	0	22501510	C	G
2	rs7422205	0	22502084	G	A
2	rs11895048	0	22502758	T	G
2	rs11898839	0	22502937	G	T
2	rs182577307	0	22503035	T	A
2	rs12052907	0	22503042	A	T
2	rs12052908	0	22503044	A	T
2	rs115046592	0	22503136	A	G
2	rs62134643	0	22504258	T	G
2	rs146342497	0	22504722	G	A
2	rs62134644	0	22506505	T	C
2	rs72791239	0	22507303	G	A
2	rs75958443	0	22508011	T	A
2	rs62134645	0	22508738	A	C
2	rs67259198	0	22509117	T	C
2	rs115328644	0	22509134	T	C
2	rs62136163	0	22510797	A	G
2	rs76172978	0	22512280	A	C
2	rs62136164	0	22512817	T	C
2	rs62136165	0	22513134	T	C
2	rs72791241	0	22513644	T	C
2	rs62136166	0	22513727	G	A
2	rs77252858	0	22514470	A	C
2	rs11124367	0	22515351	T	C
2	rs6711112	0	22515496	C	T
2	rs12373752	0	22515568	A	G
2	rs80130229	0	22515922	T	C
2	rs12373824	0	22515963	G	A
2	rs113577265	0	22516884	G	C
2	rs10164909	0	22517197	G	A
2	rs11674333	0	22517989	G	A
2	rs4527234	0	22518660	T	A
2	rs4665499	0	22519406	G	A
2	rs7370857	0	22519483	T	C
2	rs4490223	0	22520267	G	A
2	rs138510546	0	22520976	T	A
2	rs6752896	0	22521310	T	C
2	rs6752898	0	22521315	T	A
2	rs75429053	0	22521635	A	T
2	rs7425354	0	22521853	T	G
2	rs113435842	0	22522278	C	T
2	rs6739738	0	22522833	C	T
2	rs72791251	0	22523673	T	A
2	rs6725884	0	22524305	C	T
2	rs7602309	0	22524864	G	A
2	rs12615053	0	22526880	G	T
2	rs187301398	0	22527605	C	T
2	rs145243190	0	22527894	C	T
2	rs9750951	0	22530394	A	G
2	rs13386329	0	22530737	C	T
2	rs7562618	0	22530799	T	C
2	rs58261213	0	22532372	A	G
2	rs13034009	0	22532654	A	T
2	rs4393785	0	22534171	T	C
2	rs62136170	0	22534650	T	G
2	rs62136171	0	22534704	A	G
2	rs79903948	0	22534759	T	A
2	rs59145082	0	22535258	A	G
2	rs13017766	0	22535542	A	G
2	rs12052648	0	22535566	A	C
2	rs4665177	0	22537264	C	A
2	rs4423628	0	22538168	A	G
2	rs13011725	0	22538482	G	T
2	rs11679839	0	22538824	C	T
2	rs62136172	0	22538831	C	T
2	rs13012669	0	22538914	G	T
2	rs78934505	0	22539208	C	T
2	rs7585241	0	22539355	G	A
2	rs7585730	0	22539738	G	A
2	rs62136173	0	22540216	G	A
2	rs4544476	0	22540428	G	C
2	rs12477701	0	22540452	G	T
2	rs4581924	0	22540646	C	T
2	rs79667621	0	22540883	G	C
2	rs12478745	0	22541141	G	A
2	rs113881768	0	22541723	G	T
2	rs145010571	0	22541887	G	A
2	rs7600146	0	22543347	G	T
2	rs58648117	0	22545027	A	C
2	rs79271169	0	22545186	C	G
2	rs13006574	0	22545659	T	C
2	rs4665501	0	22546151	G	T
2	rs144998105	0	22546630	C	T
2	rs12712388	0	22546631	G	A
2	rs5015511	0	22546852	G	A
2	rs4665502	0	22547633	C	G
2	rs56074362	0	22548141	A	T
2	rs57026254	0	22548309	C	T
2	rs139092411	0	22548653	G	C
2	rs6741228	0	22548774	T	C
2	rs4300861	0	22549441	C	T
2	rs59235363	0	22549483	G	A
2	rs4608555	0	22549494	G	A
2	rs10208721	0	22549924	A	C
2	rs7580781	0	22550235	C	T
2	rs12992463	0	22551105	A	C
2	rs13017653	0	22551472	C	T
2	rs62136175	0	22551510	C	G
2	rs62136176	0	22552255	T	C
2	rs72920906	0	22552640	T	A
2	rs9308959	0	22553001	A	T
2	rs11889100	0	22553120	T	C
2	rs72793337	0	22553432	C	T
2	rs79981292	0	22553445	G	A
2	rs6743484	0	22553712	C	T
2	rs4074442	0	22554114	G	A
2	rs72793341	0	22554369	T	G
2	rs67446571	0	22554648	A	G
2	rs62136189	0	22554679	A	G
2	rs67849385	0	22554698	G	A
2	rs67899576	0	22554717	T	C
2	rs7576704	0	22554905	C	A
2	rs13431543	0	22554920	T	G
2	rs7593204	0	22555139	A	G
2	rs7593206	0	22555149	A	G
2	rs7595987	0	22555165	T	C
2	rs7579696	0	22555226	C	T
2	rs7596182	0	22555267	T	C
2	rs7579809	0	22555303	C	T
2	rs151041581	0	22555317	A	G
2	rs7579820	0	22555335	C	T
2	rs7593526	0	22555390	A	C
2	rs12624092	0	22555721	A	G
2	rs10210820	0	22555740	A	G
2	rs12614150	0	22555781	G	A
2	rs12614151	0	22555790	G	A
2	rs75102865	0	22556171	T	C
2	rs7596961	0	22556241	A	T
2	rs7599976	0	22556326	T	C
2	rs7600069	0	22556424	T	C
2	rs7583826	0	22556571	C	T
2	rs4552217	0	22556777	A	C
2	rs4277554	0	22556804	T	G
2	rs4481018	0	22556981	C	T
2	rs4266050	0	22556986	G	A
2	rs112860907	0	22557386	C	T
2	rs4273252	0	22558016	G	C
2	rs35843059	0	22558152	G	C
2	rs62136190	0	22558401	C	T
2	rs4261751	0	22558558	T	C
2	rs4369891	0	22558583	C	G
2	rs4558612	0	22558609	A	G
2	rs4558613	0	22558690	A	G
2	rs10208733	0	22558750	C	G
2	rs4490224	0	22558782	C	T
2	rs58184964	0	22558876	G	A
2	rs10176493	0	22558959	T	C
2	rs57537843	0	22558973	G	A
2	rs148003003	0	22560367	A	G
2	rs116473277	0	22560772	A	G
2	rs1396727	0	22562107	T	C
2	rs114346301	0	22562283	C	T
2	rs10186810	0	22562401	A	G
2	rs10197587	0	22562462	G	C
2	rs111682297	0	22562608	C	T
2	rs12620364	0	22562609	G	A
2	rs10187396	0	22562970	A	G
2	rs11124398	0	22563461	G	A
2	rs10495726	0	22563514	C	T
2	rs10192869	0	22563661	T	A
2	rs10190565	0	22563847	A	G
2	rs1396726	0	22564251	A	G
2	rs2339515	0	22564293	G	T
2	rs10184652	0	22566116	T	C
2	rs12616301	0	22566462	A	T
2	rs12619197	0	22566548	G	A
2	rs186694968	0	22566702	C	T
2	rs1463980	0	22567003	A	G
2	rs10188288	0	22567357	T	C
2	rs17391760	0	22568159	G	T
2	rs12614708	0	22568238	C	A
2	rs17043657	0	22568473	T	C
2	rs7569716	0	22568713	A	T
2	rs1995812	0	22569369	G	A
2	rs10192983	0	22569908	A	G
2	rs13399873	0	22569998	C	A
2	rs1463979	0	22570074	A	G
2	rs77657123	0	22570110	G	A
2	rs1463978	0	22570515	C	T
2	rs11124401	0	22571887	A	G
2	rs62136192	0	22573144	A	G
2	rs62136193	0	22574055	T	G
2	rs3936123	0	22575090	C	T
2	rs185897665	0	22575356	C	T
2	rs11902050	0	22575507	G	A
2	rs138321029	0	22575862	A	G
2	rs1509379	0	22576085	A	C
2	rs1605834	0	22576100	A	G
2	rs13418342	0	22576329	A	C
2	rs13421308	0	22576480	T	A
2	rs13421530	0	22576759	T	C
2	rs28414106	0	22576848	T	C
2	rs183895386	0	22576943	C	T
2	rs62136194	0	22576945	G	A
2	rs75374098	0	22577024	C	T
2	rs62132460	0	22577137	C	A
2	rs13382728	0	22577448	G	T
2	rs111675002	0	22577592	T	C
2	rs11883831	0	22577708	G	A
2	rs66994942	0	22577783	G	A
2	rs11883886	0	22577846	G	A
2	rs115429454	0	22579455	A	G
2	rs62132470	0	22580625	G	A
2	rs79272437	0	22581484	G	A
2	rs72920961	0	22581740	C	T
2	rs61533748	0	22582968	T	C
2	rs12466671	0	22583435	A	G
2	rs56683961	0	22583752	A	C
2	rs148325951	0	22583973	G	C
2	rs71437442	0	22584029	C	T
2	rs12467991	0	22584105	C	T
2	rs142793439	0	22584399	A	G
2	rs867364	0	22584702	G	A
2	rs870058	0	22585174	T	C
2	rs72920963	0	22585587	G	C
2	rs11687761	0	22585772	A	G
2	rs62132471	0	22586107	G	C
2	rs115501667	0	22586152	A	C
2	rs62132472	0	22586381	T	C
2	rs12621172	0	22587157	A	C
2	rs58562454	0	22587263	G	T
2	rs6736681	0	22588459	A	G
2	rs1355178	0	22588525	T	G
2	rs10865106	0	22589842	T	C
2	rs12466547	0	22590100	G	A
2	rs1396729	0	22591056	C	T
2	rs66922949	0	22591507	T	C
2	rs1567362	0	22592587	C	T
2	rs62132473	0	22593006	T	G
2	rs1533045	0	22593244	A	C
2	rs7604825	0	22593407	A	G
2	rs7591428	0	22593584	C	G
2	rs12616949	0	22594027	G	A
2	rs1533046	0	22594727	A	G
2	rs66517972	0	22595179	C	T
2	rs62132474	0	22596023	T	G
2	rs1543011	0	22596745	C	T
2	rs56153184	0	22597127	C	T
2	rs1472943	0	22598141	T	C
2	rs72920972	0	22598262	T	C
2	rs62132475	0	22598364	C	A
2	rs10175440	0	22598746	T	A
2	rs2339518	0	22598926	C	T
2	rs10178735	0	22599739	T	C
2	rs151270523	0	22599787	G	A
2	rs75278041	0	22600100	G	T
2	rs79460468	0	22600101	A	T
2	rs62132476	0	22600921	C	T
2	rs1876767	0	22600932	G	T
2	rs1876768	0	22600952	G	T
2	rs72799318	0	22601143	C	G
2	rs67523507	0	22601372	T	A
2	rs1971358	0	22601477	T	C
2	rs1509370	0	22601815	T	C
2	rs11688810	0	22602327	G	C
2	rs11124416	0	22602347	T	A
2	rs1858125	0	22602399	C	T
2	rs141545916	0	22602450	C	T
2	rs2136377	0	22603707	G	T
2	rs2339519	0	22604140	G	A
2	rs2879492	0	22604358	C	G
2	rs114100554	0	22605386	G	A
2	rs74926380	0	22605438	C	T
2	rs7569443	0	22605630	G	A
2	rs12616027	0	22606275	A	G
2	rs1912053	0	22606953	C	T
2	rs10187258	0	22607178	T	A
2	rs10184905	0	22607379	A	G
2	rs146915746	0	22607568	C	T
2	rs10172986	0	22607612	C	T
2	rs57984640	0	22607880	G	C
2	rs1509371	0	22608798	T	C
2	rs72920988	0	22609716	T	C
2	rs72920989	0	22609853	C	G
2	rs13398810	0	22609898	C	A
2	rs1509353	0	22610730	T	C
2	rs1509354	0	22610847	C	T
2	rs10495734	0	22611302	A	T
2	rs13405389	0	22611323	C	T
2	rs62132477	0	22611458	C	T
2	rs1858124	0	22611482	C	T
2	rs6733454	0	22611937	T	C
2	rs62132478	0	22612116	T	C
2	rs13424767	0	22612275	T	C
2	rs1396725	0	22612638	G	A
2	rs10189855	0	22612739	C	A
2	rs10168159	0	22613081	G	T
2	rs1355177	0	22613266	T	G
2	rs114164869	0	22613679	A	G
2	rs1509355	0	22613819	C	T
2	rs1509356	0	22613861	A	G
2	rs9917200	0	22614103	C	T
2	rs1509357	0	22614176	G	A
2	rs1509358	0	22614225	C	A
2	rs9917270	0	22614417	A	G
2	rs13410489	0	22614543	A	G
2	rs13413226	0	22614560	T	C
2	rs17043725	0	22614736	A	G
2	rs62132479	0	22614760	C	T
2	rs72923109	0	22614913	A	G
2	rs56103655	0	22614924	T	A
2	rs6727350	0	22615230	T	A
2	rs62132480	0	22615311	T	C
2	rs13413863	0	22615313	A	G
2	rs13425516	0	22615460	G	A
2	rs142509498	0	22615464	A	G
2	rs6724885	0	22615815	A	G
2	rs6728353	0	22616014	T	C
2	rs6728341	0	22616179	A	T
2	rs6741194	0	22616209	G	T
2	rs2175091	0	22616375	T	C
2	rs62132481	0	22616442	T	C
2	rs1949038	0	22616534	T	C
2	rs1509359	0	22616761	T	C
2	rs1509360	0	22616777	G	A
2	rs1509361	0	22616801	T	C
2	rs142004521	0	22617000	A	G
2	rs1509362	0	22617034	G	T
2	rs13432555	0	22617269	G	T
2	rs57057394	0	22617551	T	C
2	rs56871422	0	22617561	A	G
2	rs72924939	0	22617923	G	A
2	rs13427065	0	22618078	T	C
2	rs13385035	0	22618079	G	A
2	rs116803549	0	22618308	G	A
2	rs6749647	0	22618537	G	T
2	rs6736888	0	22618679	A	G
2	rs13430928	0	22619314	T	G
2	rs13428354	0	22619461	A	T
2	rs13428447	0	22619486	A	G
2	rs13428463	0	22619556	A	G
2	rs6744193	0	22619930	T	G
2	rs62124868	0	22620162	T	C
2	rs77597722	0	22621138	C	T
2	rs1509364	0	22621296	T	A
2	rs149298721	0	22621387	C	T
2	rs1509365	0	22621836	G	C
2	rs4563252	0	22622168	G	A
2	rs4608556	0	22622199	C	A
2	rs188197238	0	22622387	T	C
2	rs115973934	0	22622425	A	G
2	rs140334735	0	22622435	G	T
2	rs72799336	0	22622463	A	G
2	rs9308966	0	22622627	T	C
2	rs11887562	0	22623392	A	G
2	rs62124869	0	22623946	T	C
2	rs142698784	0	22624921	T	A
2	rs1509372	0	22624926	A	G
2	rs115658046	0	22625459	A	C
2	rs6543938	0	22627847	C	T
2	rs139716932	0	22631460	T	A
2	rs72799338	0	22632199	T	C
2	rs4280484	0	22633129	C	T
2	rs79096917	0	22633139	A	G
2	rs4574147	0	22633151	T	C
2	rs11889283	0	22633542	C	G
2	rs10189350	0	22633544	A	C
2	rs62124871	0	22634061	C	T
2	rs10185730	0	22634658	G	A
2	rs61527379	0	22634829	C	T
2	rs72799340	0	22634895	G	A
2	rs12990561	0	22635867	C	A
2	rs4292118	0	22636010	G	A
2	rs72799342	0	22636243	T	C
2	rs4077557	0	22636854	C	T
2	rs72799346	0	22637442	G	T
2	rs72799348	0	22637443	C	T
2	rs115976957	0	22637745	T	C
2	rs72799350	0	22638236	G	A
2	rs11895519	0	22638568	T	C
2	rs4314021	0	22639186	G	T
2	rs72799353	0	22639874	T	C
2	rs114167872	0	22639895	C	T
2	rs10205300	0	22640185	G	A
2	rs56241788	0	22640757	T	C
2	rs11903391	0	22641152	G	A
2	rs149422592	0	22641219	A	G
2	rs11903432	0	22641222	G	A
2	rs113007168	0	22641333	G	C
2	rs79739406	0	22642312	A	G
2	rs1976576	0	22642959	C	G
2	rs13026519	0	22643240	T	C
2	rs72799356	0	22644113	T	A
2	rs1509384	0	22644836	A	G
2	rs72799358	0	22646064	T	C
2	rs78711918	0	22646326	C	G
2	rs13029536	0	22646413	C	T
2	rs72799361	0	22647142	G	A
2	rs1396732	0	22648115	C	T
2	rs72799365	0	22648382	T	C
2	rs1509385	0	22648520	C	T
2	rs1509386	0	22648865	T	C
2	rs72799367	0	22649427	A	G
2	rs13418451	0	22650188	C	T
2	rs13383529	0	22650358	T	C
2	rs12989860	0	22650673	T	G
2	rs7596646	0	22650830	T	C
2	rs72799370	0	22651354	C	T
2	rs73919398	0	22651459	T	C
2	rs72799371	0	22652098	A	G
2	rs10204823	0	22652222	C	A
2	rs11901977	0	22652833	C	A
2	rs72800838	0	22653035	T	C
2	rs2136376	0	22653529	T	C
2	rs1912052	0	22653611	C	T
2	rs11896889	0	22654077	C	G
2	rs7591515	0	22654506	T	C
2	rs62124874	0	22655354	G	T
2	rs12185716	0	22656113	C	A
2	rs17043765	0	22656804	G	A
2	rs77282361	0	22657114	G	A
2	rs59904270	0	22657119	G	A
2	rs116056836	0	22657521	T	C
2	rs74579450	0	22657972	T	C
2	rs11886927	0	22658079	A	G
2	rs10183553	0	22658930	G	T
2	rs62124875	0	22659091	G	A
2	rs72800843	0	22659097	C	T
2	rs72800844	0	22659472	C	G
2	rs13033024	0	22659596	G	A
2	rs60598088	0	22659929	G	C
2	rs139581786	0	22659961	G	T
2	rs4665505	0	22660635	T	C
2	rs62124876	0	22661763	A	C
2	rs4572625	0	22662036	G	A
2	rs72800852	0	22662335	C	T
2	rs11887908	0	22662980	C	G
2	rs59193050	0	22663119	T	C
2	rs139588398	0	22663846	C	T
2	rs59101598	0	22663856	T	A
2	rs13031296	0	22664782	G	T
2	rs72800859	0	22664847	G	A
2	rs1876766	0	22665048	C	T
2	rs7561327	0	22666997	A	C
2	rs75525556	0	22667114	G	T
2	rs1858123	0	22668400	A	G
2	rs72785504	0	22668484	G	A
2	rs1396724	0	22668907	C	T
2	rs1949037	0	22668985	T	G
2	rs74488184	0	22669237	C	T
2	rs72785508	0	22669761	A	C
2	rs62124885	0	22669819	G	A
2	rs61535254	0	22670809	T	C
2	rs58154547	0	22670867	A	G
2	rs72785510	0	22671431	G	T
2	rs116457567	0	22671962	A	C
2	rs116218683	0	22672638	C	T
2	rs114846158	0	22672732	G	A
2	rs12995260	0	22673137	C	T
2	rs13021262	0	22673324	A	G
2	rs72785513	0	22673439	T	C
2	rs6722939	0	22673506	C	T
2	rs72785514	0	22673635	C	T
2	rs4361159	0	22673735	G	A
2	rs72785516	0	22673753	T	C
2	rs72785519	0	22673989	G	T
2	rs12996247	0	22674222	T	C
2	rs7574734	0	22675520	A	G
2	rs17043800	0	22676087	C	T
2	rs72785523	0	22676139	A	G
2	rs72785524	0	22676528	T	C
2	rs1912054	0	22676617	T	C
2	rs77060542	0	22676849	A	G
2	rs1876769	0	22678191	G	A
2	rs80345046	0	22678281	C	T
2	rs77122197	0	22679224	G	C
2	rs142425758	0	22679864	C	T
2	rs72785527	0	22679993	G	T
2	rs17043818	0	22680182	T	A
2	rs72785528	0	22680186	T	C
2	rs1509373	0	22680791	A	G
2	rs72785533	0	22681022	A	C
2	rs12712471	0	22681964	C	G
2	rs72785536	0	22682545	G	A
2	rs2339414	0	22682769	A	T
2	rs72785537	0	22683080	T	A
2	rs72785540	0	22683373	A	C
2	rs10184479	0	22683935	G	T
2	rs1396730	0	22684402	C	T
2	rs72785542	0	22684564	G	A
2	rs7559638	0	22685090	C	T
2	rs1509374	0	22686015	G	A
2	rs114638778	0	22686609	C	T
2	rs78615278	0	22686666	T	A
2	rs151188672	0	22687257	C	G
2	rs139136395	0	22687395	C	A
2	rs75033414	0	22687460	G	A
2	rs1463982	0	22688188	A	C
2	rs4533498	0	22688256	A	G
2	rs72785543	0	22688301	A	T
2	rs72785544	0	22688400	T	C
2	rs72785545	0	22688486	T	A
2	rs62124889	0	22688555	T	C
2	rs150282486	0	22688732	G	A
2	rs114176253	0	22688937	T	C
2	rs4665506	0	22689143	C	T
2	rs12712474	0	22689396	T	C
2	rs79314733	0	22689581	C	A
2	rs113799125	0	22689983	A	G
2	rs13005634	0	22690113	C	G
2	rs60147244	0	22691792	A	T
2	rs58430439	0	22691999	A	G
2	rs6751273	0	22692241	A	G
2	rs7603463	0	22693285	A	G
2	rs10183442	0	22693675	G	C
2	rs7606863	0	22693738	T	A
2	rs2036731	0	22694172	G	A
2	rs2089626	0	22694507	G	A
2	rs77206708	0	22694926	G	T
2	rs75947923	0	22695916	T	C
2	rs1509368	0	22696407	C	T
2	rs9308987	0	22697034	T	G
2	rs1396728	0	22697499	C	T
2	rs72785549	0	22697963	G	A
2	rs72785550	0	22698291	T	G
2	rs149139276	0	22699227	A	G
2	rs143219994	0	22699555	G	A
2	rs115790788	0	22699863	A	C
2	rs7596367	0	22700404	C	T
2	rs115162594	0	22701566	C	T
2	rs11892655	0	22701991	T	A
2	rs55900966	0	22702098	G	A
2	rs55670464	0	22702347	C	T
2	rs78017999	0	22702361	G	A
2	rs55990325	0	22702493	G	T
2	rs72785556	0	22703810	C	T
2	rs72785557	0	22704400	A	C
2	rs2339516	0	22704855	G	A
2	rs11894059	0	22705266	G	C
2	rs116331311	0	22705898	T	C
2	rs1509366	0	22705929	T	A
2	rs72785559	0	22706185	A	C
2	rs72785561	0	22706198	A	G
2	rs72785563	0	22706709	T	G
2	rs17043884	0	22708063	T	C
2	rs7567080	0	22708317	A	T
2	rs72785565	0	22708558	A	G
2	rs7607130	0	22708883	C	T
2	rs4366933	0	22709902	C	A
2	rs72785568	0	22710173	A	T
2	rs74584454	0	22711533	C	T
2	rs882011	0	22711669	A	G
2	rs882012	0	22711827	G	A
2	rs17043898	0	22712071	G	T
2	rs1876770	0	22712247	A	G
2	rs72785571	0	22712272	A	C
2	rs937932	0	22712316	T	G
2	rs877024	0	22712696	G	A
2	rs55863922	0	22713110	C	T
2	rs72785573	0	22713223	G	A
2	rs6736227	0	22713259	A	C
2	rs4665507	0	22714450	A	G
2	rs74772038	0	22714517	G	A
2	rs7570156	0	22714668	A	G
2	rs17043919	0	22714936	G	A
2	rs1509381	0	22715067	G	A
2	rs72785578	0	22715175	G	A
2	rs17043922	0	22715498	G	T
2	rs72785579	0	22715775	C	T
2	rs7577031	0	22715914	T	C
2	rs17320195	0	22715926	T	C
2	rs1396731	0	22716219	A	T
2	rs1509380	0	22717090	G	A
2	rs145767065	0	22718034	C	T
2	rs6544005	0	22718143	A	G
2	rs76884848	0	22718206	C	T
2	rs17043930	0	22719489	G	A
2	rs17043937	0	22719739	A	G
2	rs6746518	0	22720601	T	C
2	rs72785583	0	22720920	C	T
2	rs72785584	0	22721265	G	A
2	rs71437446	0	22721340	T	G
2	rs72785585	0	22721530	A	G
2	rs56235346	0	22721928	C	G
2	rs56061669	0	22722031	C	A
2	rs146154658	0	22722332	G	A
2	rs12712498	0	22723287	C	G
2	rs72785586	0	22723768	C	T
2	rs17043944	0	22724593	C	T
2	rs1567363	0	22724704	A	G
2	rs61358129	0	22725936	G	A
2	rs72785587	0	22726057	C	G
2	rs56252696	0	22726493	G	A
2	rs12987255	0	22726579	A	G
2	rs7595147	0	22726627	A	G
2	rs7557726	0	22727319	G	T
2	rs115556520	0	22727439	T	C
2	rs12712502	0	22727821	C	T
2	rs10495731	0	22728018	T	G
2	rs115595744	0	22729097	G	A
2	rs10188657	0	22730215	G	A
2	rs111505790	0	22730297	T	C
2	rs1463976	0	22730367	T	C
2	rs72785589	0	22730435	C	T
2	rs7560281	0	22730953	T	C
2	rs7563236	0	22731165	T	C
2	rs7572495	0	22731168	G	A
2	rs115139875	0	22731230	A	G
2	rs7563351	0	22731231	T	G
2	rs7599844	0	22731241	C	T
2	rs1979986	0	22731855	T	C
2	rs1463977	0	22732020	T	C
2	rs34226313	0	22732502	T	C
2	rs34057875	0	22732512	T	C
2	rs74907630	0	22732596	G	A
2	rs7607694	0	22733561	C	T
2	rs7580529	0	22733631	G	A
2	rs13410782	0	22733846	T	C
2	rs72785591	0	22733876	A	T
2	rs138188323	0	22735431	G	A
2	rs7568047	0	22735551	G	A
2	rs12712503	0	22735641	T	C
2	rs17320320	0	22735750	G	A
2	rs72785596	0	22736056	G	A
2	rs79275548	0	22736510	T	C
2	rs17043947	0	22736987	C	T
2	rs144168407	0	22737323	C	T
2	rs12712504	0	22738509	A	G
2	rs6729322	0	22738542	G	T
2	rs12712505	0	22738580	G	A
2	rs6716550	0	22738725	A	T
2	rs10175489	0	22738904	C	T
2	rs62124919	0	22738947	T	G
2	rs3926039	0	22739013	C	T
2	rs1546464	0	22739164	A	G
2	rs1509387	0	22739528	A	G
2	rs6705838	0	22739937	C	T
2	rs1509388	0	22740048	C	T
2	rs1509389	0	22740340	C	T
2	rs12712506	0	22740599	A	C
2	rs10184624	0	22741121	C	T
2	rs6741729	0	22741837	G	A
2	rs13006508	0	22741939	A	G
2	rs6735294	0	22742356	T	C
2	rs1509392	0	22743278	T	C
2	rs1876771	0	22744083	G	A
2	rs6718866	0	22744230	A	G
2	rs72791982	0	22744324	T	A
2	rs145055704	0	22744591	G	T
2	rs116158123	0	22745267	C	T
2	rs139063360	0	22745834	T	C
2	rs144968947	0	22745887	T	C
2	rs10199182	0	22747124	A	T
2	rs147937779	0	22747258	A	T
2	rs181421934	0	22747575	G	A
2	rs186937206	0	22747576	G	T
2	rs17043976	0	22748324	T	C
2	rs1509376	0	22748801	T	C
2	rs6738845	0	22748926	T	C
2	rs115787534	0	22748963	T	C
2	rs6741864	0	22749125	T	A
2	rs57076238	0	22749560	A	G
2	rs61392519	0	22749652	T	G
2	rs12712510	0	22749726	T	C
2	rs7594873	0	22750295	T	C
2	rs150024922	0	22751121	T	C
2	rs1509377	0	22751715	C	T
2	rs72791990	0	22752443	T	C
2	rs6544021	0	22753225	T	C
2	rs6758520	0	22753451	T	C
2	rs2339514	0	22753532	A	C
2	rs937931	0	22753950	A	G
2	rs13391189	0	22753982	A	G
2	rs1509378	0	22754466	A	G
2	rs72791997	0	22754628	A	T
2	rs13003264	0	22755227	C	T
2	rs13390705	0	22755837	G	C
2	rs13432882	0	22755961	T	C
2	rs4988826	0	22756232	A	G
2	rs75583796	0	22756264	G	C
2	rs1509352	0	22757474	A	G
2	rs116559217	0	22757810	T	C
2	rs1355176	0	22758046	C	T
2	rs12469476	0	22758873	G	A
2	rs115525369	0	22759033	T	A
2	rs4665181	0	22759343	T	C
2	rs4146015	0	22759564	C	G
2	rs62624502	0	22760024	G	T
2	rs72792002	0	22760184	C	T
2	rs72793904	0	22760196	T	A
2	rs141852652	0	22760259	C	T
2	rs868652	0	22760576	G	A
2	rs72793907	0	22760858	A	G
2	rs72793910	0	22761093	T	G
2	rs1355175	0	22761803	C	T
2	rs72793919	0	22761819	T	C
2	rs1509351	0	22762033	T	C
2	rs1509350	0	22762079	C	T
2	rs12466256	0	22762972	C	T
2	rs114433004	0	22763157	G	A
2	rs72793925	0	22763403	T	C
2	rs2019046	0	22763794	G	A
2	rs60285668	0	22763921	A	G
2	rs1703818	0	22764544	T	G
2	rs144386671	0	22764668	C	A
2	rs6742736	0	22764861	C	T
2	rs72793928	0	22765000	A	C
2	rs72793931	0	22765023	T	G
2	rs115410185	0	22765327	T	C
2	rs900928	0	22765580	C	T
2	rs1004790	0	22765916	A	C
2	rs1567361	0	22766109	C	T
2	rs937930	0	22766554	A	G
2	rs12712521	0	22766729	A	G
2	rs1484689	0	22767304	C	G
2	rs1564811	0	22767435	A	G
2	rs1564812	0	22767491	T	C
2	rs13032734	0	22767745	T	C
2	rs78684885	0	22767854	T	C
2	rs1351879	0	22769317	G	A
2	rs35447233	0	22769758	G	A
2	rs11692770	0	22770953	G	A
2	rs1682092	0	22771153	C	T
2	rs12712523	0	22775785	G	A
2	rs729108	0	22776833	A	C
2	rs2062339	0	22777008	A	G
2	rs150962324	0	22777353	C	T
2	rs1872324	0	22777494	G	A
2	rs13423006	0	22778087	A	C
2	rs59030950	0	22778584	T	A
2	rs6748330	0	22778763	G	A
2	rs2220153	0	22779339	A	G
2	rs147734745	0	22779803	G	A
2	rs4146005	0	22780029	A	G
2	rs75373691	0	22780265	A	G
2	rs11124553	0	22780564	C	G
2	rs12467345	0	22781372	G	C
2	rs12620900	0	22784717	G	A
2	rs13007912	0	22787130	A	C
2	rs76858265	0	22787669	A	G
2	rs1032114	0	22789633	G	A
2	rs1471768	0	22790856	G	A
2	rs1471767	0	22790891	C	T
2	rs7598378	0	22791943	T	C
2	rs149814298	0	22792688	T	C
2	rs76438729	0	22794844	A	T
2	rs77356381	0	22796726	G	A
2	rs115946907	0	22796982	T	C
2	rs76454305	0	22798011	T	C
2	rs1484665	0	22798579	T	A
2	rs77626349	0	22799009	T	A
2	rs11892544	0	22799310	G	T
2	rs12052509	0	22799810	A	G
2	rs7424467	0	22800186	C	T
2	rs116114653	0	22800518	G	A
2	rs1385265	0	22800691	G	T
2	rs7568613	0	22801027	G	C
2	rs72790519	0	22802001	G	A
2	rs1484664	0	22802019	G	T
2	rs1484663	0	22802175	C	T
2	rs149280948	0	22802802	C	G
2	rs4311088	0	22804902	C	A
2	rs10187289	0	22805826	G	A
2	rs11124564	0	22806080	G	A
2	rs12052295	0	22806507	C	T
2	rs12464583	0	22806991	C	G
2	rs113773631	0	22808628	T	C
2	rs78710333	0	22808722	T	G
2	rs13412401	0	22809893	T	A
2	rs1601287	0	22810978	C	T
2	rs11124568	0	22812229	T	A
2	rs4665509	0	22815727	A	G
2	rs146002566	0	22816082	T	G
2	rs11688379	0	22816936	A	T
2	rs72790550	0	22817155	A	T
2	rs10208951	0	22817187	G	T
2	rs140673361	0	22817200	T	C
2	rs80057622	0	22817626	C	T
2	rs12617557	0	22818009	C	T
2	rs13419502	0	22818024	A	G
2	rs191899141	0	22818096	G	T
2	rs77546056	0	22818203	T	C
2	rs185517825	0	22818798	A	G
2	rs1843181	0	22819301	C	T
2	rs10208490	0	22820391	A	T
2	rs4306742	0	22820814	C	G
2	rs11124579	0	22821061	A	C
2	rs4425103	0	22821666	A	C
2	rs13015955	0	22822159	G	A
2	rs2049730	0	22822656	G	A
2	rs7561030	0	22823125	G	A
2	rs17320822	0	22823306	A	C
2	rs149499384	0	22823652	G	A
2	rs1997325	0	22823750	C	T
2	rs77136173	0	22825587	G	A
2	rs145649581	0	22825933	C	T
2	rs17044085	0	22826447	T	A
2	rs936751	0	22826752	T	C
2	rs923055	0	22827235	T	C
2	rs62122663	0	22827239	A	G
2	rs17044091	0	22828093	G	A
2	rs59974815	0	22828175	C	T
2	rs141896781	0	22828202	G	A
2	rs137910431	0	22828762	G	A
2	rs7588192	0	22828898	C	T
2	rs77167445	0	22829243	G	A
2	rs113707552	0	22829926	T	C
2	rs62122665	0	22830008	G	A
2	rs78111101	0	22831761	C	T
2	rs116558660	0	22832130	T	C
2	rs1484688	0	22832449	G	A
2	rs1484687	0	22832502	A	G
2	rs74916805	0	22832766	A	T
2	rs11685377	0	22833258	T	C
2	rs17044103	0	22833307	G	A
2	rs2019950	0	22833399	G	C
2	rs17392849	0	22833747	A	T
2	rs2220152	0	22834065	T	C
2	rs77399959	0	22834322	C	T
2	rs79295415	0	22834789	G	T
2	rs11124582	0	22834870	G	A
2	rs4524148	0	22834908	C	T
2	rs182051033	0	22835003	A	G
2	rs1881558	0	22835072	T	C
2	rs111272810	0	22835653	A	T
2	rs115148959	0	22836445	T	C
2	rs1813627	0	22836695	C	T
2	rs990069	0	22836778	T	C
2	rs2049728	0	22837460	T	C
2	rs146961109	0	22837963	C	A
2	rs4665510	0	22838110	C	T
2	rs4665511	0	22838139	A	G
2	rs62122666	0	22838233	G	C
2	rs11685129	0	22838710	T	C
2	rs75668290	0	22839174	A	T
2	rs4665512	0	22839209	A	G
2	rs78062627	0	22839242	C	G
2	rs72790593	0	22839427	A	G
2	rs1881557	0	22839670	A	G
2	rs6723552	0	22840926	A	G
2	rs75887632	0	22841171	C	A
2	rs13004156	0	22841961	A	G
2	rs6744054	0	22842489	G	T
2	rs1484685	0	22843052	C	T
2	rs10495730	0	22843449	G	T
2	rs13023128	0	22843718	T	C
2	rs6720574	0	22844229	T	C
2	rs111947985	0	22844323	C	T
2	rs12986993	0	22844400	A	G
2	rs62122667	0	22844991	C	T
2	rs1843180	0	22845013	A	G
2	rs141474580	0	22845050	C	T
2	rs1484684	0	22845519	T	C
2	rs58418161	0	22846285	T	C
2	rs76275947	0	22846624	C	T
2	rs12617351	0	22847459	C	G
2	rs17392898	0	22847622	G	C
2	rs72792509	0	22848356	C	T
2	rs2879510	0	22848674	G	A
2	rs1484680	0	22848683	A	G
2	rs112703689	0	22848737	T	C
2	rs72792513	0	22848830	G	A
2	rs4665513	0	22848934	C	A
2	rs55716516	0	22850806	G	T
2	rs2178273	0	22851871	C	A
2	rs1484686	0	22852252	A	G
2	rs115389923	0	22852655	A	C
2	rs7604930	0	22853294	T	C
2	rs7605168	0	22853493	T	C
2	rs79147385	0	22853858	A	G
2	rs57855785	0	22854140	C	T
2	rs2046406	0	22854325	G	T
2	rs75280338	0	22855031	A	C
2	rs143258681	0	22855236	C	T
2	rs72796548	0	22855505	G	A
2	rs6726845	0	22856033	C	T
2	rs62122676	0	22856144	C	A
2	rs17044167	0	22856215	C	G
2	rs10198662	0	22856416	C	T
2	rs6730719	0	22856860	C	T
2	rs78714198	0	22857069	C	T
2	rs62122677	0	22858403	T	C
2	rs1968876	0	22858868	C	G
2	rs113338579	0	22858982	C	T
2	rs139375645	0	22859017	T	C
2	rs192798533	0	22859198	T	C
2	rs6756763	0	22859263	A	C
2	rs1531921	0	22859411	C	G
2	rs112081043	0	22859416	A	G
2	rs1122862	0	22859592	C	G
2	rs57140726	0	22860754	A	G
2	rs11890518	0	22860805	T	C
2	rs7562330	0	22861495	T	C
2	rs6721370	0	22861844	G	A
2	rs6711601	0	22862175	A	G
2	rs1881552	0	22862384	T	C
2	rs6754350	0	22862407	C	G
2	rs12470854	0	22862706	T	C
2	rs55680726	0	22862903	A	C
2	rs1881551	0	22862907	C	T
2	rs28525561	0	22864153	G	A
2	rs75415852	0	22864280	A	T
2	rs75301220	0	22864444	T	A
2	rs140997883	0	22865528	C	T
2	rs62122678	0	22867121	C	T
2	rs12997451	0	22867398	G	A
2	rs62122679	0	22867820	T	C
2	rs10193842	0	22867936	G	T
2	rs11124610	0	22868109	A	C
2	rs34481134	0	22868209	T	C
2	rs2086873	0	22868758	C	T
2	rs12993522	0	22869131	T	C
2	rs114499028	0	22870452	A	G
2	rs72796579	0	22871183	C	A
2	rs77066035	0	22871622	T	C
2	rs12477792	0	22871630	G	A
2	rs12470027	0	22871650	C	T
2	rs75194387	0	22871822	C	A
2	rs1484679	0	22871904	G	A
2	rs2049732	0	22872982	G	T
2	rs115412528	0	22872985	G	T
2	rs79116289	0	22873365	T	C
2	rs923054	0	22873486	C	T
2	rs1484678	0	22873872	C	A
2	rs6706796	0	22875522	C	T
2	rs11124623	0	22877801	T	C
2	rs13014702	0	22878005	T	A
2	rs111288019	0	22878135	C	T
2	rs12471895	0	22878333	C	A
2	rs7570223	0	22878847	C	G
2	rs139462394	0	22879773	T	C
2	rs1843179	0	22879849	A	G
2	rs1601289	0	22879944	A	G
2	rs77688817	0	22880364	C	T
2	rs58611583	0	22881278	A	G
2	rs72848567	0	22881487	A	C
2	rs111551603	0	22882028	A	T
2	rs6752711	0	22882179	T	A
2	rs77407768	0	22882198	T	C
2	rs62122682	0	22883548	T	G
2	rs72796597	0	22883689	G	A
2	rs62122683	0	22883800	A	G
2	rs78258426	0	22884935	A	G
2	rs78000733	0	22884945	C	T
2	rs77866760	0	22885651	A	C
2	rs62122684	0	22885658	A	G
2	rs1115673	0	22886245	T	A
2	rs11687600	0	22886365	A	G
2	rs79463620	0	22886524	G	A
2	rs57556560	0	22886662	C	A
2	rs11687897	0	22886960	A	T
2	rs76538686	0	22887703	A	G
2	rs58952968	0	22887840	T	G
2	rs62122687	0	22887859	G	C
2	rs77298457	0	22887983	G	A
2	rs13012903	0	22888130	A	G
2	rs72796602	0	22888192	C	T
2	rs12987249	0	22888229	C	A
2	rs72798562	0	22888298	G	T
2	rs75146846	0	22888678	T	A
2	rs62122688	0	22890567	A	C
2	rs10495729	0	22892638	G	A
2	rs111338931	0	22894003	G	A
2	rs10203319	0	22894563	A	G
2	rs17044220	0	22894698	A	G
2	rs1484675	0	22895192	C	T
2	rs1484674	0	22895244	T	G
2	rs75805415	0	22895400	T	G
2	rs1466556	0	22896073	T	C
2	rs13005674	0	22896583	G	A
2	rs62122689	0	22896925	G	A
2	rs79202080	0	22897059	T	G
2	rs147679614	0	22898056	G	A
2	rs4665515	0	22899277	A	C
2	rs13428710	0	22899335	C	T
2	rs1074870	0	22899658	T	C
2	rs10495728	0	22900121	G	A
2	rs966159	0	22900183	G	A
2	rs79431848	0	22900253	C	T
2	rs1385266	0	22900409	A	G
2	rs10178778	0	22900627	T	C
2	rs11679422	0	22900995	A	G
2	rs114033833	0	22901388	T	C
2	rs78007315	0	22901647	T	G
2	rs1484673	0	22902007	T	A
2	rs577646101	0	22902662	A	T
2	rs7602015	0	22902946	C	T
2	rs1021199	0	22903344	C	T
2	rs1534608	0	22903486	G	A
2	rs11678556	0	22905073	A	T
2	rs75886701	0	22905642	T	C
2	rs7557429	0	22906396	A	G
2	rs116266883	0	22906581	A	G
2	rs10495727	0	22907216	A	G
2	rs55999417	0	22907370	G	A
2	rs12612862	0	22907650	C	T
2	rs111620710	0	22908333	A	C
2	rs146570768	0	22908389	C	T
2	rs2141448	0	22908426	G	C
2	rs62122705	0	22908498	C	T
2	rs75313381	0	22909072	T	C
2	rs4505562	0	22909155	C	T
2	rs56113869	0	22909457	G	A
2	rs72798597	0	22909794	C	T
2	rs60209665	0	22910343	C	T
2	rs56233814	0	22911103	C	A
2	rs3849399	0	22911727	T	C
2	rs3843863	0	22912149	C	T
2	rs3893249	0	22912502	G	C
2	rs3849400	0	22912534	C	T
2	rs3860475	0	22912603	C	A
2	rs11684101	0	22912795	C	T
2	rs78013372	0	22913166	T	C
2	rs11674121	0	22913492	G	A
2	rs62122706	0	22914073	T	C
2	rs80302644	0	22914256	G	C
2	rs17044228	0	22914812	T	C
2	rs11687094	0	22915113	T	C
2	rs1385272	0	22915864	T	C
2	rs62122707	0	22916500	A	G
2	rs10194692	0	22917010	A	C
2	rs7579099	0	22917734	A	G
2	rs719504	0	22918025	G	A
2	rs719503	0	22918437	G	A
2	rs6749813	0	22919471	G	T
2	rs17044236	0	22919790	A	G
2	rs7590019	0	22920470	A	G
2	rs7602014	0	22920499	G	T
2	rs7593013	0	22920568	T	A
2	rs62122708	0	22920666	C	T
2	rs2879511	0	22920687	G	A
2	rs2339576	0	22920859	C	T
2	rs151185809	0	22920998	G	A
2	rs2339577	0	22921001	G	A
2	rs1872326	0	22921867	T	C
2	rs12466847	0	22921924	G	T
2	rs1872325	0	22922022	A	G
2	rs716174	0	22922733	G	A
2	rs4549122	0	22923556	C	T
2	rs17393155	0	22924461	T	G
2	rs151132528	0	22925587	T	C
2	rs114730870	0	22926355	C	G
2	rs62122709	0	22926618	A	G
2	rs114520102	0	22928590	T	A
2	rs10172098	0	22928707	T	C
2	rs143654998	0	22929013	C	G
2	rs59105293	0	22929151	T	C
2	rs13402370	0	22929302	G	A
2	rs113509721	0	22929878	C	T
2	rs62122711	0	22930299	T	C
2	rs114414050	0	22930646	T	A
2	rs1574689	0	22930924	G	A
2	rs116107309	0	22931224	T	C
2	rs116384142	0	22931245	C	T
2	rs115329570	0	22931473	T	A
2	rs7558407	0	22931540	A	G
2	rs58795890	0	22931926	A	G
2	rs139160310	0	22932007	C	T
2	rs12465375	0	22932373	C	T
2	rs72793019	0	22932937	T	C
2	rs62122712	0	22933175	T	A
2	rs72848597	0	22933304	G	A
2	rs62122713	0	22934512	T	C
2	rs150196330	0	22934842	T	C
2	rs144532559	0	22935743	G	A
2	rs6747932	0	22936495	C	T
2	rs79021657	0	22937006	T	A
2	rs141529638	0	22938068	G	A
2	rs138543150	0	22938875	C	T
2	rs114320385	0	22939878	A	T
2	rs1528777	0	22940016	G	A
2	rs13422759	0	22940168	G	C
2	rs145358400	0	22941234	G	T
2	rs10197582	0	22941435	T	C
2	rs149164889	0	22941745	G	A
2	rs185544891	0	22942157	A	T
2	rs114478711	0	22942688	A	C
2	rs62122715	0	22943232	T	C
2	rs11691246	0	22943451	A	C
2	rs80031488	0	22943472	C	G
2	rs2204726	0	22943790	T	C
2	rs151048912	0	22944417	C	G
2	rs111505714	0	22945080	T	A
2	rs77742795	0	22945363	G	A
2	rs75894483	0	22946917	T	C
2	rs6741381	0	22947334	G	T
2	rs6713919	0	22947529	C	T
2	rs144381540	0	22947907	T	C
2	rs77484544	0	22948896	A	G
2	rs75296211	0	22949206	T	G
2	rs78634829	0	22949249	T	G
2	rs62122717	0	22949347	C	G
2	rs57011748	0	22949877	G	A
2	rs79581418	0	22950809	T	C
2	rs13419210	0	22951738	C	A
2	rs72849512	0	22951801	T	A
2	rs142625843	0	22952507	G	A
2	rs116552422	0	22952622	C	T
2	rs12615878	0	22953490	G	A
2	rs143343936	0	22953982	C	T
2	rs146050484	0	22955057	C	T
2	rs113015726	0	22955590	C	T
2	rs145832096	0	22956021	A	G
2	rs13414844	0	22956052	C	T
2	rs115708197	0	22958788	A	G
2	rs1528778	0	22958801	A	G
2	rs59447738	0	22958939	T	G
2	rs13396765	0	22960142	T	G
2	rs13394164	0	22960181	A	G
2	rs28736435	0	22960344	C	T
2	rs35283767	0	22960529	C	T
2	rs1919401	0	22960628	A	C
2	rs75534206	0	22960694	T	C
2	rs78219496	0	22960931	C	A
2	rs12712618	0	22961072	G	A
2	rs13023241	0	22961684	T	C
2	rs74525309	0	22962167	T	A
2	rs1111983	0	22963126	A	G
2	rs3897739	0	22963171	C	G
2	rs185804334	0	22963435	G	A
2	rs2339562	0	22963541	A	G
2	rs11678134	0	22963598	C	T
2	rs12614043	0	22963916	C	T
2	rs10182249	0	22964436	G	A
2	rs2222777	0	22964549	T	C
2	rs62122720	0	22965237	C	T
2	rs11695237	0	22965381	C	T
2	rs13405232	0	22965669	G	A
2	rs13405246	0	22965725	G	T
2	rs72793035	0	22966135	G	A
2	rs11894534	0	22966213	G	T
2	rs11884078	0	22966215	C	G
2	rs11124649	0	22966502	T	A
2	rs12990919	0	22967026	C	T
2	rs12469094	0	22967228	A	C
2	rs77591171	0	22967420	T	A
2	rs138116299	0	22967539	T	C
2	rs74993073	0	22967803	A	G
2	rs1919403	0	22967823	T	G
2	rs7355312	0	22967975	T	G
2	rs7421966	0	22968522	G	A
2	rs1528779	0	22969224	C	T
2	rs1528780	0	22969327	C	A
2	rs6731003	0	22969688	G	C
2	rs114003982	0	22969930	C	T
2	rs13012159	0	22969983	C	T
2	rs1830402	0	22970084	C	G
2	rs10194181	0	22970554	T	C
2	rs10194569	0	22971097	A	T
2	rs62122748	0	22971332	T	C
2	rs10195267	0	22971771	A	G
2	rs6726103	0	22971859	A	G
2	rs6711323	0	22971865	C	A
2	rs6730335	0	22972883	A	C
2	rs6733405	0	22973119	A	G
2	rs11900261	0	22973348	A	G
2	rs74486278	0	22973982	C	T
2	rs62122749	0	22974045	G	T
2	rs143594535	0	22974526	C	T
2	rs73918072	0	22974532	T	A
2	rs72793052	0	22974989	T	C
2	rs13015267	0	22975093	C	T
2	rs2204727	0	22975606	T	C
2	rs12468178	0	22975828	C	T
2	rs12473274	0	22975946	T	C
2	rs74420935	0	22976350	A	G
2	rs114555117	0	22976455	T	C
2	rs1881554	0	22976917	C	T
2	rs17321271	0	22977013	A	G
2	rs1919404	0	22977298	C	T
2	rs57159407	0	22978736	C	A
2	rs7594677	0	22978781	G	A
2	rs60263078	0	22978807	G	A
2	rs144605801	0	22978966	T	C
2	rs13427138	0	22979210	T	A
2	rs13385210	0	22979281	G	A
2	rs12618890	0	22979717	C	T
2	rs34109925	0	22979750	T	C
2	rs7589379	0	22980072	A	G
2	rs6544181	0	22980073	A	T
2	rs7601387	0	22980155	G	A
2	rs55714670	0	22980589	C	T
2	rs7576336	0	22980635	C	T
2	rs7601928	0	22980660	G	A
2	rs1881555	0	22980716	G	A
2	rs1881556	0	22980982	G	C
2	rs7424603	0	22981154	T	C
2	rs59010487	0	22981419	A	G
2	rs73918074	0	22981446	G	A
2	rs12611787	0	22981513	T	C
2	rs12053564	0	22981898	A	G
2	rs10211130	0	22982011	A	G
2	rs13395982	0	22982314	G	A
2	rs60689937	0	22982586	G	A
2	rs72793060	0	22982606	G	C
2	rs2879508	0	22982895	T	G
2	rs1528781	0	22983152	G	C
2	rs1528782	0	22983159	C	A
2	rs2339563	0	22984009	A	G
2	rs2339564	0	22984176	C	T
2	rs1528783	0	22985012	A	G
2	rs142811251	0	22985272	G	C
2	rs72849533	0	22985302	A	G
2	rs62122754	0	22985501	A	G
2	rs148892699	0	22985915	C	A
2	rs143448255	0	22986079	C	G
2	rs7576399	0	22986117	T	A
2	rs7585786	0	22986228	G	A
2	rs72793066	0	22986695	C	T
2	rs73918077	0	22986742	T	C
2	rs1919399	0	22986850	G	T
2	rs72849539	0	22986990	G	A
2	rs72849540	0	22987002	A	G
2	rs72793068	0	22987168	T	C
2	rs58506631	0	22987407	T	C
2	rs10153829	0	22987660	A	C
2	rs13419679	0	22987687	T	C
2	rs72793070	0	22987709	G	C
2	rs1609355	0	22988095	A	G
2	rs6717497	0	22988924	C	G
2	rs73918080	0	22988964	G	A
2	rs73918081	0	22989114	A	G
2	rs58778365	0	22989807	T	A
2	rs79214531	0	22990728	T	C
2	rs13414741	0	22990824	C	A
2	rs13418240	0	22991715	C	T
2	rs7596520	0	22992595	A	G
2	rs6544192	0	22992655	T	C
2	rs148139069	0	22992667	G	A
2	rs115816878	0	22992843	G	T
2	rs6544193	0	22993069	G	A
2	rs77455423	0	22993364	T	C
2	rs73918082	0	22993591	G	A
2	rs4353679	0	22993740	T	C
2	rs4343495	0	22993891	C	T
2	rs72849545	0	22994020	G	A
2	rs10204441	0	22994205	T	C
2	rs72849547	0	22994386	C	A
2	rs4528786	0	22994902	C	T
2	rs6735042	0	22994945	A	T
2	rs6738199	0	22995042	T	C
2	rs4610081	0	22995358	C	T
2	rs13390726	0	22996472	G	T
2	rs13417529	0	22997035	C	A
2	rs7585540	0	22998483	C	T
2	rs4420731	0	22999150	A	C
2	rs10206451	0	22999251	C	A
2	rs73918085	0	23000187	T	C
2	rs6714747	0	23000619	G	A
2	rs72793089	0	23000885	T	A
2	rs12104884	0	23001247	A	G
2	rs11894616	0	23001284	G	A
2	rs10189221	0	23001474	G	C
2	rs10189361	0	23001645	G	A
2	rs56407614	0	23002149	G	A
2	rs10169488	0	23002407	C	A
2	rs58864356	0	23002564	G	A
2	rs141442492	0	23002990	A	G
2	rs10187240	0	23003153	T	C
2	rs10195540	0	23003253	G	A
2	rs59689819	0	23003288	C	A
2	rs10187653	0	23003507	T	G
2	rs56318858	0	23003983	G	T
2	rs76374504	0	23004271	G	A
2	rs6544204	0	23004918	A	G
2	rs183621860	0	23005163	A	T
2	rs4270380	0	23005326	G	A
2	rs4356683	0	23005400	A	G
2	rs4325779	0	23005683	T	C
2	rs7605686	0	23005686	A	G
2	rs73918088	0	23005876	C	A
2	rs4233695	0	23005982	C	T
2	rs72794808	0	23006118	A	C
2	rs4435488	0	23006278	C	T
2	rs7559144	0	23006592	T	C
2	rs73918090	0	23006947	G	T
2	rs73919822	0	23007339	G	A
2	rs10194630	0	23008322	G	A
2	rs73919823	0	23008328	C	G
2	rs13406341	0	23008789	T	C
2	rs72794813	0	23009555	T	C
2	rs10193123	0	23010280	T	C
2	rs4128266	0	23010448	A	G
2	rs62124774	0	23010939	T	G
2	rs62124775	0	23011084	T	A
2	rs4274628	0	23011597	C	T
2	rs13417145	0	23011804	T	C
2	rs142383801	0	23011858	G	A
2	rs7564721	0	23012251	C	T
2	rs6544212	0	23012692	A	G
2	rs4401238	0	23012917	A	C
2	rs10186620	0	23014643	A	G
2	rs11889451	0	23015285	C	T
2	rs13412227	0	23015557	T	C
2	rs6719784	0	23015755	A	T
2	rs78198766	0	23015793	T	C
2	rs3924202	0	23015895	C	T
2	rs3924201	0	23016036	C	T
2	rs4665517	0	23016287	T	C
2	rs10195794	0	23016634	T	C
2	rs7567950	0	23018729	C	T
2	rs7593798	0	23018831	G	A
2	rs76555996	0	23019848	C	A
2	rs10166963	0	23019899	G	A
2	rs4665518	0	23020557	A	G
2	rs75709258	0	23021155	T	G
2	rs72794823	0	23021525	T	C
2	rs12621242	0	23022235	C	A
2	rs114027571	0	23022934	T	C
2	rs72794824	0	23023874	C	G
2	rs72794825	0	23024718	C	T
2	rs13425940	0	23024906	T	C
2	rs13384029	0	23025028	G	A
2	rs13425955	0	23025141	A	T
2	rs4618088	0	23025454	A	G
2	rs67026280	0	23025708	A	G
2	rs12712638	0	23025871	A	G
2	rs12712639	0	23026099	A	G
2	rs66696607	0	23026133	G	A
2	rs147331343	0	23026135	G	A
2	rs140985261	0	23026190	C	T
2	rs7598271	0	23027693	T	C
2	rs7595461	0	23027711	A	G
2	rs4665519	0	23028469	G	A
2	rs4665520	0	23028485	A	C
2	rs75954046	0	23028907	C	T
2	rs115761907	0	23028918	G	A
2	rs116140494	0	23029323	C	T
2	rs13025250	0	23029371	C	T
2	rs7605421	0	23029442	T	C
2	rs4435486	0	23029985	G	C
2	rs148829399	0	23030050	T	C
2	rs6713955	0	23030116	G	A
2	rs74704943	0	23030572	A	G
2	rs67870012	0	23031136	T	C
2	rs72794842	0	23031537	C	T
2	rs75349191	0	23032429	A	G
2	rs12612807	0	23032646	C	T
2	rs76838442	0	23032677	G	A
2	rs55633559	0	23032902	G	C
2	rs187680368	0	23033007	T	C
2	rs11893756	0	23033089	T	C
2	rs72794844	0	23033710	A	G
2	rs72794845	0	23033889	C	A
2	rs75154917	0	23035669	A	G
2	rs7605829	0	23035922	A	G
2	rs72794847	0	23036161	C	T
2	rs4665521	0	23036399	C	T
2	rs72794849	0	23036554	A	G
2	rs72794851	0	23036782	T	G
2	rs72794852	0	23036971	G	A
2	rs10177897	0	23037038	A	G
2	rs78875176	0	23037436	T	C
2	rs72794854	0	23037619	T	C
2	rs77269699	0	23037888	T	C
2	rs72794856	0	23037975	G	A
2	rs72849595	0	23038078	G	A
2	rs72794857	0	23038169	G	T
2	rs138189566	0	23038295	C	T
2	rs4504021	0	23038398	C	T
2	rs4280485	0	23039139	A	G
2	rs4286316	0	23039440	A	C
2	rs7582711	0	23040066	G	A
2	rs145347315	0	23040431	C	T
2	rs7573853	0	23040440	T	C
2	rs10178635	0	23040566	C	T
2	rs4665522	0	23040960	G	C
2	rs4665523	0	23041318	T	C
2	rs72794862	0	23041544	G	T
2	rs6709970	0	23041749	C	T
2	rs72794866	0	23043129	G	A
2	rs72794868	0	23043591	T	C
2	rs4316967	0	23043874	A	G
2	rs72794873	0	23043973	A	C
2	rs4316968	0	23044033	A	G
2	rs7578616	0	23044700	G	T
2	rs7605946	0	23044808	C	T
2	rs72802911	0	23045078	C	T
2	rs142558281	0	23045108	G	A
2	rs114408055	0	23045156	T	C
2	rs4665183	0	23045279	G	A
2	rs72802912	0	23047265	A	T
2	rs113069934	0	23047838	G	T
2	rs72802916	0	23048035	T	C
2	rs13010567	0	23048336	A	C
2	rs111747874	0	23048617	A	G
2	rs56689831	0	23048702	A	G
2	rs72802920	0	23049966	C	T
2	rs6742401	0	23050423	T	C
2	rs4487114	0	23050710	A	G
2	rs72802925	0	23050854	C	A
2	rs115197169	0	23051001	G	A
2	rs4255984	0	23051096	T	C
2	rs139780093	0	23051223	G	C
2	rs34780136	0	23051552	A	G
2	rs72802937	0	23051660	T	C
2	rs56385013	0	23052684	G	C
2	rs13421717	0	23052800	C	T
2	rs77214133	0	23053143	G	T
2	rs186620095	0	23053861	G	A
2	rs141634023	0	23054570	C	G
2	rs72802946	0	23055289	G	A
2	rs28463825	0	23055568	G	A
2	rs11896799	0	23055802	C	T
2	rs72802947	0	23055810	C	T
2	rs4665524	0	23056602	G	A
2	rs72802950	0	23056751	A	C
2	rs112289583	0	23057093	G	A
2	rs72802954	0	23057958	C	T
2	rs4594478	0	23058877	A	G
2	rs13389596	0	23059309	A	G
2	rs4496355	0	23059609	C	T
2	rs12373845	0	23060446	C	T
2	rs6714872	0	23060929	G	A
2	rs10165888	0	23061392	C	A
2	rs35998576	0	23061942	T	C
2	rs72804391	0	23062098	C	T
2	rs7563283	0	23062130	T	C
2	rs7563413	0	23062260	T	A
2	rs6544241	0	23062697	A	G
2	rs4305304	0	23062932	G	C
2	rs72806305	0	23063007	T	C
2	rs116340591	0	23063682	G	A
2	rs60428584	0	23063762	T	C
2	rs4665525	0	23064073	C	T
2	rs72806313	0	23065634	T	G
2	rs7567985	0	23066445	G	A
2	rs4581925	0	23066463	C	T
2	rs78019249	0	23067404	G	C
2	rs6544251	0	23067410	G	T
2	rs12618688	0	23067487	G	A
2	rs4075609	0	23067963	C	T
2	rs78587703	0	23068443	G	A
2	rs6544252	0	23068553	G	A
2	rs4389355	0	23068640	G	A
2	rs72806322	0	23069014	C	T
2	rs72806324	0	23069297	C	T
2	rs6716353	0	23069479	A	C
2	rs62124787	0	23069547	T	C
2	rs7606854	0	23069740	C	T
2	rs7582618	0	23070104	G	T
2	rs6544259	0	23070110	T	G
2	rs4233696	0	23070446	T	G
2	rs73919877	0	23070696	G	A
2	rs62124788	0	23071373	A	G
2	rs79908443	0	23071841	G	C
2	rs72806335	0	23073597	C	T
2	rs4510255	0	23073866	C	T
2	rs114604150	0	23077986	G	A
2	rs73919883	0	23078125	C	A
2	rs4665527	0	23078177	T	C
2	rs6738274	0	23079390	T	C
2	rs115450805	0	23079644	T	G
2	rs4300862	0	23080397	C	G
2	rs4624414	0	23082267	G	T
2	rs6544272	0	23083158	C	A
2	rs138577029	0	23084173	G	A
2	rs2879557	0	23084560	T	C
2	rs112652633	0	23085197	T	C
2	rs7566532	0	23088426	C	T
2	rs2339704	0	23089876	A	G
2	rs144404987	0	23090346	C	T
2	rs2001229	0	23091376	C	T
2	rs2339705	0	23091690	C	G
2	rs142439771	0	23093232	C	T
2	rs12052413	0	23093703	T	G
2	rs79580192	0	23094597	G	A
2	rs12712681	0	23094619	T	C
2	rs151033622	0	23094741	G	A
2	rs113750253	0	23094951	C	A
2	rs72797482	0	23095255	A	G
2	rs72797484	0	23095259	A	T
2	rs73918203	0	23095572	G	A
2	rs72797487	0	23096178	C	T
2	rs77621415	0	23097047	G	A
2	rs13035852	0	23097860	A	T
2	rs2001427	0	23098341	G	A
2	rs73918205	0	23098782	G	A
2	rs78007301	0	23099289	T	C
2	rs7609274	0	23101647	A	G
2	rs7595832	0	23101831	C	G
2	rs12994251	0	23102193	C	A
2	rs3738876	0	23102550	C	T
2	rs2276552	0	23103040	G	A
2	rs17321381	0	23103679	T	C
2	rs4665529	0	23104829	G	A
2	rs7603657	0	23104855	T	C
2	rs113671825	0	23105056	G	A
2	rs12712684	0	23105549	A	G
2	rs2879555	0	23106030	C	A
2	rs7566648	0	23106093	G	T
2	rs2339699	0	23106634	A	G
2	rs11675034	0	23107238	C	T
2	rs11685971	0	23107710	G	C
2	rs10180079	0	23107895	A	G
2	rs17321444	0	23108116	C	T
2	rs12473468	0	23108899	G	A
2	rs12620156	0	23109337	G	T
2	rs56153747	0	23109582	T	C
2	rs113203039	0	23110300	C	A
2	rs73918209	0	23110311	G	C
2	rs12712685	0	23111137	A	G
2	rs13427680	0	23112114	G	A
2	rs115315007	0	23112476	T	C
2	rs67691791	0	23113238	C	T
2	rs55919701	0	23113642	C	A
2	rs13407422	0	23113870	C	T
2	rs9789418	0	23114577	C	A
2	rs72806976	0	23114659	T	C
2	rs62124804	0	23115393	A	G
2	rs2001795	0	23115536	T	C
2	rs142721984	0	23116827	G	A
2	rs76260295	0	23116870	C	A
2	rs72806985	0	23117096	C	A
2	rs2339701	0	23117181	G	A
2	rs17044389	0	23118826	C	T
2	rs13410109	0	23119953	C	T
2	rs62124806	0	23120295	G	A
2	rs56105759	0	23120331	G	A
2	rs77598855	0	23120858	A	C
2	rs114600159	0	23121724	G	A
2	rs10167217	0	23122433	T	G
2	rs76626044	0	23122852	C	T
2	rs76453583	0	23122948	C	T
2	rs10189050	0	23124558	C	A
2	rs114905395	0	23125413	A	C
2	rs10204490	0	23125574	A	G
2	rs74840720	0	23127909	A	G
2	rs4998954	0	23129954	C	T
2	rs56252995	0	23130035	G	C
2	rs55958295	0	23130196	T	A
2	rs55879108	0	23130339	T	C
2	rs10184453	0	23130359	G	T
2	rs56214418	0	23132440	C	G
2	rs2339702	0	23134516	T	G
2	rs2879556	0	23134768	A	G
2	rs76693471	0	23134817	C	T
2	rs79099947	0	23135169	G	T
2	rs4293529	0	23135190	T	C
2	rs2339703	0	23135466	A	G
2	rs141397852	0	23135677	A	C
2	rs112399932	0	23136361	C	T
2	rs6709496	0	23137105	T	C
2	rs139438541	0	23137538	G	C
2	rs55734627	0	23137735	C	T
2	rs111467206	0	23137913	C	G
2	rs115811027	0	23137925	G	A
2	rs56167749	0	23137970	G	C
2	rs6753303	0	23138295	C	T
2	rs6723860	0	23138301	G	A
2	rs6753561	0	23138524	C	T
2	rs73918229	0	23139162	T	C
2	rs79221445	0	23139374	T	C
2	rs77314710	0	23139531	C	T
2	rs7581565	0	23140147	G	A
2	rs13412101	0	23140571	T	A
2	rs75589752	0	23140644	A	G
2	rs13396237	0	23140657	C	G
2	rs77417894	0	23140688	C	T
2	rs188011243	0	23141482	C	T
2	rs181860896	0	23141541	C	T
2	rs1987040	0	23142317	C	A
2	rs1987039	0	23142401	G	T
2	rs13419723	0	23143216	A	G
2	rs13422632	0	23143368	T	C
2	rs55729296	0	23144997	C	A
2	rs75426308	0	23145998	G	C
2	rs79254499	0	23146719	C	G
2	rs114341834	0	23146866	G	A
2	rs115689252	0	23148320	G	C
2	rs1838899	0	23148411	G	A
2	rs895565	0	23148637	G	A
2	rs6730747	0	23148908	A	G
2	rs78685231	0	23149261	T	C
2	rs1542190	0	23149442	T	C
2	rs76566004	0	23150077	C	T
2	rs80265236	0	23150101	G	C
2	rs17664208	0	23150715	C	T
2	rs74799186	0	23151322	T	C
2	rs78668748	0	23152196	T	G
2	rs6731375	0	23152263	C	T
2	rs17664272	0	23152312	C	T
2	rs10175693	0	23152642	G	A
2	rs17720928	0	23153079	T	G
2	rs79078714	0	23153936	G	A
2	rs77460194	0	23154098	C	G
2	rs80044654	0	23154608	C	T
2	rs77921949	0	23154891	T	C
2	rs10495735	0	23155118	T	C
2	rs10206536	0	23155213	T	C
2	rs7586848	0	23155862	A	G
2	rs56201979	0	23156466	G	A
2	rs1814123	0	23156989	A	G
2	rs79980623	0	23157870	A	G
2	rs61346464	0	23157906	T	C
2	rs75399725	0	23158378	A	G
2	rs76882953	0	23158402	G	A
2	rs55936397	0	23158947	C	T
2	rs150310348	0	23159239	A	G
2	rs79969120	0	23159283	T	G
2	rs17664405	0	23159749	T	C
2	rs7601604	0	23159753	A	G
2	rs7604522	0	23159779	T	C
2	rs75625877	0	23160633	A	G
2	rs1596926	0	23161172	A	G
2	rs78659744	0	23161298	T	A
2	rs60788150	0	23161325	A	G
2	rs116600292	0	23164220	A	C
2	rs2681017	0	23166176	A	G
2	rs1446869	0	23166973	C	T
2	rs77971814	0	23167135	C	A
2	rs62124807	0	23168029	T	C
2	rs62124808	0	23168213	G	A
2	rs11124762	0	23168305	A	G
2	rs4414642	0	23168539	A	G
2	rs6718432	0	23169705	T	C
2	rs6719443	0	23170697	A	G
2	rs62124809	0	23170737	A	G
2	rs6722653	0	23170925	T	G
2	rs144880531	0	23171191	A	G
2	rs4430897	0	23171208	A	C
2	rs17393543	0	23171228	A	G
2	rs1811470	0	23171634	T	C
2	rs77842029	0	23172108	C	T
2	rs150200832	0	23172422	G	T
2	rs10183896	0	23172430	C	T
2	rs17321610	0	23172616	C	G
2	rs7563860	0	23172709	C	G
2	rs7580662	0	23173111	A	G
2	rs11900527	0	23173499	T	C
2	rs10187446	0	23174168	T	G
2	rs116684877	0	23174252	C	T
2	rs114277276	0	23174394	A	G
2	rs6726919	0	23174479	G	A
2	rs6756361	0	23174557	C	T
2	rs62124810	0	23175260	A	T
2	rs74484322	0	23175647	C	A
2	rs713516	0	23175809	G	A
2	rs713514	0	23175970	C	T
2	rs139555270	0	23176070	G	A
2	rs1988652	0	23176149	A	G
2	rs7572707	0	23176757	A	G
2	rs11124768	0	23176848	T	C
2	rs112033525	0	23176856	G	T
2	rs62124825	0	23177293	C	T
2	rs11897429	0	23177320	A	G
2	rs74772554	0	23177412	C	T
2	rs72810754	0	23177464	C	G
2	rs9309063	0	23178053	G	T
2	rs12623722	0	23178683	G	A
2	rs13406113	0	23178835	C	A
2	rs77804075	0	23179307	C	T
2	rs77229117	0	23179494	T	C
2	rs6737109	0	23179531	T	C
2	rs13409523	0	23179567	C	T
2	rs6744716	0	23181209	T	A
2	rs17321693	0	23182078	G	A
2	rs1348864	0	23182262	A	C
2	rs1348863	0	23182346	T	C
2	rs147168295	0	23182420	C	A
2	rs7607042	0	23182561	G	A
2	rs12614422	0	23182754	G	T
2	rs12611536	0	23182790	A	G
2	rs72812731	0	23183158	G	T
2	rs17393683	0	23183222	T	C
2	rs10178769	0	23183487	G	A
2	rs1374454	0	23183651	C	G
2	rs56282818	0	23183800	A	T
2	rs73920809	0	23183989	G	A
2	rs4665184	0	23184327	A	G
2	rs1838898	0	23185167	C	T
2	rs2592781	0	23185972	G	A
2	rs2044500	0	23186069	T	C
2	rs17321742	0	23186206	T	C
2	rs114623290	0	23186309	C	T
2	rs1446879	0	23186443	G	A
2	rs2592779	0	23186695	A	C
2	rs79928396	0	23187139	T	C
2	rs2681019	0	23187504	C	A
2	rs2592778	0	23187528	A	G
2	rs2681020	0	23188347	C	T
2	rs2592777	0	23188513	A	G
2	rs2681021	0	23188670	C	T
2	rs2681022	0	23188743	T	C
2	rs2681023	0	23188982	C	T
2	rs3845679	0	23189987	T	C
2	rs2592776	0	23190023	A	T
2	rs2592775	0	23190209	G	T
2	rs78746270	0	23190274	G	A
2	rs6720384	0	23190331	G	A
2	rs2681024	0	23190715	T	C
2	rs62124827	0	23191472	C	G
2	rs17044517	0	23192293	T	G
2	rs2592774	0	23192909	A	G
2	rs2681005	0	23193031	C	G
2	rs34233089	0	23193105	T	C
2	rs2681007	0	23193289	C	G
2	rs6722798	0	23193560	T	G
2	rs2681008	0	23193931	G	A
2	rs1838900	0	23195139	A	T
2	rs62124828	0	23195203	A	C
2	rs62124829	0	23195213	C	T
2	rs2592769	0	23196231	G	A
2	rs1900378	0	23196240	A	C
2	rs2592768	0	23196362	A	G
2	rs2681010	0	23196895	A	G
2	rs67298014	0	23197426	T	C
2	rs12474212	0	23197435	G	A
2	rs2681011	0	23197573	T	A
2	rs2121451	0	23198445	C	T
2	rs71437459	0	23198857	G	A
2	rs113695676	0	23199552	G	C
2	rs6707660	0	23199583	C	T
2	rs57775432	0	23201350	T	C
2	rs13419235	0	23201352	A	G
2	rs2681012	0	23201410	G	A
2	rs58140166	0	23201431	T	C
2	rs56307811	0	23202139	T	C
2	rs62124831	0	23202207	G	T
2	rs115567228	0	23202396	T	C
2	rs142712399	0	23202586	G	A
2	rs7584394	0	23202634	A	G
2	rs2681013	0	23203135	G	A
2	rs7574011	0	23203205	C	T
2	rs6751284	0	23203206	G	A
2	rs2592766	0	23204080	C	G
2	rs12615421	0	23204572	C	T
2	rs111382355	0	23204721	T	C
2	rs147030854	0	23204845	G	C
2	rs78569269	0	23205016	C	A
2	rs78701396	0	23205386	C	T
2	rs2681014	0	23205594	C	T
2	rs72812791	0	23205739	G	C
2	rs66481972	0	23205861	T	C
2	rs12620596	0	23207045	A	G
2	rs543348523	0	23207221	T	C
2	rs12611477	0	23207276	G	A
2	rs2592764	0	23207362	C	T
2	rs183491798	0	23210423	G	A
2	rs148632522	0	23210456	C	G
2	rs17044546	0	23213129	C	T
2	rs78141790	0	23213369	C	A
2	rs75706783	0	23213738	C	T
2	rs35574336	0	23214324	T	C
2	rs2592762	0	23215201	T	G
2	rs72853313	0	23215521	C	T
2	rs11904429	0	23215952	A	G
2	rs144330126	0	23215956	A	T
2	rs1446877	0	23216262	A	C
2	rs72814813	0	23217114	T	C
2	rs75342080	0	23217144	G	C
2	rs17044552	0	23217173	G	A
2	rs13399239	0	23217221	G	C
2	rs77201700	0	23217813	A	G
2	rs17044554	0	23218255	T	G
2	rs1867913	0	23218788	C	G
2	rs75119777	0	23218878	G	A
2	rs10495736	0	23219857	G	A
2	rs17044558	0	23219872	A	T
2	rs13024149	0	23220489	T	C
2	rs146863535	0	23220909	T	C
2	rs116050476	0	23220911	G	A
2	rs12992547	0	23220919	G	T
2	rs2441672	0	23221716	C	G
2	rs10183506	0	23221846	A	G
2	rs72814821	0	23221893	G	C
2	rs62124853	0	23222122	G	T
2	rs187117333	0	23222339	T	A
2	rs17044571	0	23222552	C	T
2	rs2859549	0	23223207	G	A
2	rs1446881	0	23223292	A	G
2	rs6744341	0	23224350	C	G
2	rs6715453	0	23224673	G	A
2	rs6745030	0	23224890	C	T
2	rs6745196	0	23225050	C	A
2	rs62124854	0	23225246	C	T
2	rs12615941	0	23225247	T	C
2	rs11674853	0	23225622	C	T
2	rs17044573	0	23226163	T	C
2	rs11676189	0	23226264	C	T
2	rs11687055	0	23226445	G	A
2	rs12998675	0	23226680	C	T
2	rs62124855	0	23226810	G	A
2	rs13004805	0	23227284	C	T
2	rs4665534	0	23227422	C	T
2	rs4665190	0	23227574	A	G
2	rs1374461	0	23227725	A	T
2	rs12466484	0	23227830	C	T
2	rs1374460	0	23227837	C	T
2	rs6718102	0	23228216	A	C
2	rs6721107	0	23228225	T	G
2	rs6718240	0	23228356	A	C
2	rs11679489	0	23228495	C	A
2	rs6731643	0	23228655	G	A
2	rs6735643	0	23229690	G	A
2	rs62124857	0	23230136	A	C
2	rs2592759	0	23230226	C	A
2	rs2681031	0	23230562	A	G
2	rs13402936	0	23230861	C	T
2	rs13427835	0	23231002	G	C
2	rs60822035	0	23231012	C	A
2	rs2681033	0	23231141	T	G
2	rs17044609	0	23231428	T	C
2	rs77243790	0	23231445	A	C
2	rs13032019	0	23231578	G	A
2	rs13032254	0	23231730	G	A
2	rs13015418	0	23231787	T	G
2	rs17721835	0	23232228	A	C
2	rs116227424	0	23233293	T	G
2	rs2681034	0	23233599	C	T
2	rs114518209	0	23233793	T	A
2	rs7583892	0	23234502	G	A
2	rs7574809	0	23234609	T	C
2	rs13422947	0	23234798	G	A
2	rs6725002	0	23235279	A	G
2	rs10445919	0	23235569	T	C
2	rs114135050	0	23235660	C	T
2	rs11124813	0	23236197	G	A
2	rs11694634	0	23236463	G	C
2	rs74438183	0	23236937	G	A
2	rs13030626	0	23236955	G	C
2	rs13030634	0	23236961	G	C
2	rs11694935	0	23237022	G	T
2	rs11696076	0	23237161	G	A
2	rs2681029	0	23237164	A	G
2	rs11692218	0	23237379	T	C
2	rs10495737	0	23238004	C	T
2	rs2879542	0	23238328	A	G
2	rs2879543	0	23238345	T	C
2	rs41458646	0	23238943	A	G
2	rs41476545	0	23239369	T	C
2	rs2681028	0	23239395	T	C
2	rs1867914	0	23239848	C	A
2	rs11678567	0	23240439	G	A
2	rs12986423	0	23240913	A	T
2	rs2681026	0	23241383	G	C
2	rs2121450	0	23241481	G	A
2	rs12615111	0	23241579	G	A
2	rs12621794	0	23241596	C	A
2	rs2121449	0	23241620	A	G
2	rs72816809	0	23241799	G	A
2	rs1473334	0	23242301	T	G
2	rs58578552	0	23242482	C	T
2	rs2166574	0	23242496	T	G
2	rs4665536	0	23242767	A	G
2	rs12466477	0	23242926	T	C
2	rs4665537	0	23242944	C	T
2	rs4665538	0	23243829	G	A
2	rs1473333	0	23243972	G	T
2	rs11124823	0	23244470	G	A
2	rs1446867	0	23244860	T	C
2	rs77761000	0	23244867	C	T
2	rs183866596	0	23245172	C	G
2	rs1374453	0	23245483	T	C
2	rs11675994	0	23246869	T	A
2	rs11691370	0	23246941	C	T
2	rs11679914	0	23246950	G	A
2	rs11674896	0	23246977	A	G
2	rs76245101	0	23247045	G	A
2	rs12712790	0	23247455	A	G
2	rs12997640	0	23247542	A	T
2	rs12466137	0	23247881	T	C
2	rs2068010	0	23247892	G	A
2	rs12469865	0	23248208	G	A
2	rs1446866	0	23248877	C	T
2	rs10184359	0	23248989	G	A
2	rs17044637	0	23249165	G	A
2	rs13011578	0	23249409	A	C
2	rs72816841	0	23249534	C	G
2	rs4665539	0	23249625	A	C
2	rs4665191	0	23249712	A	C
```
