## Supplementary material for "Characterization of shared and ancestry-specific signals driving complex traits using multi-ancestry fine-mapping": s1_snps.txt

```
rs11900776
rs17043287
rs383864
rs79121254
rs328606
rs111590471
rs34166885
rs2338780
rs112614057
rs1400830
rs78013709
rs328602
rs76110237
rs328599
rs167881
rs328596
rs11895337
rs11896533
rs7574060
rs328595
rs328594
rs328593
rs328589
rs72899782
rs7564855
rs114585145
rs77409857
rs59749801
rs76187691
rs12994641
rs57238571
rs59013148
rs140163372
rs72899788
rs78281505
rs142304785
rs77158023
rs328518
rs11891619
rs328508
rs71437430
rs2860211
rs2918982
rs428773
rs437834
rs114057167
rs7565058
rs446052
rs6746816
rs401969
rs401045
rs10180600
rs585953
rs328554
rs1517721
rs328557
rs72795999
rs7579878
rs328560
rs72796000
rs328563
rs328564
rs328565
rs11887187
rs147732475
rs6742413
rs328570
rs1829284
rs2339406
rs72913413
rs78826316
rs328546
rs79388936
rs167880
rs172925
rs186624
rs328545
rs328544
rs75060779
rs328539
rs76109578
rs7603893
rs610881
rs328525
rs328526
rs115256181
rs142859078
rs80152594
rs328527
rs6543654
rs328530
rs143493782
rs138996144
rs2338772
rs414084
rs435511
rs6709372
rs383839
rs431488
rs417634
rs430047
rs115113924
rs369591
rs2056204
rs143133891
rs434091
rs392216
rs364963
rs62134631
rs57167296
rs77779344
rs402062
rs388065
rs72903310
rs140218322
rs72798110
rs78812672
rs79340605
rs148772773
rs328516
rs17043412
rs113617644
rs328514
rs115783845
rs114383384
rs79737144
rs75638159
rs192318842
rs7560685
rs7561156
rs7576134
rs4533497
rs2138885
rs115381616
rs77877914
rs72798112
rs72903324
rs72914865
rs72914868
rs11897199
rs147998765
rs79397618
rs77905772
rs116266732
rs75076413
rs60231829
rs72914870
rs72914872
rs79827527
rs144881615
rs80302722
rs7581478
rs75666265
rs78906678
rs11693526
rs1517718
rs115675621
rs1589112
rs7601596
rs77254103
rs11899066
rs78762817
rs142791948
rs72798114
rs7563948
rs147417419
rs150575795
rs78908507
rs76120119
rs74708114
rs2203742
rs138926931
rs74637054
rs72914894
rs116211838
rs6711820
rs1517717
rs1517716
rs1517715
rs115214034
rs184045314
rs75682351
rs114663755
rs76565622
rs146579728
rs78378915
rs111720952
rs75267300
rs6735395
rs6722493
rs35911052
rs58745180
rs75905462
rs58347787
rs1554274
rs17043432
rs76816035
rs145580937
rs75757470
rs148609626
rs146140301
rs148916058
rs138022409
rs75270428
rs80348946
rs72798118
rs11694210
rs147634067
rs57317097
rs111236593
rs115385777
rs115901664
rs72907442
rs114861218
rs17043455
rs72907444
rs62134634
rs72798119
rs149747751
rs146463824
rs62134635
rs4284862
rs139888792
rs113480918
rs72798121
rs115619468
rs77333302
rs6738051
rs148092030
rs111414858
rs143173314
rs6742987
rs72907456
rs114264071
rs75334439
rs60983046
rs75267289
rs77857648
rs10167091
rs72907461
rs62134637
rs114793850
rs7601985
rs78575359
rs6705290
rs11686625
rs13412404
rs75159588
rs76363423
rs7576470
rs79834305
rs78421778
rs56123939
rs147668076
rs7571840
rs72798124
rs112817118
rs1554272
rs1554271
rs1554270
rs2176472
rs61511675
rs4530398
rs112543144
rs182586543
rs2339411
rs2339412
rs72907481
rs79002074
rs17319736
rs79513064
rs6723676
rs74655864
rs17043497
rs17043503
rs76976104
rs4414713
rs192214686
rs189651099
rs17043505
rs116267854
rs17043507
rs17043511
rs143056317
rs79467785
rs116816591
rs146074164
rs77846054
rs76415974
rs68018245
rs1607267
rs115918522
rs6709559
rs114179645
rs115823533
rs7592750
rs79169631
rs908679
rs75565610
rs1554266
rs1554267
rs1554268
rs1554269
rs149586176
rs6726012
rs112285449
rs9917325
rs6721577
rs141893162
rs11675298
rs11124319
rs12616418
rs114017185
rs12618781
rs72798134
rs114446345
rs144057068
rs75307542
rs4464307
rs6722965
rs6720064
rs72798135
rs10193722
rs77617544
rs10427307
rs12616120
rs7577884
rs4635553
rs115603664
rs115280993
rs6738860
rs11124322
rs4362588
rs4557006
rs4321395
rs76539134
rs72798139
rs72798141
rs4330131
rs114719340
rs111245050
rs111463645
rs6731794
rs144885846
rs13387284
rs72798143
rs72798144
rs13387644
rs77370570
rs115665171
rs114881187
rs6759922
rs112139163
rs11124327
rs111336204
rs7599198
rs10172121
rs72798149
rs140175638
rs4233683
rs150308218
rs115285816
rs4493295
rs4258826
rs4416248
rs116819450
rs115255182
rs11681938
rs11681945
rs7602655
rs79566133
rs4549121
rs4524149
rs10865093
rs76640858
rs190592039
rs143578610
rs4567964
rs6722716
rs78133991
rs142751235
rs4073935
rs72789269
rs4073950
rs4073951
rs72789271
rs10187728
rs139133037
rs78085161
rs7424912
rs76819491
rs11682316
rs76976873
rs4603790
rs7559944
rs10171148
rs78559726
rs77778634
rs72789280
rs115850692
rs114688432
rs11693984
rs77305975
rs72789286
rs115446599
rs116797017
rs142817972
rs11904182
rs6748263
rs66907827
rs12053499
rs10211373
rs12478557
rs115222310
rs78414242
rs72789298
rs11678757
rs138129713
rs143120855
rs137858944
rs11687840
rs7578651
rs116270977
rs10209288
rs114658333
rs115039821
rs74321768
rs12475241
rs12464234
rs4665494
rs115133852
rs144666840
rs11691709
rs11676365
rs66709522
rs56367633
rs10181985
rs74668396
rs10182358
rs34333373
rs10176964
rs12151460
rs75633332
rs66464556
rs12151577
rs72791224
rs67226284
rs11124360
rs115723327
rs62134642
rs57974740
rs66472431
rs35747121
rs7560095
rs56215556
rs4589792
rs12151565
rs6761567
rs8179610
rs77778643
rs12618722
rs7369477
rs4665495
rs72791234
rs72791235
rs67985868
rs7422205
rs11895048
rs11898839
rs182577307
rs12052907
rs12052908
rs115046592
rs62134643
rs146342497
rs62134644
rs72791239
rs75958443
rs62134645
rs67259198
rs115328644
rs62136163
rs76172978
rs62136164
rs62136165
rs72791241
rs62136166
rs77252858
rs11124367
rs6711112
rs12373752
rs80130229
rs12373824
rs113577265
rs10164909
rs11674333
rs4527234
rs4665499
rs7370857
rs4490223
rs138510546
rs6752896
rs6752898
rs75429053
rs7425354
rs113435842
rs6739738
rs72791251
rs6725884
rs7602309
rs12615053
rs187301398
rs145243190
rs9750951
rs13386329
rs7562618
rs58261213
rs13034009
rs4393785
rs62136170
rs62136171
rs79903948
rs59145082
rs13017766
rs12052648
rs4665177
rs4423628
rs13011725
rs11679839
rs62136172
rs13012669
rs78934505
rs7585241
rs7585730
rs62136173
rs4544476
rs12477701
rs4581924
rs79667621
rs12478745
rs113881768
rs145010571
rs7600146
rs58648117
rs79271169
rs13006574
rs4665501
rs144998105
rs12712388
rs5015511
rs4665502
rs56074362
rs57026254
rs139092411
rs6741228
rs4300861
rs59235363
rs4608555
rs10208721
rs7580781
rs12992463
rs13017653
rs62136175
rs62136176
rs72920906
rs9308959
rs11889100
rs72793337
rs79981292
rs6743484
rs4074442
rs72793341
rs67446571
rs62136189
rs67849385
rs67899576
rs7576704
rs13431543
rs7593204
rs7593206
rs7595987
rs7579696
rs7596182
rs7579809
rs151041581
rs7579820
rs7593526
rs12624092
rs10210820
rs12614150
rs12614151
rs75102865
rs7596961
rs7599976
rs7600069
rs7583826
rs4552217
rs4277554
rs4481018
rs4266050
rs112860907
rs4273252
rs35843059
rs62136190
rs4261751
rs4369891
rs4558612
rs4558613
rs10208733
rs4490224
rs58184964
rs10176493
rs57537843
rs148003003
rs116473277
rs1396727
rs114346301
rs10186810
rs10197587
rs111682297
rs12620364
rs10187396
rs11124398
rs10495726
rs10192869
rs10190565
rs1396726
rs2339515
rs10184652
rs12616301
rs12619197
rs186694968
rs1463980
rs10188288
rs17391760
rs12614708
rs17043657
rs7569716
rs1995812
rs10192983
rs13399873
rs1463979
rs77657123
rs1463978
rs11124401
rs62136192
rs62136193
rs3936123
rs185897665
rs11902050
rs138321029
rs1509379
rs1605834
rs13418342
rs13421308
rs13421530
rs28414106
rs183895386
rs62136194
rs75374098
rs62132460
rs13382728
rs111675002
rs11883831
rs66994942
rs11883886
rs115429454
rs62132470
rs79272437
rs72920961
rs61533748
rs12466671
rs56683961
rs148325951
rs71437442
rs12467991
rs142793439
rs867364
rs870058
rs72920963
rs11687761
rs62132471
rs115501667
rs62132472
rs12621172
rs58562454
rs6736681
rs1355178
rs10865106
rs12466547
rs1396729
rs66922949
rs1567362
rs62132473
rs1533045
rs7604825
rs7591428
rs12616949
rs1533046
rs66517972
rs62132474
rs1543011
rs56153184
rs1472943
rs72920972
rs62132475
rs10175440
rs2339518
rs10178735
rs151270523
rs75278041
rs79460468
rs62132476
rs1876767
rs1876768
rs72799318
rs67523507
rs1971358
rs1509370
rs11688810
rs11124416
rs1858125
rs141545916
rs2136377
rs2339519
rs2879492
rs114100554
rs74926380
rs7569443
rs12616027
rs1912053
rs10187258
rs10184905
rs146915746
rs10172986
rs57984640
rs1509371
rs72920988
rs72920989
rs13398810
rs1509353
rs1509354
rs10495734
rs13405389
rs62132477
rs1858124
rs6733454
rs62132478
rs13424767
rs1396725
rs10189855
rs10168159
rs1355177
rs114164869
rs1509355
rs1509356
rs9917200
rs1509357
rs1509358
rs9917270
rs13410489
rs13413226
rs17043725
rs62132479
rs72923109
rs56103655
rs6727350
rs62132480
rs13413863
rs13425516
rs142509498
rs6724885
rs6728353
rs6728341
rs6741194
rs2175091
rs62132481
rs1949038
rs1509359
rs1509360
rs1509361
rs142004521
rs1509362
rs13432555
rs57057394
rs56871422
rs72924939
rs13427065
rs13385035
rs116803549
rs6749647
rs6736888
rs13430928
rs13428354
rs13428447
rs13428463
rs6744193
rs62124868
rs77597722
rs1509364
rs149298721
rs1509365
rs4563252
rs4608556
rs188197238
rs115973934
rs140334735
rs72799336
rs9308966
rs11887562
rs62124869
rs142698784
rs1509372
rs115658046
rs6543938
rs139716932
rs72799338
rs4280484
rs79096917
rs4574147
rs11889283
rs10189350
rs62124871
rs10185730
rs61527379
rs72799340
rs12990561
rs4292118
rs72799342
rs4077557
rs72799346
rs72799348
rs115976957
rs72799350
rs11895519
rs4314021
rs72799353
rs114167872
rs10205300
rs56241788
rs11903391
rs149422592
rs11903432
rs113007168
rs79739406
rs1976576
rs13026519
rs72799356
rs1509384
rs72799358
rs78711918
rs13029536
rs72799361
rs1396732
rs72799365
rs1509385
rs1509386
rs72799367
rs13418451
rs13383529
rs12989860
rs7596646
rs72799370
rs73919398
rs72799371
rs10204823
rs11901977
rs72800838
rs2136376
rs1912052
rs11896889
rs7591515
rs62124874
rs12185716
rs17043765
rs77282361
rs59904270
rs116056836
rs74579450
rs11886927
rs10183553
rs62124875
rs72800843
rs72800844
rs13033024
rs60598088
rs139581786
rs4665505
rs62124876
rs4572625
rs72800852
rs11887908
rs59193050
rs139588398
rs59101598
rs13031296
rs72800859
rs1876766
rs7561327
rs75525556
rs1858123
rs72785504
rs1396724
rs1949037
rs74488184
rs72785508
rs62124885
rs61535254
rs58154547
rs72785510
rs116457567
rs116218683
rs114846158
rs12995260
rs13021262
rs72785513
rs6722939
rs72785514
rs4361159
rs72785516
rs72785519
rs12996247
rs7574734
rs17043800
rs72785523
rs72785524
rs1912054
rs77060542
rs1876769
rs80345046
rs77122197
rs142425758
rs72785527
rs17043818
rs72785528
rs1509373
rs72785533
rs12712471
rs72785536
rs2339414
rs72785537
rs72785540
rs10184479
rs1396730
rs72785542
rs7559638
rs1509374
rs114638778
rs78615278
rs151188672
rs139136395
rs75033414
rs1463982
rs4533498
rs72785543
rs72785544
rs72785545
rs62124889
rs150282486
rs114176253
rs4665506
rs12712474
rs79314733
rs113799125
rs13005634
rs60147244
rs58430439
rs6751273
rs7603463
rs10183442
rs7606863
rs2036731
rs2089626
rs77206708
rs75947923
rs1509368
rs9308987
rs1396728
rs72785549
rs72785550
rs149139276
rs143219994
rs115790788
rs7596367
rs115162594
rs11892655
rs55900966
rs55670464
rs78017999
rs55990325
rs72785556
rs72785557
rs2339516
rs11894059
rs116331311
rs1509366
rs72785559
rs72785561
rs72785563
rs17043884
rs7567080
rs72785565
rs7607130
rs4366933
rs72785568
rs74584454
rs882011
rs882012
rs17043898
rs1876770
rs72785571
rs937932
rs877024
rs55863922
rs72785573
rs6736227
rs4665507
rs74772038
rs7570156
rs17043919
rs1509381
rs72785578
rs17043922
rs72785579
rs7577031
rs17320195
rs1396731
rs1509380
rs145767065
rs6544005
rs76884848
rs17043930
rs17043937
rs6746518
rs72785583
rs72785584
rs71437446
rs72785585
rs56235346
rs56061669
rs146154658
rs12712498
rs72785586
rs17043944
rs1567363
rs61358129
rs72785587
rs56252696
rs12987255
rs7595147
rs7557726
rs115556520
rs12712502
rs10495731
rs115595744
rs10188657
rs111505790
rs1463976
rs72785589
rs7560281
rs7563236
rs7572495
rs115139875
rs7563351
rs7599844
rs1979986
rs1463977
rs34226313
rs34057875
rs74907630
rs7607694
rs7580529
rs13410782
rs72785591
rs138188323
rs7568047
rs12712503
rs17320320
rs72785596
rs79275548
rs17043947
rs144168407
rs12712504
rs6729322
rs12712505
rs6716550
rs10175489
rs62124919
rs3926039
rs1546464
rs1509387
rs6705838
rs1509388
rs1509389
rs12712506
rs10184624
rs6741729
rs13006508
rs6735294
rs1509392
rs1876771
rs6718866
rs72791982
rs145055704
rs116158123
rs139063360
rs144968947
rs10199182
rs147937779
rs181421934
rs186937206
rs17043976
rs1509376
rs6738845
rs115787534
rs6741864
rs57076238
rs61392519
rs12712510
rs7594873
rs150024922
rs1509377
rs72791990
rs6544021
rs6758520
rs2339514
rs937931
rs13391189
rs1509378
rs72791997
rs13003264
rs13390705
rs13432882
rs4988826
rs75583796
rs1509352
rs116559217
rs1355176
rs12469476
rs115525369
rs4665181
rs4146015
rs62624502
rs72792002
rs72793904
rs141852652
rs868652
rs72793907
rs72793910
rs1355175
rs72793919
rs1509351
rs1509350
rs12466256
rs114433004
rs72793925
rs2019046
rs60285668
rs1703818
rs144386671
rs6742736
rs72793928
rs72793931
rs115410185
rs900928
rs1004790
rs1567361
rs937930
rs12712521
rs1484689
rs1564811
rs1564812
rs13032734
rs78684885
rs1351879
rs35447233
rs11692770
rs1682092
rs12712523
rs729108
rs2062339
rs150962324
rs1872324
rs13423006
rs59030950
rs6748330
rs2220153
rs147734745
rs4146005
rs75373691
rs11124553
rs12467345
rs12620900
rs13007912
rs76858265
rs1032114
rs1471768
rs1471767
rs7598378
rs149814298
rs76438729
rs77356381
rs115946907
rs76454305
rs1484665
rs77626349
rs11892544
rs12052509
rs7424467
rs116114653
rs1385265
rs7568613
rs72790519
rs1484664
rs1484663
rs149280948
rs4311088
rs10187289
rs11124564
rs12052295
rs12464583
rs113773631
rs78710333
rs13412401
rs1601287
rs11124568
rs4665509
rs146002566
rs11688379
rs72790550
rs10208951
rs140673361
rs80057622
rs12617557
rs13419502
rs191899141
rs77546056
rs185517825
rs1843181
rs10208490
rs4306742
rs11124579
rs4425103
rs13015955
rs2049730
rs7561030
rs17320822
rs149499384
rs1997325
rs77136173
rs145649581
rs17044085
rs936751
rs923055
rs62122663
rs17044091
rs59974815
rs141896781
rs137910431
rs7588192
rs77167445
rs113707552
rs62122665
rs78111101
rs116558660
rs1484688
rs1484687
rs74916805
rs11685377
rs17044103
rs2019950
rs17392849
rs2220152
rs77399959
rs79295415
rs11124582
rs4524148
rs182051033
rs1881558
rs111272810
rs115148959
rs1813627
rs990069
rs2049728
rs146961109
rs4665510
rs4665511
rs62122666
rs11685129
rs75668290
rs4665512
rs78062627
rs72790593
rs1881557
rs6723552
rs75887632
rs13004156
rs6744054
rs1484685
rs10495730
rs13023128
rs6720574
rs111947985
rs12986993
rs62122667
rs1843180
rs141474580
rs1484684
rs58418161
rs76275947
rs12617351
rs17392898
rs72792509
rs2879510
rs1484680
rs112703689
rs72792513
rs4665513
rs55716516
rs2178273
rs1484686
rs115389923
rs7604930
rs7605168
rs79147385
rs57855785
rs2046406
rs75280338
rs143258681
rs72796548
rs6726845
rs62122676
rs17044167
rs10198662
rs6730719
rs78714198
rs62122677
rs1968876
rs113338579
rs139375645
rs192798533
rs6756763
rs1531921
rs112081043
rs1122862
rs57140726
rs11890518
rs7562330
rs6721370
rs6711601
rs1881552
rs6754350
rs12470854
rs55680726
rs1881551
rs28525561
rs75415852
rs75301220
rs140997883
rs62122678
rs12997451
rs62122679
rs10193842
rs11124610
rs34481134
rs2086873
rs12993522
rs114499028
rs72796579
rs77066035
rs12477792
rs12470027
rs75194387
rs1484679
rs2049732
rs115412528
rs79116289
rs923054
rs1484678
rs6706796
rs11124623
rs13014702
rs111288019
rs12471895
rs7570223
rs139462394
rs1843179
rs1601289
rs77688817
rs58611583
rs72848567
rs111551603
rs6752711
rs77407768
rs62122682
rs72796597
rs62122683
rs78258426
rs78000733
rs77866760
rs62122684
rs1115673
rs11687600
rs79463620
rs57556560
rs11687897
rs76538686
rs58952968
rs62122687
rs77298457
rs13012903
rs72796602
rs12987249
rs72798562
rs75146846
rs62122688
rs10495729
rs111338931
rs10203319
rs17044220
rs1484675
rs1484674
rs75805415
rs1466556
rs13005674
rs62122689
rs79202080
rs147679614
rs4665515
rs13428710
rs1074870
rs10495728
rs966159
rs79431848
rs1385266
rs10178778
rs11679422
rs114033833
rs78007315
rs1484673
rs577646101
rs7602015
rs1021199
rs1534608
rs11678556
rs75886701
rs7557429
rs116266883
rs10495727
rs55999417
rs12612862
rs111620710
rs146570768
rs2141448
rs62122705
rs75313381
rs4505562
rs56113869
rs72798597
rs60209665
rs56233814
rs3849399
rs3843863
rs3893249
rs3849400
rs3860475
rs11684101
rs78013372
rs11674121
rs62122706
rs80302644
rs17044228
rs11687094
rs1385272
rs62122707
rs10194692
rs7579099
rs719504
rs719503
rs6749813
rs17044236
rs7590019
rs7602014
rs7593013
rs62122708
rs2879511
rs2339576
rs151185809
rs2339577
rs1872326
rs12466847
rs1872325
rs716174
rs4549122
rs17393155
rs151132528
rs114730870
rs62122709
rs114520102
rs10172098
rs143654998
rs59105293
rs13402370
rs113509721
rs62122711
rs114414050
rs1574689
rs116107309
rs116384142
rs115329570
rs7558407
rs58795890
rs139160310
rs12465375
rs72793019
rs62122712
rs72848597
rs62122713
rs150196330
rs144532559
rs6747932
rs79021657
rs141529638
rs138543150
rs114320385
rs1528777
rs13422759
rs145358400
rs10197582
rs149164889
rs185544891
rs114478711
rs62122715
rs11691246
rs80031488
rs2204726
rs151048912
rs111505714
rs77742795
rs75894483
rs6741381
rs6713919
rs144381540
rs77484544
rs75296211
rs78634829
rs62122717
rs57011748
rs79581418
rs13419210
rs72849512
rs142625843
rs116552422
rs12615878
rs143343936
rs146050484
rs113015726
rs145832096
rs13414844
rs115708197
rs1528778
rs59447738
rs13396765
rs13394164
rs28736435
rs35283767
rs1919401
rs75534206
rs78219496
rs12712618
rs13023241
rs74525309
rs1111983
rs3897739
rs185804334
rs2339562
rs11678134
rs12614043
rs10182249
rs2222777
rs62122720
rs11695237
rs13405232
rs13405246
rs72793035
rs11894534
rs11884078
rs11124649
rs12990919
rs12469094
rs77591171
rs138116299
rs74993073
rs1919403
rs7355312
rs7421966
rs1528779
rs1528780
rs6731003
rs114003982
rs13012159
rs1830402
rs10194181
rs10194569
rs62122748
rs10195267
rs6726103
rs6711323
rs6730335
rs6733405
rs11900261
rs74486278
rs62122749
rs143594535
rs73918072
rs72793052
rs13015267
rs2204727
rs12468178
rs12473274
rs74420935
rs114555117
rs1881554
rs17321271
rs1919404
rs57159407
rs7594677
rs60263078
rs144605801
rs13427138
rs13385210
rs12618890
rs34109925
rs7589379
rs6544181
rs7601387
rs55714670
rs7576336
rs7601928
rs1881555
rs1881556
rs7424603
rs59010487
rs73918074
rs12611787
rs12053564
rs10211130
rs13395982
rs60689937
rs72793060
rs2879508
rs1528781
rs1528782
rs2339563
rs2339564
rs1528783
rs142811251
rs72849533
rs62122754
rs148892699
rs143448255
rs7576399
rs7585786
rs72793066
rs73918077
rs1919399
rs72849539
rs72849540
rs72793068
rs58506631
rs10153829
rs13419679
rs72793070
rs1609355
rs6717497
rs73918080
rs73918081
rs58778365
rs79214531
rs13414741
rs13418240
rs7596520
rs6544192
rs148139069
rs115816878
rs6544193
rs77455423
rs73918082
rs4353679
rs4343495
rs72849545
rs10204441
rs72849547
rs4528786
rs6735042
rs6738199
rs4610081
rs13390726
rs13417529
rs7585540
rs4420731
rs10206451
rs73918085
rs6714747
rs72793089
rs12104884
rs11894616
rs10189221
rs10189361
rs56407614
rs10169488
rs58864356
rs141442492
rs10187240
rs10195540
rs59689819
rs10187653
rs56318858
rs76374504
rs6544204
rs183621860
rs4270380
rs4356683
rs4325779
rs7605686
rs73918088
rs4233695
rs72794808
rs4435488
rs7559144
rs73918090
rs73919822
rs10194630
rs73919823
rs13406341
rs72794813
rs10193123
rs4128266
rs62124774
rs62124775
rs4274628
rs13417145
rs142383801
rs7564721
rs6544212
rs4401238
rs10186620
rs11889451
rs13412227
rs6719784
rs78198766
rs3924202
rs3924201
rs4665517
rs10195794
rs7567950
rs7593798
rs76555996
rs10166963
rs4665518
rs75709258
rs72794823
rs12621242
rs114027571
rs72794824
rs72794825
rs13425940
rs13384029
rs13425955
rs4618088
rs67026280
rs12712638
rs12712639
rs66696607
rs147331343
rs140985261
rs7598271
rs7595461
rs4665519
rs4665520
rs75954046
rs115761907
rs116140494
rs13025250
rs7605421
rs4435486
rs148829399
rs6713955
rs74704943
rs67870012
rs72794842
rs75349191
rs12612807
rs76838442
rs55633559
rs187680368
rs11893756
rs72794844
rs72794845
rs75154917
rs7605829
rs72794847
rs4665521
rs72794849
rs72794851
rs72794852
rs10177897
rs78875176
rs72794854
rs77269699
rs72794856
rs72849595
rs72794857
rs138189566
rs4504021
rs4280485
rs4286316
rs7582711
rs145347315
rs7573853
rs10178635
rs4665522
rs4665523
rs72794862
rs6709970
rs72794866
rs72794868
rs4316967
rs72794873
rs4316968
rs7578616
rs7605946
rs72802911
rs142558281
rs114408055
rs4665183
rs72802912
rs113069934
rs72802916
rs13010567
rs111747874
rs56689831
rs72802920
rs6742401
rs4487114
rs72802925
rs115197169
rs4255984
rs139780093
rs34780136
rs72802937
rs56385013
rs13421717
rs77214133
rs186620095
rs141634023
rs72802946
rs28463825
rs11896799
rs72802947
rs4665524
rs72802950
rs112289583
rs72802954
rs4594478
rs13389596
rs4496355
rs12373845
rs6714872
rs10165888
rs35998576
rs72804391
rs7563283
rs7563413
rs6544241
rs4305304
rs72806305
rs116340591
rs60428584
rs4665525
rs72806313
rs7567985
rs4581925
rs78019249
rs6544251
rs12618688
rs4075609
rs78587703
rs6544252
rs4389355
rs72806322
rs72806324
rs6716353
rs62124787
rs7606854
rs7582618
rs6544259
rs4233696
rs73919877
rs62124788
rs79908443
rs72806335
rs4510255
rs114604150
rs73919883
rs4665527
rs6738274
rs115450805
rs4300862
rs4624414
rs6544272
rs138577029
rs2879557
rs112652633
rs7566532
rs2339704
rs144404987
rs2001229
rs2339705
rs142439771
rs12052413
rs79580192
rs12712681
rs151033622
rs113750253
rs72797482
rs72797484
rs73918203
rs72797487
rs77621415
rs13035852
rs2001427
rs73918205
rs78007301
rs7609274
rs7595832
rs12994251
rs3738876
rs2276552
rs17321381
rs4665529
rs7603657
rs113671825
rs12712684
rs2879555
rs7566648
rs2339699
rs11675034
rs11685971
rs10180079
rs17321444
rs12473468
rs12620156
rs56153747
rs113203039
rs73918209
rs12712685
rs13427680
rs115315007
rs67691791
rs55919701
rs13407422
rs9789418
rs72806976
rs62124804
rs2001795
rs142721984
rs76260295
rs72806985
rs2339701
rs17044389
rs13410109
rs62124806
rs56105759
rs77598855
rs114600159
rs10167217
rs76626044
rs76453583
rs10189050
rs114905395
rs10204490
rs74840720
rs4998954
rs56252995
rs55958295
rs55879108
rs10184453
rs56214418
rs2339702
rs2879556
rs76693471
rs79099947
rs4293529
rs2339703
rs141397852
rs112399932
rs6709496
rs139438541
rs55734627
rs111467206
rs115811027
rs56167749
rs6753303
rs6723860
rs6753561
rs73918229
rs79221445
rs77314710
rs7581565
rs13412101
rs75589752
rs13396237
rs77417894
rs188011243
rs181860896
rs1987040
rs1987039
rs13419723
rs13422632
rs55729296
rs75426308
rs79254499
rs114341834
rs115689252
rs1838899
rs895565
rs6730747
rs78685231
rs1542190
rs76566004
rs80265236
rs17664208
rs74799186
rs78668748
rs6731375
rs17664272
rs10175693
rs17720928
rs79078714
rs77460194
rs80044654
rs77921949
rs10495735
rs10206536
rs7586848
rs56201979
rs1814123
rs79980623
rs61346464
rs75399725
rs76882953
rs55936397
rs150310348
rs79969120
rs17664405
rs7601604
rs7604522
rs75625877
rs1596926
rs78659744
rs60788150
rs116600292
rs2681017
rs1446869
rs77971814
rs62124807
rs62124808
rs11124762
rs4414642
rs6718432
rs6719443
rs62124809
rs6722653
rs144880531
rs4430897
rs17393543
rs1811470
rs77842029
rs150200832
rs10183896
rs17321610
rs7563860
rs7580662
rs11900527
rs10187446
rs116684877
rs114277276
rs6726919
rs6756361
rs62124810
rs74484322
rs713516
rs713514
rs139555270
rs1988652
rs7572707
rs11124768
rs112033525
rs62124825
rs11897429
rs74772554
rs72810754
rs9309063
rs12623722
rs13406113
rs77804075
rs77229117
rs6737109
rs13409523
rs6744716
rs17321693
rs1348864
rs1348863
rs147168295
rs7607042
rs12614422
rs12611536
rs72812731
rs17393683
rs10178769
rs1374454
rs56282818
rs73920809
rs4665184
rs1838898
rs2592781
rs2044500
rs17321742
rs114623290
rs1446879
rs2592779
rs79928396
rs2681019
rs2592778
rs2681020
rs2592777
rs2681021
rs2681022
rs2681023
rs3845679
rs2592776
rs2592775
rs78746270
rs6720384
rs2681024
rs62124827
rs17044517
rs2592774
rs2681005
rs34233089
rs2681007
rs6722798
rs2681008
rs1838900
rs62124828
rs62124829
rs2592769
rs1900378
rs2592768
rs2681010
rs67298014
rs12474212
rs2681011
rs2121451
rs71437459
rs113695676
rs6707660
rs57775432
rs13419235
rs2681012
rs58140166
rs56307811
rs62124831
rs115567228
rs142712399
rs7584394
rs2681013
rs7574011
rs6751284
rs2592766
rs12615421
rs111382355
rs147030854
rs78569269
rs78701396
rs2681014
rs72812791
rs66481972
rs12620596
rs543348523
rs12611477
rs2592764
rs183491798
rs148632522
rs17044546
rs78141790
rs75706783
rs35574336
rs2592762
rs72853313
rs11904429
rs144330126
rs1446877
rs72814813
rs75342080
rs17044552
rs13399239
rs77201700
rs17044554
rs1867913
rs75119777
rs10495736
rs17044558
rs13024149
rs146863535
rs116050476
rs12992547
rs2441672
rs10183506
rs72814821
rs62124853
rs187117333
rs17044571
rs2859549
rs1446881
rs6744341
rs6715453
rs6745030
rs6745196
rs62124854
rs12615941
rs11674853
rs17044573
rs11676189
rs11687055
rs12998675
rs62124855
rs13004805
rs4665534
rs4665190
rs1374461
rs12466484
rs1374460
rs6718102
rs6721107
rs6718240
rs11679489
rs6731643
rs6735643
rs62124857
rs2592759
rs2681031
rs13402936
rs13427835
rs60822035
rs2681033
rs17044609
rs77243790
rs13032019
rs13032254
rs13015418
rs17721835
rs116227424
rs2681034
rs114518209
rs7583892
rs7574809
rs13422947
rs6725002
rs10445919
rs114135050
rs11124813
rs11694634
rs74438183
rs13030626
rs13030634
rs11694935
rs11696076
rs2681029
rs11692218
rs10495737
rs2879542
rs2879543
rs41458646
rs41476545
rs2681028
rs1867914
rs11678567
rs12986423
rs2681026
rs2121450
rs12615111
rs12621794
rs2121449
rs72816809
rs1473334
rs58578552
rs2166574
rs4665536
rs12466477
rs4665537
rs4665538
rs1473333
rs11124823
rs1446867
rs77761000
rs183866596
rs1374453
rs11675994
rs11691370
rs11679914
rs11674896
rs76245101
rs12712790
rs12997640
rs12466137
rs2068010
rs12469865
rs1446866
rs10184359
rs17044637
rs13011578
rs72816841
rs4665539
rs4665191
```
