## Supplementary material for "Characterization of shared and ancestry-specific signals driving complex traits using multi-ancestry fine-mapping": s2.afreq

```
#CHROM	ID	REF	ALT	ALT_FREQS	OBS_CT
2	rs383864	A	G	0.998016	1008
2	rs79819188	T	G	0.0357143	1008
2	rs79121254	A	G	0.0337302	1008
2	rs80014100	G	A	0.111111	1008
2	rs148242323	G	A	0.0178571	1008
2	rs74702515	G	A	0.0486111	1008
2	rs117409936	G	A	0.0218254	1008
2	rs143883016	T	C	0.00892857	1008
2	rs71437430	T	C	0.046627	1008
2	rs74529430	G	A	0.0456349	1008
2	rs10180600	T	C	0.136905	1008
2	rs78529007	G	A	0.0257937	1008
2	rs149143527	A	G	0.0436508	1008
2	rs328539	A	G	0.240079	1008
2	rs76109578	T	C	0.0357143	1008
2	rs117362568	C	T	0.0486111	1008
2	rs143106234	G	A	0.146825	1008
2	rs328530	T	C	0.993056	1008
2	rs78882484	G	C	0.0843254	1008
2	rs76017312	C	T	0.0545635	1008
2	rs2056204	C	A	0.145833	1008
2	rs2165093	G	A	0.146825	1008
2	rs78812672	G	A	0.0406746	1008
2	rs79340605	G	A	0.00992063	1008
2	rs59794300	T	A	0.140873	1008
2	rs142113730	C	A	0.0208333	1008
2	rs77897900	G	A	0.046627	1008
2	rs75903704	A	G	0.0525794	1008
2	rs11693526	T	C	0.0416667	1008
2	rs142317903	A	G	0.0248016	1008
2	rs1554274	G	A	0.219246	1008
2	rs17043449	T	C	0.0654762	1008
2	rs148141120	C	T	0.0386905	1008
2	rs376594228	C	A	0.0555556	1008
2	rs539366432	A	G	0.0277778	1008
2	rs192437478	T	C	0.0525794	1008
2	rs141820670	C	T	0.0525794	1008
2	rs111414858	C	T	0.0406746	1008
2	rs141120645	C	A	0.0337302	1008
2	rs143571396	C	A	0.105159	1008
2	rs117454280	C	T	0.0267857	1008
2	rs10167091	T	C	0.0446429	1008
2	rs62134637	C	T	0.0446429	1008
2	rs117272641	T	C	0.0248016	1008
2	rs12616077	A	C	0.0853175	1008
2	rs13412404	G	A	0.121032	1008
2	rs2339412	C	T	0.222222	1008
2	rs6723676	A	C	0.222222	1008
2	rs17043495	T	G	0.0178571	1008
2	rs187970308	A	C	0.0218254	1008
2	rs189651099	C	T	0.0128968	1008
2	rs6709559	G	A	0.00496032	1008
2	rs184054903	T	C	0.00595238	1008
2	rs908679	G	A	0.986111	1008
2	rs115618960	C	T	0.00793651	1008
2	rs1554266	T	C	0.912698	1008
2	rs1554267	T	A	0.912698	1008
2	rs1554268	C	T	0.940476	1008
2	rs1554269	C	G	0.912698	1008
2	rs6726012	G	T	0.912698	1008
2	rs117339371	C	G	0.0198413	1008
2	rs6721577	A	T	0.915675	1008
2	rs11124319	A	G	0.914683	1008
2	rs12616418	T	C	0.914683	1008
2	rs12618781	G	A	0.914683	1008
2	rs6722965	T	C	0.94246	1008
2	rs6720064	A	G	0.915675	1008
2	rs10193722	A	C	0.914683	1008
2	rs10427307	A	G	0.0257937	1008
2	rs12616120	C	T	0.759921	1008
2	rs7577884	T	G	0.94246	1008
2	rs4635553	T	C	0.94246	1008
2	rs6738860	T	A	0.912698	1008
2	rs11124322	G	A	0.912698	1008
2	rs117964832	G	A	0.0386905	1008
2	rs4362588	T	C	0.939484	1008
2	rs4557006	G	A	0.912698	1008
2	rs4321395	G	A	0.912698	1008
2	rs76539134	G	C	0.0257937	1008
2	rs142653241	C	T	0.0257937	1008
2	rs4330131	G	A	0.912698	1008
2	rs111245050	A	T	0.0257937	1008
2	rs144885846	G	T	0.00694444	1008
2	rs13387284	G	A	0.912698	1008
2	rs13387644	G	A	0.912698	1008
2	rs6759922	G	A	0.911706	1008
2	rs74680804	C	T	0.0257937	1008
2	rs112139163	C	T	0.0257937	1008
2	rs11124327	C	T	0.910714	1008
2	rs111336204	T	A	0.0287698	1008
2	rs7599198	A	T	0.910714	1008
2	rs10172121	A	C	0.912698	1008
2	rs4258826	A	G	0.912698	1008
2	rs4416248	G	A	0.910714	1008
2	rs78735079	T	C	0.133929	1008
2	rs7602655	A	C	0.0277778	1008
2	rs4549121	C	T	0.912698	1008
2	rs4524149	G	A	0.00198413	1008
2	rs10865093	T	C	0.912698	1008
2	rs74334373	G	A	0.0188492	1008
2	rs78361674	T	G	0.131944	1008
2	rs6722716	G	C	0.0277778	1008
2	rs4073935	C	T	0.940476	1008
2	rs4073950	C	T	0.940476	1008
2	rs4073951	C	T	0.912698	1008
2	rs10187728	G	A	0.912698	1008
2	rs7424912	C	A	0.912698	1008
2	rs7559944	A	C	0.912698	1008
2	rs10171148	C	A	0.91369	1008
2	rs146949141	T	C	0.0119048	1008
2	rs116183985	A	T	0.0257937	1008
2	rs79541149	G	C	0.0803571	1008
2	rs115442469	G	A	0.0257937	1008
2	rs75076866	A	C	0.0277778	1008
2	rs116650646	T	G	0.0267857	1008
2	rs60825810	A	C	0.122024	1008
2	rs73919343	C	T	0.122024	1008
2	rs77566937	C	T	0.0257937	1008
2	rs73919344	T	C	0.123016	1008
2	rs11904182	G	A	0.146825	1008
2	rs139178711	A	C	0.00396825	1008
2	rs6748263	G	A	0.941468	1008
2	rs66907827	A	G	0.14881	1008
2	rs12053499	T	G	0.660714	1008
2	rs10211373	T	C	0.793651	1008
2	rs12478557	A	G	0.660714	1008
2	rs72789298	G	A	0.146825	1008
2	rs11678757	T	C	0.794643	1008
2	rs149095080	T	C	0.0208333	1008
2	rs60484553	A	T	0.122024	1008
2	rs11687840	T	A	0.794643	1008
2	rs7578651	T	C	0.794643	1008
2	rs77468284	A	G	0.0168651	1008
2	rs10209288	G	A	0.792659	1008
2	rs72791209	G	A	0.0138889	1008
2	rs140497126	T	C	0.0694444	1008
2	rs150151868	T	A	0.0525794	1008
2	rs75070581	T	G	0.122024	1008
2	rs77319949	C	A	0.122024	1008
2	rs12475241	C	T	0.660714	1008
2	rs12464234	T	C	0.792659	1008
2	rs4665494	T	A	0.145833	1008
2	rs11691709	C	T	0.794643	1008
2	rs11676365	T	C	0.794643	1008
2	rs66709522	G	A	0.661706	1008
2	rs56367633	G	A	0.794643	1008
2	rs10181985	G	A	0.940476	1008
2	rs10182358	G	A	0.940476	1008
2	rs34333373	G	A	0.791667	1008
2	rs184864916	A	G	0.0277778	1008
2	rs10176964	T	C	0.940476	1008
2	rs12151460	A	G	0.147817	1008
2	rs66464556	A	C	0.660714	1008
2	rs67226284	T	C	0.111111	1008
2	rs11124360	C	T	0.758929	1008
2	rs57974740	T	C	0.758929	1008
2	rs117299032	T	C	0.0257937	1008
2	rs66472431	T	G	0.110119	1008
2	rs35747121	C	G	0.760913	1008
2	rs7560095	G	C	0.110119	1008
2	rs56215556	G	A	0.759921	1008
2	rs4589792	C	T	0.628968	1008
2	rs12151565	G	A	0.109127	1008
2	rs6761567	A	T	0.871032	1008
2	rs73919362	A	C	0.119048	1008
2	rs8179610	G	T	0.759921	1008
2	rs139899933	A	G	0.0228175	1008
2	rs12618722	G	T	0.758929	1008
2	rs7369477	G	A	0.871032	1008
2	rs74378347	C	A	0.106151	1008
2	rs4665495	T	G	0.630952	1008
2	rs72791234	A	G	0.109127	1008
2	rs72791235	G	T	0.109127	1008
2	rs67985868	C	G	0.109127	1008
2	rs117863438	G	A	0.106151	1008
2	rs7422205	G	A	0.87004	1008
2	rs11895048	T	G	0.109127	1008
2	rs11898839	G	T	0.107143	1008
2	rs12052907	A	T	0.630952	1008
2	rs12052908	A	T	0.75	1008
2	rs67259198	T	C	0.108135	1008
2	rs75080300	C	A	0.0505952	1008
2	rs78844330	G	A	0.117063	1008
2	rs73919365	C	T	0.119048	1008
2	rs72791241	T	C	0.00297619	1008
2	rs11124367	T	C	0.631944	1008
2	rs6711112	C	T	0.87004	1008
2	rs12373752	A	G	0.632937	1008
2	rs192227735	A	G	0.00694444	1008
2	rs74547616	T	A	0.118056	1008
2	rs11674333	G	A	0.630952	1008
2	rs76319372	G	A	0.118056	1008
2	rs4527234	T	A	0.858135	1008
2	rs4665499	G	A	0.858135	1008
2	rs7370857	T	C	0.869048	1008
2	rs4490223	G	A	0.869048	1008
2	rs6752896	T	C	0.869048	1008
2	rs7425354	T	G	0.87004	1008
2	rs6739738	C	T	0.857143	1008
2	rs73919367	T	C	0.118056	1008
2	rs73919368	T	C	0.118056	1008
2	rs6725884	C	T	0.107143	1008
2	rs7602309	G	A	0.87004	1008
2	rs12615053	G	T	0.631944	1008
2	rs184703147	G	T	0.0962302	1008
2	rs185647588	C	T	0.0257937	1008
2	rs143095390	G	A	0.117063	1008
2	rs9750951	A	G	0.107143	1008
2	rs7562618	T	C	0.868056	1008
2	rs58261213	A	G	0.633929	1008
2	rs13034009	A	T	0.132937	1008
2	rs4393785	T	C	0.00297619	1008
2	rs59145082	A	G	0.858135	1008
2	rs61209244	C	T	0.119048	1008
2	rs12052648	A	C	0.859127	1008
2	rs4665177	C	A	0.856151	1008
2	rs79398375	A	G	0.104167	1008
2	rs4423628	A	G	0.12996	1008
2	rs13011725	G	T	0.12996	1008
2	rs13012669	G	T	0.130952	1008
2	rs7585241	G	A	0.247024	1008
2	rs78374132	G	C	0.118056	1008
2	rs7585730	G	A	0.740079	1008
2	rs4544476	G	C	0.632937	1008
2	rs12477701	G	T	0.130952	1008
2	rs4581924	C	T	0.857143	1008
2	rs73919371	C	A	0.117063	1008
2	rs12478745	G	A	0.12996	1008
2	rs151289053	G	A	0.117063	1008
2	rs7600146	G	T	0.139881	1008
2	rs4665500	C	T	0.0396825	1008
2	rs58648117	A	C	0.633929	1008
2	rs73919372	A	G	0.117063	1008
2	rs13006574	T	C	0.130952	1008
2	rs115517105	T	C	0.118056	1008
2	rs4665501	G	T	0.858135	1008
2	rs12712388	G	A	0.130952	1008
2	rs5015511	G	A	0.87004	1008
2	rs150436524	G	A	0.0198413	1008
2	rs4665502	C	G	0.292659	1008
2	rs56074362	A	T	0.128968	1008
2	rs57026254	C	T	0.178571	1008
2	rs60989057	T	C	0.0496032	1008
2	rs6741228	T	C	0.3125	1008
2	rs78498643	G	A	0.0496032	1008
2	rs4300861	C	T	0.685516	1008
2	rs59235363	G	A	0.141865	1008
2	rs10208721	A	C	0.142857	1008
2	rs7580781	C	T	0.80754	1008
2	rs12992463	A	C	0.12004	1008
2	rs13017653	C	T	0.12004	1008
2	rs62136176	T	C	0.142857	1008
2	rs72920906	T	A	0.141865	1008
2	rs9308959	A	T	0.142857	1008
2	rs11889100	T	C	0.12004	1008
2	rs6743484	C	T	0.140873	1008
2	rs4074442	G	A	0.689484	1008
2	rs72793341	T	G	0.87996	1008
2	rs67446571	A	G	0.738095	1008
2	rs62136189	A	G	0.87996	1008
2	rs67849385	G	A	0.87996	1008
2	rs67899576	T	C	0.87996	1008
2	rs7576704	C	A	0.87996	1008
2	rs13431543	T	G	0.87996	1008
2	rs7593204	A	G	0.87996	1008
2	rs7593206	A	G	0.87996	1008
2	rs7595987	T	C	0.87996	1008
2	rs7579696	C	T	0.87996	1008
2	rs7596182	T	C	0.12004	1008
2	rs7579809	C	T	0.87996	1008
2	rs7579820	C	T	0.87996	1008
2	rs7593526	A	C	0.87996	1008
2	rs12624092	A	G	0.87996	1008
2	rs10210820	A	G	0.87996	1008
2	rs12614150	G	A	0.87996	1008
2	rs12614151	G	A	0.87996	1008
2	rs7596961	A	T	0.87996	1008
2	rs7599976	T	C	0.87996	1008
2	rs7600069	T	C	0.880952	1008
2	rs7583826	C	T	0.87996	1008
2	rs4552217	A	C	0.880952	1008
2	rs4277554	T	G	0.87996	1008
2	rs4481018	C	T	0.87996	1008
2	rs4266050	G	A	0.87996	1008
2	rs74951342	C	T	0.0486111	1008
2	rs141020363	A	T	0.0486111	1008
2	rs4273252	G	C	0.87996	1008
2	rs114483960	C	T	0.0486111	1008
2	rs4261751	T	C	0.87996	1008
2	rs4369891	C	G	0.87996	1008
2	rs4558612	A	G	0.835317	1008
2	rs4558613	A	G	0.87996	1008
2	rs10208733	C	G	0.141865	1008
2	rs4490224	C	T	0.87996	1008
2	rs58184964	G	A	0.739087	1008
2	rs10176493	T	C	0.874008	1008
2	rs57537843	G	A	0.683532	1008
2	rs144609826	G	A	0.00992063	1008
2	rs1396727	T	C	0.874008	1008
2	rs10186810	A	G	0.874008	1008
2	rs10197587	G	C	0.874008	1008
2	rs111682297	C	T	0.140873	1008
2	rs12620364	G	A	0.683532	1008
2	rs10187396	A	G	0.141865	1008
2	rs11124398	G	A	0.874008	1008
2	rs10495726	C	T	0.140873	1008
2	rs10192869	T	A	0.874008	1008
2	rs10190565	A	G	0.874008	1008
2	rs1396726	A	G	0.874008	1008
2	rs2339515	G	T	0.68254	1008
2	rs117956860	A	T	0.0128968	1008
2	rs10184652	T	C	0.874008	1008
2	rs12616301	A	T	0.874008	1008
2	rs12619197	G	A	0.873016	1008
2	rs1463980	A	G	0.874008	1008
2	rs17391760	G	T	0.140873	1008
2	rs12614708	C	A	0.68254	1008
2	rs117316968	A	T	0.0456349	1008
2	rs7569716	A	T	0.142857	1008
2	rs183856026	C	A	0.00992063	1008
2	rs1995812	G	A	0.68254	1008
2	rs80181576	C	T	0.0486111	1008
2	rs13399873	C	A	0.141865	1008
2	rs1463979	A	G	0.731151	1008
2	rs11124401	A	G	0.873016	1008
2	rs62136192	A	G	0.0684524	1008
2	rs62136193	T	G	0.0277778	1008
2	rs3936123	C	T	0.135913	1008
2	rs11902050	G	A	0.0277778	1008
2	rs1509379	A	C	0.0277778	1008
2	rs1605834	A	G	0.16369	1008
2	rs13418342	A	C	0.796627	1008
2	rs13421308	T	A	0.164683	1008
2	rs13421530	T	C	0.164683	1008
2	rs28414106	T	C	0.164683	1008
2	rs183895386	C	T	0.00198413	1008
2	rs13382728	G	T	0.135913	1008
2	rs111675002	T	C	0.0267857	1008
2	rs11883831	G	A	0.0267857	1008
2	rs66994942	G	A	0.627976	1008
2	rs11883886	G	A	0.0267857	1008
2	rs79951028	G	T	0.0386905	1008
2	rs77098893	T	C	0.105159	1008
2	rs72920961	C	T	0.0267857	1008
2	rs61533748	T	C	0.630952	1008
2	rs12466671	A	G	0.631944	1008
2	rs56683961	A	C	0.137897	1008
2	rs867364	G	A	0.165675	1008
2	rs138194034	C	T	0.00992063	1008
2	rs870058	T	C	0.0267857	1008
2	rs11687761	A	G	0.137897	1008
2	rs146649153	C	A	0.0416667	1008
2	rs117127059	T	C	0.0545635	1008
2	rs12621172	A	C	0.632937	1008
2	rs58562454	G	T	0.0267857	1008
2	rs6736681	A	G	0.866071	1008
2	rs1355178	T	G	0.633929	1008
2	rs10865106	T	C	0.865079	1008
2	rs12466547	G	A	0.628968	1008
2	rs1396729	C	T	0.860119	1008
2	rs66922949	T	C	0.206349	1008
2	rs1567362	C	T	0.860119	1008
2	rs145343716	T	C	0.0228175	1008
2	rs1533045	A	C	0.865079	1008
2	rs7604825	A	G	0.0267857	1008
2	rs117088134	T	C	0.0128968	1008
2	rs12616949	G	A	0.625992	1008
2	rs1533046	A	G	0.864087	1008
2	rs66517972	C	T	0.642857	1008
2	rs1543011	C	T	0.859127	1008
2	rs4665180	A	G	0.160714	1008
2	rs56153184	C	T	0.626984	1008
2	rs1472943	T	C	0.892857	1008
2	rs72920972	T	C	0.0267857	1008
2	rs10175440	T	A	0.0267857	1008
2	rs2339518	C	T	0.860119	1008
2	rs10178735	T	C	0.890873	1008
2	rs77523984	C	T	0.00793651	1008
2	rs1876767	G	T	0.613095	1008
2	rs1876768	G	T	0.613095	1008
2	rs117399022	C	T	0.0178571	1008
2	rs67523507	T	A	0.222222	1008
2	rs1971358	T	C	0.891865	1008
2	rs1509370	T	C	0.891865	1008
2	rs11688810	G	C	0.645833	1008
2	rs11124416	T	A	0.246032	1008
2	rs1858125	C	T	0.642857	1008
2	rs117380876	G	A	0.0109127	1008
2	rs2136377	G	T	0.612103	1008
2	rs2339519	G	A	0.639881	1008
2	rs2879492	C	G	0.613095	1008
2	rs7569443	G	A	0.0277778	1008
2	rs12616027	A	G	0.632937	1008
2	rs1912053	C	T	0.247024	1008
2	rs10187258	T	A	0.0277778	1008
2	rs10184905	A	G	0.0267857	1008
2	rs10172986	C	T	0.0287698	1008
2	rs57984640	G	C	0.207341	1008
2	rs117615693	C	T	0.0585317	1008
2	rs72799323	G	A	0.0684524	1008
2	rs72799324	A	C	0.0684524	1008
2	rs1509371	T	C	0.166667	1008
2	rs72920988	T	C	0.0267857	1008
2	rs72920989	C	G	0.0267857	1008
2	rs13398810	C	A	0.165675	1008
2	rs75711196	G	A	0.0684524	1008
2	rs1509353	T	C	0.165675	1008
2	rs1509354	C	T	0.165675	1008
2	rs72799325	C	T	0.0684524	1008
2	rs10495734	A	T	0.165675	1008
2	rs13405389	C	T	0.234127	1008
2	rs62132477	C	T	0.165675	1008
2	rs1858124	C	T	0.860119	1008
2	rs6733454	T	C	0.165675	1008
2	rs13424767	T	C	0.165675	1008
2	rs1396725	G	A	0.165675	1008
2	rs10189855	C	A	0.174603	1008
2	rs10168159	G	T	0.165675	1008
2	rs1355177	T	G	0.166667	1008
2	rs1509355	C	T	0.166667	1008
2	rs1509356	A	G	0.166667	1008
2	rs9917200	C	T	0.166667	1008
2	rs1509357	G	A	0.166667	1008
2	rs1509358	C	A	0.166667	1008
2	rs9917270	A	G	0.167659	1008
2	rs13410489	A	G	0.166667	1008
2	rs13413226	T	C	0.166667	1008
2	rs17043725	A	G	0.166667	1008
2	rs62132479	C	T	0.166667	1008
2	rs72799327	G	A	0.0684524	1008
2	rs72923109	A	G	0.0267857	1008
2	rs56103655	T	A	0.138889	1008
2	rs117943517	T	A	0.0257937	1008
2	rs72799328	G	A	0.0684524	1008
2	rs6727350	T	A	0.235119	1008
2	rs13413863	A	G	0.166667	1008
2	rs72799331	C	T	0.0684524	1008
2	rs13425516	G	A	0.166667	1008
2	rs6724885	A	G	0.166667	1008
2	rs6728353	T	C	0.166667	1008
2	rs6728341	A	T	0.166667	1008
2	rs6741194	G	T	0.166667	1008
2	rs2175091	T	C	0.166667	1008
2	rs1949038	T	C	0.166667	1008
2	rs1509359	T	C	0.166667	1008
2	rs1509360	G	A	0.166667	1008
2	rs1509361	T	C	0.249008	1008
2	rs1509362	G	T	0.166667	1008
2	rs13432555	G	T	0.166667	1008
2	rs57057394	T	C	0.166667	1008
2	rs56871422	A	G	0.166667	1008
2	rs72924939	G	A	0.140873	1008
2	rs13427065	T	C	0.166667	1008
2	rs13385035	G	A	0.166667	1008
2	rs6749647	G	T	0.236111	1008
2	rs6736888	A	G	0.166667	1008
2	rs72799333	T	A	0.0694444	1008
2	rs13430928	T	G	0.165675	1008
2	rs13428354	A	T	0.165675	1008
2	rs13428447	A	G	0.165675	1008
2	rs13428463	A	G	0.165675	1008
2	rs115124732	T	A	0.130952	1008
2	rs6744193	T	G	0.0267857	1008
2	rs62124868	T	C	0.315476	1008
2	rs77597722	C	T	0.160714	1008
2	rs1509364	T	A	0.304563	1008
2	rs1509365	G	C	0.25	1008
2	rs4563252	G	A	0.303571	1008
2	rs4608556	C	A	0.110119	1008
2	rs147213841	A	G	0.015873	1008
2	rs79464606	A	G	0.0109127	1008
2	rs9308966	T	C	0.139881	1008
2	rs11887562	A	G	0.139881	1008
2	rs62124869	T	C	0.0257937	1008
2	rs117958537	G	A	0.0347222	1008
2	rs143786876	C	T	0.0228175	1008
2	rs144211511	T	C	0.0238095	1008
2	rs6543938	C	T	0.112103	1008
2	rs149771535	A	G	0.0188492	1008
2	rs4280484	C	T	0.208333	1008
2	rs4574147	T	C	0.100198	1008
2	rs11889283	C	G	0.10119	1008
2	rs10189350	A	C	0.186508	1008
2	rs10185730	G	A	0.0982143	1008
2	rs61527379	C	T	0.0694444	1008
2	rs72799340	G	A	0.0694444	1008
2	rs117079483	G	A	0.0734127	1008
2	rs117994022	T	A	0.0367063	1008
2	rs12990561	C	A	0.100198	1008
2	rs72799342	T	C	0.0694444	1008
2	rs4077557	C	T	0.19246	1008
2	rs72799350	G	A	0.0694444	1008
2	rs11895519	T	C	0.104167	1008
2	rs4314021	G	T	0.104167	1008
2	rs72799353	T	C	0.0694444	1008
2	rs114167872	C	T	0.0128968	1008
2	rs10205300	G	A	0.104167	1008
2	rs138541828	T	G	0.0208333	1008
2	rs56241788	T	C	0.230159	1008
2	rs11903391	G	A	0.104167	1008
2	rs11903432	G	A	0.104167	1008
2	rs113007168	G	C	0.0753968	1008
2	rs1976576	C	G	0.393849	1008
2	rs13026519	T	C	0.104167	1008
2	rs1509384	A	G	0.405754	1008
2	rs78711918	C	G	0.0218254	1008
2	rs13029536	C	T	0.103175	1008
2	rs72799361	G	A	0.0694444	1008
2	rs17043758	C	T	0.0188492	1008
2	rs143375288	G	A	0.0337302	1008
2	rs72799365	T	C	0.0753968	1008
2	rs1509385	C	T	0.178571	1008
2	rs1509386	T	C	0.103175	1008
2	rs72799367	A	G	0.0753968	1008
2	rs13418451	C	T	0.102183	1008
2	rs13383529	T	C	0.102183	1008
2	rs12989860	T	G	0.103175	1008
2	rs7596646	T	C	0.411706	1008
2	rs73919398	T	C	0.0218254	1008
2	rs72799371	A	G	0.0753968	1008
2	rs10204823	C	A	0.171627	1008
2	rs11901977	C	A	0.171627	1008
2	rs72800838	T	C	0.0753968	1008
2	rs1912052	C	T	0.172619	1008
2	rs142058316	A	G	0.0138889	1008
2	rs11896889	C	G	0.103175	1008
2	rs7591515	T	C	0.103175	1008
2	rs62124874	G	T	0.228175	1008
2	rs12185716	C	A	0.0823413	1008
2	rs11886927	A	G	0.102183	1008
2	rs10183553	G	T	0.102183	1008
2	rs72800843	C	T	0.0873016	1008
2	rs72800844	C	G	0.0833333	1008
2	rs13033024	G	A	0.102183	1008
2	rs60598088	G	C	0.0833333	1008
2	rs142379302	G	A	0.0337302	1008
2	rs4665505	T	C	0.415675	1008
2	rs4572625	G	A	0.207341	1008
2	rs72800852	C	T	0.0833333	1008
2	rs12471518	T	C	0.0793651	1008
2	rs11887908	C	G	0.40873	1008
2	rs139588398	C	T	0.0992063	1008
2	rs59101598	T	A	0.0892857	1008
2	rs13031296	G	T	0.0992063	1008
2	rs142991870	T	G	0.00892857	1008
2	rs1876766	C	T	0.183532	1008
2	rs75029037	G	A	0.0386905	1008
2	rs7561327	A	C	0.415675	1008
2	rs1396724	C	T	0.410714	1008
2	rs72785508	A	C	0.0882937	1008
2	rs58154547	A	G	0.225198	1008
2	rs72785510	G	T	0.0833333	1008
2	rs116457567	A	C	0.0128968	1008
2	rs12995260	C	T	0.412698	1008
2	rs13021262	A	G	0.10119	1008
2	rs6722939	C	T	0.10119	1008
2	rs4361159	G	A	0.185516	1008
2	rs12996247	T	C	0.10119	1008
2	rs7574734	A	G	0.186508	1008
2	rs17043800	C	T	0.0843254	1008
2	rs72785523	A	G	0.0833333	1008
2	rs181955072	T	C	0.0178571	1008
2	rs1912054	T	C	0.10119	1008
2	rs77122197	G	C	0.0228175	1008
2	rs142425758	C	T	0.0882937	1008
2	rs72785527	G	T	0.0882937	1008
2	rs17043818	T	A	0.0882937	1008
2	rs72785528	T	C	0.0882937	1008
2	rs1509373	A	G	0.191468	1008
2	rs12712471	C	G	0.190476	1008
2	rs72785536	G	A	0.0882937	1008
2	rs2339414	A	T	0.202381	1008
2	rs72785537	T	A	0.0882937	1008
2	rs79504276	G	T	0.0119048	1008
2	rs72785540	A	C	0.0882937	1008
2	rs10184479	G	T	0.0992063	1008
2	rs1396730	C	T	0.0992063	1008
2	rs7559638	C	T	0.0992063	1008
2	rs1463982	A	C	0.410714	1008
2	rs4533498	A	G	0.222222	1008
2	rs72785543	A	T	0.0882937	1008
2	rs62124889	T	C	0.10119	1008
2	rs4665506	C	T	0.198413	1008
2	rs12712474	T	C	0.10119	1008
2	rs13005634	C	G	0.100198	1008
2	rs60147244	A	T	0.0882937	1008
2	rs143322257	A	T	0.0109127	1008
2	rs58430439	A	G	0.0882937	1008
2	rs6751273	A	G	0.207341	1008
2	rs7603463	A	G	0.102183	1008
2	rs10183442	G	C	0.102183	1008
2	rs7606863	T	A	0.421627	1008
2	rs2036731	G	A	0.102183	1008
2	rs2089626	G	A	0.191468	1008
2	rs75947923	T	C	0.10119	1008
2	rs1509368	C	T	0.0992063	1008
2	rs9308987	T	G	0.425595	1008
2	rs1396728	C	T	0.0992063	1008
2	rs72785550	T	G	0.0882937	1008
2	rs7596367	C	T	0.100198	1008
2	rs115162594	C	T	0.0128968	1008
2	rs11892655	T	A	0.189484	1008
2	rs1509367	C	G	0.0218254	1008
2	rs72785556	C	T	0.0882937	1008
2	rs2339516	G	A	0.204365	1008
2	rs11894059	G	C	0.0992063	1008
2	rs1509366	T	A	0.418651	1008
2	rs141754916	A	G	0.00992063	1008
2	rs7567080	A	T	0.189484	1008
2	rs7607130	C	T	0.191468	1008
2	rs4366933	C	A	0.100198	1008
2	rs146581142	G	C	0.0357143	1008
2	rs141284872	T	C	0.0357143	1008
2	rs139431422	A	G	0.0208333	1008
2	rs882011	A	G	0.0882937	1008
2	rs17043898	G	T	0.0892857	1008
2	rs1876770	A	G	0.0892857	1008
2	rs72785571	A	C	0.0892857	1008
2	rs937932	T	G	0.1875	1008
2	rs877024	G	A	0.094246	1008
2	rs55863922	C	T	0.200397	1008
2	rs4665507	A	G	0.232143	1008
2	rs7570156	A	G	0.0952381	1008
2	rs1509381	G	A	0.0892857	1008
2	rs72785579	C	T	0.0902778	1008
2	rs7577031	T	C	0.0892857	1008
2	rs1396731	A	T	0.416667	1008
2	rs1509380	G	A	0.0228175	1008
2	rs146151085	C	T	0.0208333	1008
2	rs6544005	A	G	0.416667	1008
2	rs6746518	T	C	0.392857	1008
2	rs76646238	C	G	0.0228175	1008
2	rs191981370	G	T	0.0178571	1008
2	rs12712498	C	G	0.0962302	1008
2	rs77010759	G	A	0.0386905	1008
2	rs1567363	A	G	0.231151	1008
2	rs143172818	T	G	0.0198413	1008
2	rs61358129	G	A	0.231151	1008
2	rs12987255	A	G	0.094246	1008
2	rs7595147	A	G	0.232143	1008
2	rs7557726	G	T	0.0952381	1008
2	rs12712502	C	T	0.094246	1008
2	rs10495731	T	G	0.415675	1008
2	rs10188657	G	A	0.181548	1008
2	rs1463976	T	C	0.00892857	1008
2	rs7560281	T	C	0.093254	1008
2	rs7563236	T	C	0.093254	1008
2	rs7572495	G	A	0.093254	1008
2	rs7563351	T	G	0.093254	1008
2	rs7599844	C	T	0.093254	1008
2	rs1979986	T	C	0.093254	1008
2	rs1463977	T	C	0.093254	1008
2	rs34226313	T	C	0.093254	1008
2	rs74907630	G	A	0.0882937	1008
2	rs7607694	C	T	0.183532	1008
2	rs7580529	G	A	0.181548	1008
2	rs13410782	T	C	0.093254	1008
2	rs72785591	A	T	0.0882937	1008
2	rs79569931	A	G	0.0267857	1008
2	rs7568047	G	A	0.181548	1008
2	rs12712503	T	C	0.093254	1008
2	rs17320320	G	A	0.094246	1008
2	rs72785596	G	A	0.0882937	1008
2	rs79275548	T	C	0.0882937	1008
2	rs17043947	C	T	0.0902778	1008
2	rs12712504	A	G	0.094246	1008
2	rs6729322	G	T	0.415675	1008
2	rs12712505	G	A	0.18254	1008
2	rs6716550	A	T	0.093254	1008
2	rs10175489	C	T	0.0892857	1008
2	rs3926039	C	T	0.210317	1008
2	rs1546464	A	G	0.210317	1008
2	rs1509387	A	G	0.184524	1008
2	rs6705838	C	T	0.18254	1008
2	rs1509388	C	T	0.093254	1008
2	rs1509389	C	T	0.093254	1008
2	rs12712506	A	C	0.094246	1008
2	rs10184624	C	T	0.093254	1008
2	rs6741729	G	A	0.18254	1008
2	rs13006508	A	G	0.093254	1008
2	rs6735294	T	C	0.0922619	1008
2	rs1509392	T	C	0.093254	1008
2	rs6718866	A	G	0.219246	1008
2	rs116158123	C	T	0.0238095	1008
2	rs144968947	T	C	0.18254	1008
2	rs10199182	A	T	0.0922619	1008
2	rs17043976	T	C	0.218254	1008
2	rs1509376	T	C	0.219246	1008
2	rs6738845	T	C	0.208333	1008
2	rs6741864	T	A	0.208333	1008
2	rs74568247	T	C	0.031746	1008
2	rs57076238	A	G	0.0902778	1008
2	rs61392519	T	G	0.0892857	1008
2	rs12712510	T	C	0.094246	1008
2	rs7594873	T	C	0.208333	1008
2	rs78497322	A	G	0.0337302	1008
2	rs1509377	C	T	0.207341	1008
2	rs72791990	T	C	0.0882937	1008
2	rs6544021	T	C	0.208333	1008
2	rs6758520	T	C	0.0892857	1008
2	rs192175776	T	C	0.0248016	1008
2	rs2339514	A	C	0.428571	1008
2	rs937931	A	G	0.209325	1008
2	rs13391189	A	G	0.0902778	1008
2	rs1509378	A	G	0.322421	1008
2	rs13003264	C	T	0.189484	1008
2	rs13390705	G	C	0.159722	1008
2	rs13432882	T	C	0.160714	1008
2	rs4988826	A	G	0.739087	1008
2	rs1509352	A	G	0.166667	1008
2	rs1355176	C	T	0.714286	1008
2	rs12469476	G	A	0.094246	1008
2	rs78141893	C	A	0.119048	1008
2	rs4665181	T	C	0.441468	1008
2	rs4146015	C	G	0.419643	1008
2	rs72792002	C	T	0.0456349	1008
2	rs72793904	T	A	0.0456349	1008
2	rs868652	G	A	0.170635	1008
2	rs74920700	C	G	0.0257937	1008
2	rs72793907	A	G	0.046627	1008
2	rs72793910	T	G	0.046627	1008
2	rs1355175	C	T	0.39881	1008
2	rs72793919	T	C	0.046627	1008
2	rs1509351	T	C	0.229167	1008
2	rs1509350	C	T	0.229167	1008
2	rs80119786	T	C	0.0257937	1008
2	rs12466256	C	T	0.197421	1008
2	rs72793925	T	C	0.046627	1008
2	rs79568545	T	C	0.10119	1008
2	rs2019046	G	A	0.181548	1008
2	rs60285668	A	G	0.046627	1008
2	rs1703818	T	G	0.820437	1008
2	rs6742736	C	T	0.169643	1008
2	rs72793928	A	C	0.046627	1008
2	rs72793931	T	G	0.046627	1008
2	rs900928	C	T	0.169643	1008
2	rs1004790	A	C	0.046627	1008
2	rs1567361	C	T	0.169643	1008
2	rs77621394	G	A	0.0248016	1008
2	rs937930	A	G	0.603175	1008
2	rs12712521	A	G	0.250992	1008
2	rs78115571	T	C	0.125	1008
2	rs1484689	C	G	0.0803571	1008
2	rs1564811	A	G	0.819444	1008
2	rs1564812	T	C	0.169643	1008
2	rs13032734	T	C	0.0813492	1008
2	rs17044014	C	T	0.10119	1008
2	rs1351879	G	A	0.0793651	1008
2	rs35447233	G	A	0.0853175	1008
2	rs12619904	T	C	0.128968	1008
2	rs11692770	G	A	0.0873016	1008
2	rs1682092	C	T	0.762897	1008
2	rs79828823	A	C	0.0327381	1008
2	rs59072961	C	T	0.0605159	1008
2	rs1682093	C	T	0.850198	1008
2	rs12712523	G	A	0.0863095	1008
2	rs10865117	T	C	0.876984	1008
2	rs10865118	A	C	0.876984	1008
2	rs729108	A	C	0.0863095	1008
2	rs2062339	A	G	0.792659	1008
2	rs75682934	C	A	0.0605159	1008
2	rs1872324	G	A	0.555556	1008
2	rs13423006	A	C	0.175595	1008
2	rs59030950	T	A	0.58631	1008
2	rs6748330	G	A	0.0853175	1008
2	rs117857546	C	T	0.0446429	1008
2	rs2220153	A	G	0.821429	1008
2	rs4146006	T	G	0.906746	1008
2	rs4146005	A	G	0.587302	1008
2	rs11124553	C	G	0.58631	1008
2	rs12467345	G	C	0.0843254	1008
2	rs78609869	C	T	0.0297619	1008
2	rs12620900	G	A	0.789683	1008
2	rs13007912	A	C	0.0347222	1008
2	rs74331117	A	G	0.0605159	1008
2	rs142483113	A	G	0.00595238	1008
2	rs111962562	C	T	0.015873	1008
2	rs1032114	G	A	0.0853175	1008
2	rs1032113	A	C	0.0605159	1008
2	rs17044024	T	C	0.104167	1008
2	rs1471768	G	A	0.787698	1008
2	rs1471767	C	T	0.78869	1008
2	rs118039478	G	A	0.0198413	1008
2	rs7598378	T	C	0.0863095	1008
2	rs1484670	T	A	0.0605159	1008
2	rs75335368	C	T	0.0605159	1008
2	rs988119	A	G	0.876984	1008
2	rs139351034	G	A	0.015873	1008
2	rs78129746	C	T	0.0605159	1008
2	rs4299360	T	C	0.875992	1008
2	rs1484665	T	A	0.554563	1008
2	rs11892544	G	T	0.223214	1008
2	rs12052509	A	G	0.558532	1008
2	rs7424467	C	T	0.789683	1008
2	rs1385265	G	T	0.553571	1008
2	rs7568613	G	C	0.174603	1008
2	rs142862093	A	G	0.0347222	1008
2	rs1484664	G	T	0.554563	1008
2	rs1484663	C	T	0.553571	1008
2	rs75717311	C	A	0.0198413	1008
2	rs148140504	G	A	0.0605159	1008
2	rs4311088	C	A	0.0694444	1008
2	rs7607480	T	C	0.104167	1008
2	rs10187289	G	A	0.0843254	1008
2	rs11124564	G	A	0.0843254	1008
2	rs185412886	C	T	0.0218254	1008
2	rs12052295	C	T	0.78869	1008
2	rs12464583	C	G	0.210317	1008
2	rs76303761	A	G	0.0605159	1008
2	rs13412401	T	A	0.175595	1008
2	rs1601288	T	G	0.876984	1008
2	rs1601287	C	T	0.174603	1008
2	rs150485707	C	T	0.015873	1008
2	rs11124568	T	A	0.554563	1008
2	rs17044068	G	A	0.0585317	1008
2	rs143155600	G	A	0.0257937	1008
2	rs4665509	A	G	0.555556	1008
2	rs11688379	A	T	0.0853175	1008
2	rs10208951	G	T	0.0416667	1008
2	rs115767829	A	G	0.104167	1008
2	rs80057622	C	T	0.0456349	1008
2	rs117007157	G	A	0.015873	1008
2	rs12617557	C	T	0.553571	1008
2	rs13419502	A	G	0.790675	1008
2	rs77546056	T	C	0.122024	1008
2	rs1843181	C	T	0.174603	1008
2	rs78571784	G	A	0.119048	1008
2	rs10208490	A	T	0.191468	1008
2	rs4306742	C	G	0.878968	1008
2	rs11124579	A	C	0.881944	1008
2	rs4425103	A	C	0.612103	1008
2	rs2049730	G	A	0.803571	1008
2	rs7561030	G	A	0.0694444	1008
2	rs17320822	A	C	0.126984	1008
2	rs1997325	C	T	0.871032	1008
2	rs192477347	A	T	0.0168651	1008
2	rs17044085	T	A	0.193452	1008
2	rs936751	T	C	0.194444	1008
2	rs923055	T	C	0.200397	1008
2	rs62122663	A	G	0.125992	1008
2	rs17044091	G	A	0.445437	1008
2	rs59974815	C	T	0.199405	1008
2	rs7588192	C	T	0.125	1008
2	rs147520455	A	G	0.0267857	1008
2	rs62122665	G	A	0.125	1008
2	rs1484688	G	A	0.229167	1008
2	rs1484687	A	G	0.427579	1008
2	rs2019950	G	C	0.424603	1008
2	rs17392849	A	T	0.122024	1008
2	rs2220152	T	C	0.425595	1008
2	rs79295415	G	T	0.108135	1008
2	rs11124582	G	A	0.448413	1008
2	rs4524148	C	T	0.424603	1008
2	rs1881558	T	C	0.424603	1008
2	rs111272810	A	T	0.121032	1008
2	rs1813627	C	T	0.424603	1008
2	rs990069	T	C	0.424603	1008
2	rs2049728	T	C	0.305556	1008
2	rs4665510	C	T	0.426587	1008
2	rs4665511	A	G	0.426587	1008
2	rs62122666	G	C	0.12996	1008
2	rs11685129	T	C	0.427579	1008
2	rs4665512	A	G	0.122024	1008
2	rs1881557	A	G	0.427579	1008
2	rs6723552	A	G	0.427579	1008
2	rs75887632	C	A	0.0744048	1008
2	rs13004156	A	G	0.231151	1008
2	rs6744054	G	T	0.0744048	1008
2	rs76394357	G	C	0.124008	1008
2	rs1484685	C	T	0.424603	1008
2	rs10495730	G	T	0.232143	1008
2	rs13023128	T	C	0.232143	1008
2	rs6720574	T	C	0.426587	1008
2	rs117486785	C	T	0.015873	1008
2	rs12986993	A	G	0.212302	1008
2	rs62122667	C	T	0.113095	1008
2	rs1843180	A	G	0.243056	1008
2	rs1484684	T	C	0.570437	1008
2	rs1385268	G	C	0.892857	1008
2	rs58418161	T	C	0.133929	1008
2	rs1484682	A	G	0.871032	1008
2	rs973424	G	A	0.984127	1008
2	rs12617351	C	G	0.416667	1008
2	rs72792509	C	T	0.419643	1008
2	rs17044139	T	C	0.128968	1008
2	rs2879510	G	A	0.130952	1008
2	rs1484680	A	G	0.366071	1008
2	rs4665513	C	A	0.130952	1008
2	rs7604930	T	C	0.0853175	1008
2	rs7605168	T	C	0.0853175	1008
2	rs57855785	C	T	0.0843254	1008
2	rs2046406	G	T	0.360119	1008
2	rs75280338	A	C	0.014881	1008
2	rs6726845	C	T	0.501984	1008
2	rs62122676	C	A	0.132937	1008
2	rs17044167	C	G	0.131944	1008
2	rs10198662	C	T	0.416667	1008
2	rs6730719	C	T	0.500992	1008
2	rs143117376	C	T	0.0238095	1008
2	rs62122677	T	C	0.132937	1008
2	rs139788562	G	C	0.0228175	1008
2	rs1968876	C	G	0.5	1008
2	rs6756763	A	C	0.366071	1008
2	rs1531921	C	G	0.418651	1008
2	rs1122862	C	G	0.0843254	1008
2	rs140976277	T	C	0.014881	1008
2	rs57140726	A	G	0.505952	1008
2	rs11890518	T	C	0.363095	1008
2	rs7562330	T	C	0.501984	1008
2	rs6721370	G	A	0.50496	1008
2	rs149240756	C	T	0.0168651	1008
2	rs78160294	C	T	0.014881	1008
2	rs6711601	A	G	0.50496	1008
2	rs1881552	T	C	0.505952	1008
2	rs55680726	A	C	0.0833333	1008
2	rs1881551	C	T	0.636905	1008
2	rs28525561	G	A	0.507937	1008
2	rs62122678	C	T	0.131944	1008
2	rs12997451	G	A	0.360119	1008
2	rs62122679	T	C	0.131944	1008
2	rs10193842	G	T	0.416667	1008
2	rs11124610	A	C	0.362103	1008
2	rs2086873	C	T	0.0873016	1008
2	rs12993522	T	C	0.362103	1008
2	rs12477792	G	A	0.355159	1008
2	rs12470027	C	T	0.355159	1008
2	rs1484679	G	A	0.356151	1008
2	rs2049732	G	T	0.355159	1008
2	rs923054	C	T	0.0892857	1008
2	rs1484678	C	A	0.550595	1008
2	rs79996763	G	A	0.0654762	1008
2	rs11124623	T	C	0.369048	1008
2	rs13014702	T	A	0.369048	1008
2	rs60240770	G	A	0.0426587	1008
2	rs141233478	T	G	0.047619	1008
2	rs12471895	C	A	0.368056	1008
2	rs7570223	C	G	0.368056	1008
2	rs146304311	C	T	0.030754	1008
2	rs1843179	A	G	0.91369	1008
2	rs1601289	A	G	0.91369	1008
2	rs77688817	C	T	0.0882937	1008
2	rs58611583	A	G	0.0882937	1008
2	rs117785317	G	T	0.0287698	1008
2	rs72848567	A	C	0.127976	1008
2	rs6752711	T	A	0.368056	1008
2	rs62122682	T	G	0.128968	1008
2	rs72796597	G	A	0.0882937	1008
2	rs62122683	A	G	0.128968	1008
2	rs568725928	C	T	0.0119048	1008
2	rs147846243	G	C	0.0178571	1008
2	rs184506901	G	A	0.014881	1008
2	rs62122684	A	G	0.128968	1008
2	rs1115673	T	A	0.496032	1008
2	rs11687600	A	G	0.131944	1008
2	rs57556560	C	A	0.366071	1008
2	rs11687897	A	T	0.12996	1008
2	rs58952968	T	G	0.130952	1008
2	rs62122687	G	C	0.130952	1008
2	rs117680099	T	C	0.0347222	1008
2	rs13012903	A	G	0.498016	1008
2	rs72796602	C	T	0.0873016	1008
2	rs12987249	C	A	0.366071	1008
2	rs72798562	G	T	0.0873016	1008
2	rs78592052	C	T	0.0119048	1008
2	rs62122688	A	C	0.130952	1008
2	rs10495729	G	A	0.366071	1008
2	rs138253717	G	A	0.015873	1008
2	rs10203319	A	G	0.415675	1008
2	rs17044220	A	G	0.130952	1008
2	rs1484675	C	T	0.0882937	1008
2	rs1484674	T	G	0.0882937	1008
2	rs1466556	T	C	0.874008	1008
2	rs13005674	G	A	0.375992	1008
2	rs62122689	G	A	0.125992	1008
2	rs187940306	C	T	0.0297619	1008
2	rs141905095	G	T	0.0248016	1008
2	rs4665515	A	C	0.130952	1008
2	rs13428710	C	T	0.400794	1008
2	rs1074870	T	C	0.37996	1008
2	rs10495728	G	A	0.401786	1008
2	rs966159	G	A	0.0873016	1008
2	rs1385266	A	G	0.128968	1008
2	rs10178778	T	C	0.405754	1008
2	rs11679422	A	G	0.128968	1008
2	rs1484673	T	A	0.0902778	1008
2	rs7602015	C	T	0.0882937	1008
2	rs1021199	C	T	0.0882937	1008
2	rs1534608	G	A	0.0882937	1008
2	rs78765676	C	T	0.140873	1008
2	rs11678556	A	T	0.234127	1008
2	rs75886701	T	C	0.133929	1008
2	rs7557429	A	G	0.767857	1008
2	rs10495727	A	G	0.378968	1008
2	rs55999417	G	A	0.0902778	1008
2	rs12612862	C	T	0.375992	1008
2	rs111620710	A	C	0.15377	1008
2	rs146570768	C	T	0.0892857	1008
2	rs2141448	G	C	0.616071	1008
2	rs62122705	C	T	0.147817	1008
2	rs4505562	C	T	0.611111	1008
2	rs56113869	G	A	0.0892857	1008
2	rs72798597	C	T	0.0892857	1008
2	rs77388234	C	T	0.014881	1008
2	rs60209665	C	T	0.611111	1008
2	rs56233814	C	A	0.0892857	1008
2	rs3849399	T	C	0.0902778	1008
2	rs3843863	C	T	0.0902778	1008
2	rs3893249	G	C	0.0902778	1008
2	rs3849400	C	T	0.617063	1008
2	rs3860475	C	A	0.0902778	1008
2	rs11674121	G	A	0.135913	1008
2	rs62122706	T	C	0.138889	1008
2	rs17044228	T	C	0.138889	1008
2	rs11687094	T	C	0.138889	1008
2	rs1385272	T	C	0.24504	1008
2	rs141511068	A	C	0.0128968	1008
2	rs62122707	A	G	0.776786	1008
2	rs191362116	A	G	0.014881	1008
2	rs117619267	G	A	0.0912698	1008
2	rs10194692	A	C	0.776786	1008
2	rs7579099	A	G	0.0902778	1008
2	rs719504	G	A	0.332341	1008
2	rs719503	G	A	0.12996	1008
2	rs80153519	C	T	0.0267857	1008
2	rs6749813	G	T	0.767857	1008
2	rs17044236	A	G	0.400794	1008
2	rs7590019	A	G	0.0972222	1008
2	rs7602014	G	T	0.0952381	1008
2	rs7593013	T	A	0.672619	1008
2	rs62122708	C	T	0.128968	1008
2	rs2879511	G	A	0.0952381	1008
2	rs2339576	C	T	0.0952381	1008
2	rs151185809	G	A	0.0347222	1008
2	rs2339577	G	A	0.128968	1008
2	rs1872326	T	C	0.776786	1008
2	rs12466847	G	T	0.397817	1008
2	rs1872325	A	G	0.6875	1008
2	rs74391565	T	A	0.15377	1008
2	rs716174	G	A	0.77877	1008
2	rs4549122	C	T	0.126984	1008
2	rs17393155	T	G	0.157738	1008
2	rs79737097	A	C	0.0168651	1008
2	rs62122709	A	G	0.207341	1008
2	rs10172098	T	C	0.206349	1008
2	rs59105293	T	C	0.206349	1008
2	rs13402370	G	A	0.206349	1008
2	rs62122711	T	C	0.206349	1008
2	rs1574689	G	A	0.500992	1008
2	rs7558407	A	G	0.206349	1008
2	rs58795890	A	G	0.205357	1008
2	rs12465375	C	T	0.114087	1008
2	rs78404982	T	C	0.156746	1008
2	rs62122712	T	A	0.205357	1008
2	rs76634746	G	A	0.0535714	1008
2	rs6747932	C	T	0.864087	1008
2	rs1528777	G	A	0.500992	1008
2	rs150679928	C	T	0.0228175	1008
2	rs10197582	T	C	0.206349	1008
2	rs11691246	A	C	0.205357	1008
2	rs2204726	T	C	0.865079	1008
2	rs6713919	C	T	0.204365	1008
2	rs77484544	A	G	0.0763889	1008
2	rs75296211	T	G	0.205357	1008
2	rs62122717	C	G	0.206349	1008
2	rs57011748	G	A	0.501984	1008
2	rs13419210	C	A	0.862103	1008
2	rs118083886	A	G	0.0535714	1008
2	rs12615878	G	A	0.204365	1008
2	rs78723811	C	T	0.0208333	1008
2	rs62122718	T	C	0.119048	1008
2	rs1528778	A	G	0.657738	1008
2	rs59447738	T	G	0.364087	1008
2	rs59358268	T	C	0.156746	1008
2	rs13396765	T	G	0.502976	1008
2	rs13394164	A	G	0.65377	1008
2	rs28736435	C	T	0.72123	1008
2	rs77401605	T	C	0.154762	1008
2	rs35283767	C	T	0.141865	1008
2	rs1919401	A	C	0.633929	1008
2	rs78219496	C	A	0.218254	1008
2	rs12712618	G	A	0.464286	1008
2	rs13023241	T	C	0.131944	1008
2	rs144411466	T	A	0.0248016	1008
2	rs1111983	A	G	0.131944	1008
2	rs3897739	C	G	0.114087	1008
2	rs2339562	A	G	0.463294	1008
2	rs11678134	C	T	0.131944	1008
2	rs138738564	C	A	0.0347222	1008
2	rs12614043	C	T	0.218254	1008
2	rs10182249	G	A	0.463294	1008
2	rs2222777	T	C	0.217262	1008
2	rs11695237	C	T	0.217262	1008
2	rs72793035	G	A	0.114087	1008
2	rs11894534	G	T	0.130952	1008
2	rs11884078	C	G	0.130952	1008
2	rs11124649	T	A	0.131944	1008
2	rs12990919	C	T	0.130952	1008
2	rs140585695	C	T	0.0208333	1008
2	rs12469094	A	C	0.464286	1008
2	rs77591171	T	A	0.218254	1008
2	rs1919403	T	G	0.248016	1008
2	rs7355312	T	G	0.246032	1008
2	rs7421966	G	A	0.24504	1008
2	rs1528779	C	T	0.130952	1008
2	rs1528780	C	A	0.130952	1008
2	rs6731003	G	C	0.464286	1008
2	rs114003982	C	T	0.218254	1008
2	rs13012159	C	T	0.130952	1008
2	rs1830402	C	G	0.116071	1008
2	rs10194181	T	C	0.465278	1008
2	rs10194569	A	T	0.465278	1008
2	rs10195267	A	G	0.247024	1008
2	rs6726103	A	G	0.134921	1008
2	rs6711323	C	A	0.246032	1008
2	rs6730335	A	C	0.247024	1008
2	rs6733405	A	G	0.244048	1008
2	rs11900261	A	G	0.222222	1008
2	rs74486278	C	T	0.222222	1008
2	rs62122749	G	T	0.22123	1008
2	rs142372461	G	T	0.0168651	1008
2	rs72793052	T	C	0.116071	1008
2	rs13015267	C	T	0.131944	1008
2	rs2204727	T	C	0.131944	1008
2	rs12468178	C	T	0.131944	1008
2	rs12473274	T	C	0.132937	1008
2	rs74478903	G	A	0.0902778	1008
2	rs1881554	C	T	0.907738	1008
2	rs17321271	A	G	0.112103	1008
2	rs1919404	C	T	0.906746	1008
2	rs57159407	C	A	0.222222	1008
2	rs7594677	G	A	0.0694444	1008
2	rs60263078	G	A	0.222222	1008
2	rs144605801	T	C	0.22123	1008
2	rs13427138	T	A	0.183532	1008
2	rs13385210	G	A	0.25	1008
2	rs12618890	C	T	0.223214	1008
2	rs34109925	T	C	0.222222	1008
2	rs7589379	A	G	0.222222	1008
2	rs6544181	A	T	0.222222	1008
2	rs7601387	G	A	0.222222	1008
2	rs55714670	C	T	0.180556	1008
2	rs7576336	C	T	0.222222	1008
2	rs7601928	G	A	0.222222	1008
2	rs1881555	G	A	0.502976	1008
2	rs1881556	G	C	0.503968	1008
2	rs7424603	T	C	0.503968	1008
2	rs59010487	A	G	0.225198	1008
2	rs12611787	T	C	0.50496	1008
2	rs12053564	A	G	0.730159	1008
2	rs10211130	A	G	0.909722	1008
2	rs13395982	G	A	0.47619	1008
2	rs60689937	G	A	0.0297619	1008
2	rs72793060	G	C	0.15377	1008
2	rs2879508	T	G	0.130952	1008
2	rs1528781	G	C	0.290675	1008
2	rs1528782	C	A	0.290675	1008
2	rs2339563	A	G	0.290675	1008
2	rs147312057	T	A	0.015873	1008
2	rs2339564	C	T	0.290675	1008
2	rs1528783	A	G	0.50496	1008
2	rs72849533	A	G	0.0734127	1008
2	rs62122754	A	G	0.479167	1008
2	rs77037455	G	A	0.0684524	1008
2	rs7576399	T	A	0.0704365	1008
2	rs7585786	G	A	0.322421	1008
2	rs72793066	C	T	0.152778	1008
2	rs73918077	T	C	0.0267857	1008
2	rs1919399	G	T	0.47619	1008
2	rs72849539	G	A	0.0744048	1008
2	rs72849540	A	G	0.0714286	1008
2	rs72793068	T	C	0.152778	1008
2	rs58506631	T	C	0.225198	1008
2	rs10153829	A	C	0.0267857	1008
2	rs13419679	T	C	0.0267857	1008
2	rs72793070	G	C	0.154762	1008
2	rs115323849	T	C	0.0267857	1008
2	rs1609355	A	G	0.224206	1008
2	rs78647125	A	G	0.0912698	1008
2	rs6717497	C	G	0.297619	1008
2	rs73918080	G	A	0.0704365	1008
2	rs77586390	A	T	0.030754	1008
2	rs58778365	T	A	0.0724206	1008
2	rs79214531	T	C	0.225198	1008
2	rs13414741	C	A	0.177579	1008
2	rs13418240	C	T	0.177579	1008
2	rs7596520	A	G	0.479167	1008
2	rs6544192	T	C	0.0734127	1008
2	rs6544193	G	A	0.249008	1008
2	rs4353679	T	C	0.149802	1008
2	rs4343495	C	T	0.149802	1008
2	rs72849545	G	A	0.0694444	1008
2	rs10204441	T	C	0.0267857	1008
2	rs72849547	C	A	0.0694444	1008
2	rs4528786	C	T	0.470238	1008
2	rs6735042	A	T	0.248016	1008
2	rs6738199	T	C	0.685516	1008
2	rs4610081	C	T	0.683532	1008
2	rs13390726	G	T	0.0267857	1008
2	rs13417529	C	A	0.472222	1008
2	rs143324318	C	T	0.0128968	1008
2	rs4420731	A	C	0.732143	1008
2	rs10206451	C	A	0.0267857	1008
2	rs6714747	G	A	0.474206	1008
2	rs76062722	T	C	0.0297619	1008
2	rs72793089	T	A	0.150794	1008
2	rs12104884	A	G	0.478175	1008
2	rs11894616	G	A	0.292659	1008
2	rs10189221	G	C	0.475198	1008
2	rs10189361	G	A	0.321429	1008
2	rs140741513	G	A	0.0228175	1008
2	rs56407614	G	A	0.0297619	1008
2	rs10169488	C	A	0.177579	1008
2	rs58864356	G	A	0.290675	1008
2	rs10187240	T	C	0.181548	1008
2	rs10195540	G	A	0.47123	1008
2	rs10187653	T	G	0.472222	1008
2	rs56318858	G	T	0.177579	1008
2	rs6544204	A	G	0.910714	1008
2	rs4270380	G	A	0.757937	1008
2	rs4356683	A	G	0.911706	1008
2	rs4325779	T	C	0.731151	1008
2	rs7605686	A	G	0.732143	1008
2	rs144375014	G	C	0.0257937	1008
2	rs73918088	C	A	0.0277778	1008
2	rs4233695	C	T	0.757937	1008
2	rs72794808	A	C	0.183532	1008
2	rs4435488	C	T	0.757937	1008
2	rs182140422	C	T	0.0228175	1008
2	rs7559144	T	C	0.734127	1008
2	rs73918090	G	T	0.0267857	1008
2	rs73919822	G	A	0.0267857	1008
2	rs77154500	G	A	0.0267857	1008
2	rs10194630	G	A	0.0267857	1008
2	rs13406341	T	C	0.0267857	1008
2	rs72794813	T	C	0.160714	1008
2	rs10193123	T	C	0.189484	1008
2	rs4128266	A	G	0.189484	1008
2	rs62124774	T	G	0.131944	1008
2	rs62124775	T	A	0.294643	1008
2	rs78921066	G	A	0.030754	1008
2	rs4274628	C	T	0.72123	1008
2	rs13417145	T	C	0.189484	1008
2	rs7564721	C	T	0.0714286	1008
2	rs6544212	A	G	0.482143	1008
2	rs4401238	A	C	0.482143	1008
2	rs148266144	C	G	0.00297619	1008
2	rs10186620	A	G	0.188492	1008
2	rs11889451	C	T	0.475198	1008
2	rs13412227	T	C	0.0238095	1008
2	rs6719784	A	T	0.156746	1008
2	rs78198766	T	C	0.0505952	1008
2	rs3924202	C	T	0.912698	1008
2	rs3924201	C	T	0.912698	1008
2	rs4665517	T	C	0.912698	1008
2	rs10195794	T	C	0.18254	1008
2	rs7567950	C	T	0.0684524	1008
2	rs7593798	G	A	0.3125	1008
2	rs13432386	G	A	0.0208333	1008
2	rs10166963	G	A	0.0863095	1008
2	rs4665518	A	G	0.444444	1008
2	rs72794823	T	C	0.139881	1008
2	rs12621242	C	A	0.239087	1008
2	rs72794824	C	G	0.00793651	1008
2	rs72794825	C	T	0.140873	1008
2	rs13425940	T	C	0.838294	1008
2	rs13384029	G	A	0.290675	1008
2	rs13425955	A	T	0.4375	1008
2	rs4618088	A	G	0.985119	1008
2	rs77101556	C	G	0.119048	1008
2	rs67026280	A	G	0.147817	1008
2	rs12712638	A	G	0.597222	1008
2	rs12712639	A	G	0.837302	1008
2	rs66696607	G	A	0.14881	1008
2	rs7598271	T	C	0.450397	1008
2	rs7595461	A	G	0.444444	1008
2	rs4665519	G	A	0.434524	1008
2	rs4665520	A	C	0.434524	1008
2	rs75954046	C	T	0.135913	1008
2	rs7605421	T	C	0.443452	1008
2	rs4435486	G	C	0.439484	1008
2	rs6713955	G	A	0.295635	1008
2	rs67870012	T	C	0.137897	1008
2	rs72794842	C	T	0.135913	1008
2	rs12612807	C	T	0.838294	1008
2	rs55633559	G	C	0.839286	1008
2	rs11893756	T	C	0.985119	1008
2	rs72794844	A	G	0.150794	1008
2	rs72794845	C	A	0.00793651	1008
2	rs185573509	T	A	0.0168651	1008
2	rs74260930	A	T	0.094246	1008
2	rs7605829	A	G	0.145833	1008
2	rs72794847	C	T	0.145833	1008
2	rs4665521	C	T	0.440476	1008
2	rs72794849	A	G	0.149802	1008
2	rs72794851	T	G	0.155754	1008
2	rs72794852	G	A	0.145833	1008
2	rs10177897	A	G	0.451389	1008
2	rs72794854	T	C	0.147817	1008
2	rs72849595	G	A	0.14881	1008
2	rs72794857	G	T	0.00793651	1008
2	rs4280485	A	G	0.844246	1008
2	rs4286316	A	C	0.844246	1008
2	rs7582711	G	A	0.300595	1008
2	rs7573853	T	C	0.446429	1008
2	rs10178635	C	T	0.44246	1008
2	rs4665522	G	C	0.301587	1008
2	rs4665523	T	C	0.443452	1008
2	rs72794862	G	T	0.141865	1008
2	rs6709970	C	T	0.440476	1008
2	rs72794866	G	A	0.143849	1008
2	rs4316967	A	G	0.449405	1008
2	rs4316968	A	G	0.449405	1008
2	rs7578616	G	T	0.297619	1008
2	rs7605946	C	T	0.439484	1008
2	rs72802911	C	T	0.140873	1008
2	rs4665183	G	A	0.298611	1008
2	rs118024455	C	A	0.0376984	1008
2	rs72802912	A	T	0.141865	1008
2	rs13010567	A	C	0.985119	1008
2	rs56689831	A	G	0.14881	1008
2	rs72802920	C	T	0.142857	1008
2	rs6742401	T	C	0.985119	1008
2	rs4487114	A	G	0.59127	1008
2	rs4255984	T	C	0.985119	1008
2	rs34780136	A	G	0.845238	1008
2	rs56385013	G	C	0.14881	1008
2	rs13421717	C	T	0.458333	1008
2	rs77214133	G	T	0.18254	1008
2	rs141634023	C	G	0.132937	1008
2	rs183926998	A	G	0.0188492	1008
2	rs72802946	G	A	0.130952	1008
2	rs28463825	G	A	0.00694444	1008
2	rs11896799	C	T	0.308532	1008
2	rs4665524	G	A	0.3125	1008
2	rs72802950	A	C	0.140873	1008
2	rs4594478	A	G	0.37996	1008
2	rs13389596	A	G	0.377976	1008
2	rs6714872	G	A	0.30754	1008
2	rs10165888	C	A	0.30754	1008
2	rs35998576	T	C	0.928571	1008
2	rs72804391	C	T	0.00694444	1008
2	rs7563283	T	C	0.985119	1008
2	rs7563413	T	A	0.985119	1008
2	rs6544241	A	G	0.985119	1008
2	rs4305304	G	C	0.985119	1008
2	rs4665525	C	T	0.364087	1008
2	rs4665526	C	T	0.0505952	1008
2	rs7567985	G	A	0.316468	1008
2	rs4581925	C	T	0.0575397	1008
2	rs78019249	G	C	0.0486111	1008
2	rs6544251	G	T	0.0575397	1008
2	rs12618688	G	A	0.314484	1008
2	rs6544252	G	A	0.326389	1008
2	rs4389355	G	A	0.390873	1008
2	rs72806322	C	T	0.00694444	1008
2	rs6716353	A	C	0.475198	1008
2	rs62124787	T	C	0.474206	1008
2	rs7606854	C	T	0.0565476	1008
2	rs7582618	G	T	0.265873	1008
2	rs6544259	T	G	0.287698	1008
2	rs4233696	T	G	0.890873	1008
2	rs4233697	G	A	0.827381	1008
2	rs73919877	G	A	0.0823413	1008
2	rs78000583	A	G	0.375992	1008
2	rs72806335	C	T	0.00297619	1008
2	rs4510255	C	T	0.72123	1008
2	rs74762783	G	C	0.164683	1008
2	rs139283301	G	C	0.0198413	1008
2	rs7560236	C	T	0.157738	1008
2	rs116943298	T	C	0.0615079	1008
2	rs75289697	C	T	0.118056	1008
2	rs73919883	C	A	0.0793651	1008
2	rs4665527	T	C	0.952381	1008
2	rs72851241	G	C	0.0238095	1008
2	rs6738274	T	C	0.951389	1008
2	rs4300862	C	G	0.951389	1008
2	rs79101865	A	G	0.227183	1008
2	rs4624414	G	T	0.78373	1008
2	rs72851248	T	C	0.16369	1008
2	rs6544272	C	A	0.78373	1008
2	rs138577029	G	A	0.00694444	1008
2	rs2879557	T	C	0.00297619	1008
2	rs78234920	T	C	0.0595238	1008
2	rs17044361	T	A	0.162698	1008
2	rs76006958	C	T	0.162698	1008
2	rs145700459	G	A	0.176587	1008
2	rs7566532	C	T	0.954365	1008
2	rs72851256	T	C	0.162698	1008
2	rs76073000	T	C	0.0585317	1008
2	rs2339704	A	G	0.950397	1008
2	rs78961849	G	C	0.0585317	1008
2	rs2001229	C	T	0.723214	1008
2	rs117919591	A	T	0.00595238	1008
2	rs2339705	C	G	0.950397	1008
2	rs78000119	A	G	0.227183	1008
2	rs12052413	T	G	0.950397	1008
2	rs78902062	G	A	0.219246	1008
2	rs12712681	T	C	0.952381	1008
2	rs72797482	A	G	0.0724206	1008
2	rs72797484	A	T	0.0724206	1008
2	rs73918203	G	A	0.151786	1008
2	rs12619097	C	T	0.150794	1008
2	rs72797487	C	T	0.00198413	1008
2	rs77220557	G	A	0.0575397	1008
2	rs80178519	C	T	0.0575397	1008
2	rs76184919	A	C	0.152778	1008
2	rs77000613	A	G	0.15377	1008
2	rs77651443	C	T	0.152778	1008
2	rs80263633	C	T	0.151786	1008
2	rs13035852	A	T	0.950397	1008
2	rs76682800	A	T	0.15377	1008
2	rs2001427	G	A	0.737103	1008
2	rs77483158	T	C	0.15377	1008
2	rs77913841	T	C	0.15377	1008
2	rs78551226	T	G	0.16369	1008
2	rs77314384	T	A	0.0585317	1008
2	rs58720909	C	T	0.15377	1008
2	rs75414663	C	T	0.0575397	1008
2	rs7609274	A	G	0.734127	1008
2	rs3738876	C	T	0.787698	1008
2	rs140022940	T	C	0.0119048	1008
2	rs2276552	G	A	0.0625	1008
2	rs75753434	A	G	0.0376984	1008
2	rs4665529	G	A	0.789683	1008
2	rs7603657	T	C	0.755952	1008
2	rs12712684	A	G	0.790675	1008
2	rs72851264	A	C	0.0337302	1008
2	rs2879555	C	A	0.752976	1008
2	rs7566648	G	T	0.0605159	1008
2	rs2339699	A	G	0.755952	1008
2	rs11675034	C	T	0.756944	1008
2	rs11685971	G	C	0.757937	1008
2	rs10180079	A	G	0.791667	1008
2	rs17321444	C	T	0.0337302	1008
2	rs12473468	G	A	0.0376984	1008
2	rs12620156	G	T	0.756944	1008
2	rs73918209	G	C	0.0615079	1008
2	rs139929756	C	T	0.0168651	1008
2	rs12712685	A	G	0.761905	1008
2	rs13427680	G	A	0.758929	1008
2	rs67691791	C	T	0.046627	1008
2	rs55919701	C	A	0.697421	1008
2	rs13407422	C	T	0.0634921	1008
2	rs9789418	C	A	0.576389	1008
2	rs72806976	T	C	0.0198413	1008
2	rs2001795	T	C	0.256944	1008
2	rs74588009	C	T	0.0813492	1008
2	rs72806985	C	A	0.0347222	1008
2	rs2339701	G	A	0.244048	1008
2	rs13410109	C	T	0.0357143	1008
2	rs149758987	G	A	0.0228175	1008
2	rs56105759	G	A	0.0357143	1008
2	rs77598855	A	C	0.0357143	1008
2	rs78718731	C	T	0.198413	1008
2	rs10167217	T	G	0.0496032	1008
2	rs76626044	C	T	0.0426587	1008
2	rs76453583	C	T	0.0357143	1008
2	rs77767247	A	C	0.141865	1008
2	rs10204490	A	G	0.169643	1008
2	rs74840720	A	G	0.0446429	1008
2	rs73918222	G	A	0.122024	1008
2	rs80143999	G	C	0.0168651	1008
2	rs4998954	C	T	0.0446429	1008
2	rs56252995	G	C	0.172619	1008
2	rs55958295	T	A	0.0446429	1008
2	rs55879108	T	C	0.0446429	1008
2	rs10184453	G	T	0.171627	1008
2	rs17044394	T	C	0.126984	1008
2	rs73918223	C	T	0.126984	1008
2	rs2339702	T	G	0.171627	1008
2	rs57169881	A	T	0.126984	1008
2	rs2879556	A	G	0.172619	1008
2	rs2339703	A	G	0.170635	1008
2	rs80090106	A	G	0.125992	1008
2	rs6709496	T	C	0.0446429	1008
2	rs55734627	C	T	0.0446429	1008
2	rs56167749	G	C	0.0446429	1008
2	rs73918226	G	A	0.125992	1008
2	rs6753303	C	T	0.0446429	1008
2	rs6723860	G	A	0.0446429	1008
2	rs6753561	C	T	0.0446429	1008
2	rs78812113	C	G	0.0178571	1008
2	rs73918229	T	C	0.171627	1008
2	rs77314710	C	T	0.0446429	1008
2	rs13412101	T	A	0.171627	1008
2	rs75589752	A	G	0.0446429	1008
2	rs13396237	C	G	0.171627	1008
2	rs77417894	C	T	0.0446429	1008
2	rs145452728	C	T	0.127976	1008
2	rs1987040	C	A	0.0446429	1008
2	rs1987039	G	T	0.171627	1008
2	rs13419723	A	G	0.170635	1008
2	rs13422632	T	C	0.171627	1008
2	rs73918235	C	T	0.125992	1008
2	rs75426308	G	C	0.0446429	1008
2	rs79254499	C	G	0.0446429	1008
2	rs114341834	G	A	0.0297619	1008
2	rs115689252	G	C	0.0446429	1008
2	rs1838899	G	A	0.0446429	1008
2	rs895565	G	A	0.827381	1008
2	rs6730747	A	G	0.169643	1008
2	rs78685231	T	C	0.200397	1008
2	rs1542190	T	C	0.0803571	1008
2	rs76566004	C	T	0.0793651	1008
2	rs80265236	G	C	0.0793651	1008
2	rs17664208	C	T	0.0724206	1008
2	rs117060896	A	T	0.0297619	1008
2	rs78668748	T	G	0.0615079	1008
2	rs6731375	C	T	0.0625	1008
2	rs17664272	C	T	0.0615079	1008
2	rs10175693	G	A	0.0625	1008
2	rs17720928	T	G	0.0625	1008
2	rs77460194	C	G	0.0625	1008
2	rs80044654	C	T	0.0625	1008
2	rs77921949	T	C	0.0625	1008
2	rs10495735	T	C	0.0625	1008
2	rs10206536	T	C	0.0625	1008
2	rs7586848	A	G	0.0625	1008
2	rs56201979	G	A	0.0625	1008
2	rs1814123	A	G	0.0625	1008
2	rs139808770	A	T	0.0406746	1008
2	rs79980623	A	G	0.0625	1008
2	rs61346464	T	C	0.0625	1008
2	rs76882953	G	A	0.0625	1008
2	rs55936397	C	T	0.0625	1008
2	rs148718932	G	A	0.014881	1008
2	rs79969120	T	G	0.0625	1008
2	rs17664405	T	C	0.0625	1008
2	rs7601604	A	G	0.0654762	1008
2	rs7604522	T	C	0.0634921	1008
2	rs75625877	A	G	0.0644841	1008
2	rs1596926	A	G	0.934524	1008
2	rs78659744	T	A	0.0644841	1008
2	rs60788150	A	G	0.0644841	1008
2	rs147452704	G	A	0.00496032	1008
2	rs147262863	A	T	0.014881	1008
2	rs10175810	A	G	0.0248016	1008
2	rs75425105	G	C	0.0238095	1008
2	rs2681017	A	G	0.930556	1008
2	rs1446869	C	T	0.402778	1008
2	rs148698621	G	A	0.0109127	1008
2	rs11124762	A	G	0.296627	1008
2	rs4414642	A	G	0.401786	1008
2	rs191703560	G	A	0.0218254	1008
2	rs184620029	G	A	0.0426587	1008
2	rs6718432	T	C	0.286706	1008
2	rs6719443	A	G	0.400794	1008
2	rs62124809	A	G	0.183532	1008
2	rs6722653	T	G	0.400794	1008
2	rs4430897	A	C	0.400794	1008
2	rs17393543	A	G	0.298611	1008
2	rs1811470	T	C	0.188492	1008
2	rs10183896	C	T	0.292659	1008
2	rs17321610	C	G	0.286706	1008
2	rs7563860	C	G	0.399802	1008
2	rs7580662	A	G	0.292659	1008
2	rs10187446	T	G	0.390873	1008
2	rs6726919	G	A	0.392857	1008
2	rs6756361	C	T	0.108135	1008
2	rs62124810	A	T	0.162698	1008
2	rs713516	G	A	0.402778	1008
2	rs713514	C	T	0.109127	1008
2	rs1988652	A	G	0.410714	1008
2	rs7572707	A	G	0.406746	1008
2	rs62124825	C	T	0.0694444	1008
2	rs11897429	A	G	0.128968	1008
2	rs72810754	C	G	0.106151	1008
2	rs9309063	G	T	0.206349	1008
2	rs12623722	G	A	0.209325	1008
2	rs13406113	C	A	0.224206	1008
2	rs77229117	T	C	0.16369	1008
2	rs6737109	T	C	0.212302	1008
2	rs13409523	C	T	0.0763889	1008
2	rs149813550	G	C	0.0188492	1008
2	rs6744716	T	A	0.22123	1008
2	rs17321693	G	A	0.15873	1008
2	rs1348864	A	C	0.380952	1008
2	rs1348863	T	C	0.381944	1008
2	rs7607042	G	A	0.15873	1008
2	rs12614422	G	T	0.22123	1008
2	rs12611536	A	G	0.22123	1008
2	rs78558650	A	C	0.0744048	1008
2	rs72812731	G	T	0.15873	1008
2	rs17393683	T	C	0.161706	1008
2	rs1374454	C	G	0.22123	1008
2	rs56282818	A	T	0.159722	1008
2	rs73920809	G	A	0.156746	1008
2	rs4665184	A	G	0.12004	1008
2	rs79230495	G	A	0.0545635	1008
2	rs1838898	C	T	0.724206	1008
2	rs78340237	G	T	0.0565476	1008
2	rs2592781	G	A	0.665675	1008
2	rs2044500	T	C	0.899802	1008
2	rs17321742	T	C	0.10119	1008
2	rs1446879	G	A	0.89881	1008
2	rs2592779	A	C	0.5625	1008
2	rs79928396	T	C	0.00297619	1008
2	rs2681019	C	A	0.734127	1008
2	rs2592778	A	G	0.734127	1008
2	rs2681020	C	T	0.834325	1008
2	rs74492740	C	G	0.0565476	1008
2	rs2592777	A	G	0.834325	1008
2	rs2681021	C	T	0.834325	1008
2	rs2681022	T	C	0.834325	1008
2	rs2681023	C	T	0.677579	1008
2	rs3845679	T	C	0.0128968	1008
2	rs2592776	A	T	0.834325	1008
2	rs2592775	G	T	0.834325	1008
2	rs6720384	G	A	0.165675	1008
2	rs2681024	T	C	0.671627	1008
2	rs137978214	T	A	0.0188492	1008
2	rs62124827	C	G	0.10119	1008
2	rs17044517	T	G	0.27381	1008
2	rs2592774	A	G	0.834325	1008
2	rs2681005	C	G	0.765873	1008
2	rs34233089	T	C	0.165675	1008
2	rs2681007	C	G	0.736111	1008
2	rs6722798	T	G	0.167659	1008
2	rs2681008	G	A	0.676587	1008
2	rs192536862	G	A	0.118056	1008
2	rs7566903	G	A	0.0565476	1008
2	rs1838900	A	T	0.573413	1008
2	rs62124828	A	C	0.10119	1008
2	rs62124829	C	T	0.100198	1008
2	rs144746192	T	C	0.0188492	1008
2	rs1900377	G	C	0.0565476	1008
2	rs2592769	G	A	0.574405	1008
2	rs1900378	A	C	0.631944	1008
2	rs2592768	A	G	0.632937	1008
2	rs2681010	A	G	0.735119	1008
2	rs67298014	T	C	0.27381	1008
2	rs12474212	G	A	0.0972222	1008
2	rs2681011	T	A	0.630952	1008
2	rs75953971	T	G	0.0575397	1008
2	rs6707660	C	T	0.106151	1008
2	rs57775432	T	C	0.12996	1008
2	rs13419235	A	G	0.27877	1008
2	rs2681012	G	A	0.916667	1008
2	rs58140166	T	C	0.132937	1008
2	rs56307811	T	C	0.0843254	1008
2	rs7584394	A	G	0.27877	1008
2	rs2681013	G	A	0.632937	1008
2	rs7574011	C	T	0.146825	1008
2	rs6751284	G	A	0.12996	1008
2	rs2592766	C	G	0.630952	1008
2	rs12615421	C	T	0.132937	1008
2	rs78701396	C	T	0.12996	1008
2	rs2681014	C	T	0.912698	1008
2	rs72812791	G	C	0.046627	1008
2	rs66481972	T	C	0.186508	1008
2	rs12620596	A	G	0.12996	1008
2	rs12611477	G	A	0.12996	1008
2	rs2592764	C	T	0.702381	1008
2	rs148632522	C	G	0.186508	1008
2	rs17044546	C	T	0.12996	1008
2	rs78141790	C	A	0.12996	1008
2	rs72613815	A	G	0.0416667	1008
2	rs35574336	T	C	0.12996	1008
2	rs2592762	T	G	0.593254	1008
2	rs72853313	C	T	0.106151	1008
2	rs11904429	A	G	0.136905	1008
2	rs1446877	A	C	0.31746	1008
2	rs72814813	T	C	0.0902778	1008
2	rs75342080	G	C	0.127976	1008
2	rs17044552	G	A	0.0833333	1008
2	rs13399239	G	C	0.127976	1008
2	rs77201700	A	G	0.133929	1008
2	rs17044554	T	G	0.132937	1008
2	rs1867913	C	G	0.874008	1008
2	rs10495736	G	A	0.0724206	1008
2	rs17044558	A	T	0.0446429	1008
2	rs13024149	T	C	0.428571	1008
2	rs12992547	G	T	0.599206	1008
2	rs10183506	A	G	0.397817	1008
2	rs72814821	G	C	0.110119	1008
2	rs62124853	G	T	0.0625	1008
2	rs17044571	C	T	0.597222	1008
2	rs2859549	G	A	0.394841	1008
2	rs1446881	A	G	0.603175	1008
2	rs76916964	G	C	0.0396825	1008
2	rs6744341	C	G	0.594246	1008
2	rs6715453	G	A	0.518849	1008
2	rs6745030	C	T	0.59127	1008
2	rs6745196	C	A	0.1875	1008
2	rs62124854	C	T	0.0694444	1008
2	rs12615941	T	C	0.419643	1008
2	rs11676189	C	T	0.59623	1008
2	rs11687055	G	A	0.588294	1008
2	rs12998675	C	T	0.588294	1008
2	rs62124855	G	A	0.0615079	1008
2	rs13004805	C	T	0.519841	1008
2	rs4665534	C	T	0.412698	1008
2	rs4665190	A	G	0.412698	1008
2	rs4665535	C	A	0.197421	1008
2	rs182370573	G	A	0.00396825	1008
2	rs1374461	A	T	0.588294	1008
2	rs12466484	C	T	0.0615079	1008
2	rs1374460	C	T	0.592262	1008
2	rs6718102	A	C	0.12004	1008
2	rs6721107	T	G	0.543651	1008
2	rs6718240	A	C	0.536706	1008
2	rs11679489	C	A	0.411706	1008
2	rs6731643	G	A	0.111111	1008
2	rs6735643	G	A	0.587302	1008
2	rs149412109	C	T	0.030754	1008
2	rs62124857	A	C	0.107143	1008
2	rs2592759	C	A	0.892857	1008
2	rs2681031	A	G	0.300595	1008
2	rs13402936	C	T	0.147817	1008
2	rs13427835	G	C	0.818452	1008
2	rs60822035	C	A	0.0327381	1008
2	rs2681033	T	G	0.860119	1008
2	rs77243790	A	C	0.0347222	1008
2	rs61260725	C	T	0.115079	1008
2	rs13032254	G	A	0.133929	1008
2	rs13015418	T	G	0.162698	1008
2	rs77057948	T	C	0.115079	1008
2	rs77656245	C	T	0.115079	1008
2	rs117152408	A	G	0.0128968	1008
2	rs2681034	C	T	0.418651	1008
2	rs7583892	G	A	0.811508	1008
2	rs7574809	T	C	0.587302	1008
2	rs13422947	G	A	0.393849	1008
2	rs77617227	T	A	0.116071	1008
2	rs10445919	T	C	0.309524	1008
2	rs74727594	T	C	0.116071	1008
2	rs78871795	T	C	0.115079	1008
2	rs11124813	G	A	0.467262	1008
2	rs11694634	G	C	0.0902778	1008
2	rs13030626	G	C	0.138889	1008
2	rs13030634	G	C	0.131944	1008
2	rs11694935	G	T	0.138889	1008
2	rs11696076	G	A	0.137897	1008
2	rs2681029	A	G	0.411706	1008
2	rs11692218	T	C	0.138889	1008
2	rs10495737	C	T	0.136905	1008
2	rs2879542	A	G	0.140873	1008
2	rs2879543	T	C	0.483135	1008
2	rs79231309	T	C	0.111111	1008
2	rs41458646	A	G	0.342262	1008
2	rs41476545	T	C	0.342262	1008
2	rs1867914	C	A	0.34127	1008
2	rs11124816	G	A	0.0208333	1008
2	rs12475008	C	T	0.34623	1008
2	rs28736282	G	A	0.111111	1008
2	rs17044616	T	C	0.111111	1008
2	rs11678567	G	A	0.137897	1008
2	rs12986423	A	T	0.138889	1008
2	rs2121450	G	A	0.130952	1008
2	rs12615111	G	A	0.34127	1008
2	rs12621794	C	A	0.34127	1008
2	rs2121449	A	G	0.141865	1008
2	rs1473334	T	G	0.0902778	1008
2	rs58578552	C	T	0.329365	1008
2	rs2166574	T	G	0.434524	1008
2	rs192299072	T	C	0.00198413	1008
2	rs4665536	A	G	0.333333	1008
2	rs12466477	T	C	0.0882937	1008
2	rs4665537	C	T	0.322421	1008
2	rs4665538	G	A	0.323413	1008
2	rs1473333	G	T	0.0853175	1008
2	rs11124823	G	A	0.419643	1008
2	rs1446867	T	C	0.550595	1008
2	rs1374453	T	C	0.417659	1008
2	rs11675994	T	A	0.550595	1008
2	rs11691370	C	T	0.543651	1008
2	rs11679914	G	A	0.550595	1008
2	rs11674896	A	G	0.550595	1008
2	rs12712790	A	G	0.550595	1008
2	rs12997640	A	T	0.0704365	1008
2	rs12466137	T	C	0.550595	1008
2	rs2068010	G	A	0.543651	1008
2	rs12469865	G	A	0.550595	1008
2	rs142683711	C	T	0.0277778	1008
2	rs1446866	C	T	0.542659	1008
2	rs17044637	G	A	0.35119	1008
2	rs13011578	A	C	0.551587	1008
2	rs72816841	C	G	0.344246	1008
2	rs4665539	A	C	0.344246	1008
2	rs4665191	A	C	0.550595	1008
```
