## Supplementary material for "Characterization of shared and ancestry-specific signals driving complex traits using multi-ancestry fine-mapping": s2_snps.txt

```
rs383864
rs79819188
rs79121254
rs80014100
rs148242323
rs74702515
rs117409936
rs143883016
rs71437430
rs74529430
rs10180600
rs78529007
rs149143527
rs328539
rs76109578
rs117362568
rs143106234
rs328530
rs78882484
rs76017312
rs2056204
rs2165093
rs78812672
rs79340605
rs59794300
rs142113730
rs77897900
rs75903704
rs11693526
rs142317903
rs1554274
rs17043449
rs148141120
rs376594228
rs539366432
rs192437478
rs141820670
rs111414858
rs141120645
rs143571396
rs117454280
rs10167091
rs62134637
rs117272641
rs12616077
rs13412404
rs2339412
rs6723676
rs17043495
rs187970308
rs189651099
rs6709559
rs184054903
rs908679
rs115618960
rs1554266
rs1554267
rs1554268
rs1554269
rs6726012
rs117339371
rs6721577
rs11124319
rs12616418
rs12618781
rs6722965
rs6720064
rs10193722
rs10427307
rs12616120
rs7577884
rs4635553
rs6738860
rs11124322
rs117964832
rs4362588
rs4557006
rs4321395
rs76539134
rs142653241
rs4330131
rs111245050
rs144885846
rs13387284
rs13387644
rs6759922
rs74680804
rs112139163
rs11124327
rs111336204
rs7599198
rs10172121
rs4258826
rs4416248
rs78735079
rs7602655
rs4549121
rs4524149
rs10865093
rs74334373
rs78361674
rs6722716
rs4073935
rs4073950
rs4073951
rs10187728
rs7424912
rs7559944
rs10171148
rs146949141
rs116183985
rs79541149
rs115442469
rs75076866
rs116650646
rs60825810
rs73919343
rs77566937
rs73919344
rs11904182
rs139178711
rs6748263
rs66907827
rs12053499
rs10211373
rs12478557
rs72789298
rs11678757
rs149095080
rs60484553
rs11687840
rs7578651
rs77468284
rs10209288
rs72791209
rs140497126
rs150151868
rs75070581
rs77319949
rs12475241
rs12464234
rs4665494
rs11691709
rs11676365
rs66709522
rs56367633
rs10181985
rs10182358
rs34333373
rs184864916
rs10176964
rs12151460
rs66464556
rs67226284
rs11124360
rs57974740
rs117299032
rs66472431
rs35747121
rs7560095
rs56215556
rs4589792
rs12151565
rs6761567
rs73919362
rs8179610
rs139899933
rs12618722
rs7369477
rs74378347
rs4665495
rs72791234
rs72791235
rs67985868
rs117863438
rs7422205
rs11895048
rs11898839
rs12052907
rs12052908
rs67259198
rs75080300
rs78844330
rs73919365
rs72791241
rs11124367
rs6711112
rs12373752
rs192227735
rs74547616
rs11674333
rs76319372
rs4527234
rs4665499
rs7370857
rs4490223
rs6752896
rs7425354
rs6739738
rs73919367
rs73919368
rs6725884
rs7602309
rs12615053
rs184703147
rs185647588
rs143095390
rs9750951
rs7562618
rs58261213
rs13034009
rs4393785
rs59145082
rs61209244
rs12052648
rs4665177
rs79398375
rs4423628
rs13011725
rs13012669
rs7585241
rs78374132
rs7585730
rs4544476
rs12477701
rs4581924
rs73919371
rs12478745
rs151289053
rs7600146
rs4665500
rs58648117
rs73919372
rs13006574
rs115517105
rs4665501
rs12712388
rs5015511
rs150436524
rs4665502
rs56074362
rs57026254
rs60989057
rs6741228
rs78498643
rs4300861
rs59235363
rs10208721
rs7580781
rs12992463
rs13017653
rs62136176
rs72920906
rs9308959
rs11889100
rs6743484
rs4074442
rs72793341
rs67446571
rs62136189
rs67849385
rs67899576
rs7576704
rs13431543
rs7593204
rs7593206
rs7595987
rs7579696
rs7596182
rs7579809
rs7579820
rs7593526
rs12624092
rs10210820
rs12614150
rs12614151
rs7596961
rs7599976
rs7600069
rs7583826
rs4552217
rs4277554
rs4481018
rs4266050
rs74951342
rs141020363
rs4273252
rs114483960
rs4261751
rs4369891
rs4558612
rs4558613
rs10208733
rs4490224
rs58184964
rs10176493
rs57537843
rs144609826
rs1396727
rs10186810
rs10197587
rs111682297
rs12620364
rs10187396
rs11124398
rs10495726
rs10192869
rs10190565
rs1396726
rs2339515
rs117956860
rs10184652
rs12616301
rs12619197
rs1463980
rs17391760
rs12614708
rs117316968
rs7569716
rs183856026
rs1995812
rs80181576
rs13399873
rs1463979
rs11124401
rs62136192
rs62136193
rs3936123
rs11902050
rs1509379
rs1605834
rs13418342
rs13421308
rs13421530
rs28414106
rs183895386
rs13382728
rs111675002
rs11883831
rs66994942
rs11883886
rs79951028
rs77098893
rs72920961
rs61533748
rs12466671
rs56683961
rs867364
rs138194034
rs870058
rs11687761
rs146649153
rs117127059
rs12621172
rs58562454
rs6736681
rs1355178
rs10865106
rs12466547
rs1396729
rs66922949
rs1567362
rs145343716
rs1533045
rs7604825
rs117088134
rs12616949
rs1533046
rs66517972
rs1543011
rs4665180
rs56153184
rs1472943
rs72920972
rs10175440
rs2339518
rs10178735
rs77523984
rs1876767
rs1876768
rs117399022
rs67523507
rs1971358
rs1509370
rs11688810
rs11124416
rs1858125
rs117380876
rs2136377
rs2339519
rs2879492
rs7569443
rs12616027
rs1912053
rs10187258
rs10184905
rs10172986
rs57984640
rs117615693
rs72799323
rs72799324
rs1509371
rs72920988
rs72920989
rs13398810
rs75711196
rs1509353
rs1509354
rs72799325
rs10495734
rs13405389
rs62132477
rs1858124
rs6733454
rs13424767
rs1396725
rs10189855
rs10168159
rs1355177
rs1509355
rs1509356
rs9917200
rs1509357
rs1509358
rs9917270
rs13410489
rs13413226
rs17043725
rs62132479
rs72799327
rs72923109
rs56103655
rs117943517
rs72799328
rs6727350
rs13413863
rs72799331
rs13425516
rs6724885
rs6728353
rs6728341
rs6741194
rs2175091
rs1949038
rs1509359
rs1509360
rs1509361
rs1509362
rs13432555
rs57057394
rs56871422
rs72924939
rs13427065
rs13385035
rs6749647
rs6736888
rs72799333
rs13430928
rs13428354
rs13428447
rs13428463
rs115124732
rs6744193
rs62124868
rs77597722
rs1509364
rs1509365
rs4563252
rs4608556
rs147213841
rs79464606
rs9308966
rs11887562
rs62124869
rs117958537
rs143786876
rs144211511
rs6543938
rs149771535
rs4280484
rs4574147
rs11889283
rs10189350
rs10185730
rs61527379
rs72799340
rs117079483
rs117994022
rs12990561
rs72799342
rs4077557
rs72799350
rs11895519
rs4314021
rs72799353
rs114167872
rs10205300
rs138541828
rs56241788
rs11903391
rs11903432
rs113007168
rs1976576
rs13026519
rs1509384
rs78711918
rs13029536
rs72799361
rs17043758
rs143375288
rs72799365
rs1509385
rs1509386
rs72799367
rs13418451
rs13383529
rs12989860
rs7596646
rs73919398
rs72799371
rs10204823
rs11901977
rs72800838
rs1912052
rs142058316
rs11896889
rs7591515
rs62124874
rs12185716
rs11886927
rs10183553
rs72800843
rs72800844
rs13033024
rs60598088
rs142379302
rs4665505
rs4572625
rs72800852
rs12471518
rs11887908
rs139588398
rs59101598
rs13031296
rs142991870
rs1876766
rs75029037
rs7561327
rs1396724
rs72785508
rs58154547
rs72785510
rs116457567
rs12995260
rs13021262
rs6722939
rs4361159
rs12996247
rs7574734
rs17043800
rs72785523
rs181955072
rs1912054
rs77122197
rs142425758
rs72785527
rs17043818
rs72785528
rs1509373
rs12712471
rs72785536
rs2339414
rs72785537
rs79504276
rs72785540
rs10184479
rs1396730
rs7559638
rs1463982
rs4533498
rs72785543
rs62124889
rs4665506
rs12712474
rs13005634
rs60147244
rs143322257
rs58430439
rs6751273
rs7603463
rs10183442
rs7606863
rs2036731
rs2089626
rs75947923
rs1509368
rs9308987
rs1396728
rs72785550
rs7596367
rs115162594
rs11892655
rs1509367
rs72785556
rs2339516
rs11894059
rs1509366
rs141754916
rs7567080
rs7607130
rs4366933
rs146581142
rs141284872
rs139431422
rs882011
rs17043898
rs1876770
rs72785571
rs937932
rs877024
rs55863922
rs4665507
rs7570156
rs1509381
rs72785579
rs7577031
rs1396731
rs1509380
rs146151085
rs6544005
rs6746518
rs76646238
rs191981370
rs12712498
rs77010759
rs1567363
rs143172818
rs61358129
rs12987255
rs7595147
rs7557726
rs12712502
rs10495731
rs10188657
rs1463976
rs7560281
rs7563236
rs7572495
rs7563351
rs7599844
rs1979986
rs1463977
rs34226313
rs74907630
rs7607694
rs7580529
rs13410782
rs72785591
rs79569931
rs7568047
rs12712503
rs17320320
rs72785596
rs79275548
rs17043947
rs12712504
rs6729322
rs12712505
rs6716550
rs10175489
rs3926039
rs1546464
rs1509387
rs6705838
rs1509388
rs1509389
rs12712506
rs10184624
rs6741729
rs13006508
rs6735294
rs1509392
rs6718866
rs116158123
rs144968947
rs10199182
rs17043976
rs1509376
rs6738845
rs6741864
rs74568247
rs57076238
rs61392519
rs12712510
rs7594873
rs78497322
rs1509377
rs72791990
rs6544021
rs6758520
rs192175776
rs2339514
rs937931
rs13391189
rs1509378
rs13003264
rs13390705
rs13432882
rs4988826
rs1509352
rs1355176
rs12469476
rs78141893
rs4665181
rs4146015
rs72792002
rs72793904
rs868652
rs74920700
rs72793907
rs72793910
rs1355175
rs72793919
rs1509351
rs1509350
rs80119786
rs12466256
rs72793925
rs79568545
rs2019046
rs60285668
rs1703818
rs6742736
rs72793928
rs72793931
rs900928
rs1004790
rs1567361
rs77621394
rs937930
rs12712521
rs78115571
rs1484689
rs1564811
rs1564812
rs13032734
rs17044014
rs1351879
rs35447233
rs12619904
rs11692770
rs1682092
rs79828823
rs59072961
rs1682093
rs12712523
rs10865117
rs10865118
rs729108
rs2062339
rs75682934
rs1872324
rs13423006
rs59030950
rs6748330
rs117857546
rs2220153
rs4146006
rs4146005
rs11124553
rs12467345
rs78609869
rs12620900
rs13007912
rs74331117
rs142483113
rs111962562
rs1032114
rs1032113
rs17044024
rs1471768
rs1471767
rs118039478
rs7598378
rs1484670
rs75335368
rs988119
rs139351034
rs78129746
rs4299360
rs1484665
rs11892544
rs12052509
rs7424467
rs1385265
rs7568613
rs142862093
rs1484664
rs1484663
rs75717311
rs148140504
rs4311088
rs7607480
rs10187289
rs11124564
rs185412886
rs12052295
rs12464583
rs76303761
rs13412401
rs1601288
rs1601287
rs150485707
rs11124568
rs17044068
rs143155600
rs4665509
rs11688379
rs10208951
rs115767829
rs80057622
rs117007157
rs12617557
rs13419502
rs77546056
rs1843181
rs78571784
rs10208490
rs4306742
rs11124579
rs4425103
rs2049730
rs7561030
rs17320822
rs1997325
rs192477347
rs17044085
rs936751
rs923055
rs62122663
rs17044091
rs59974815
rs7588192
rs147520455
rs62122665
rs1484688
rs1484687
rs2019950
rs17392849
rs2220152
rs79295415
rs11124582
rs4524148
rs1881558
rs111272810
rs1813627
rs990069
rs2049728
rs4665510
rs4665511
rs62122666
rs11685129
rs4665512
rs1881557
rs6723552
rs75887632
rs13004156
rs6744054
rs76394357
rs1484685
rs10495730
rs13023128
rs6720574
rs117486785
rs12986993
rs62122667
rs1843180
rs1484684
rs1385268
rs58418161
rs1484682
rs973424
rs12617351
rs72792509
rs17044139
rs2879510
rs1484680
rs4665513
rs7604930
rs7605168
rs57855785
rs2046406
rs75280338
rs6726845
rs62122676
rs17044167
rs10198662
rs6730719
rs143117376
rs62122677
rs139788562
rs1968876
rs6756763
rs1531921
rs1122862
rs140976277
rs57140726
rs11890518
rs7562330
rs6721370
rs149240756
rs78160294
rs6711601
rs1881552
rs55680726
rs1881551
rs28525561
rs62122678
rs12997451
rs62122679
rs10193842
rs11124610
rs2086873
rs12993522
rs12477792
rs12470027
rs1484679
rs2049732
rs923054
rs1484678
rs79996763
rs11124623
rs13014702
rs60240770
rs141233478
rs12471895
rs7570223
rs146304311
rs1843179
rs1601289
rs77688817
rs58611583
rs117785317
rs72848567
rs6752711
rs62122682
rs72796597
rs62122683
rs568725928
rs147846243
rs184506901
rs62122684
rs1115673
rs11687600
rs57556560
rs11687897
rs58952968
rs62122687
rs117680099
rs13012903
rs72796602
rs12987249
rs72798562
rs78592052
rs62122688
rs10495729
rs138253717
rs10203319
rs17044220
rs1484675
rs1484674
rs1466556
rs13005674
rs62122689
rs187940306
rs141905095
rs4665515
rs13428710
rs1074870
rs10495728
rs966159
rs1385266
rs10178778
rs11679422
rs1484673
rs7602015
rs1021199
rs1534608
rs78765676
rs11678556
rs75886701
rs7557429
rs10495727
rs55999417
rs12612862
rs111620710
rs146570768
rs2141448
rs62122705
rs4505562
rs56113869
rs72798597
rs77388234
rs60209665
rs56233814
rs3849399
rs3843863
rs3893249
rs3849400
rs3860475
rs11674121
rs62122706
rs17044228
rs11687094
rs1385272
rs141511068
rs62122707
rs191362116
rs117619267
rs10194692
rs7579099
rs719504
rs719503
rs80153519
rs6749813
rs17044236
rs7590019
rs7602014
rs7593013
rs62122708
rs2879511
rs2339576
rs151185809
rs2339577
rs1872326
rs12466847
rs1872325
rs74391565
rs716174
rs4549122
rs17393155
rs79737097
rs62122709
rs10172098
rs59105293
rs13402370
rs62122711
rs1574689
rs7558407
rs58795890
rs12465375
rs78404982
rs62122712
rs76634746
rs6747932
rs1528777
rs150679928
rs10197582
rs11691246
rs2204726
rs6713919
rs77484544
rs75296211
rs62122717
rs57011748
rs13419210
rs118083886
rs12615878
rs78723811
rs62122718
rs1528778
rs59447738
rs59358268
rs13396765
rs13394164
rs28736435
rs77401605
rs35283767
rs1919401
rs78219496
rs12712618
rs13023241
rs144411466
rs1111983
rs3897739
rs2339562
rs11678134
rs138738564
rs12614043
rs10182249
rs2222777
rs11695237
rs72793035
rs11894534
rs11884078
rs11124649
rs12990919
rs140585695
rs12469094
rs77591171
rs1919403
rs7355312
rs7421966
rs1528779
rs1528780
rs6731003
rs114003982
rs13012159
rs1830402
rs10194181
rs10194569
rs10195267
rs6726103
rs6711323
rs6730335
rs6733405
rs11900261
rs74486278
rs62122749
rs142372461
rs72793052
rs13015267
rs2204727
rs12468178
rs12473274
rs74478903
rs1881554
rs17321271
rs1919404
rs57159407
rs7594677
rs60263078
rs144605801
rs13427138
rs13385210
rs12618890
rs34109925
rs7589379
rs6544181
rs7601387
rs55714670
rs7576336
rs7601928
rs1881555
rs1881556
rs7424603
rs59010487
rs12611787
rs12053564
rs10211130
rs13395982
rs60689937
rs72793060
rs2879508
rs1528781
rs1528782
rs2339563
rs147312057
rs2339564
rs1528783
rs72849533
rs62122754
rs77037455
rs7576399
rs7585786
rs72793066
rs73918077
rs1919399
rs72849539
rs72849540
rs72793068
rs58506631
rs10153829
rs13419679
rs72793070
rs115323849
rs1609355
rs78647125
rs6717497
rs73918080
rs77586390
rs58778365
rs79214531
rs13414741
rs13418240
rs7596520
rs6544192
rs6544193
rs4353679
rs4343495
rs72849545
rs10204441
rs72849547
rs4528786
rs6735042
rs6738199
rs4610081
rs13390726
rs13417529
rs143324318
rs4420731
rs10206451
rs6714747
rs76062722
rs72793089
rs12104884
rs11894616
rs10189221
rs10189361
rs140741513
rs56407614
rs10169488
rs58864356
rs10187240
rs10195540
rs10187653
rs56318858
rs6544204
rs4270380
rs4356683
rs4325779
rs7605686
rs144375014
rs73918088
rs4233695
rs72794808
rs4435488
rs182140422
rs7559144
rs73918090
rs73919822
rs77154500
rs10194630
rs13406341
rs72794813
rs10193123
rs4128266
rs62124774
rs62124775
rs78921066
rs4274628
rs13417145
rs7564721
rs6544212
rs4401238
rs148266144
rs10186620
rs11889451
rs13412227
rs6719784
rs78198766
rs3924202
rs3924201
rs4665517
rs10195794
rs7567950
rs7593798
rs13432386
rs10166963
rs4665518
rs72794823
rs12621242
rs72794824
rs72794825
rs13425940
rs13384029
rs13425955
rs4618088
rs77101556
rs67026280
rs12712638
rs12712639
rs66696607
rs7598271
rs7595461
rs4665519
rs4665520
rs75954046
rs7605421
rs4435486
rs6713955
rs67870012
rs72794842
rs12612807
rs55633559
rs11893756
rs72794844
rs72794845
rs185573509
rs74260930
rs7605829
rs72794847
rs4665521
rs72794849
rs72794851
rs72794852
rs10177897
rs72794854
rs72849595
rs72794857
rs4280485
rs4286316
rs7582711
rs7573853
rs10178635
rs4665522
rs4665523
rs72794862
rs6709970
rs72794866
rs4316967
rs4316968
rs7578616
rs7605946
rs72802911
rs4665183
rs118024455
rs72802912
rs13010567
rs56689831
rs72802920
rs6742401
rs4487114
rs4255984
rs34780136
rs56385013
rs13421717
rs77214133
rs141634023
rs183926998
rs72802946
rs28463825
rs11896799
rs4665524
rs72802950
rs4594478
rs13389596
rs6714872
rs10165888
rs35998576
rs72804391
rs7563283
rs7563413
rs6544241
rs4305304
rs4665525
rs4665526
rs7567985
rs4581925
rs78019249
rs6544251
rs12618688
rs6544252
rs4389355
rs72806322
rs6716353
rs62124787
rs7606854
rs7582618
rs6544259
rs4233696
rs4233697
rs73919877
rs78000583
rs72806335
rs4510255
rs74762783
rs139283301
rs7560236
rs116943298
rs75289697
rs73919883
rs4665527
rs72851241
rs6738274
rs4300862
rs79101865
rs4624414
rs72851248
rs6544272
rs138577029
rs2879557
rs78234920
rs17044361
rs76006958
rs145700459
rs7566532
rs72851256
rs76073000
rs2339704
rs78961849
rs2001229
rs117919591
rs2339705
rs78000119
rs12052413
rs78902062
rs12712681
rs72797482
rs72797484
rs73918203
rs12619097
rs72797487
rs77220557
rs80178519
rs76184919
rs77000613
rs77651443
rs80263633
rs13035852
rs76682800
rs2001427
rs77483158
rs77913841
rs78551226
rs77314384
rs58720909
rs75414663
rs7609274
rs3738876
rs140022940
rs2276552
rs75753434
rs4665529
rs7603657
rs12712684
rs72851264
rs2879555
rs7566648
rs2339699
rs11675034
rs11685971
rs10180079
rs17321444
rs12473468
rs12620156
rs73918209
rs139929756
rs12712685
rs13427680
rs67691791
rs55919701
rs13407422
rs9789418
rs72806976
rs2001795
rs74588009
rs72806985
rs2339701
rs13410109
rs149758987
rs56105759
rs77598855
rs78718731
rs10167217
rs76626044
rs76453583
rs77767247
rs10204490
rs74840720
rs73918222
rs80143999
rs4998954
rs56252995
rs55958295
rs55879108
rs10184453
rs17044394
rs73918223
rs2339702
rs57169881
rs2879556
rs2339703
rs80090106
rs6709496
rs55734627
rs56167749
rs73918226
rs6753303
rs6723860
rs6753561
rs78812113
rs73918229
rs77314710
rs13412101
rs75589752
rs13396237
rs77417894
rs145452728
rs1987040
rs1987039
rs13419723
rs13422632
rs73918235
rs75426308
rs79254499
rs114341834
rs115689252
rs1838899
rs895565
rs6730747
rs78685231
rs1542190
rs76566004
rs80265236
rs17664208
rs117060896
rs78668748
rs6731375
rs17664272
rs10175693
rs17720928
rs77460194
rs80044654
rs77921949
rs10495735
rs10206536
rs7586848
rs56201979
rs1814123
rs139808770
rs79980623
rs61346464
rs76882953
rs55936397
rs148718932
rs79969120
rs17664405
rs7601604
rs7604522
rs75625877
rs1596926
rs78659744
rs60788150
rs147452704
rs147262863
rs10175810
rs75425105
rs2681017
rs1446869
rs148698621
rs11124762
rs4414642
rs191703560
rs184620029
rs6718432
rs6719443
rs62124809
rs6722653
rs4430897
rs17393543
rs1811470
rs10183896
rs17321610
rs7563860
rs7580662
rs10187446
rs6726919
rs6756361
rs62124810
rs713516
rs713514
rs1988652
rs7572707
rs62124825
rs11897429
rs72810754
rs9309063
rs12623722
rs13406113
rs77229117
rs6737109
rs13409523
rs149813550
rs6744716
rs17321693
rs1348864
rs1348863
rs7607042
rs12614422
rs12611536
rs78558650
rs72812731
rs17393683
rs1374454
rs56282818
rs73920809
rs4665184
rs79230495
rs1838898
rs78340237
rs2592781
rs2044500
rs17321742
rs1446879
rs2592779
rs79928396
rs2681019
rs2592778
rs2681020
rs74492740
rs2592777
rs2681021
rs2681022
rs2681023
rs3845679
rs2592776
rs2592775
rs6720384
rs2681024
rs137978214
rs62124827
rs17044517
rs2592774
rs2681005
rs34233089
rs2681007
rs6722798
rs2681008
rs192536862
rs7566903
rs1838900
rs62124828
rs62124829
rs144746192
rs1900377
rs2592769
rs1900378
rs2592768
rs2681010
rs67298014
rs12474212
rs2681011
rs75953971
rs6707660
rs57775432
rs13419235
rs2681012
rs58140166
rs56307811
rs7584394
rs2681013
rs7574011
rs6751284
rs2592766
rs12615421
rs78701396
rs2681014
rs72812791
rs66481972
rs12620596
rs12611477
rs2592764
rs148632522
rs17044546
rs78141790
rs72613815
rs35574336
rs2592762
rs72853313
rs11904429
rs1446877
rs72814813
rs75342080
rs17044552
rs13399239
rs77201700
rs17044554
rs1867913
rs10495736
rs17044558
rs13024149
rs12992547
rs10183506
rs72814821
rs62124853
rs17044571
rs2859549
rs1446881
rs76916964
rs6744341
rs6715453
rs6745030
rs6745196
rs62124854
rs12615941
rs11676189
rs11687055
rs12998675
rs62124855
rs13004805
rs4665534
rs4665190
rs4665535
rs182370573
rs1374461
rs12466484
rs1374460
rs6718102
rs6721107
rs6718240
rs11679489
rs6731643
rs6735643
rs149412109
rs62124857
rs2592759
rs2681031
rs13402936
rs13427835
rs60822035
rs2681033
rs77243790
rs61260725
rs13032254
rs13015418
rs77057948
rs77656245
rs117152408
rs2681034
rs7583892
rs7574809
rs13422947
rs77617227
rs10445919
rs74727594
rs78871795
rs11124813
rs11694634
rs13030626
rs13030634
rs11694935
rs11696076
rs2681029
rs11692218
rs10495737
rs2879542
rs2879543
rs79231309
rs41458646
rs41476545
rs1867914
rs11124816
rs12475008
rs28736282
rs17044616
rs11678567
rs12986423
rs2121450
rs12615111
rs12621794
rs2121449
rs1473334
rs58578552
rs2166574
rs192299072
rs4665536
rs12466477
rs4665537
rs4665538
rs1473333
rs11124823
rs1446867
rs1374453
rs11675994
rs11691370
rs11679914
rs11674896
rs12712790
rs12997640
rs12466137
rs2068010
rs12469865
rs142683711
rs1446866
rs17044637
rs13011578
rs72816841
rs4665539
rs4665191
```
