## Supplementary material for "Characterization of shared and ancestry-specific signals driving complex traits using multi-ancestry fine-mapping": susiex_nc3.cs80.cs

```
CS_ID	SNP	BP	REF_ALLELE	ALT_ALLELE	REF_FRQ	BETA	SE	-LOG10P	CS_PIP	OVRL_PIP
1	rs12712510	22749726	C,C	T,T	0.473161,0.905754	-0.0261272,0.0104847	0.00396001,0.0146307	10.3795,0.324581	0.103296	0.103337
1	rs7607130	22708883	T,T	C,C	0.419483,0.808532	-0.0242246,0.017748	0.00400659,0.0108644	8.82885,0.98993	0.0183878	0.0184178
1	rs937932	22712316	G,G	T,T	0.419483,0.8125	-0.0241766,0.0183177	0.00400659,0.0109519	8.79656,1.02496	0.0183273	0.0183578
1	rs11892655	22701991	A,A	T,T	0.420477,0.810516	-0.0243085,0.0174429	0.00400528,0.0109078	8.89066,0.959428	0.0183048	0.0183345
1	rs7560281	22730953	C,C	T,T	0.462227,0.906746	-0.0250224,0.0107945	0.00396563,0.0147003	9.55379,0.334639	0.0181585	0.0181822
1	rs12712503	22735641	C,C	T,T	0.462227,0.906746	-0.0250698,0.00960462	0.00396563,0.0147003	9.5874,0.28944	0.0180482	0.0180728
1	rs6716550	22738725	T,T	A,A	0.468191,0.906746	-0.025157,0.00952291	0.00396233,0.0147003	9.66424,0.286415	0.0177384	0.0177628
1	rs1509392	22743278	C,C	T,T	0.461233,0.906746	-0.0250262,0.010061	0.00396624,0.0147003	9.55379,0.306523	0.0172984	0.0173225
1	rs6735294	22742356	C,C	T,T	0.462227,0.907738	-0.0250698,0.00966883	0.00396563,0.0147711	9.5874,0.290104	0.0172828	0.0173076
1	rs144968947	22745887	C,C	T,T	0.449304,0.81746	-0.0234815,0.0191462	0.00397478,0.011066	8.45956,1.07781	0.017181	0.0172173
1	rs10184624	22741121	T,T	C,C	0.463221,0.906746	-0.0250661,0.00844841	0.00396504,0.0147003	9.5874,0.247577	0.0171751	0.0171998
1	rs1979986	22731855	C,C	T,T	0.462227,0.906746	-0.0249792,0.0105499	0.00396563,0.0147003	9.52329,0.325171	0.0168969	0.0169203
1	rs1463977	22732020	C,C	T,T	0.462227,0.906746	-0.0249317,0.0106447	0.00396563,0.0147003	9.48978,0.328831	0.0159365	0.0159595
1	rs11886927	22658079	G,G	A,A	0.471173,0.897817	-0.0249924,0.0102995	0.00396089,0.014113	9.55379,0.33206	0.0157188	0.0157436
1	rs13410782	22733846	C,C	T,T	0.463221,0.906746	-0.024928,0.00994954	0.00396504,0.0147003	9.48978,0.30232	0.0151543	0.0151774
1	rs12712504	22738509	G,G	A,A	0.466203,0.905754	-0.0250239,0.0100134	0.00396336,0.0146307	9.56504,0.306523	0.0151226	0.0151461
1	rs7607694	22733561	T,T	C,C	0.416501,0.816468	-0.0240171,0.0183117	0.00401062,0.0110428	8.6738,1.01204	0.0148417	0.0148707
1	rs17320320	22735750	A,A	G,G	0.466203,0.905754	-0.0250239,0.00986956	0.00396336,0.0146307	9.56504,0.301078	0.0145757	0.0145992
1	rs6705838	22739937	T,T	C,C	0.415507,0.81746	-0.0240735,0.0174024	0.004012,0.011066	8.70587,0.936249	0.0143602	0.0143878
1	rs2089626	22694507	A,A	G,G	0.419483,0.808532	-0.0242246,0.0157338	0.00400659,0.0108644	8.82885,0.831025	0.0137517	0.013779
1	rs1509389	22740340	T,T	C,C	0.467197,0.906746	-0.0249616,0.00908487	0.00396284,0.0147003	9.52329,0.270372	0.0137034	0.0137262
1	rs7596367	22700404	T,T	C,C	0.474155,0.899802	-0.0250001,0.00808028	0.00395959,0.0142364	9.56504,0.243881	0.0135802	0.0136047
1	rs12712506	22740599	C,C	A,A	0.462227,0.905754	-0.0248411,0.00940999	0.00396563,0.0146307	9.42598,0.283899	0.0133648	0.0133874
1	rs34226313	22732502	C,C	T,T	0.467197,0.906746	-0.0248373,0.011574	0.00396284,0.0147003	9.43559,0.365433	0.0133101	0.0133314
1	rs12987255	22726579	G,G	A,A	0.466203,0.905754	-0.0248406,0.0112306	0.00396336,0.0146307	9.43559,0.353868	0.0131942	0.0132157
1	rs1509373	22680791	G,G	A,A	0.419483,0.808532	-0.0241766,0.0160841	0.00400659,0.0108644	8.79656,0.857748	0.0130307	0.0130578
1	rs12712502	22727821	T,T	C,C	0.467197,0.905754	-0.0248373,0.010644	0.00396284,0.0146307	9.43559,0.330763	0.0127789	0.0128004
1	rs1509387	22739528	G,G	A,A	0.413519,0.815476	-0.0239502,0.0177989	0.00401481,0.0110197	8.61274,0.973587	0.0127682	0.0127955
1	rs4361159	22673735	A,A	G,G	0.420477,0.814484	-0.0238016,0.0192187	0.00400528,0.0109969	8.55189,1.09407	0.0120933	0.0121216
1	rs7574734	22675520	G,G	A,A	0.420477,0.813492	-0.0237535,0.0193698	0.00400528,0.0109743	8.52009,1.11035	0.0116482	0.0116765
1	rs1509365	22621836	C,C	G,G	0.441352,0.75	-0.0237539,0.0157758	0.00398179,0.00987194	8.61317,0.958477	0.0115035	0.0115517
1	rs7563236	22731165	C,C	T,T	0.467197,0.906746	-0.024733,0.011429	0.00396284,0.0147003	9.36239,0.359633	0.0114983	0.0115192
1	rs7572495	22731168	A,A	G,G	0.467197,0.906746	-0.024733,0.011429	0.00396284,0.0147003	9.36239,0.359633	0.0114983	0.0115192
1	rs7599844	22731241	T,T	C,C	0.466203,0.906746	-0.0247363,0.011429	0.00396336,0.0147003	9.36239,0.359633	0.0114556	0.0114763
1	rs7563351	22731231	G,G	T,T	0.466203,0.906746	-0.0247363,0.011379	0.00396336,0.0147003	9.36239,0.357642	0.0114214	0.0114422
1	rs7567080	22708317	T,T	A,A	0.419483,0.810516	-0.0239012,0.0170674	0.00400659,0.0109078	8.61274,0.929394	0.0108956	0.0109213
1	rs1509388	22740048	T,T	C,C	0.467197,0.906746	-0.0247805,0.00893562	0.00396284,0.0147003	9.39567,0.264972	0.0106787	0.0107002
1	rs10184479	22683935	T,T	G,G	0.475149,0.900794	-0.0248144,0.0078036	0.00395919,0.0142995	9.43559,0.232655	0.0103414	0.0103646
1	rs10183442	22693675	C,C	G,G	0.472167,0.897817	-0.0247742,0.00772427	0.00396044,0.014113	9.40183,0.233466	0.0103111	0.0103344
1	rs877024	22712696	A,A	G,G	0.474155,0.905754	-0.0246773,0.0111183	0.00395959,0.0146307	9.33754,0.349405	0.0102423	0.0102636
1	rs11894059	22705266	C,C	G,G	0.474155,0.900794	-0.0247689,0.00837773	0.00395959,0.0142995	9.40183,0.253398	0.0102421	0.0102646
1	rs1876766	22665048	T,T	C,C	0.421471,0.816468	-0.0236541,0.0192054	0.00400399,0.0110428	8.45956,1.08618	0.00993348	0.00996029
1	rs2036731	22694172	A,A	G,G	0.472167,0.897817	-0.0247306,0.0073416	0.00396044,0.014113	9.37119,0.219738	0.0095532	0.00957636
1	rs10188657	22730215	A,A	G,G	0.414513,0.818452	-0.0236264,0.0183892	0.00401339,0.0110895	8.40503,1.01204	0.00923519	0.00926048
1	rs7603463	22693285	G,G	A,A	0.472167,0.897817	-0.0246826,0.00777273	0.00396044,0.014113	9.33754,0.235222	0.00915118	0.00917376
1	rs13006508	22741939	G,G	A,A	0.463221,0.906746	-0.0247036,0.0100112	0.00396504,0.0147003	9.33218,0.304641	0.00908603	0.00910746
1	rs1912052	22653611	T,T	C,C	0.435388,0.827381	-0.0236059,0.0198754	0.00398773,0.0113111	8.49124,1.10297	0.00906913	0.00910212
1	rs7559638	22685090	T,T	C,C	0.475149,0.900794	-0.0247228,0.00737031	0.00395919,0.0142995	9.37119,0.217343	0.00897179	0.00899447
1	rs7570156	22714668	G,G	A,A	0.473161,0.904762	-0.0245882,0.0108231	0.00396001,0.0145623	9.27346,0.339755	0.00887717	0.00889793
1	rs10199182	22747124	T,T	A,A	0.465209,0.907738	-0.0246491,0.0105805	0.00396391,0.0147711	9.29901,0.324398	0.00859569	0.00861704
1	rs7568047	22735551	A,A	G,G	0.419483,0.818452	-0.0236694,0.0183892	0.00400659,0.0110895	8.45956,1.01204	0.00852328	0.00854891
1	rs1396730	22684402	T,T	C,C	0.475149,0.900794	-0.0246748,0.00746383	0.00395919,0.0142995	9.33754,0.220623	0.00845583	0.00847808
1	rs12712505	22738580	A,A	G,G	0.420477,0.81746	-0.0236617,0.0180652	0.00400528,0.011066	8.45956,0.988959	0.00839204	0.00841695
1	rs1396728	22697499	T,T	C,C	0.474155,0.900794	-0.0246773,0.00681107	0.00395959,0.0142995	9.33754,0.198014	0.00832733	0.00834988
1	rs4563252	22622168	A,A	G,G	0.441352,0.696429	-0.0236637,0.0142597	0.00398179,0.00929682	8.55304,0.902837	0.00829089	0.00833752
1	rs13021262	22673324	G,G	A,A	0.474155,0.89881	-0.0246337,0.00812115	0.00395959,0.0141743	9.307,0.246663	0.00828537	0.00830713
1	rs4366933	22709902	A,A	C,C	0.474155,0.899802	-0.0245857,0.00872624	0.00395959,0.0142364	9.27346,0.267681	0.00817789	0.00819892
2	rs7422205	22502084	A,A	G,G	0.403579,0.12996	0.0218619,0.0324705	0.00402994,0.0127124	7.23661,1.97296	0.0453414	0.045343
2	rs7369477	22500952	A,A	G,G	0.400596,0.128968	0.0218448,0.0328262	0.00403484,0.012754	7.21027,1.99746	0.0437479	0.0437495
2	rs7370857	22519483	C,C	T,T	0.402584,0.130952	0.0217347,0.0319377	0.00403156,0.0126714	7.15483,1.93105	0.0359913	0.0359926
2	rs6761567	22499844	T,T	A,A	0.402584,0.128968	0.0216424,0.0327232	0.00403156,0.012754	7.09963,1.98734	0.0344775	0.0344788
2	rs4490223	22520267	A,A	G,G	0.402584,0.130952	0.0215939,0.0318336	0.00403156,0.0126714	7.07066,1.92093	0.0315356	0.0315368
2	rs12052908	22503044	T,T	A,A	0.511928,0.25	0.0172307,0.0278586	0.00395543,0.00987194	4.87837,2.32125	0.0288973	0.0288975
2	rs6752896	22521310	C,C	T,T	0.40159,0.130952	0.0214618,0.0316254	0.00403319,0.0126714	6.98703,1.90076	0.0280237	0.0280248
2	rs7602309	22524864	A,A	G,G	0.402584,0.12996	0.0215939,0.0311621	0.00403156,0.0127124	7.07066,1.84668	0.0275476	0.0275488
2	rs11124360	22495304	T,T	C,C	0.501988,0.241071	0.0179328,0.0265218	0.00395433,0.00999379	5.23949,2.09917	0.0268718	0.0268721
2	rs7562618	22530799	C,C	T,T	0.40159,0.131944	0.0215104,0.0310659	0.00403319,0.0126309	7.01581,1.85659	0.0265911	0.0265922
2	rs6711112	22515496	T,T	C,C	0.402584,0.12996	0.0215502,0.0310851	0.00403156,0.0127124	7.04465,1.83938	0.0262393	0.0262405
2	rs7425354	22521853	G,G	T,T	0.40159,0.12996	0.0214181,0.0316234	0.00403319,0.0127124	6.96119,1.89072	0.0261617	0.0261628
2	rs57974740	22495845	C,C	T,T	0.500994,0.241071	0.0179805,0.0262284	0.00395431,0.00999379	5.2644,2.06156	0.0254584	0.0254587
2	rs4423628	22538168	G,G	A,A	0.59841,0.87004	-0.0211857,-0.0310372	0.00403319,0.0127124	6.82456,1.83484	0.0196223	0.0196231
2	rs13011725	22538482	T,T	G,G	0.59841,0.87004	-0.0210927,-0.0311873	0.00403319,0.0127124	6.77028,1.84908	0.0187641	0.0187649
2	rs13012669	22538914	T,T	G,G	0.59841,0.869048	-0.0210484,-0.0311398	0.00403319,0.0126714	6.7445,1.85414	0.018588	0.0185888
2	rs12618722	22500798	T,T	G,G	0.510934,0.241071	0.0168336,0.0268818	0.00395525,0.00999379	4.68173,2.1458	0.0159773	0.0159775
2	rs12478745	22541141	A,A	G,G	0.59841,0.87004	-0.0211857,-0.0297815	0.00403319,0.0127124	6.82456,1.71796	0.0157343	0.0157351
2	rs13006574	22545659	C,C	T,T	0.605368,0.869048	-0.0214679,-0.0296354	0.00404514,0.0126714	6.95312,1.71336	0.0131137	0.0131146
2	rs12477701	22540452	T,T	G,G	0.597416,0.869048	-0.0210399,-0.0294472	0.00403156,0.0126714	6.7445,1.69615	0.0130037	0.0130044
2	rs13034009	22532654	T,T	A,A	0.597416,0.867063	-0.021363,-0.0278932	0.00403156,0.0125908	6.93378,1.5729	0.0128602	0.0128611
2	rs12712388	22546631	A,A	G,G	0.605368,0.869048	-0.02156,-0.0289152	0.00404514,0.0126714	7.00747,1.64794	0.0126146	0.0126156
2	rs8179610	22500090	T,T	G,G	0.510934,0.240079	0.016557,0.0266699	0.00395525,0.0100079	4.54697,2.11343	0.0122087	0.0122089
2	rs35747121	22496563	G,G	C,C	0.510934,0.239087	0.0165093,0.0268258	0.00395525,0.0100221	4.52395,2.12867	0.0121833	0.0121835
2	rs56215556	22497603	A,A	G,G	0.50994,0.240079	0.0165086,0.0266375	0.00395508,0.0100079	4.52395,2.10926	0.0117659	0.0117661
2	rs7600146	22543347	T,T	G,G	0.601392,0.860119	-0.0212471,-0.0287558	0.0040382,0.0123238	6.84506,1.70709	0.0106486	0.0106495
2	rs7577884	22439908	G,G	T,T	0.39662,0.05754	0.0181892,0.03802	0.00404163,0.0183564	5.16871,1.41637	0.0106466	0.010647
2	rs4073950	22463414	T,T	C,C	0.424453,0.059524	0.018817,0.0391813	0.00400022,0.0180669	5.59324,1.52133	0.0105656	0.010566
2	rs4073935	22462325	T,T	C,C	0.425447,0.059524	0.0188586,0.0385775	0.003999,0.0180669	5.61848,1.48492	0.010513	0.0105134
2	rs6722965	22438300	C,C	T,T	0.397614,0.05754	0.0180429,0.0385433	0.00403991,0.0183564	5.09892,1.44669	0.0100183	0.0100187
2	rs4527234	22518660	A,A	T,T	0.497018,0.141865	0.0165057,0.0335264	0.00395437,0.0122515	4.52395,2.20696	0.00744539	0.0074455
2	rs4665499	22519406	A,A	G,G	0.497018,0.141865	0.0165057,0.0331653	0.00395437,0.0122515	4.52395,2.16823	0.00691089	0.006911
2	rs10176964	22493247	C,C	T,T	0.452286,0.059524	0.0172574,0.046662	0.00397243,0.0180669	4.85472,2.00869	0.00670634	0.00670653
2	rs6739738	22522833	T,T	C,C	0.497018,0.142857	0.0163675,0.0333745	0.00395437,0.0122159	4.45755,2.20107	0.00669279	0.00669289
2	rs6748263	22477818	A,A	G,G	0.45328,0.058532	0.0175766,0.0451634	0.00397168,0.0182097	5.01672,1.88168	0.00629276	0.00629296
2	rs10182358	22492802	A,A	G,G	0.454274,0.059524	0.0171609,0.0465533	0.00397094,0.0180669	4.80997,2.00112	0.00606388	0.00606406
2	rs10181985	22492399	A,A	G,G	0.452286,0.059524	0.0172279,0.045951	0.00397243,0.0180669	4.84003,1.95945	0.0059796	0.00597977
2	rs12052648	22535566	C,C	A,A	0.497018,0.140873	0.0160912,0.0330203	0.00395437,0.0122874	4.32632,2.14251	0.00520869	0.00520878
2	rs4665501	22546151	T,T	G,G	0.405567,0.141865	0.0199466,0.0281894	0.00402677,0.0122515	6.13732,1.66964	0.00511273	0.00511312
2	rs4635553	22440788	C,C	T,T	0.399602,0.05754	0.0172031,0.0363438	0.00403651,0.0183564	4.69313,1.32135	0.00487649	0.00487669
2	rs10172121	22452371	C,C	A,A	0.423459,0.087302	0.0191782,0.0218064	0.00400146,0.0151435	5.78392,0.824277	0.00452612	0.00452647
2	rs59145082	22535258	G,G	A,A	0.496024,0.141865	0.0159533,0.0325699	0.00395442,0.0122515	4.26149,2.10512	0.00436554	0.00436561
2	rs4665177	22537264	A,A	C,C	0.497018,0.143849	0.0159103,0.0325821	0.00395437,0.0121808	4.24148,2.12636	0.00433487	0.00433495
2	rs4581924	22540646	T,T	C,C	0.49503,0.142857	0.0160012,0.032238	0.00395449,0.0122159	4.28379,2.08015	0.00425111	0.00425119
2	rs10193722	22439514	C,C	A,A	0.536779,0.085317	0.0171527,0.0216843	0.00396504,0.0153021	4.8186,0.805602	0.00401375	0.00401386
2	rs6721577	22433763	T,T	A,A	0.399602,0.084325	0.0180707,0.0228013	0.00403651,0.0153835	5.12052,0.859215	0.0035461	0.00354635
2	rs117152408	23233238	NA,G	NA,A	NA,0.987103	NA,0.121833	NA,0.0378862	NA,2.88571	0.00352135	0.00352498
2	rs6720064	22438402	G,G	A,A	0.402584,0.084325	0.0178675,0.0222309	0.00403156,0.0153835	5.02963,0.828493	0.00351977	0.00352
2	rs4362588	22443343	C,C	T,T	0.39662,0.060516	0.0169008,0.0351876	0.00404163,0.0179276	4.53857,1.30387	0.00349706	0.00349721
2	rs11124327	22450730	T,T	C,C	0.538767,0.089286	0.0168661,0.0207453	0.00396624,0.0149906	4.67473,0.778863	0.0033507	0.00335079
2	rs6759922	22450249	A,A	G,G	0.540755,0.088294	0.0168289,0.0218834	0.0039675,0.0150664	4.65393,0.834536	0.00334516	0.00334525
2	rs10187728	22464538	A,A	G,G	0.540755,0.087302	0.0166917,0.0231053	0.0039675,0.0151435	4.58725,0.895951	0.00330934	0.00330943
2	rs13387284	22448133	A,A	G,G	0.538767,0.087302	0.0168661,0.0208515	0.00396624,0.0151435	4.67473,0.77331	0.00324767	0.00324777
2	rs13387644	22448443	A,A	G,G	0.537773,0.087302	0.0167264,0.0215193	0.00396563,0.0151435	4.60789,0.8088	0.0031996	0.00319969
2	rs11124322	22442392	A,A	G,G	0.532803,0.087302	0.0167273,0.0209753	0.00396284,0.0151435	4.61408,0.779834	0.00316118	0.00316127
2	rs4073951	22463471	T,T	C,C	0.540755,0.087302	0.0166917,0.0226131	0.0039675,0.0151435	4.58725,0.868472	0.00315526	0.00315535
2	rs7424912	22465083	A,A	C,C	0.540755,0.087302	0.0166018,0.0232799	0.0039675,0.0151435	4.54384,0.905795	0.0031405	0.00314059
2	rs4549121	22459087	T,T	C,C	0.425447,0.087302	0.0188586,0.0211828	0.003999,0.0151435	5.61848,0.790825	0.00308152	0.00308179
2	rs4258826	22455419	G,G	A,A	0.534791,0.087302	0.0167663,0.0212842	0.00396391,0.0151435	4.63088,0.796223	0.00307056	0.00307065
2	rs4416248	22455521	A,A	G,G	0.537773,0.089286	0.0168209,0.0212276	0.00396563,0.0149906	4.65393,0.804765	0.00304531	0.0030454
2	rs7599198	22451138	T,T	A,A	0.539761,0.089286	0.0168262,0.0211682	0.00396686,0.0149906	4.65393,0.801558	0.00295784	0.00295793
2	rs10171148	22466171	A,A	C,C	0.537773,0.08631	0.0164096,0.0244075	0.00396563,0.0152221	4.45544,0.963215	0.00288609	0.00288617
2	rs4330131	22445880	A,A	G,G	0.535785,0.087302	0.0166789,0.0210623	0.00396447,0.0151435	4.58725,0.784434	0.00275144	0.00275152
2	rs4321395	22444221	A,A	G,G	0.535785,0.087302	0.0165418,0.0209753	0.00396447,0.0151435	4.52109,0.779834	0.00245559	0.00245566
2	rs7559944	22466025	C,C	A,A	0.536779,0.087302	0.0162702,0.0236631	0.00396504,0.0151435	4.3903,0.927567	0.00245558	0.00245566
2	rs5015511	22546852	A,A	G,G	0.469185,0.12996	0.0189883,0.0247478	0.00396183,0.0127124	5.78392,1.28764	0.00229039	0.00229056
2	rs12052907	22503042	T,T	A,A	0.513917,0.369048	0.0175065,0.0137973	0.00395583,0.00885857	5.01672,0.923176	0.00213244	0.00213256
2	rs11676365	22491168	C,C	T,T	0.489066,0.205357	0.0160043,0.0198308	0.00395525,0.0105819	4.28379,1.2152	0.00196673	0.00196682
2	rs12464234	22490166	C,C	T,T	0.491054,0.207341	0.0160935,0.0194238	0.00395493,0.0105443	4.32632,1.18403	0.00190412	0.00190421
2	rs713514	23175970	T,T	C,C	0.819085,0.890873	0.0181618,-0.030086	0.00513615,0.0137097	3.39134,1.54975	0.00188535	0.00189289
2	rs191981370	22721763	NA,T	NA,G	NA,0.982143	NA,-0.091755	NA,0.0322783	NA,2.34927	0.00181551	0.00181665
2	rs6726012	22431291	T,T	G,G	0.540755,0.087302	0.0160535,0.0203521	0.0039675,0.0151435	4.28363,0.747227	0.00167682	0.00167688
2	rs10211373	22479075	C,C	T,T	0.489066,0.206349	0.01623,0.0179649	0.00395525,0.010563	4.3903,1.05065	0.00166652	0.0016666
2	rs1554269	22431122	G,G	C,C	0.540755,0.087302	0.0160063,0.0206756	0.0039675,0.0151435	4.26158,0.76408	0.00166575	0.00166581
2	rs12616120	22439743	T,T	C,C	0.542744,0.240079	0.0164702,0.00866615	0.00396883,0.0100079	4.47802,0.412821	0.00164374	0.00164381
2	rs7585241	22539355	A,A	G,G	0.594433,0.752976	-0.0212448,-0.00875826	0.00402677,0.00991158	6.87906,0.423784	0.0016313	0.00163192
```
