## Supplementary material for "Characterization of shared and ancestry-specific signals driving complex traits using multi-ancestry fine-mapping": susiex_nc3.cs80.snp

```
BP	SNP	PIP(CS1)	LogBF(CS1,Pop1)	LogBF(CS1,Pop2)	PIP(CS2)	LogBF(CS2,Pop1)	LogBF(CS2,Pop2)
22250395	rs11900776	1.8673e-08	-1.8725	-1.88961e-10	2.61677e-05	-1.89794	-1.88961e-10
22253468	rs17043287	1.88484e-08	-1.86315	-1.88961e-10	2.61614e-05	-1.89818	-1.88961e-10
22255178	rs383864	3.03876e-08	-1.75961	0.37407	5.06851e-05	-1.72607	0.489241
22256609	rs79819188	4.30954e-08	-1.70166e-10	-1.03616	6.46862e-05	-1.70166e-10	-0.992914
22256806	rs79121254	7.38917e-09	-1.89255	-0.907007	1.14987e-05	-1.89339	-0.826837
22257050	rs328606	1.88028e-08	-1.86557	-1.88961e-10	2.66637e-05	-1.87916	-1.88961e-10
22257564	rs111590471	1.87722e-08	-1.8672	-1.88961e-10	2.61594e-05	-1.89825	-1.88961e-10
22258867	rs34166885	2.13663e-08	-1.73776	-1.88961e-10	3.0659e-05	-1.73953	-1.88961e-10
22258990	rs80014100	4.60848e-08	-1.70166e-10	-0.969092	6.91944e-05	-1.70166e-10	-0.925543
22259747	rs2338780	1.86659e-08	-1.87288	-1.88961e-10	2.61792e-05	-1.8975	-1.88961e-10
22260339	rs112614057	1.88097e-08	-1.86521	-1.88961e-10	2.61596e-05	-1.89824	-1.88961e-10
22260344	rs1400830	1.86325e-08	-1.87467	-1.88961e-10	2.61718e-05	-1.89778	-1.88961e-10
22260435	rs78013709	1.88097e-08	-1.86521	-1.88961e-10	2.61596e-05	-1.89824	-1.88961e-10
22260692	rs328602	1.8907e-08	-1.86004	-1.88961e-10	2.6778e-05	-1.87488	-1.88961e-10
22261091	rs76110237	2.76268e-08	-1.48079	-1.88961e-10	3.75461e-05	-1.53689	-1.88961e-10
22261932	rs328599	1.87834e-08	-1.8666	-1.88961e-10	2.66427e-05	-1.87995	-1.88961e-10
22262178	rs167881	1.88859e-08	-1.86116	-1.88961e-10	2.67546e-05	-1.87576	-1.88961e-10
22262717	rs328596	1.88447e-08	-1.86335	-1.88961e-10	2.67093e-05	-1.87745	-1.88961e-10
22262907	rs11895337	1.86148e-08	-1.87562	-1.88961e-10	2.61685e-05	-1.89791	-1.88961e-10
22263152	rs11896533	1.87817e-08	-1.86669	-1.88961e-10	2.61593e-05	-1.89826	-1.88961e-10
22263424	rs7574060	1.86325e-08	-1.87467	-1.88961e-10	2.61718e-05	-1.89778	-1.88961e-10
22263589	rs328595	1.88651e-08	-1.86226	-1.88961e-10	2.67317e-05	-1.87661	-1.88961e-10
22264085	rs328594	1.88447e-08	-1.86335	-1.88961e-10	2.67093e-05	-1.87745	-1.88961e-10
22264149	rs328593	1.88651e-08	-1.86226	-1.88961e-10	2.67317e-05	-1.87661	-1.88961e-10
22265194	rs328589	1.88783e-08	-1.86156	-1.88961e-10	2.69955e-05	-1.86679	-1.88961e-10
22265549	rs72899782	1.84045e-08	-1.88698	-1.88961e-10	2.61634e-05	-1.8981	-1.88961e-10
22265677	rs7564855	1.86148e-08	-1.87562	-1.88961e-10	2.61685e-05	-1.89791	-1.88961e-10
22265904	rs148242323	4.09213e-08	-1.70166e-10	-1.08793	5.98951e-05	-1.70166e-10	-1.06987
22266313	rs114585145	2.17937e-07	0.584632	-1.88961e-10	0.000186774	0.0674389	-1.88961e-10
22266994	rs77409857	1.87359e-08	-1.86913	-1.88961e-10	2.61609e-05	-1.8982	-1.88961e-10
22267216	rs59749801	1.85682e-08	-1.87812	-1.88961e-10	2.6162e-05	-1.89815	-1.88961e-10
22267245	rs74702515	4.17229e-08	-1.70166e-10	-1.06853	6.05426e-05	-1.70166e-10	-1.05911
22267393	rs76187691	1.9792e-08	-1.8143	-1.88961e-10	3.04678e-05	-1.74579	-1.88961e-10
22267906	rs12994641	1.84442e-08	-1.88483	-1.88961e-10	2.61659e-05	-1.89801	-1.88961e-10
22268442	rs57238571	1.84321e-08	-1.88548	-1.88961e-10	2.61685e-05	-1.89791	-1.88961e-10
22269195	rs59013148	1.84204e-08	-1.88612	-1.88961e-10	2.61715e-05	-1.89779	-1.88961e-10
22269947	rs117409936	3.72195e-08	-1.70166e-10	-1.18274	5.37414e-05	-1.70166e-10	-1.17828
22270669	rs140163372	5.67804e-08	-0.760385	-1.88961e-10	3.46532e-05	-1.61707	-1.88961e-10
22270696	rs143883016	3.63201e-08	-1.70166e-10	-1.2072	5.22733e-05	-1.70166e-10	-1.20598
22271304	rs72899788	1.83163e-08	-1.89178	-1.88961e-10	2.61975e-05	-1.8968	-1.88961e-10
22271344	rs78281505	3.92818e-07	1.17377	-1.88961e-10	0.00119265	1.92147	-1.88961e-10
22272374	rs142304785	2.09093e-08	-1.75938	-1.88961e-10	3.27299e-05	-1.67417	-1.88961e-10
22272866	rs77158023	6.63085e-08	-0.605259	-1.88961e-10	6.6006e-05	-0.972716	-1.88961e-10
22274103	rs328518	1.88447e-08	-1.86335	-1.88961e-10	2.67093e-05	-1.87745	-1.88961e-10
22274209	rs11891619	1.83365e-08	-1.89069	-1.88961e-10	2.62117e-05	-1.89626	-1.88961e-10
22274537	rs328508	1.85897e-08	-1.87697	-1.88961e-10	2.644e-05	-1.88759	-1.88961e-10
22278550	rs71437430	4.84815e-08	-1.08561	0.16722	4.44246e-05	-1.39041	0.0217418
22278621	rs2860211	1.8672e-08	-1.87255	-1.88961e-10	2.65244e-05	-1.8844	-1.88961e-10
22278686	rs2918982	1.86216e-08	-1.87525	-1.88961e-10	2.64724e-05	-1.88636	-1.88961e-10
22279800	rs428773	1.87455e-08	-1.86862	-1.88961e-10	2.6602e-05	-1.88148	-1.88961e-10
22280628	rs437834	1.87271e-08	-1.86961	-1.88961e-10	2.65824e-05	-1.88221	-1.88961e-10
22281547	rs114057167	2.1405e-08	-1.73595	-1.88961e-10	3.10511e-05	-1.72683	-1.88961e-10
22282265	rs74529430	4.49759e-08	-1.70166e-10	-0.993449	6.28075e-05	-1.70166e-10	-1.02239
22282828	rs7565058	1.86148e-08	-1.87562	-1.88961e-10	2.61685e-05	-1.89791	-1.88961e-10
22283148	rs446052	1.88321e-08	-1.86401	-1.88961e-10	2.66396e-05	-1.88006	-1.88961e-10
22283389	rs6746816	2.90109e-08	-1.4319	-1.88961e-10	4.36863e-05	-1.38543	-1.88961e-10
22283710	rs401969	1.87834e-08	-1.8666	-1.88961e-10	2.66427e-05	-1.87995	-1.88961e-10
22283821	rs401045	1.88124e-08	-1.86506	-1.88961e-10	2.66193e-05	-1.88083	-1.88961e-10
22283986	rs10180600	5.89968e-09	-1.81078	-1.2139	9.17737e-06	-1.73803	-1.20769
22284370	rs585953	1.83435e-08	-1.8903	-1.88961e-10	2.61992e-05	-1.89673	-1.88961e-10
22286340	rs328554	1.87834e-08	-1.8666	-1.88961e-10	2.66427e-05	-1.87995	-1.88961e-10
22287234	rs1517721	1.84823e-08	-1.88277	-1.88961e-10	2.61607e-05	-1.8982	-1.88961e-10
22287947	rs328557	1.8514e-08	-1.88105	-1.88961e-10	2.63654e-05	-1.89041	-1.88961e-10
22288854	rs72795999	1.82417e-08	-1.89587	-1.88961e-10	2.64282e-05	-1.88803	-1.88961e-10
22289430	rs7579878	1.83681e-08	-1.88896	-1.88961e-10	2.61938e-05	-1.89694	-1.88961e-10
22289729	rs328560	1.84295e-08	-1.88562	-1.88961e-10	2.62608e-05	-1.89439	-1.88961e-10
22289734	rs72796000	2.27179e-08	-1.67642	-1.88961e-10	2.8385e-05	-1.8166	-1.88961e-10
22289792	rs78529007	3.74406e-08	-1.70166e-10	-1.17682	5.94596e-05	-1.70166e-10	-1.07717
22290819	rs328563	1.84942e-08	-1.88212	-1.88961e-10	2.63465e-05	-1.89113	-1.88961e-10
22291137	rs328564	1.85512e-08	-1.87904	-1.88961e-10	2.64016e-05	-1.88904	-1.88961e-10
22291260	rs328565	1.8508e-08	-1.88137	-1.88961e-10	2.63596e-05	-1.89063	-1.88961e-10
22291446	rs11887187	1.83978e-08	-1.88734	-1.88961e-10	2.61788e-05	-1.89751	-1.88961e-10
22291725	rs147732475	2.15722e-08	-1.72817	-1.88961e-10	3.74102e-05	-1.54052	-1.88961e-10
22291854	rs149143527	1.61295e-07	-1.70166e-10	0.28366	0.000291925	-1.70166e-10	0.514036
22292776	rs6742413	1.8463e-08	-1.88381	-1.88961e-10	2.61703e-05	-1.89784	-1.88961e-10
22293531	rs328570	1.87532e-08	-1.86821	-1.88961e-10	2.65592e-05	-1.88309	-1.88961e-10
22295779	rs1829284	1.85581e-08	-1.87867	-1.88961e-10	2.61593e-05	-1.89826	-1.88961e-10
22296319	rs2339406	1.86989e-08	-1.87111	-1.88961e-10	2.65051e-05	-1.88513	-1.88961e-10
22296423	rs72913413	1.85581e-08	-1.87867	-1.88961e-10	2.61593e-05	-1.89826	-1.88961e-10
22296565	rs78826316	2.60315e-08	-1.54027	-1.88961e-10	4.73145e-05	-1.30565	-1.88961e-10
22297953	rs328546	1.86294e-08	-1.87484	-1.88961e-10	2.64376e-05	-1.88768	-1.88961e-10
22299044	rs79388936	1.82223e-08	-1.89693	-1.88961e-10	2.66126e-05	-1.88108	-1.88961e-10
22299170	rs167880	2.01982e-08	-1.79398	-1.88961e-10	2.81794e-05	-1.82387	-1.88961e-10
22299361	rs172925	2.01982e-08	-1.79398	-1.88961e-10	2.81794e-05	-1.82387	-1.88961e-10
22300211	rs186624	2.00873e-08	-1.79949	-1.88961e-10	2.8049e-05	-1.82851	-1.88961e-10
22300243	rs328545	2.00873e-08	-1.79949	-1.88961e-10	2.8049e-05	-1.82851	-1.88961e-10
22300676	rs328544	1.99764e-08	-1.80502	-1.88961e-10	2.79192e-05	-1.83315	-1.88961e-10
22300790	rs75060779	1.91964e-08	-1.84485	-1.88961e-10	2.95301e-05	-1.77705	-1.88961e-10
22302013	rs328539	4.18454e-08	-0.467069	-0.598525	3.52753e-05	-0.972424	-0.626857
22304246	rs76109578	2.24531e-08	-0.643301	-1.04485	2.57539e-05	-0.753816	-1.16006
22304745	rs117362568	7.25313e-08	-1.70166e-10	-0.515557	0.000126147	-1.70166e-10	-0.325011
22306559	rs7603893	1.98535e-08	-1.8112	-1.88961e-10	2.69025e-05	-1.87024	-1.88961e-10
22306729	rs610881	2.01608e-08	-1.79584	-1.88961e-10	2.81354e-05	-1.82543	-1.88961e-10
22306880	rs143106234	3.64831e-08	-1.70166e-10	-1.20273	5.19987e-05	-1.70166e-10	-1.21124
22308177	rs328525	2.09251e-08	-1.75863	-1.88961e-10	2.92639e-05	-1.78611	-1.88961e-10
22308656	rs328526	1.83553e-08	-1.88966	-1.88961e-10	3.14559e-05	-1.71388	-1.88961e-10
22308756	rs115256181	4.01713e-07	1.19616	-1.88961e-10	0.000458048	0.964513	-1.88961e-10
22308957	rs142859078	1.82331e-08	-1.89634	-1.88961e-10	2.67153e-05	-1.87723	-1.88961e-10
22309028	rs80152594	2.45613e-08	-1.59841	-1.88961e-10	4.55072e-05	-1.34459	-1.88961e-10
22309134	rs328527	2.03646e-08	-1.78578	-1.88961e-10	2.85648e-05	-1.81029	-1.88961e-10
22309547	rs6543654	2.00667e-08	-1.80051	-1.88961e-10	2.70686e-05	-1.86409	-1.88961e-10
22311856	rs328530	5.43322e-09	-1.89774	-1.20931	9.11558e-06	-1.74732	-1.20516
22311954	rs143493782	2.16396e-08	-1.72505	-1.88961e-10	3.47385e-05	-1.61461	-1.88961e-10
22312275	rs138996144	2.72115e-08	-1.49593	-1.88961e-10	5.68253e-05	-1.12248	-1.88961e-10
22313251	rs2338772	2.06456e-08	-1.77207	-1.88961e-10	2.9051e-05	-1.79341	-1.88961e-10
22314106	rs414084	2.01989e-08	-1.79395	-1.88961e-10	2.82986e-05	-1.81965	-1.88961e-10
22314363	rs435511	2.01608e-08	-1.79584	-1.88961e-10	2.81354e-05	-1.82543	-1.88961e-10
22314366	rs6709372	2.0093e-08	-1.79921	-1.88961e-10	2.69639e-05	-1.86796	-1.88961e-10
22314523	rs383839	2.01608e-08	-1.79584	-1.88961e-10	2.81354e-05	-1.82543	-1.88961e-10
22314596	rs431488	1.98682e-08	-1.81046	-1.88961e-10	2.80608e-05	-1.82809	-1.88961e-10
22316886	rs78882484	3.78144e-08	-1.70166e-10	-1.16689	5.20545e-05	-1.70166e-10	-1.21017
22318111	rs417634	2.01321e-08	-1.79726	-1.88961e-10	2.82772e-05	-1.82041	-1.88961e-10
22318626	rs430047	2.01321e-08	-1.79726	-1.88961e-10	2.82772e-05	-1.82041	-1.88961e-10
22318820	rs76017312	4.5506e-08	-1.70166e-10	-0.981732	6.1344e-05	-1.70166e-10	-1.04597
22319791	rs115113924	1.877e-08	-1.86732	-1.88961e-10	2.61782e-05	-1.89754	-1.88961e-10
22321399	rs369591	2.03646e-08	-1.78578	-1.88961e-10	2.85648e-05	-1.81029	-1.88961e-10
22322723	rs2056204	5.50133e-09	-1.89714	-1.19744	7.82206e-06	-1.89783	-1.20768
22323112	rs143133891	1.84302e-08	-1.88559	-1.88961e-10	2.64566e-05	-1.88695	-1.88961e-10
22323150	rs434091	2.03255e-08	-1.7877	-1.88961e-10	2.85163e-05	-1.81199	-1.88961e-10
22323262	rs2165093	3.68562e-08	-1.70166e-10	-1.19255	5.23274e-05	-1.70166e-10	-1.20494
22323499	rs392216	2.13892e-08	-1.73669	-1.88961e-10	3.31771e-05	-1.6606	-1.88961e-10
22323808	rs364963	2.13892e-08	-1.73669	-1.88961e-10	3.31771e-05	-1.6606	-1.88961e-10
22324501	rs62134631	1.83495e-08	-1.88997	-1.88961e-10	2.70281e-05	-1.86559	-1.88961e-10
22324635	rs57167296	2.02616e-08	-1.79085	-1.88961e-10	2.95207e-05	-1.77737	-1.88961e-10
22325404	rs77779344	2.08898e-08	-1.76031	-1.88961e-10	2.96326e-05	-1.77359	-1.88961e-10
22325628	rs402062	2.08803e-08	-1.76077	-1.88961e-10	2.92078e-05	-1.78803	-1.88961e-10
22325795	rs388065	2.14455e-08	-1.73406	-1.88961e-10	3.3283e-05	-1.65742	-1.88961e-10
22326252	rs72903310	2.00265e-08	-1.80252	-1.88961e-10	2.66557e-05	-1.87946	-1.88961e-10
22326849	rs140218322	3.54693e-08	-1.23091	-1.88961e-10	4.14757e-05	-1.43735	-1.88961e-10
22326976	rs72798110	2.82858e-08	-1.45722	-1.88961e-10	3.18509e-05	-1.7014	-1.88961e-10
22327833	rs78812672	4.05635e-08	-1.48675	0.390039	7.37859e-05	-1.55462	0.693325
22328501	rs79340605	2.71549e-08	-0.529976	-0.968042	4.18952e-05	-0.686577	-0.740714
22328787	rs148772773	3.91961e-08	-1.131	-1.88961e-10	5.76708e-05	-1.10771	-1.88961e-10
22329472	rs328516	2.84979e-08	-1.44974	-1.88961e-10	5.57313e-05	-1.14192	-1.88961e-10
22330006	rs17043412	3.8664e-08	-1.14467	-1.88961e-10	5.68761e-05	-1.12159	-1.88961e-10
22331513	rs113617644	3.93553e-08	-1.12694	-1.88961e-10	5.94384e-05	-1.07752	-1.88961e-10
22331818	rs328514	4.10445e-08	-1.08492	-1.88961e-10	6.20707e-05	-1.03419	-1.88961e-10
22332311	rs115783845	1.82458e-08	-1.89564	-1.88961e-10	2.61933e-05	-1.89696	-1.88961e-10
22332665	rs114383384	1.82969e-08	-1.89285	-1.88961e-10	2.61642e-05	-1.89807	-1.88961e-10
22333492	rs79737144	1.8267e-08	-1.89448	-1.88961e-10	2.61766e-05	-1.8976	-1.88961e-10
22334215	rs59794300	3.6148e-08	-1.70166e-10	-1.21196	5.19537e-05	-1.70166e-10	-1.21211
22334405	rs75638159	2.73217e-08	-1.49189	-1.88961e-10	4.67859e-05	-1.31688	-1.88961e-10
22335221	rs192318842	3.7447e-08	-1.17665	-1.88961e-10	7.63851e-05	-0.826675	-1.88961e-10
22335513	rs7560685	3.13081e-08	-1.3557	-1.88961e-10	4.25667e-05	-1.41139	-1.88961e-10
22335940	rs7561156	2.68995e-08	-1.50747	-1.88961e-10	4.5921e-05	-1.33554	-1.88961e-10
22336150	rs7576134	2.70341e-08	-1.50248	-1.88961e-10	4.61967e-05	-1.32955	-1.88961e-10
22336757	rs4533497	2.70341e-08	-1.50248	-1.88961e-10	4.61967e-05	-1.32955	-1.88961e-10
22336964	rs2138885	2.71839e-08	-1.49695	-1.88961e-10	4.65036e-05	-1.32293	-1.88961e-10
22337660	rs115381616	3.73069e-08	-1.1804	-1.88961e-10	5.48497e-05	-1.15787	-1.88961e-10
22337782	rs77877914	2.13714e-08	-1.73752	-1.88961e-10	2.67585e-05	-1.87561	-1.88961e-10
22338275	rs72798112	1.85523e-08	-1.87898	-1.88961e-10	2.75153e-05	-1.84772	-1.88961e-10
22338464	rs72903324	2.39832e-08	-1.62222	-1.88961e-10	3.28235e-05	-1.67132	-1.88961e-10
22338504	rs72914865	2.71566e-08	-1.49796	-1.88961e-10	4.2054e-05	-1.42351	-1.88961e-10
22338789	rs72914868	2.42678e-08	-1.61042	-1.88961e-10	3.31769e-05	-1.66061	-1.88961e-10
22339004	rs11897199	2.38013e-08	-1.62984	-1.88961e-10	3.25978e-05	-1.67822	-1.88961e-10
22340076	rs147998765	1.82611e-08	-1.8948	-1.88961e-10	2.61804e-05	-1.89745	-1.88961e-10
22340232	rs79397618	1.82328e-08	-1.89636	-1.88961e-10	2.6209e-05	-1.89636	-1.88961e-10
22341281	rs77905772	2.1435e-08	-1.73455	-1.88961e-10	4.08102e-05	-1.45353	-1.88961e-10
22341567	rs116266732	1.91122e-08	-1.84925	-1.88961e-10	2.67749e-05	-1.875	-1.88961e-10
22341595	rs75076413	2.35399e-08	-1.64088	-1.88961e-10	3.22738e-05	-1.68821	-1.88961e-10
22341890	rs60231829	2.35399e-08	-1.64088	-1.88961e-10	3.22738e-05	-1.68821	-1.88961e-10
22343092	rs72914870	2.72255e-08	-1.49542	-1.88961e-10	4.16453e-05	-1.43327	-1.88961e-10
22343543	rs72914872	2.31934e-08	-1.65571	-1.88961e-10	3.22278e-05	-1.68963	-1.88961e-10
22344144	rs79827527	2.22201e-08	-1.69858	-1.88961e-10	3.18246e-05	-1.70222	-1.88961e-10
22345007	rs144881615	1.8229e-08	-1.89656	-1.88961e-10	2.62148e-05	-1.89614	-1.88961e-10
22345218	rs80302722	2.48755e-08	-1.58569	-1.88961e-10	3.57481e-05	-1.58597	-1.88961e-10
22345742	rs7581478	2.3634e-08	-1.63689	-1.88961e-10	3.30592e-05	-1.66416	-1.88961e-10
22346047	rs75666265	1.82372e-08	-1.89611	-1.88961e-10	2.62031e-05	-1.89659	-1.88961e-10
22346160	rs142113730	5.83367e-08	-1.70166e-10	-0.733345	8.48785e-05	-1.70166e-10	-0.721242
22346284	rs77897900	4.19663e-08	-1.70166e-10	-1.06271	5.91665e-05	-1.70166e-10	-1.08211
22346335	rs78906678	1.82328e-08	-1.89636	-1.88961e-10	2.6209e-05	-1.89636	-1.88961e-10
22347110	rs75903704	4.18229e-08	-1.70166e-10	-1.06613	6.54527e-05	-1.70166e-10	-0.981135
22347500	rs11693526	1.15471e-08	-1.18842	-1.16472	1.08936e-05	-1.58346	-1.19083
22347824	rs1517718	3.42515e-08	-1.26585	-1.88961e-10	5.02884e-05	-1.24469	-1.88961e-10
22347976	rs115675621	2.60749e-07	0.763981	-1.88961e-10	0.000326541	0.626093	-1.88961e-10
22348451	rs1589112	4.75164e-08	-0.938501	-1.88961e-10	0.000140949	-0.214063	-1.88961e-10
22348539	rs7601596	2.43774e-08	-1.60592	-1.88961e-10	3.3313e-05	-1.65651	-1.88961e-10
22349477	rs77254103	1.82611e-08	-1.8948	-1.88961e-10	2.61804e-05	-1.89745	-1.88961e-10
22349878	rs11899066	3.48355e-08	-1.24894	-1.88961e-10	5.11602e-05	-1.2275	-1.88961e-10
22350170	rs78762817	2.19285e-08	-1.71179	-1.88961e-10	3.46935e-05	-1.61591	-1.88961e-10
22350767	rs142791948	2.60351e-07	0.762455	-1.88961e-10	0.000326056	0.624608	-1.88961e-10
22352286	rs72798114	1.87922e-08	-1.86614	-1.88961e-10	2.80653e-05	-1.82793	-1.88961e-10
22352801	rs7563948	3.12138e-08	-1.35872	-1.88961e-10	4.37444e-05	-1.3841	-1.88961e-10
22353444	rs147417419	1.86378e-08	-1.87439	-1.88961e-10	3.08151e-05	-1.73446	-1.88961e-10
22354284	rs150575795	2.40562e-08	-1.61918	-1.88961e-10	3.45712e-05	-1.61944	-1.88961e-10
22354357	rs78908507	1.98446e-08	-1.81164	-1.88961e-10	2.87385e-05	-1.80422	-1.88961e-10
22354457	rs76120119	2.29801e-08	-1.66495	-1.88961e-10	3.12254e-05	-1.72123	-1.88961e-10
22355019	rs74708114	2.30573e-08	-1.66159	-1.88961e-10	3.13168e-05	-1.71831	-1.88961e-10
22355025	rs2203742	2.45807e-08	-1.59762	-1.88961e-10	3.43136e-05	-1.62692	-1.88961e-10
22355701	rs138926931	2.56151e-08	-1.55639	-1.88961e-10	3.70556e-05	-1.55004	-1.88961e-10
22356457	rs74637054	2.3868e-08	-1.62704	-1.88961e-10	4.35843e-05	-1.38776	-1.88961e-10
22356571	rs72914894	2.99808e-08	-1.39902	-1.88961e-10	5.95825e-05	-1.0751	-1.88961e-10
22357246	rs116211838	1.84272e-08	-1.88575	-1.88961e-10	2.6167e-05	-1.89796	-1.88961e-10
22357998	rs6711820	2.81246e-08	-1.46293	-1.88961e-10	4.18697e-05	-1.4279	-1.88961e-10
22358064	rs1517717	3.81957e-08	-1.15685	-1.88961e-10	5.8428e-05	-1.09467	-1.88961e-10
22358341	rs1517716	3.03314e-08	-1.38739	-1.88961e-10	5.86639e-05	-1.09064	-1.88961e-10
22358342	rs1517715	3.03314e-08	-1.38739	-1.88961e-10	5.86639e-05	-1.09064	-1.88961e-10
22358469	rs115214034	1.82044e-08	-1.89791	-1.88961e-10	2.62828e-05	-1.89355	-1.88961e-10
22358511	rs184045314	1.82044e-08	-1.89791	-1.88961e-10	2.62828e-05	-1.89355	-1.88961e-10
22359080	rs75682351	1.82044e-08	-1.89791	-1.88961e-10	2.62828e-05	-1.89355	-1.88961e-10
22359781	rs114663755	1.82028e-08	-1.898	-1.88961e-10	2.62918e-05	-1.8932	-1.88961e-10
22359795	rs76565622	3.1073e-08	-1.36324	-1.88961e-10	7.36571e-05	-0.863042	-1.88961e-10
22360697	rs146579728	2.72854e-08	-1.49322	-1.88961e-10	4.41e-05	-1.376	-1.88961e-10
22360892	rs78378915	2.79803e-08	-1.46807	-1.88961e-10	4.16464e-05	-1.43325	-1.88961e-10
22361236	rs111720952	2.97939e-08	-1.40527	-1.88961e-10	5.73574e-05	-1.11316	-1.88961e-10
22362651	rs75267300	1.82028e-08	-1.898	-1.88961e-10	2.62918e-05	-1.8932	-1.88961e-10
22362970	rs142317903	4.37564e-08	-1.70166e-10	-1.02094	5.99008e-05	-1.70166e-10	-1.06977
22363413	rs6735395	2.96077e-08	-1.41154	-1.88961e-10	5.69051e-05	-1.12108	-1.88961e-10
22363508	rs6722493	3.21024e-08	-1.33065	-1.88961e-10	6.29782e-05	-1.01967	-1.88961e-10
22363625	rs35911052	2.51377e-08	-1.57521	-1.88961e-10	4.52151e-05	-1.35103	-1.88961e-10
22363973	rs58745180	1.92182e-08	-1.84372	-1.88961e-10	2.66077e-05	-1.88126	-1.88961e-10
22364469	rs75905462	1.83258e-08	-1.89127	-1.88961e-10	3.0328e-05	-1.75039	-1.88961e-10
22365789	rs58347787	2.39382e-08	-1.6241	-1.88961e-10	4.29868e-05	-1.40157	-1.88961e-10
22366124	rs1554274	1.42143e-07	0.987172	-0.829911	0.000345628	1.48887	-0.805966
22367162	rs17043432	2.63624e-08	-1.52764	-1.88961e-10	4.93822e-05	-1.26287	-1.88961e-10
22367192	rs76816035	2.52006e-08	-1.57271	-1.88961e-10	4.16871e-05	-1.43227	-1.88961e-10
22367651	rs145580937	1.84502e-08	-1.8845	-1.88961e-10	2.61831e-05	-1.89735	-1.88961e-10
22368110	rs75757470	2.53274e-08	-1.56769	-1.88961e-10	4.19381e-05	-1.42627	-1.88961e-10
22368223	rs148609626	3.05687e-08	-1.3796	-1.88961e-10	3.69995e-05	-1.55156	-1.88961e-10
22368352	rs146140301	2.53274e-08	-1.56769	-1.88961e-10	4.19381e-05	-1.42627	-1.88961e-10
22369447	rs148916058	1.84284e-08	-1.88569	-1.88961e-10	2.90156e-05	-1.79463	-1.88961e-10
22370310	rs138022409	3.58963e-08	-1.21894	-1.88961e-10	7.25379e-05	-0.878353	-1.88961e-10
22371607	rs75270428	3.93729e-08	-1.1265	-1.88961e-10	5.10806e-05	-1.22906	-1.88961e-10
22372379	rs80348946	2.02518e-08	-1.79133	-1.88961e-10	3.00057e-05	-1.76108	-1.88961e-10
22372999	rs72798118	1.82269e-08	-1.89668	-1.88961e-10	2.64798e-05	-1.88608	-1.88961e-10
22373026	rs11694210	2.52006e-08	-1.57271	-1.88961e-10	4.16871e-05	-1.43227	-1.88961e-10
22373644	rs147634067	2.49013e-08	-1.58466	-1.88961e-10	3.32156e-05	-1.65944	-1.88961e-10
22373726	rs57317097	2.88482e-08	-1.43753	-1.88961e-10	4.31693e-05	-1.39733	-1.88961e-10
22373817	rs111236593	1.05257e-07	-0.143174	-1.88961e-10	0.00015005	-0.151496	-1.88961e-10
22373866	rs115385777	2.48055e-08	-1.58851	-1.88961e-10	3.31041e-05	-1.66281	-1.88961e-10
22374155	rs115901664	2.46074e-08	-1.59653	-1.88961e-10	3.28737e-05	-1.66979	-1.88961e-10
22375659	rs72907442	2.28032e-08	-1.67267	-1.88961e-10	4.02334e-05	-1.46776	-1.88961e-10
22376531	rs114861218	2.4622e-08	-1.59594	-1.88961e-10	4.05411e-05	-1.46015	-1.88961e-10
22376970	rs17043449	3.60733e-08	-1.70166e-10	-1.21402	5.3799e-05	-1.70166e-10	-1.17721
22377015	rs17043455	2.28032e-08	-1.67267	-1.88961e-10	4.02334e-05	-1.46776	-1.88961e-10
22377068	rs72907444	2.66939e-08	-1.51514	-1.88961e-10	5.0195e-05	-1.24655	-1.88961e-10
22378202	rs62134634	1.97198e-08	-1.81795	-1.88961e-10	3.52317e-05	-1.60052	-1.88961e-10
22378990	rs72798119	1.82178e-08	-1.89718	-1.88961e-10	2.66737e-05	-1.87878	-1.88961e-10
22379528	rs149747751	2.45053e-08	-1.60069	-1.88961e-10	3.27551e-05	-1.67341	-1.88961e-10
22379606	rs146463824	2.58496e-08	-1.54728	-1.88961e-10	3.43213e-05	-1.6267	-1.88961e-10
22379761	rs148141120	4.79545e-08	-1.70166e-10	-0.929324	7.53281e-05	-1.70166e-10	-0.84061
22380008	rs62134635	2.03275e-08	-1.7876	-1.88961e-10	3.72681e-05	-1.54432	-1.88961e-10
22380182	rs4284862	2.43135e-08	-1.60854	-1.88961e-10	3.25323e-05	-1.68023	-1.88961e-10
22380966	rs376594228	5.09706e-08	-1.70166e-10	-0.868328	8.33487e-05	-1.70166e-10	-0.739429
22382930	rs539366432	5.01358e-08	-1.70166e-10	-0.884842	8.62197e-05	-1.70166e-10	-0.705564
22384991	rs192437478	6.55258e-08	-1.70166e-10	-0.617132	9.04236e-05	-1.70166e-10	-0.657958
22385089	rs139888792	2.37702e-08	-1.63114	-1.88961e-10	3.19026e-05	-1.69977	-1.88961e-10
22385495	rs113480918	2.53142e-08	-1.56821	-1.88961e-10	3.36965e-05	-1.64507	-1.88961e-10
22385828	rs72798121	1.82616e-08	-1.89477	-1.88961e-10	2.70526e-05	-1.86468	-1.88961e-10
22386185	rs115619468	2.39504e-08	-1.62359	-1.88961e-10	3.21113e-05	-1.69326	-1.88961e-10
22386974	rs77333302	2.97411e-08	-1.40704	-1.88961e-10	3.94224e-05	-1.48813	-1.88961e-10
22387243	rs6738051	2.17118e-08	-1.72172	-1.88961e-10	2.62298e-05	-1.89557	-1.88961e-10
22387325	rs148092030	2.87963e-08	-1.43933	-1.88961e-10	3.82782e-05	-1.51758	-1.88961e-10
22387420	rs141820670	3.97544e-08	-1.70166e-10	-1.11685	5.5229e-05	-1.70166e-10	-1.15098
22388242	rs111414858	4.16516e-08	-1.09717	0.0269296	7.25472e-05	-1.17827	0.300045
22388461	rs143173314	1.90322e-08	-1.85344	-1.88961e-10	2.65672e-05	-1.88279	-1.88961e-10
22389257	rs6742987	2.62146e-08	-1.53326	-1.88961e-10	4.92471e-05	-1.26561	-1.88961e-10
22390459	rs72907456	2.60861e-08	-1.53817	-1.88961e-10	4.89292e-05	-1.27209	-1.88961e-10
22391185	rs114264071	1.81996e-08	-1.89818	-1.88961e-10	2.6362e-05	-1.89054	-1.88961e-10
22392676	rs141120645	5.83313e-08	-1.70166e-10	-0.733437	8.919e-05	-1.70166e-10	-0.671694
22392825	rs75334439	2.3862e-08	-1.62729	-1.88961e-10	3.91971e-05	-1.49386	-1.88961e-10
22394015	rs143571396	3.92981e-08	-1.70166e-10	-1.1284	5.27701e-05	-1.70166e-10	-1.19652
22394067	rs60983046	2.55622e-08	-1.55846	-1.88961e-10	4.76331e-05	-1.29893	-1.88961e-10
22394207	rs75267289	5.02719e-08	-0.88213	-1.88961e-10	0.000122938	-0.350785	-1.88961e-10
22394307	rs117454280	9.23536e-08	-1.70166e-10	-0.273951	0.00018225	-1.70166e-10	0.0429155
22394395	rs77857648	2.5254e-08	-1.57059	-1.88961e-10	4.6935e-05	-1.3137	-1.88961e-10
22395407	rs10167091	3.16697e-08	-0.617116	-0.7271	8.79218e-05	-0.110815	-0.575199
22395735	rs72907461	2.40879e-08	-1.61787	-1.88961e-10	3.5912e-05	-1.58139	-1.88961e-10
22395776	rs62134637	3.35506e-08	-0.603562	-0.68296	9.70186e-05	-0.0627789	-0.524781
22396421	rs114793850	2.8701e-08	-1.44265	-1.88961e-10	3.84152e-05	-1.51401	-1.88961e-10
22397135	rs7601985	2.58209e-08	-1.54839	-1.88961e-10	4.82733e-05	-1.28558	-1.88961e-10
22399120	rs78575359	2.13325e-08	-1.73934	-1.88961e-10	2.88202e-05	-1.80139	-1.88961e-10
22399222	rs117272641	6.98758e-08	-1.70166e-10	-0.552856	7.73254e-05	-1.70166e-10	-0.81444
22399703	rs6705290	2.45369e-08	-1.5994	-1.88961e-10	4.54722e-05	-1.34536	-1.88961e-10
22400334	rs11686625	2.42888e-08	-1.60956	-1.88961e-10	4.00528e-05	-1.47226	-1.88961e-10
22400708	rs12616077	9.66079e-08	-1.70166e-10	-0.228916	0.000120961	-1.70166e-10	-0.366993
22400831	rs13412404	6.41079e-08	-0.105398	-0.53361	0.000124981	0.0806085	-0.414911
22401013	rs75159588	1.96941e-08	-1.81926	-1.88961e-10	3.04288e-05	-1.74707	-1.88961e-10
22401321	rs76363423	1.98078e-08	-1.8135	-1.88961e-10	3.27819e-05	-1.67258	-1.88961e-10
22401400	rs7576470	2.04328e-08	-1.78243	-1.88961e-10	3.46517e-05	-1.61711	-1.88961e-10
22402126	rs79834305	2.18199e-08	-1.71676	-1.88961e-10	2.97835e-05	-1.76851	-1.88961e-10
22402351	rs78421778	2.17561e-08	-1.71968	-1.88961e-10	2.971e-05	-1.77098	-1.88961e-10
22403256	rs56123939	8.51938e-08	-0.354647	-1.88961e-10	8.56757e-05	-0.711893	-1.88961e-10
22403457	rs147668076	2.70615e-08	-1.50147	-1.88961e-10	3.64012e-05	-1.56786	-1.88961e-10
22403458	rs7571840	3.17893e-08	-1.34045	-1.88961e-10	4.95671e-05	-1.25914	-1.88961e-10
22403845	rs72798124	2.42452e-08	-1.61136	-1.88961e-10	3.09457e-05	-1.73023	-1.88961e-10
22405202	rs112817118	4.71497e-08	-0.946248	-1.88961e-10	7.83706e-05	-0.801013	-1.88961e-10
22407077	rs1554272	2.47186e-08	-1.59202	-1.88961e-10	4.23155e-05	-1.41731	-1.88961e-10
22407125	rs1554271	2.64811e-08	-1.52314	-1.88961e-10	4.11934e-05	-1.44418	-1.88961e-10
22407255	rs1554270	1.82041e-08	-1.89793	-1.88961e-10	2.61689e-05	-1.89789	-1.88961e-10
22407334	rs2176472	1.91343e-08	-1.84809	-1.88961e-10	2.74834e-05	-1.84888	-1.88961e-10
22408588	rs61511675	2.54623e-08	-1.56238	-1.88961e-10	3.94489e-05	-1.48746	-1.88961e-10
22409304	rs4530398	3.27831e-08	-1.30966	-1.88961e-10	4.50309e-05	-1.35511	-1.88961e-10
22409312	rs112543144	4.42004e-08	-1.01084	-1.88961e-10	7.3114e-05	-0.870443	-1.88961e-10
22409410	rs182586543	5.12445e-08	-0.862969	-1.88961e-10	8.56892e-05	-0.711735	-1.88961e-10
22410246	rs2339411	2.35486e-08	-1.64051	-1.88961e-10	3.25175e-05	-1.68068	-1.88961e-10
22410386	rs2339412	9.30626e-08	-0.467421	0.201118	0.000271021	0.184097	0.255636
22410990	rs72907481	1.89144e-08	-1.85965	-1.88961e-10	2.76527e-05	-1.84274	-1.88961e-10
22411559	rs79002074	2.00579e-08	-1.80095	-1.88961e-10	2.92174e-05	-1.7877	-1.88961e-10
22413341	rs17319736	2.00846e-08	-1.79962	-1.88961e-10	3.0045e-05	-1.75977	-1.88961e-10
22413353	rs79513064	1.82737e-08	-1.89411	-1.88961e-10	2.64156e-05	-1.88851	-1.88961e-10
22414978	rs6723676	7.75756e-08	-0.0673198	-0.381003	0.000213934	0.439716	-0.236509
22415622	rs74655864	2.19834e-08	-1.70929	-1.88961e-10	2.61635e-05	-1.8981	-1.88961e-10
22415747	rs17043495	6.2516e-08	-1.70166e-10	-0.664154	7.4026e-05	-1.70166e-10	-0.858046
22417398	rs17043497	1.86307e-08	-1.87477	-1.88961e-10	3.02558e-05	-1.75277	-1.88961e-10
22417510	rs17043503	9.46027e-08	-0.249891	-1.88961e-10	0.000147713	-0.167193	-1.88961e-10
22417537	rs76976104	1.8296e-08	-1.8929	-1.88961e-10	2.74591e-05	-1.84977	-1.88961e-10
22417951	rs4414713	1.84926e-08	-1.8822	-1.88961e-10	3.55281e-05	-1.59214	-1.88961e-10
22418194	rs192214686	1.94968e-08	-1.82933	-1.88961e-10	3.10073e-05	-1.72824	-1.88961e-10
22418268	rs187970308	3.67645e-08	-1.70166e-10	-1.19504	5.43362e-05	-1.70166e-10	-1.16727
22418389	rs189651099	2.09539e-08	-0.585382	-1.17187	2.01678e-05	-0.98785	-1.17052
22421343	rs17043505	8.52273e-08	-0.354255	-1.88961e-10	0.000125129	-0.333114	-1.88961e-10
22421732	rs116267854	7.58614e-08	-0.470668	-1.88961e-10	0.000110007	-0.461921	-1.88961e-10
22421746	rs17043507	7.73839e-08	-0.450797	-1.88961e-10	0.000112221	-0.44199	-1.88961e-10
22421986	rs17043511	8.7279e-08	-0.330467	-1.88961e-10	0.000128162	-0.309164	-1.88961e-10
22425025	rs143056317	1.83477e-08	-1.89007	-1.88961e-10	2.62218e-05	-1.89587	-1.88961e-10
22425155	rs79467785	1.07585e-07	-0.121291	-1.88961e-10	0.00016673	-0.0460855	-1.88961e-10
22425246	rs116816591	2.92444e-08	-1.42389	-1.88961e-10	3.7984e-05	-1.5253	-1.88961e-10
22425287	rs146074164	2.19149e-08	-1.71241	-1.88961e-10	3.38051e-05	-1.64185	-1.88961e-10
22425299	rs77846054	2.51961e-08	-1.57289	-1.88961e-10	3.71856e-05	-1.54654	-1.88961e-10
22425407	rs76415974	1.02593e-07	-0.16881	-1.88961e-10	0.000139509	-0.224333	-1.88961e-10
22425826	rs68018245	8.35617e-08	-0.373991	-1.88961e-10	0.000167091	-0.0439252	-1.88961e-10
22426074	rs1607267	1.83176e-08	-1.89171	-1.88961e-10	2.63221e-05	-1.89205	-1.88961e-10
22426492	rs115918522	1.90213e-08	-1.85402	-1.88961e-10	2.66818e-05	-1.87848	-1.88961e-10
22427190	rs6709559	5.68316e-09	-1.88794	-1.17413	8.15922e-06	-1.86673	-1.19658
22427230	rs114179645	1.88915e-08	-1.86086	-1.88961e-10	2.68058e-05	-1.87384	-1.88961e-10
22428554	rs115823533	4.14218e-08	-1.07577	-1.88961e-10	4.7181e-05	-1.30847	-1.88961e-10
22428680	rs7592750	1.82068e-08	-1.89778	-1.88961e-10	2.62329e-05	-1.89545	-1.88961e-10
22429229	rs79169631	1.85034e-08	-1.88162	-1.88961e-10	2.61599e-05	-1.89824	-1.88961e-10
22429545	rs184054903	3.61155e-08	-1.70166e-10	-1.21285	5.19902e-05	-1.70166e-10	-1.21141
22429609	rs908679	7.23234e-09	-1.89817	-0.922843	1.03668e-05	-1.89755	-0.926307
22429697	rs115618960	3.74899e-08	-1.70166e-10	-1.17551	5.36839e-05	-1.70166e-10	-1.17935
22430434	rs75565610	1.82801e-08	-1.89377	-1.88961e-10	2.61918e-05	-1.89701	-1.88961e-10
22430795	rs1554266	5.53576e-08	0.343767	-1.12953	0.00159678	2.59074	-0.377459
22430946	rs1554267	5.35615e-08	0.294786	-1.11353	0.0014461	2.44281	-0.32864
22431110	rs1554268	8.78765e-08	0.630299	-0.953943	0.001517	1.87886	0.283171
22431122	rs1554269	5.75675e-08	0.334177	-1.08079	0.00166575	2.49162	-0.23605
22431213	rs149586176	3.13635e-08	-1.35393	-1.88961e-10	3.59974e-05	-1.57902	-1.88961e-10
22431291	rs6726012	5.84152e-08	0.359123	-1.09112	0.00167682	2.52657	-0.264379
22431325	rs112285449	2.28157e-08	-1.67213	-1.88961e-10	2.69983e-05	-1.86669	-1.88961e-10
22432873	rs9917325	9.23388e-08	-0.274111	-1.88961e-10	7.22427e-05	-0.882431	-1.88961e-10
22433050	rs117339371	4.80325e-08	-1.70166e-10	-0.927698	7.82189e-05	-1.70166e-10	-0.802951
22433763	rs6721577	2.45793e-07	1.73245	-1.02754	0.0035461	3.10706	-0.0959134
22434737	rs141893162	6.60969e-08	-0.608454	-1.88961e-10	5.65755e-05	-1.12689	-1.88961e-10
22435120	rs11675298	1.90181e-08	-1.85418	-1.88961e-10	3.60506e-05	-1.57754	-1.88961e-10
22435356	rs11124319	7.63878e-08	0.698099	-1.16185	0.000882395	2.10805	-0.487872
22435519	rs12616418	5.75287e-08	0.362935	-1.11023	0.00159456	2.53131	-0.319418
22435608	rs114017185	3.17616e-08	-1.34132	-1.88961e-10	3.63474e-05	-1.56934	-1.88961e-10
22436043	rs12618781	5.72291e-08	0.33282	-1.08533	0.00161425	2.47311	-0.248953
22436207	rs72798134	1.86404e-08	-1.87425	-1.88961e-10	3.31512e-05	-1.66138	-1.88961e-10
22436447	rs114446345	1.14596e-07	-0.0581593	-1.88961e-10	6.65537e-05	-0.964454	-1.88961e-10
22436720	rs144057068	8.0626e-08	-0.409755	-1.88961e-10	5.44769e-05	-1.16469	-1.88961e-10
22437895	rs75307542	2.63413e-08	-1.52844	-1.88961e-10	3.53404e-05	-1.59743	-1.88961e-10
22438206	rs4464307	1.97154e-08	-1.81817	-1.88961e-10	2.61957e-05	-1.89687	-1.88961e-10
22438300	rs6722965	3.62224e-07	1.74383	-0.651147	0.0100183	3.11072	0.938992
22438402	rs6720064	2.26692e-07	1.66336	-1.03934	0.00351977	3.15302	-0.149332
22439408	rs72798135	1.86264e-08	-1.875	-1.88961e-10	3.44452e-05	-1.62309	-1.88961e-10
22439514	rs10193722	1.1251e-07	0.976149	-1.05268	0.00401375	3.29779	-0.162772
22439653	rs77617544	1.82375e-06	2.70907	-1.88961e-10	0.00101246	1.75768	-1.88961e-10
22439710	rs10427307	5.52465e-09	-1.88909	-1.20127	8.26315e-06	-1.84025	-1.2104
22439743	rs12616120	7.36571e-08	0.641131	-1.14129	0.00164374	2.96624	-0.723976
22439908	rs7577884	3.95483e-07	1.86019	-0.67966	0.0106466	3.22766	0.882877
22440788	rs4635553	1.97545e-07	1.2524	-0.766009	0.00487649	2.62161	0.708114
22441682	rs115603664	1.88417e-08	-1.8635	-1.88961e-10	2.61837e-05	-1.89732	-1.88961e-10
22442015	rs115280993	3.25233e-08	-1.31762	-1.88961e-10	3.70177e-05	-1.55107	-1.88961e-10
22442099	rs6738860	5.4424e-08	0.267021	-1.06979	0.00158564	2.41291	-0.206627
22442392	rs11124322	8.88194e-08	0.757887	-1.07086	0.00316118	3.10568	-0.209445
22443146	rs117964832	4.27892e-08	-1.70166e-10	-1.04329	6.33062e-05	-1.70166e-10	-1.01448
22443343	rs4362588	1.58252e-07	1.03294	-0.768334	0.00349706	2.33366	0.663553
22443840	rs4557006	4.76335e-08	0.154541	-1.09058	0.00127021	2.24735	-0.262874
22444221	rs4321395	7.76332e-08	0.623276	-1.07086	0.00245559	2.8531	-0.209445
22444308	rs76539134	8.39342e-09	-1.62182	-1.05031	9.18663e-06	-1.85481	-1.08991
22445150	rs72798139	1.85429e-08	-1.87949	-1.88961e-10	3.33688e-05	-1.65484	-1.88961e-10
22445345	rs72798141	1.86904e-08	-1.87157	-1.88961e-10	3.42727e-05	-1.62811	-1.88961e-10
22445468	rs142653241	4.498e-08	-1.70166e-10	-0.993359	6.17254e-05	-1.70166e-10	-1.03977
22445880	rs4330131	8.41248e-08	0.700633	-1.06791	0.00275144	2.95907	-0.201656
22446317	rs114719340	4.80275e-08	-0.927803	-1.88961e-10	6.09319e-05	-1.05271	-1.88961e-10
22446323	rs111245050	1.04771e-08	-1.42756	-1.02283	1.06811e-05	-1.72815	-1.06584
22446940	rs111463645	7.93155e-08	-0.426142	-1.88961e-10	0.00010948	-0.46672	-1.88961e-10
22447036	rs6731794	1.85227e-08	-1.88058	-1.88961e-10	2.61616e-05	-1.89817	-1.88961e-10
22447166	rs144885846	2.90462e-07	1.76302	-0.891123	8.81971e-05	0.259748	-0.942635
22448133	rs13387284	9.35505e-08	0.81393	-1.075	0.00324767	3.14371	-0.220477
22448244	rs72798143	1.95669e-08	-1.82574	-1.88961e-10	2.86526e-05	-1.80722	-1.88961e-10
22448412	rs72798144	1.93328e-08	-1.83777	-1.88961e-10	2.81692e-05	-1.82423	-1.88961e-10
22448443	rs13387644	9.12139e-08	0.765539	-1.05191	0.0031996	3.06856	-0.160236
22448592	rs77370570	2.80867e-08	-1.46428	-1.88961e-10	3.74552e-05	-1.53932	-1.88961e-10
22450032	rs115665171	3.4145e-08	-1.26896	-1.88961e-10	3.84455e-05	-1.51322	-1.88961e-10
22450136	rs114881187	3.38351e-08	-1.27808	-1.88961e-10	3.81726e-05	-1.52034	-1.88961e-10
22450249	rs6759922	9.27912e-08	0.769181	-1.03841	0.00334516	3.05919	-0.106383
22450551	rs74680804	4.62064e-08	-1.70166e-10	-0.966457	6.32244e-05	-1.70166e-10	-1.01577
22450603	rs112139163	2.37517e-08	-0.558892	-1.07303	1.87465e-05	-1.12188	-1.10958
22450730	rs11124327	9.44633e-08	0.827256	-1.07862	0.0033507	3.15525	-0.200793
22450807	rs111336204	6.00159e-09	-1.82767	-1.17988	1.16215e-05	-1.50296	-1.20665
22451138	rs7599198	8.91184e-08	0.754624	-1.06423	0.00295784	2.99184	-0.162083
22452371	rs10172121	3.5421e-07	2.12584	-1.05553	0.00452612	3.40422	-0.14906
22452571	rs72798149	1.86904e-08	-1.87157	-1.88961e-10	3.42727e-05	-1.62811	-1.88961e-10
22452695	rs140175638	1.15002e-07	-0.0546223	-1.88961e-10	7.13138e-05	-0.895373	-1.88961e-10
22453726	rs4233683	1.93327e-08	-1.83778	-1.88961e-10	2.65919e-05	-1.88186	-1.88961e-10
22454433	rs150308218	3.40448e-08	-1.2719	-1.88961e-10	3.83573e-05	-1.51552	-1.88961e-10
22454682	rs115285816	1.62234e-07	0.289461	-1.88961e-10	8.56241e-05	-0.712495	-1.88961e-10
22454894	rs4493295	1.85429e-08	-1.87949	-1.88961e-10	3.33688e-05	-1.65484	-1.88961e-10
22455419	rs4258826	9.16944e-08	0.779128	-1.06024	0.00307056	3.0488	-0.181649
22455521	rs4416248	8.97177e-08	0.75925	-1.06216	0.00304531	3.01549	-0.156593
22455605	rs116819450	1.52119e-07	0.225085	-1.88961e-10	8.1671e-05	-0.759763	-1.88961e-10
22455671	rs78735079	3.79564e-08	-1.70166e-10	-1.16314	5.29405e-05	-1.70166e-10	-1.19329
22457017	rs115255182	1.90682e-08	-1.85155	-1.88961e-10	2.61593e-05	-1.89826	-1.88961e-10
22457586	rs11681938	1.84574e-08	-1.88411	-1.88961e-10	3.34415e-05	-1.65267	-1.88961e-10
22457603	rs11681945	1.84698e-08	-1.88344	-1.88961e-10	3.33822e-05	-1.65444	-1.88961e-10
22457874	rs7602655	6.38219e-09	-1.89825	-1.04782	9.98764e-06	-1.76086	-1.10025
22458433	rs79566133	1.93371e-08	-1.83755	-1.88961e-10	6.69766e-05	-0.95812	-1.88961e-10
22459087	rs4549121	2.69505e-07	1.86294	-1.06593	0.00308152	3.09206	-0.221345
22459161	rs4524149	5.46708e-09	-1.89798	-1.20286	8.84677e-06	-1.77016	-1.21225
22459372	rs10865093	5.32664e-08	0.23921	-1.06348	0.00154982	2.3735	-0.190064
22459645	rs76640858	4.93087e-08	-0.901476	-1.88961e-10	6.24486e-05	-1.02812	-1.88961e-10
22459814	rs190592039	1.61791e-07	0.286731	-1.88961e-10	8.54522e-05	-0.714506	-1.88961e-10
22460005	rs74334373	3.62985e-08	-1.70166e-10	-1.2078	5.1889e-05	-1.70166e-10	-1.21336
22460038	rs143578610	3.57478e-08	-1.22309	-1.88961e-10	3.98571e-05	-1.47716	-1.88961e-10
22460096	rs4567964	1.83805e-08	-1.88829	-1.88961e-10	3.22124e-05	-1.69011	-1.88961e-10
22460916	rs78361674	3.75168e-08	-1.70166e-10	-1.17479	5.25748e-05	-1.70166e-10	-1.20023
22461019	rs6722716	6.46473e-09	-1.88835	-1.04486	1.06803e-05	-1.6984	-1.09565
22461820	rs78133991	2.12626e-07	0.559958	-1.88961e-10	0.000268798	0.431498	-1.88961e-10
22462253	rs142751235	1.92725e-08	-1.8409	-1.88961e-10	2.61726e-05	-1.89775	-1.88961e-10
22462325	rs4073935	4.05897e-07	1.81843	-0.611905	0.010513	3.09318	1.00473
22463367	rs72789269	1.8273e-08	-1.89415	-1.88961e-10	3.16393e-05	-1.70806	-1.88961e-10
22463414	rs4073950	4.22724e-07	1.82352	-0.576373	0.0105656	3.03043	1.07247
22463471	rs4073951	8.82445e-08	0.69078	-1.01025	0.00315526	2.9521	-0.057733
22463797	rs72789271	1.83498e-08	-1.88996	-1.88961e-10	3.19587e-05	-1.69802	-1.88961e-10
22464538	rs10187728	9.00541e-08	0.69078	-0.989946	0.00330934	2.9521	-0.0100556
22464770	rs139133037	4.10534e-08	-1.0847	-1.88961e-10	4.45202e-05	-1.36652	-1.88961e-10
22464784	rs78085161	1.7001e-07	0.336283	-1.88961e-10	8.86329e-05	-0.677959	-1.88961e-10
22465083	rs7424912	8.62392e-08	0.640061	-0.982512	0.0031405	2.88258	0.00709191
22465389	rs76819491	2.33471e-08	-1.6491	-1.88961e-10	2.85227e-05	-1.81176	-1.88961e-10
22465561	rs11682316	1.82354e-08	-1.89621	-1.88961e-10	3.11352e-05	-1.72412	-1.88961e-10
22465573	rs76976873	2.74629e-08	-1.48674	-1.88961e-10	4.19844e-05	-1.42516	-1.88961e-10
22465762	rs4603790	1.82354e-08	-1.89621	-1.88961e-10	3.11352e-05	-1.72412	-1.88961e-10
22466025	rs7559944	7.4424e-08	0.46662	-0.956417	0.00245558	2.60435	0.039306
22466171	rs10171148	8.11547e-08	0.528065	-0.931284	0.00288609	2.69924	0.105959
22466391	rs78559726	3.06262e-07	0.924864	-1.88961e-10	0.000138162	-0.234034	-1.88961e-10
22466784	rs146949141	3.63869e-08	-1.70166e-10	-1.20537	5.30598e-05	-1.70166e-10	-1.19104
22467364	rs77778634	3.07881e-07	0.930139	-1.88961e-10	0.000138723	-0.229984	-1.88961e-10
22467756	rs116183985	4.46077e-08	-1.70166e-10	-1.00167	6.12718e-05	-1.70166e-10	-1.04714
22467969	rs72789280	1.82055e-08	-1.89785	-1.88961e-10	2.96078e-05	-1.77442	-1.88961e-10
22468823	rs79541149	3.61027e-08	-1.70166e-10	-1.21321	6.833e-05	-1.70166e-10	-0.938113
22468894	rs115850692	2.65247e-07	0.781087	-1.88961e-10	0.000123776	-0.343988	-1.88961e-10
22469168	rs115442469	4.55729e-08	-1.70166e-10	-0.980263	6.24493e-05	-1.70166e-10	-1.02811
22469625	rs114688432	1.67685e-07	0.32251	-1.88961e-10	9.26265e-05	-0.633888	-1.88961e-10
22470132	rs11693984	1.82208e-08	-1.89701	-1.88961e-10	3.04961e-05	-1.74486	-1.88961e-10
22470306	rs75076866	3.65539e-08	-1.70166e-10	-1.20079	5.54379e-05	-1.70166e-10	-1.1472
22471328	rs77305975	3.00484e-07	0.905819	-1.88961e-10	0.000136158	-0.248649	-1.88961e-10
22471483	rs116650646	4.92136e-08	-1.70166e-10	-0.903407	6.59235e-05	-1.70166e-10	-0.973968
22471736	rs72789286	1.83747e-08	-1.8886	-1.88961e-10	2.72088e-05	-1.85892	-1.88961e-10
22472457	rs115446599	3.00484e-07	0.905819	-1.88961e-10	0.000136158	-0.248649	-1.88961e-10
22472592	rs116797017	3.133e-07	0.947586	-1.88961e-10	0.000140595	-0.216578	-1.88961e-10
22475246	rs60825810	7.76232e-08	-1.70166e-10	-0.44771	0.000176408	-1.70166e-10	0.0103389
22475736	rs73919343	8.02577e-08	-1.70166e-10	-0.414334	0.000183992	-1.70166e-10	0.0524315
22475783	rs142817972	1.86452e-08	-1.87399	-1.88961e-10	2.63261e-05	-1.8919	-1.88961e-10
22475870	rs77566937	4.3129e-08	-1.70166e-10	-1.03538	7.29962e-05	-1.70166e-10	-0.872054
22476320	rs73919344	7.4343e-08	-1.70166e-10	-0.490887	0.000167188	-1.70166e-10	-0.0433457
22476860	rs11904182	7.18341e-09	-1.6261	-1.2017	8.24629e-06	-1.88984	-1.16286
22477623	rs139178711	5.48066e-08	-1.70166e-10	-0.795765	7.6859e-05	-1.70166e-10	-0.820491
22477818	rs6748263	2.01649e-07	0.8299	-0.322946	0.00629276	1.77244	1.81225
22477873	rs66907827	5.43517e-09	-1.89339	-1.2133	9.00934e-06	-1.77208	-1.19212
22478832	rs12053499	3.67823e-08	0.016379	-1.21094	0.000287775	1.58242	-1.0827
22479075	rs10211373	8.32326e-08	0.30569	-0.683628	0.00166652	1.79657	0.459462
22479268	rs12478557	3.67823e-08	0.016379	-1.21094	0.000287775	1.58242	-1.0827
22480092	rs115222310	1.22905e-07	0.0118336	-1.88961e-10	0.00103357	1.77831	-1.88961e-10
22481610	rs78414242	2.35066e-08	-1.6423	-1.88961e-10	2.97919e-05	-1.76822	-1.88961e-10
22481670	rs72789298	5.4313e-09	-1.89667	-1.21072	8.8987e-06	-1.79248	-1.18407
22482999	rs11678757	7.99239e-08	0.246201	-0.664703	0.00155467	1.68698	0.49957
22483408	rs138129713	1.83333e-08	-1.89086	-1.88961e-10	2.71205e-05	-1.86217	-1.88961e-10
22483445	rs149095080	4.60862e-08	-1.70166e-10	-0.969062	5.66867e-05	-1.70166e-10	-1.12492
22483494	rs143120855	2.64633e-08	-1.52382	-1.88961e-10	3.9055e-05	-1.49749	-1.88961e-10
22483823	rs137858944	7.81167e-08	-0.441372	-1.88961e-10	5.81412e-05	-1.09959	-1.88961e-10
22484162	rs60484553	7.30182e-08	-1.70166e-10	-0.508868	0.000163231	-1.70166e-10	-0.0672991
22484720	rs11687840	5.3209e-08	-0.182115	-0.643233	0.00110554	1.30829	0.53733
22485148	rs7578651	8.01942e-08	0.284742	-0.699867	0.00158591	1.76943	0.437021
22485721	rs116270977	5.99677e-08	-0.705769	-1.88961e-10	4.72441e-05	-1.30713	-1.88961e-10
22485932	rs77468284	4.27278e-08	-1.70166e-10	-1.04473	5.48139e-05	-1.70166e-10	-1.15852
22486618	rs10209288	7.58422e-08	0.259882	-0.730804	0.00142158	1.70661	0.390445
22486626	rs114658333	9.39935e-08	-0.25635	-1.88961e-10	5.78843e-05	-1.10402	-1.88961e-10
22486961	rs115039821	7.67752e-08	-0.458694	-1.88961e-10	5.7401e-05	-1.1124	-1.88961e-10
22486962	rs72791209	3.97265e-08	-1.70166e-10	-1.11756	5.35705e-05	-1.70166e-10	-1.18146
22487389	rs140497126	3.64087e-08	-1.70166e-10	-1.20477	9.35215e-05	-1.70166e-10	-0.624271
22487420	rs150151868	3.62813e-08	-1.70166e-10	-1.20827	5.1888e-05	-1.70166e-10	-1.21338
22488502	rs75070581	7.50168e-08	-1.70166e-10	-0.481864	0.000168937	-1.70166e-10	-0.0329339
22489690	rs74321768	7.71347e-08	-0.454023	-1.88961e-10	5.75995e-05	-1.10895	-1.88961e-10
22489814	rs77319949	7.47238e-08	-1.70166e-10	-0.485778	0.0001681	-1.70166e-10	-0.0379058
22490125	rs12475241	3.02548e-08	-0.197626	-1.19229	0.000216754	1.22614	-1.00984
22490166	rs12464234	9.02564e-08	0.235212	-0.532134	0.00190412	1.67471	0.714603
22490314	rs4665494	5.57707e-09	-1.89811	-1.1828	9.2406e-06	-1.80974	-1.12911
22490855	rs115133852	2.21957e-08	-1.69968	-1.88961e-10	2.61678e-05	-1.89793	-1.88961e-10
22491075	rs144666840	2.11905e-08	-1.74602	-1.88961e-10	3.45098e-05	-1.62122	-1.88961e-10
22491140	rs11691709	5.99745e-08	-0.228422	-0.477234	0.00137674	1.24488	0.820131
22491168	rs11676365	8.86964e-08	0.18878	-0.503137	0.00196673	1.64473	0.776941
22491434	rs66709522	3.05603e-08	-0.183538	-1.19634	0.000233306	1.31095	-1.02106
22491522	rs56367633	6.58465e-08	-0.0836865	-0.528563	0.00131756	1.28684	0.734235
22492399	rs10181985	1.77221e-07	0.631239	-0.25342	0.0059796	1.58118	1.95247
22492521	rs74668396	1.98879e-08	-1.80947	-1.88961e-10	3.19091e-05	-1.69957	-1.88961e-10
22492802	rs10182358	1.79607e-07	0.599984	-0.208789	0.00606388	1.51456	2.03308
22492875	rs34333373	5.61026e-08	-0.206791	-0.565603	0.00123617	1.28281	0.674504
22493086	rs184864916	3.76408e-08	-1.70166e-10	-1.17149	5.1853e-05	-1.70166e-10	-1.21405
22493247	rs10176964	1.89949e-07	0.647802	-0.200622	0.00670634	1.6006	2.04775
22493323	rs12151460	5.45706e-09	-1.89824	-1.20443	8.82075e-06	-1.81911	-1.16625
22493576	rs75633332	7.84478e-08	-0.437142	-1.88961e-10	5.83236e-05	-1.09646	-1.88961e-10
22493620	rs66464556	2.82604e-08	-0.257622	-1.20049	0.000202905	1.18064	-1.03036
22493767	rs12151577	1.87182e-08	-1.87008	-1.88961e-10	3.15877e-05	-1.70969	-1.88961e-10
22494082	rs72791224	1.87215e-08	-1.86991	-1.88961e-10	3.16018e-05	-1.70925	-1.88961e-10
22494441	rs67226284	6.06817e-09	-1.8903	-1.10622	1.14405e-05	-1.77117	-0.954128
22495304	rs11124360	2.97018e-07	1.23138	-0.337162	0.0268718	2.63824	2.39813
22495436	rs115723327	1.82197e-08	-1.89708	-1.88961e-10	2.70461e-05	-1.86492	-1.88961e-10
22495626	rs62134642	5.10824e-08	-0.866137	-1.88961e-10	3.70599e-05	-1.54993	-1.88961e-10
22495845	rs57974740	2.9399e-07	1.25785	-0.373884	0.0254584	2.65914	2.3232
22496042	rs117299032	4.02723e-08	-1.70166e-10	-1.10391	5.90707e-05	-1.70166e-10	-1.08373
22496185	rs66472431	5.8005e-09	-1.8943	-1.14733	9.86484e-06	-1.85545	-1.01803
22496563	rs35747121	1.39869e-07	0.452722	-0.311595	0.0121833	1.80144	2.44392
22497356	rs7560095	5.93761e-09	-1.89243	-1.12584	1.01619e-05	-1.86083	-0.982991
22497603	rs56215556	1.44122e-07	0.494351	-0.323268	0.0117659	1.8053	2.4052
22498479	rs4589792	6.95554e-08	0.53342	-1.09087	0.000966743	1.82642	-0.114952
22498590	rs12151565	5.91232e-09	-1.89208	-1.13046	1.00907e-05	-1.8617	-0.989147
22499844	rs6761567	1.33938e-06	3.13391	-0.733517	0.0344775	3.35027	1.93533
22500045	rs73919362	8.22638e-08	-1.70166e-10	-0.389645	0.000193097	-1.70166e-10	0.100731
22500090	rs8179610	1.42461e-07	0.478639	-0.319146	0.0122087	1.83394	2.41351
22500603	rs77778643	2.12942e-08	-1.74114	-1.88961e-10	2.61743e-05	-1.89768	-1.88961e-10
22500772	rs139899933	4.30609e-08	-1.70166e-10	-1.03696	6.27366e-05	-1.70166e-10	-1.02352
22500798	rs12618722	1.70781e-07	0.631816	-0.291008	0.0159773	2.02527	2.49119
22500952	rs7369477	1.63522e-06	3.33302	-0.733069	0.0437479	3.55431	1.96942
22501066	rs74378347	3.72778e-08	-1.70166e-10	-1.18118	5.83256e-05	-1.70166e-10	-1.09642
22501253	rs4665495	7.97552e-08	0.68144	-1.10205	0.00121181	2.09317	-0.155767
22501276	rs72791234	6.02176e-09	-1.89277	-1.11142	1.04224e-05	-1.85994	-0.958559
22501277	rs72791235	5.98173e-09	-1.89337	-1.1175	1.03394e-05	-1.8583	-0.968192
22501510	rs67985868	5.98111e-09	-1.89406	-1.11691	1.03706e-05	-1.85623	-0.967255
22501818	rs117863438	3.70667e-08	-1.70166e-10	-1.18686	5.76895e-05	-1.70166e-10	-1.10739
22502084	rs7422205	1.6711e-06	3.3732	-0.751541	0.0453414	3.63608	1.92343
22502758	rs11895048	5.92232e-09	-1.88816	-1.13268	9.78416e-06	-1.88351	-0.998186
22502937	rs11898839	6.02235e-09	-1.88941	-1.11469	1.02943e-05	-1.86737	-0.963502
22503035	rs182577307	3.22719e-08	-1.32538	-1.88961e-10	2.62466e-05	-1.89493	-1.88961e-10
22503042	rs12052907	1.20444e-07	1.03659	-1.04498	0.00213244	2.48777	0.0147897
22503044	rs12052908	2.62356e-07	0.862989	-0.092861	0.0288973	2.31175	2.79729
22503136	rs115046592	2.09377e-08	-1.75802	-1.88961e-10	3.05502e-05	-1.74309	-1.88961e-10
22504258	rs62134643	5.6764e-08	-0.760673	-1.88961e-10	3.77899e-05	-1.53042	-1.88961e-10
22504722	rs146342497	1.99946e-08	-1.80411	-1.88961e-10	3.12228e-05	-1.72131	-1.88961e-10
22506505	rs62134644	5.28674e-08	-0.831789	-1.88961e-10	3.78113e-05	-1.52986	-1.88961e-10
22507303	rs72791239	7.29098e-08	-0.510353	-1.88961e-10	6.48594e-05	-0.99024	-1.88961e-10
22508011	rs75958443	5.65865e-08	-0.763805	-1.88961e-10	5.15316e-05	-1.22027	-1.88961e-10
22508738	rs62134645	5.40719e-08	-0.809261	-1.88961e-10	3.83171e-05	-1.51657	-1.88961e-10
22509117	rs67259198	5.8558e-09	-1.89104	-1.14111	9.88555e-06	-1.8641	-1.00729
22509134	rs115328644	1.82299e-08	-1.89651	-1.88961e-10	3.86477e-05	-1.50797	-1.88961e-10
22509316	rs75080300	3.60893e-08	-1.70166e-10	-1.21358	5.35734e-05	-1.70166e-10	-1.18141
22510223	rs78844330	6.18883e-08	-1.70166e-10	-0.674246	0.000135717	-1.70166e-10	-0.251887
22510578	rs73919365	6.41767e-08	-1.70166e-10	-0.637936	0.00014286	-1.70166e-10	-0.200598
22510797	rs62136163	5.38142e-08	-0.81404	-1.88961e-10	3.66705e-05	-1.56049	-1.88961e-10
22512280	rs76172978	2.7577e-08	-1.48259	-1.88961e-10	3.94622e-05	-1.48712	-1.88961e-10
22512817	rs62136164	5.84065e-08	-0.732149	-1.88961e-10	4.01285e-05	-1.47038	-1.88961e-10
22513134	rs62136165	5.25017e-08	-0.838731	-1.88961e-10	3.76575e-05	-1.53393	-1.88961e-10
22513644	rs72791241	7.88377e-09	-1.88716	-0.847614	1.57798e-05	-1.75531	-0.648428
22513727	rs62136166	5.53172e-08	-0.786492	-1.88961e-10	3.8839e-05	-1.50304	-1.88961e-10
22514470	rs77252858	5.15799e-08	-0.856444	-1.88961e-10	3.72695e-05	-1.54429	-1.88961e-10
22515351	rs11124367	8.18278e-08	0.686894	-1.08185	0.00123631	2.05296	-0.0955356
22515496	rs6711112	1.15843e-06	3.10146	-0.846213	0.0262393	3.34436	1.66819
22515568	rs12373752	7.51876e-08	0.608838	-1.08843	0.00110378	1.95632	-0.112285
22515922	rs80130229	3.74681e-08	-1.17609	-1.88961e-10	3.12416e-05	-1.72071	-1.88961e-10
22515963	rs12373824	1.82038e-08	-1.89794	-1.88961e-10	2.65147e-05	-1.88476	-1.88961e-10
22516884	rs113577265	2.50412e-08	-1.57905	-1.88961e-10	3.36228e-05	-1.64726	-1.88961e-10
22517197	rs10164909	1.37584e-07	0.124658	-1.88961e-10	7.04851e-05	-0.907062	-1.88961e-10
22517695	rs192227735	3.61743e-08	-1.70166e-10	-1.21123	5.21408e-05	-1.70166e-10	-1.20852
22517939	rs74547616	6.06e-08	-1.70166e-10	-0.695281	0.000131238	-1.70166e-10	-0.285451
22517989	rs11674333	8.20898e-08	0.686894	-1.07866	0.00124202	2.05296	-0.0909278
22518276	rs76319372	6.10301e-08	-1.70166e-10	-0.688208	0.000132484	-1.70166e-10	-0.275998
22518660	rs4527234	1.10749e-07	0.40292	-0.495227	0.00744539	1.4254	2.32749
22519406	rs4665499	1.07117e-07	0.40292	-0.528574	0.00691089	1.4254	2.253
22519483	rs7370857	1.42921e-06	3.2456	-0.780296	0.0359913	3.49194	1.83663
22520267	rs4490223	1.27081e-06	3.13541	-0.787573	0.0315356	3.37912	1.81729
22520976	rs138510546	1.86449e-08	-1.874	-1.88961e-10	2.87556e-05	-1.80363	-1.88961e-10
22521310	rs6752896	1.12581e-06	3.02862	-0.801939	0.0280237	3.29956	1.77878
22521315	rs6752898	1.82456e-08	-1.89565	-1.88961e-10	2.62638e-05	-1.89427	-1.88961e-10
22521635	rs75429053	5.42337e-08	-0.806274	-1.88961e-10	3.683e-05	-1.55615	-1.88961e-10
22521853	rs7425354	1.08183e-06	2.99505	-0.808212	0.0261617	3.26507	1.74452
22522278	rs113435842	1.97137e-08	-1.81826	-1.88961e-10	2.63024e-05	-1.8928	-1.88961e-10
22522833	rs6739738	1.02538e-07	0.329376	-0.498714	0.00669279	1.33689	2.30943
22523673	rs72791251	3.92096e-08	-1.13065	-1.88961e-10	4.09418e-05	-1.45031	-1.88961e-10
22523705	rs73919367	6.19321e-08	-1.70166e-10	-0.673537	0.000135101	-1.70166e-10	-0.256437
22524264	rs73919368	6.23042e-08	-1.70166e-10	-0.667547	0.000136182	-1.70166e-10	-0.248469
22524305	rs6725884	5.99282e-09	-1.89638	-1.11263	1.10452e-05	-1.80022	-0.960248
22524864	rs7602309	1.20441e-06	3.13541	-0.841237	0.0275476	3.37912	1.68209
22526880	rs12615053	6.96204e-08	0.532002	-1.08852	0.00100052	1.8609	-0.11509
22527605	rs187301398	1.83962e-08	-1.88743	-1.88961e-10	3.72208e-05	-1.5456	-1.88961e-10
22527707	rs184703147	5.68224e-08	-1.70166e-10	-0.759646	0.000123803	-1.70166e-10	-0.343773
22527845	rs185647588	6.31457e-08	-1.70166e-10	-0.654132	0.000120664	-1.70166e-10	-0.369449
22527894	rs145243190	3.73177e-08	-1.18011	-1.88961e-10	4.25821e-05	-1.41103	-1.88961e-10
22529267	rs143095390	6.67624e-08	-1.70166e-10	-0.598436	0.00014909	-1.70166e-10	-0.157916
22530394	rs9750951	5.78145e-09	-1.89738	-1.14755	1.03429e-05	-1.80857	-1.01759
22530737	rs13386329	1.77266e-07	0.378078	-1.88961e-10	7.946e-05	-0.787208	-1.88961e-10
22530799	rs7562618	1.13952e-06	3.06607	-0.827282	0.0265911	3.33802	1.68785
22532372	rs58261213	7.86207e-08	0.68237	-1.11731	0.00117331	2.11814	-0.213015
22532654	rs13034009	8.86974e-07	2.98298	-0.994744	0.0128602	3.16876	1.13067
22534171	rs4393785	1.17743e-08	-1.26267	-1.07099	1.24757e-05	-1.57307	-1.06561
22534650	rs62136170	5.34128e-08	-0.821525	-1.88961e-10	3.80404e-05	-1.52381	-1.88961e-10
22534704	rs62136171	5.23609e-08	-0.841417	-1.88961e-10	3.78957e-05	-1.52763	-1.88961e-10
22534759	rs79903948	2.33481e-08	-1.64906	-1.88961e-10	3.45967e-05	-1.61871	-1.88961e-10
22535258	rs59145082	7.68732e-08	0.121357	-0.578775	0.00436554	1.10947	2.10956
22535333	rs61209244	7.16254e-08	-1.70166e-10	-0.528127	0.000164877	-1.70166e-10	-0.0572601
22535542	rs13017766	3.73787e-08	-1.17848	-1.88961e-10	5.4283e-05	-1.16825	-1.88961e-10
22535566	rs12052648	8.52151e-08	0.19451	-0.548908	0.00520869	1.20801	2.18761
22537264	rs4665177	7.66091e-08	0.0945895	-0.55545	0.00433487	1.05261	2.15938
22538090	rs79398375	3.74668e-08	-1.70166e-10	-1.17612	5.88812e-05	-1.70166e-10	-1.08694
22538168	rs4423628	8.72242e-07	2.81841	-0.846914	0.0196223	3.08358	1.63838
22538482	rs13011725	8.21403e-07	2.74862	-0.837183	0.0187641	3.01185	1.66539
22538824	rs11679839	1.9385e-07	0.467508	-1.88961e-10	8.99645e-05	-0.663047	-1.88961e-10
22538831	rs62136172	6.00315e-08	-0.704707	-1.88961e-10	4.08037e-05	-1.45369	-1.88961e-10
22538914	rs13012669	7.9684e-07	2.71557	-0.83449	0.018588	2.97787	1.68994
22539208	rs78934505	2.22213e-08	-1.69852	-1.88961e-10	0.000123301	-0.347831	-1.88961e-10
22539355	rs7585241	6.23478e-07	2.84347	-1.20774	0.0016313	3.102	-0.867334
22539507	rs78374132	6.70448e-08	-1.70166e-10	-0.594215	0.00015001	-1.70166e-10	-0.151758
22539738	rs7585730	5.03552e-08	0.312367	-1.19284	0.000365557	1.34162	-0.602657
22540216	rs62136173	5.67874e-08	-0.760261	-1.88961e-10	3.94536e-05	-1.48734	-1.88961e-10
22540428	rs4544476	6.04856e-08	0.439594	-1.13676	0.000776773	1.77296	-0.280275
22540452	rs12477701	7.38485e-07	2.73846	-0.933439	0.0130037	2.91957	1.39095
22540646	rs4581924	7.78439e-08	0.150945	-0.595816	0.00425111	1.13577	2.0567
22540656	rs73919371	6.82457e-08	-1.70166e-10	-0.576461	0.000153434	-1.70166e-10	-0.129194
22540883	rs79667621	2.66957e-07	0.78751	-1.88961e-10	0.000272894	0.446621	-1.88961e-10
22541141	rs12478745	8.08101e-07	2.81841	-0.923295	0.0157343	3.08358	1.41756
22541723	rs113881768	2.13991e-08	-1.73623	-1.88961e-10	2.70499e-05	-1.86478	-1.88961e-10
22541887	rs145010571	2.80337e-08	-1.46617	-1.88961e-10	3.18707e-05	-1.70077	-1.88961e-10
22542352	rs151289053	6.53956e-08	-1.70166e-10	-0.619121	0.000145096	-1.70166e-10	-0.185064
22543347	rs7600146	8.67393e-07	2.84836	-0.882448	0.0106486	2.74278	1.36794
22544345	rs4665500	5.39815e-08	-1.70166e-10	-0.810935	8.15161e-05	-1.70166e-10	-0.761661
22545027	rs58648117	5.73221e-08	0.420824	-1.17171	0.00047047	1.39907	-0.407802
22545163	rs73919372	6.33851e-08	-1.70166e-10	-0.650348	0.00013815	-1.70166e-10	-0.234124
22545186	rs79271169	8.07694e-08	-0.407978	-1.88961e-10	3.41531e-05	-1.63161	-1.88961e-10
22545659	rs13006574	9.73101e-07	3.00622	-0.925306	0.0131137	2.89466	1.42429
22545921	rs115517105	6.60364e-08	-1.70166e-10	-0.60937	0.000147059	-1.70166e-10	-0.171627
22546151	rs4665501	3.91959e-07	2.07717	-0.90559	0.00511273	2.06991	1.30711
22546630	rs144998105	2.07558e-08	-1.76675	-1.88961e-10	2.6466e-05	-1.8866	-1.88961e-10
22546631	rs12712388	1.04812e-06	3.12026	-0.965078	0.0126146	2.97904	1.3011
22546852	rs5015511	1.75689e-07	1.42684	-1.0577	0.00229039	2.05552	0.518492
22547306	rs150436524	3.78604e-08	-1.70166e-10	-1.16567	5.53465e-05	-1.70166e-10	-1.14885
22547633	rs4665502	2.91903e-07	0.77178	0.105066	0.000260607	0.406316	-0.00576389
22548141	rs56074362	1.46864e-08	-1.62639	-0.486266	2.46914e-05	-1.88356	-0.0724483
22548309	rs57026254	2.78604e-08	-1.47958	0.00720714	4.95364e-05	-1.86628	0.606529
22548329	rs60989057	4.79945e-08	-1.70166e-10	-0.928489	7.7615e-05	-1.70166e-10	-0.810701
22548653	rs139092411	3.23336e-08	-1.32347	-1.88961e-10	3.52143e-05	-1.60101	-1.88961e-10
22548774	rs6741228	8.08713e-07	2.60733	-0.711462	0.000594074	2.09573	-0.871187
22549278	rs78498643	4.71418e-08	-1.70166e-10	-0.946416	7.59748e-05	-1.70166e-10	-0.832061
22549441	rs4300861	9.90003e-08	0.672326	-0.876779	0.000196249	1.12048	-1.00356
22549483	rs59235363	1.36306e-08	-1.63853	-0.548725	2.2904e-05	-1.88633	-0.14482
22549494	rs4608555	1.84344e-08	-1.88536	-1.88961e-10	4.81193e-05	-1.28878	-1.88961e-10
22549924	rs10208721	2.74699e-08	-0.590495	-0.895989	1.88659e-05	-1.62291	-0.602193
22550235	rs7580781	4.21243e-08	-0.435192	-0.62376	2.91043e-05	-1.61265	-0.178927
22551105	rs12992463	2.74499e-06	4.30389	-1.18593	0.00105334	2.60271	-0.805448
22551472	rs13017653	1.45144e-06	3.67071	-1.18997	0.000638523	2.11796	-0.821261
22551510	rs62136175	7.86775e-08	-0.434219	-1.88961e-10	4.31104e-05	-1.3987	-1.88961e-10
22552255	rs62136176	2.51261e-08	-0.63123	-0.944439	1.73029e-05	-1.64143	-0.67016
22552640	rs72920906	1.29233e-08	-1.67185	-0.568697	2.21916e-05	-1.89257	-0.170179
22553001	rs9308959	2.26954e-08	-0.724406	-0.953009	1.64069e-05	-1.6824	-0.682361
22553120	rs11889100	1.8082e-06	3.87744	-1.17693	0.000802657	2.29837	-0.772909
22553432	rs72793337	3.98834e-08	-1.11362	-1.88961e-10	3.88124e-05	-1.50372	-1.88961e-10
22553445	rs79981292	1.97343e-08	-1.81722	-1.88961e-10	2.70713e-05	-1.86399	-1.88961e-10
22553712	rs6743484	2.27569e-08	-0.781084	-0.893623	1.73582e-05	-1.70631	-0.60209
22554114	rs4074442	1.07105e-07	0.722752	-0.848515	0.000212275	1.17511	-0.979688
22554369	rs72793341	1.40658e-06	3.63032	-1.18098	0.000699328	2.17482	-0.787162
22554648	rs67446571	1.08256e-07	0.990059	-1.10514	0.000202111	1.33605	-1.1897
22554679	rs62136189	1.55905e-06	3.72213	-1.16988	0.000774236	2.2388	-0.749383
22554698	rs67849385	1.61666e-06	3.76249	-1.17394	0.00079085	2.27343	-0.762785
22554717	rs67899576	1.61026e-06	3.76249	-1.17791	0.000780216	2.27343	-0.776323
22554905	rs7576704	1.45728e-06	3.66633	-1.18158	0.000719733	2.20574	-0.789318
22554920	rs13431543	1.3508e-06	3.59046	-1.18158	0.000674353	2.14061	-0.789318
22555139	rs7593204	2.03188e-06	3.97933	-1.16219	0.00100468	2.47514	-0.725176
22555149	rs7593206	2.02954e-06	3.97933	-1.16334	0.00100113	2.47514	-0.728723
22555165	rs7595987	2.02954e-06	3.97933	-1.16334	0.00100113	2.47514	-0.728723
22555226	rs7579696	1.58082e-06	3.74679	-1.18066	0.000773809	2.27487	-0.786005
22555267	rs7596182	2.59135e-06	4.22032	-1.15997	0.00108708	2.54718	-0.718398
22555303	rs7579809	1.58082e-06	3.74679	-1.18066	0.000773809	2.27487	-0.786005
22555317	rs151041581	2.01027e-08	-1.79872	-1.88961e-10	2.78133e-05	-1.83695	-1.88961e-10
22555335	rs7579820	1.63791e-06	3.78318	-1.18158	0.000795774	2.30617	-0.789318
22555390	rs7593526	1.51698e-06	3.70649	-1.18158	0.000744991	2.24023	-0.789318
22555721	rs12624092	1.41228e-06	3.63032	-1.17694	0.000709332	2.17482	-0.772958
22555740	rs10210820	1.46137e-06	3.66633	-1.17878	0.000726951	2.20574	-0.779339
22555781	rs12614150	1.53195e-06	3.70967	-1.17496	0.000830223	2.32542	-0.766189
22555790	rs12614151	1.51838e-06	3.70649	-1.18066	0.000747463	2.24023	-0.786005
22556171	rs75102865	7.71933e-08	-0.453263	-1.88961e-10	4.5972e-05	-1.33443	-1.88961e-10
22556241	rs7596961	1.46137e-06	3.66633	-1.17878	0.000726951	2.20574	-0.779339
22556326	rs7599976	1.52125e-06	3.70649	-1.17878	0.000752462	2.24023	-0.779339
22556424	rs7600069	1.52035e-06	3.70649	-1.17937	0.000754821	2.24023	-0.77621
22556571	rs7583826	1.52404e-06	3.70649	-1.17694	0.000757279	2.24023	-0.772958
22556777	rs4552217	1.52035e-06	3.70649	-1.17937	0.000754821	2.24023	-0.77621
22556804	rs4277554	1.52256e-06	3.70649	-1.17791	0.000754736	2.24023	-0.776323
22556981	rs4481018	1.59081e-06	3.74838	-1.17595	0.000789255	2.27821	-0.76958
22556986	rs4266050	1.59081e-06	3.74838	-1.17595	0.000789255	2.27821	-0.76958
22557058	rs74951342	5.10115e-08	-1.70166e-10	-0.867526	8.29954e-05	-1.70166e-10	-0.743678
22557386	rs112860907	6.4961e-08	-0.625789	-1.88961e-10	6.73883e-05	-0.95199	-1.88961e-10
22557566	rs141020363	5.12169e-08	-1.70166e-10	-0.863507	8.33847e-05	-1.70166e-10	-0.738998
22558016	rs4273252	1.52125e-06	3.70649	-1.17878	0.000752462	2.24023	-0.779339
22558036	rs114483960	5.28579e-08	-1.70166e-10	-0.83197	8.64932e-05	-1.70166e-10	-0.702397
22558152	rs35843059	1.95995e-08	-1.82407	-1.88961e-10	2.71551e-05	-1.8609	-1.88961e-10
22558401	rs62136190	7.65007e-08	-0.462277	-1.88961e-10	4.57142e-05	-1.34005	-1.88961e-10
22558558	rs4261751	1.41929e-06	3.63032	-1.17199	0.000721261	2.17482	-0.756281
22558583	rs4369891	1.41929e-06	3.63032	-1.17199	0.000721261	2.17482	-0.756281
22558609	rs4558612	1.65882e-07	1.45468	-1.14297	0.000220774	1.12017	-0.885497
22558690	rs4558613	1.42078e-06	3.63032	-1.17094	0.000723748	2.17482	-0.752838
22558750	rs10208733	2.46207e-08	-0.702044	-0.893945	1.79862e-05	-1.67275	-0.600106
22558782	rs4490224	1.42078e-06	3.63032	-1.17094	0.000723748	2.17482	-0.752838
22558876	rs58184964	1.06127e-07	0.968646	-1.10359	0.000208081	1.36203	-1.18657
22558959	rs10176493	1.67042e-06	3.82376	-1.20251	0.000728545	2.34109	-0.912504
22558973	rs57537843	1.27968e-07	0.806952	-0.754748	0.000245372	1.22698	-0.886672
22559613	rs144609826	4.13927e-08	-1.70166e-10	-1.07647	6.36199e-05	-1.70166e-10	-1.00954
22560367	rs148003003	3.77674e-08	-1.16813	-1.88961e-10	3.36632e-05	-1.64606	-1.88961e-10
22560772	rs116473277	6.24084e-08	-0.665876	-1.88961e-10	4.35957e-05	-1.3875	-1.88961e-10
22562107	rs1396727	1.28698e-06	3.55761	-1.19713	0.000552557	2.03929	-0.887192
22562283	rs114346301	3.05387e-08	-1.38058	-1.88961e-10	2.61602e-05	-1.89822	-1.88961e-10
22562401	rs10186810	1.24111e-06	3.52197	-1.19778	0.000534532	2.00902	-0.890088
22562462	rs10197587	1.24031e-06	3.52197	-1.19843	0.000532993	2.00902	-0.892971
22562608	rs111682297	1.48677e-08	-1.65642	-0.443962	2.60098e-05	-1.88991	-0.0140762
22562609	rs12620364	1.21275e-07	0.728931	-0.730443	0.000230313	1.14308	-0.866103
22562970	rs10187396	2.7686e-08	-0.664623	-0.814028	2.04674e-05	-1.65248	-0.491148
22563461	rs11124398	1.38827e-06	3.62696	-1.19072	0.000633425	2.14952	-0.860836
22563514	rs10495726	2.7072e-08	-0.694703	-0.806372	2.01327e-05	-1.67659	-0.483524
22563661	rs10192869	1.77857e-06	3.86151	-1.17752	0.000679232	2.17232	-0.813824
22563847	rs10190565	2.58932e-06	4.23423	-1.17466	0.000928949	2.47606	-0.804466
22564251	rs1396726	1.19452e-06	3.47664	-1.19072	0.000531516	1.97411	-0.860836
22564293	rs2339515	1.09653e-07	0.602352	-0.704609	0.000205571	1.00677	-0.843443
22564447	rs117956860	5.49959e-08	-1.70166e-10	-0.792318	9.3281e-05	-1.70166e-10	-0.626846
22566116	rs10184652	1.25991e-06	3.52763	-1.18841	0.000716196	2.26351	-0.852022
22566462	rs12616301	1.6871e-06	3.79858	-1.16739	0.000853131	2.3682	-0.781752
22566548	rs12619197	1.0775e-07	1.00304	-1.1228	0.00021003	0.847938	-0.663151
22566702	rs186694968	7.02351e-07	1.75486	-1.88961e-10	0.000951467	1.69554	-1.88961e-10
22567003	rs1463980	1.55749e-06	3.72177	-1.17052	0.000790649	2.30177	-0.791375
22567357	rs10188288	7.53233e-08	-0.477787	-1.88961e-10	4.52943e-05	-1.34928	-1.88961e-10
22568159	rs17391760	1.11069e-08	-1.7153	-0.676712	1.92569e-05	-1.8948	-0.309793
22568238	rs12614708	9.3289e-08	0.550551	-0.814425	0.000177194	0.950918	-0.936133
22568264	rs117316968	3.61288e-08	-1.70166e-10	-1.21249	5.35281e-05	-1.70166e-10	-1.18226
22568473	rs17043657	7.14761e-08	-0.530213	-1.88961e-10	4.385e-05	-1.38169	-1.88961e-10
22568713	rs7569716	2.70317e-08	-0.642306	-0.860262	1.94838e-05	-1.63987	-0.553011
22569356	rs183856026	3.71483e-08	-1.70166e-10	-1.18466	5.38328e-05	-1.70166e-10	-1.17658
22569369	rs1995812	9.28319e-08	0.527421	-0.796207	0.000175479	0.925964	-0.920905
22569908	rs10192983	7.6015e-08	-0.468645	-1.88961e-10	4.55527e-05	-1.34359	-1.88961e-10
22569955	rs80181576	6.24097e-08	-1.70166e-10	-0.665855	0.000104579	-1.70166e-10	-0.512524
22569998	rs13399873	1.21945e-08	-1.70511	-0.593482	2.14863e-05	-1.89328	-0.201765
22570074	rs1463979	1.25236e-07	1.10588	-1.07526	0.000219999	1.39877	-1.16761
22570110	rs77657123	4.13156e-07	1.22425	-1.88961e-10	0.00016476	-0.0579746	-1.88961e-10
22570515	rs1463978	1.48682e-07	0.202231	-1.88961e-10	0.000507871	1.06777	-1.88961e-10
22571887	rs11124401	3.36533e-06	4.49364	-1.17194	0.00121276	2.74126	-0.803063
22573144	rs62136192	1.89464e-08	-1.50659	-0.351371	1.43483e-05	-1.83143	-0.667399
22574055	rs62136193	3.41158e-08	-0.18908	-1.08074	1.6792e-05	-1.34308	-0.998477
22575090	rs3936123	2.24642e-08	-1.53656	-0.151095	3.84072e-05	-1.85274	0.338521
22575356	rs185897665	2.34996e-08	-1.64259	-1.88961e-10	2.61968e-05	-1.89683	-1.88961e-10
22575507	rs11902050	4.0993e-08	-0.0559974	-1.03018	1.94364e-05	-1.26002	-0.935293
22575862	rs138321029	1.91391e-08	-1.84784	-1.88961e-10	3.05099e-05	-1.74441	-1.88961e-10
22576085	rs1509379	4.64802e-08	0.098804	-1.05935	1.98702e-05	-1.20174	-0.971506
22576100	rs1605834	1.44272e-07	0.159571	0.0125557	7.76996e-05	-1.41443	0.604822
22576329	rs13418342	1.04906e-05	5.31918	-0.860519	0.000502369	2.25817	-1.2013
22576480	rs13421308	1.35147e-07	0.131447	-0.0246579	7.10787e-05	-1.45948	0.5608
22576759	rs13421530	1.37305e-07	0.127668	-0.00503936	7.49911e-05	-1.42984	0.584747
22576848	rs28414106	1.29744e-07	0.0778142	-0.0118232	7.26231e-05	-1.45365	0.576471
22576943	rs183895386	5.52732e-08	-0.961393	0.174105	5.50033e-05	-1.19653	0.0414589
22576945	rs62136194	6.78773e-08	-0.581875	-1.88961e-10	4.43214e-05	-1.37099	-1.88961e-10
22577024	rs75374098	7.22256e-08	-0.519782	-1.88961e-10	4.61099e-05	-1.33143	-1.88961e-10
22577137	rs62132460	6.84399e-08	-0.57362	-1.88961e-10	4.45538e-05	-1.36577	-1.88961e-10
22577448	rs13382728	2.41075e-08	-1.5266	-0.0904501	4.14686e-05	-1.84916	0.411637
22577592	rs111675002	1.69561e-08	-1.48691	-0.482041	1.99604e-05	-1.86813	-0.300583
22577708	rs11883831	1.96255e-08	-1.23966	-0.583092	2.04402e-05	-1.73105	-0.413904
22577783	rs66994942	2.53858e-07	0.206779	0.530421	0.000231592	0.266915	0.0156002
22577846	rs11883886	1.55942e-08	-1.52326	-0.529413	1.8997e-05	-1.86459	-0.353595
22577875	rs79951028	5.22476e-08	-1.70166e-10	-0.843582	9.15821e-05	-1.70166e-10	-0.645226
22579455	rs115429454	1.82281e-08	-1.89661	-1.88961e-10	3.54488e-05	-1.59437	-1.88961e-10
22580092	rs77098893	7.25037e-08	-1.70166e-10	-0.515939	0.000167825	-1.70166e-10	-0.0395411
22580625	rs62132470	6.49262e-08	-0.626325	-1.88961e-10	4.64003e-05	-1.32516	-1.88961e-10
22581484	rs79272437	2.05432e-08	-1.77705	-1.88961e-10	2.92126e-05	-1.78786	-1.88961e-10
22581740	rs72920961	1.51411e-08	-1.57943	-0.502734	1.92772e-05	-1.87982	-0.323716
22582968	rs61533748	3.45552e-07	0.593516	0.452051	0.000256803	0.431122	-0.045276
22583435	rs12466671	3.74699e-07	0.510883	0.615664	0.000282859	0.381185	0.1013
22583752	rs56683961	2.15872e-08	-1.54638	-0.181099	3.73379e-05	-1.85618	0.313724
22583973	rs148325951	1.8224e-08	-1.89684	-1.88961e-10	2.74054e-05	-1.85172	-1.88961e-10
22584029	rs71437442	1.82415e-08	-1.89588	-1.88961e-10	2.62141e-05	-1.89616	-1.88961e-10
22584105	rs12467991	1.82065e-08	-1.8978	-1.88961e-10	3.06315e-05	-1.74043	-1.88961e-10
22584399	rs142793439	1.82167e-08	-1.89724	-1.88961e-10	2.61931e-05	-1.89697	-1.88961e-10
22584702	rs867364	1.3476e-07	0.106914	-0.00299236	7.94836e-05	-1.38471	0.597796
22584774	rs138194034	4.04756e-08	-1.70166e-10	-1.09888	5.92865e-05	-1.70166e-10	-1.08008
22585174	rs870058	1.72584e-08	-1.37843	-0.572843	1.93595e-05	-1.79691	-0.402368
22585587	rs72920963	2.37362e-08	-1.63257	-1.88961e-10	2.62188e-05	-1.89599	-1.88961e-10
22585772	rs11687761	2.2388e-08	-1.5316	-0.159456	3.8533e-05	-1.85097	0.34002
22586107	rs62132471	6.78773e-08	-0.581875	-1.88961e-10	4.43214e-05	-1.37099	-1.88961e-10
22586152	rs115501667	2.37539e-08	-1.63183	-1.88961e-10	3.69145e-05	-1.55386	-1.88961e-10
22586381	rs62132472	2.53386e-08	-1.56725	-1.88961e-10	2.96258e-05	-1.77382	-1.88961e-10
22586437	rs146649153	5.76753e-08	-1.70166e-10	-0.744748	7.27458e-05	-1.70166e-10	-0.875492
22587100	rs117127059	4.879e-08	-1.70166e-10	-0.91205	5.81158e-05	-1.70166e-10	-1.10003
22587157	rs12621172	1.92539e-07	0.0119521	0.448773	0.00020228	0.187683	-0.0404949
22587263	rs58562454	1.53796e-08	-1.62023	-0.446303	2.02273e-05	-1.89472	-0.260711
22588459	rs6736681	7.74335e-07	3.04913	-1.1967	0.000203596	1.06656	-0.912883
22588525	rs1355178	1.66894e-07	-0.161333	0.479118	0.000168654	-0.0150981	-0.0195142
22589842	rs10865106	1.24879e-06	3.53254	-1.20219	0.00023299	1.21568	-0.927146
22590100	rs12466547	2.50849e-07	0.13325	0.592027	0.000209033	0.116773	0.0632555
22591056	rs1396729	1.43705e-06	3.6843	-1.21353	0.000220177	1.28807	-1.0561
22591507	rs66922949	7.99072e-08	-1.48171	1.063	9.26433e-05	-1.8852	1.2515
22592587	rs1567362	2.51496e-06	4.24129	-1.21085	0.000276906	1.44506	-0.983847
22592625	rs145343716	3.85975e-08	-1.70166e-10	-1.14639	6.29424e-05	-1.70166e-10	-1.02024
22593006	rs62132473	7.02976e-08	-0.546839	-1.88961e-10	4.5319e-05	-1.34874	-1.88961e-10
22593244	rs1533045	1.39397e-06	3.65216	-1.21182	0.000222787	1.23266	-0.988908
22593407	rs7604825	1.83587e-08	-1.38403	-0.505443	2.08289e-05	-1.79937	-0.326747
22593584	rs7591428	1.82074e-08	-1.89775	-1.88961e-10	3.02128e-05	-1.7542	-1.88961e-10
22593800	rs117088134	4.17843e-08	-1.70166e-10	-1.06706	5.7532e-05	-1.70166e-10	-1.11012
22594027	rs12616949	1.79096e-07	-0.247458	0.635803	0.000176558	-0.0852324	0.0964175
22594727	rs1533046	1.2906e-06	3.57727	-1.21398	0.000199645	1.17648	-1.0424
22595179	rs66517972	2.28644e-07	0.103522	0.52907	0.00016872	0.0446076	-0.0788314
22596023	rs62132474	7.77844e-08	-0.445635	-1.88961e-10	4.83721e-05	-1.28354	-1.88961e-10
22596745	rs1543011	1.90939e-06	3.96487	-1.20991	0.00023412	1.27262	-0.979245
22597109	rs4665180	3.89043e-08	-1.70166e-10	-1.13847	5.21221e-05	-1.70166e-10	-1.20887
22597127	rs56153184	2.47089e-07	0.0948031	0.61537	0.00020365	0.0646645	0.0892761
22598141	rs1472943	1.33578e-06	3.60709	-1.20939	0.000185742	1.08814	-1.02625
22598262	rs72920972	2.92689e-08	-0.84488	-0.578169	2.19345e-05	-1.66604	-0.408362
22598364	rs62132475	1.50648e-07	0.215371	-1.88961e-10	5.10894e-05	-1.22889	-1.88961e-10
22598746	rs10175440	3.07197e-08	-0.758741	-0.615932	2.31303e-05	-1.57038	-0.45094
22598926	rs2339518	1.94616e-06	3.98689	-1.21285	0.000196159	1.11903	-1.00257
22599739	rs10178735	9.13243e-07	3.22658	-1.20916	0.000135621	0.783754	-1.03636
22599787	rs151270523	1.82283e-08	-1.8966	-1.88961e-10	2.70027e-05	-1.86652	-1.88961e-10
22600100	rs75278041	1.51252e-07	0.219372	-1.88961e-10	5.12046e-05	-1.22663	-1.88961e-10
22600101	rs79460468	1.51252e-07	0.219372	-1.88961e-10	5.12046e-05	-1.22663	-1.88961e-10
22600732	rs77523984	3.62413e-08	-1.70166e-10	-1.20938	5.18489e-05	-1.70166e-10	-1.21413
22600921	rs62132476	1.50648e-07	0.215371	-1.88961e-10	5.10894e-05	-1.22889	-1.88961e-10
22600932	rs1876767	7.66085e-08	-0.611952	0.151083	0.000110193	-0.201661	-0.258569
22600952	rs1876768	7.33595e-08	-0.66456	0.160356	0.000104532	-0.262161	-0.250809
22601129	rs117399022	3.62632e-08	-1.70166e-10	-1.20877	5.51331e-05	-1.70166e-10	-1.15271
22601143	rs72799318	2.08872e-08	-1.76044	-1.88961e-10	2.72092e-05	-1.85891	-1.88961e-10
22601372	rs67523507	2.60574e-08	-1.81894	0.279662	4.24435e-05	-1.87528	0.460994
22601477	rs1971358	1.04268e-06	3.36412	-1.21415	0.000156801	0.867784	-0.975271
22601815	rs1509370	9.76881e-07	3.29893	-1.21414	0.000151184	0.836161	-0.980126
22602327	rs11688810	7.60001e-08	-0.650003	0.181162	9.6955e-05	-0.311606	-0.27661
22602347	rs11124416	1.03604e-07	-1.30326	1.14426	0.000119037	-1.88116	1.49813
22602399	rs1858125	9.53752e-08	-0.569318	0.327561	0.000123787	-0.180922	-0.162982
22602449	rs117380876	3.82353e-08	-1.70166e-10	-1.15582	5.64934e-05	-1.70166e-10	-1.12834
22602450	rs141545916	2.14596e-08	-1.7334	-1.88961e-10	2.71838e-05	-1.85984	-1.88961e-10
22603707	rs2136377	1.11858e-07	-0.126702	0.0443548	0.000140004	0.138935	-0.359729
22604140	rs2339519	3.29498e-06	3.43904	-0.138463	0.000452678	1.5298	-0.577078
22604358	rs2879492	9.83931e-08	-0.244168	0.0335623	0.000118564	-0.0133588	-0.373651
22605386	rs114100554	2.37834e-08	-1.63059	-1.88961e-10	3.05911e-05	-1.74175	-1.88961e-10
22605438	rs74926380	7.53405e-08	-0.477558	-1.88961e-10	4.88005e-05	-1.27472	-1.88961e-10
22605630	rs7569443	1.61216e-07	1.38451	-1.10135	2.66127e-05	-0.856158	-1.02492
22606275	rs12616027	1.31639e-07	-0.0193218	0.0998067	0.000145832	0.158511	-0.338515
22606953	rs1912053	3.16941e-07	0.49436	0.464781	7.27754e-05	-1.63169	0.75661
22607178	rs10187258	1.73054e-07	1.46127	-1.10723	2.75823e-05	-0.812721	-1.03257
22607379	rs10184905	2.72675e-08	-0.899872	-0.594008	2.20285e-05	-1.64392	-0.426202
22607568	rs146915746	3.07222e-08	-1.37459	-1.88961e-10	3.01637e-05	-1.75582	-1.88961e-10
22607612	rs10172986	1.79406e-07	1.47576	-1.08569	2.85501e-05	-0.804476	-1.00633
22607880	rs57984640	4.00003e-08	-1.81652	0.70583	6.42107e-05	-1.87655	0.876261
22607893	rs117615693	3.62298e-08	-1.70166e-10	-1.20969	5.37578e-05	-1.70166e-10	-1.17797
22608317	rs72799323	9.56373e-08	-1.70166e-10	-0.239013	9.62523e-05	-1.70166e-10	-0.59549
22608591	rs72799324	9.60388e-08	-1.70166e-10	-0.234824	9.65741e-05	-1.70166e-10	-0.592152
22608798	rs1509371	1.80982e-07	0.655739	-0.256915	5.43892e-05	-1.45611	0.289817
22609716	rs72920988	3.23712e-08	-0.810939	-0.511368	2.45374e-05	-1.62889	-0.333379
22609853	rs72920989	3.10398e-08	-0.776833	-0.587472	2.24233e-05	-1.63353	-0.418837
22609898	rs13398810	1.71852e-07	0.637223	-0.290168	5.15787e-05	-1.4638	0.244445
22610617	rs75711196	9.25822e-08	-1.70166e-10	-0.271479	9.38004e-05	-1.70166e-10	-0.621293
22610730	rs1509353	1.79296e-07	0.674324	-0.284862	5.27314e-05	-1.44836	0.25111
22610847	rs1509354	1.82367e-07	0.691306	-0.284862	5.26006e-05	-1.45085	0.25111
22611237	rs72799325	9.28947e-08	-1.70166e-10	-0.268109	9.40515e-05	-1.70166e-10	-0.61862
22611302	rs10495734	1.80303e-07	0.69111	-0.296046	5.23627e-05	-1.44133	0.237057
22611323	rs13405389	3.51684e-07	0.295153	0.768005	9.91674e-05	-1.60689	1.04124
22611458	rs62132477	1.80303e-07	0.69111	-0.296046	5.23627e-05	-1.44133	0.237057
22611482	rs1858124	3.75962e-06	4.6463	-1.21381	0.000251022	1.42449	-1.06141
22611937	rs6733454	1.81366e-07	0.69111	-0.290168	5.27509e-05	-1.44133	0.244445
22612116	rs62132478	5.57425e-08	-0.778833	-1.88961e-10	3.23974e-05	-1.68438	-1.88961e-10
22612275	rs13424767	1.79296e-07	0.674324	-0.284862	5.27314e-05	-1.44836	0.25111
22612638	rs1396725	2.15316e-07	0.834215	-0.261685	5.16251e-05	-1.49863	0.280177
22612739	rs10189855	2.17504e-07	0.60344	-0.0207983	6.44041e-05	-1.48544	0.488152
22613081	rs10168159	1.90132e-07	0.709827	-0.261685	5.51025e-05	-1.43344	0.280177
22613266	rs1355177	1.97669e-07	0.692529	-0.20551	5.80656e-05	-1.45497	0.354081
22613679	rs114164869	2.42762e-07	0.692505	-1.88961e-10	7.69155e-05	-0.819755	-1.88961e-10
22613819	rs1509355	1.94171e-07	0.692529	-0.223368	5.67858e-05	-1.45497	0.331794
22613861	rs1509356	1.85159e-07	0.656617	-0.234979	5.51465e-05	-1.46975	0.317282
22614103	rs9917200	1.79517e-07	0.637819	-0.247124	5.38993e-05	-1.47743	0.302083
22614176	rs1509357	1.81711e-07	0.637819	-0.234979	5.47247e-05	-1.47743	0.317282
22614225	rs1509358	1.79517e-07	0.637819	-0.247124	5.38993e-05	-1.47743	0.302083
22614417	rs9917270	1.93133e-07	0.673596	-0.209794	5.78517e-05	-1.46278	0.358201
22614543	rs13410489	1.96452e-07	0.692529	-0.211686	5.762e-05	-1.45497	0.346377
22614560	rs13413226	1.8833e-07	0.673596	-0.234979	5.55322e-05	-1.46278	0.317282
22614736	rs17043725	1.82711e-07	0.637819	-0.229488	5.51017e-05	-1.47743	0.324147
22614760	rs62132479	1.86178e-07	0.656617	-0.229488	5.55264e-05	-1.46975	0.324147
22614904	rs72799327	8.66074e-08	-1.70166e-10	-0.338191	8.89894e-05	-1.70166e-10	-0.673945
22614913	rs72923109	3.10369e-08	-0.688823	-0.675576	2.24593e-05	-1.53225	-0.518512
22614924	rs56103655	1.42625e-08	-1.69725	-0.444696	2.60371e-05	-1.89751	-0.00543447
22615001	rs117943517	6.01766e-08	-1.70166e-10	-0.702293	0.000102236	-1.70166e-10	-0.535178
22615201	rs72799328	8.87289e-08	-1.70166e-10	-0.31399	9.07e-05	-1.70166e-10	-0.654905
22615230	rs6727350	5.03108e-07	0.746375	0.674853	9.50141e-05	-1.55479	0.946354
22615311	rs62132480	1.97492e-07	0.486124	-1.88961e-10	0.000122195	-0.356841	-1.88961e-10
22615313	rs13413863	1.78178e-07	0.600437	-0.217228	5.5111e-05	-1.49257	0.33946
22615365	rs72799331	9.03246e-08	-1.70166e-10	-0.296166	9.1985e-05	-1.70166e-10	-0.640837
22615460	rs13425516	1.86413e-07	0.622108	-0.19372	5.75931e-05	-1.47783	0.368773
22615464	rs142509498	5.07649e-08	-0.87237	-1.88961e-10	3.32298e-05	-1.65901	-1.88961e-10
22615815	rs6724885	1.81534e-07	0.619093	-0.217228	5.55279e-05	-1.48504	0.33946
22616014	rs6728353	1.82542e-07	0.619093	-0.211686	5.59133e-05	-1.48504	0.346377
22616179	rs6728341	1.83673e-07	0.619093	-0.20551	5.63458e-05	-1.48504	0.354081
22616209	rs6741194	1.83673e-07	0.619093	-0.20551	5.63458e-05	-1.48504	0.354081
22616375	rs2175091	1.80512e-07	0.583709	-0.187487	5.68093e-05	-1.4993	0.376535
22616442	rs62132481	3.13537e-08	-1.35424	-1.88961e-10	3.24291e-05	-1.68341	-1.88961e-10
22616534	rs1949038	1.84872e-07	0.583709	-0.16362	5.85203e-05	-1.4993	0.406208
22616761	rs1509359	1.7939e-07	0.583709	-0.19372	5.637e-05	-1.4993	0.368773
22616777	rs1509360	1.6868e-07	0.528363	-0.199934	5.47181e-05	-1.5213	0.361031
22616801	rs1509361	3.43802e-07	0.687934	0.352556	6.79161e-05	-1.58789	0.643701
22617000	rs142004521	1.83825e-08	-1.88817	-1.88961e-10	2.61631e-05	-1.89811	-1.88961e-10
22617034	rs1509362	1.72837e-07	0.528363	-0.175589	5.64016e-05	-1.5213	0.391336
22617269	rs13432555	1.70954e-07	0.565189	-0.223368	5.39228e-05	-1.5067	0.331794
22617551	rs57057394	1.76007e-07	0.600437	-0.229488	5.42735e-05	-1.49257	0.324147
22617561	rs56871422	1.82711e-07	0.637819	-0.229488	5.51017e-05	-1.47743	0.324147
22617923	rs72924939	4.07582e-08	-0.431991	-0.659927	2.32728e-05	-1.73168	-0.283499
22618078	rs13427065	1.65788e-07	0.528363	-0.217228	5.35504e-05	-1.5213	0.33946
22618079	rs13385035	1.78279e-07	0.583709	-0.199934	5.59353e-05	-1.4993	0.361031
22618308	rs116803549	2.81668e-08	-1.46143	-1.88961e-10	2.71454e-05	-1.86126	-1.88961e-10
22618537	rs6749647	3.93485e-07	0.269908	0.90556	0.000111252	-1.62779	1.17713
22618679	rs6736888	1.83919e-07	0.608639	-0.19372	5.79163e-05	-1.47224	0.368773
22618928	rs72799333	9.22399e-08	-1.70166e-10	-0.275183	9.25082e-05	-1.70166e-10	-0.635165
22619314	rs13430928	1.83871e-07	0.608725	-0.194068	5.61835e-05	-1.49643	0.362594
22619461	rs13428354	1.97933e-07	0.664997	-0.176643	5.8732e-05	-1.47372	0.384241
22619486	rs13428447	1.93153e-07	0.646168	-0.182261	5.78798e-05	-1.48136	0.377266
22619556	rs13428463	2.11377e-07	0.682004	-0.127935	6.28182e-05	-1.46678	0.444563
22619872	rs115124732	4.55678e-08	-1.70166e-10	-0.980376	6.01918e-05	-1.70166e-10	-1.06493
22619930	rs6744193	5.49899e-08	-0.235374	-0.557052	3.73716e-05	-1.15694	-0.384614
22620162	rs62124868	5.50065e-07	1.54083	-0.0303666	7.01961e-05	-1.25335	0.342179
22621138	rs77597722	1.77408e-08	-1.76077	-0.162935	1.8393e-05	-1.87765	-0.372837
22621296	rs1509364	0.00788673	10.9463	0.134776	4.53504e-05	-0.539669	-0.808376
22621387	rs149298721	1.97596e-08	-1.81594	-1.88961e-10	3.01466e-05	-1.75639	-1.88961e-10
22621836	rs1509365	0.0115035	11.0718	0.386793	4.87209e-05	-0.504589	-0.771766
22622168	rs4563252	0.00829089	10.958	0.1731	4.70218e-05	-0.541725	-0.770126
22622199	rs4608556	5.16324e-08	-1.7685	0.913077	3.87033e-05	-1.89809	0.391557
22622345	rs147213841	8.99946e-08	-1.70166e-10	-0.299827	0.000145926	-1.70166e-10	-0.179365
22622387	rs188197238	2.05337e-08	-1.77751	-1.88961e-10	3.14439e-05	-1.71426	-1.88961e-10
22622425	rs115973934	1.88089e-08	-1.86525	-1.88961e-10	2.71332e-05	-1.8617	-1.88961e-10
22622435	rs140334735	3.74194e-08	-1.17739	-1.88961e-10	2.88079e-05	-1.80181	-1.88961e-10
22622457	rs79464606	4.46968e-08	-1.70166e-10	-0.999674	6.75623e-05	-1.70166e-10	-0.949412
22622463	rs72799336	1.85242e-08	-1.8805	-1.88961e-10	2.69649e-05	-1.86793	-1.88961e-10
22622627	rs9308966	0.00485802	11.6846	-1.08804	3.23873e-05	-0.515933	-1.16876
22623392	rs11887562	0.00476952	11.6796	-1.10146	3.30244e-05	-0.50602	-1.1592
22623946	rs62124869	6.95525e-08	0.653576	-1.21107	1.46355e-05	-1.27351	-1.2055
22624921	rs142698784	2.27362e-08	-1.67562	-1.88961e-10	2.61595e-05	-1.89825	-1.88961e-10
22624926	rs1509372	1.88664e-08	-1.86219	-1.88961e-10	2.62145e-05	-1.89615	-1.88961e-10
22625459	rs115658046	1.8216e-08	-1.89728	-1.88961e-10	2.62029e-05	-1.89659	-1.88961e-10
22626094	rs117958537	4.28387e-08	-1.70166e-10	-1.04213	5.8614e-05	-1.70166e-10	-1.09149
22626358	rs143786876	3.70477e-08	-1.70166e-10	-1.18737	5.57971e-05	-1.70166e-10	-1.14074
22626899	rs144211511	4.66079e-08	-1.70166e-10	-0.957807	6.95805e-05	-1.70166e-10	-0.919979
22627847	rs6543938	4.32084e-08	-1.74608	0.71254	3.30311e-05	-1.89497	0.229961
22631460	rs139716932	2.38141e-08	-1.6293	-1.88961e-10	2.80206e-05	-1.82952	-1.88961e-10
22631522	rs149771535	4.95705e-08	-1.70166e-10	-0.896179	8.15532e-05	-1.70166e-10	-0.761207
22632199	rs72799338	1.97396e-08	-1.81695	-1.88961e-10	2.62231e-05	-1.89582	-1.88961e-10
22633129	rs4280484	0.00475928	9.89149	0.684541	3.10417e-05	-1.01865	-0.708481
22633139	rs79096917	5.29835e-08	-0.829596	-1.88961e-10	3.88891e-05	-1.50175	-1.88961e-10
22633151	rs4574147	0.00277455	10.8958	-0.859423	2.12933e-05	-0.898183	-1.20589
22633542	rs11889283	0.00183368	10.456	-0.833704	1.94027e-05	-0.987748	-1.2093
22633544	rs10189350	0.00516432	9.8304	0.827308	2.99166e-05	-1.05698	-0.707066
22634061	rs62124871	1.87132e-08	-1.87035	-1.88961e-10	3.57113e-05	-1.587	-1.88961e-10
22634658	rs10185730	0.00219697	10.6388	-0.835744	1.92765e-05	-0.996205	-1.20737
22634829	rs61527379	2.9781e-08	-1.81437	0.408664	2.83061e-05	-1.89437	0.0749787
22634895	rs72799340	3.84743e-08	-1.79209	0.642502	3.47601e-05	-1.89824	0.284249
22634939	rs117079483	1.22407e-07	-1.70166e-10	0.00777461	0.00016255	-1.70166e-10	-0.0714753
22634987	rs117994022	3.93187e-08	-1.70166e-10	-1.12788	5.4884e-05	-1.70166e-10	-1.15724
22635867	rs12990561	0.00391149	11.2094	-0.829577	2.2785e-05	-0.829526	-1.20684
22636010	rs4292118	2.10355e-08	-1.75336	-1.88961e-10	2.6184e-05	-1.89731	-1.88961e-10
22636243	rs72799342	3.75583e-08	-1.80195	0.628272	3.43314e-05	-1.89787	0.271468
22636854	rs4077557	1.38373e-08	-1.71708	-0.455135	1.59276e-05	-1.63924	-0.755172
22637442	rs72799346	1.86398e-08	-1.87428	-1.88961e-10	2.61736e-05	-1.89771	-1.88961e-10
22637443	rs72799348	1.86398e-08	-1.87428	-1.88961e-10	2.61736e-05	-1.89771	-1.88961e-10
22637745	rs115976957	3.52937e-08	-1.23587	-1.88961e-10	3.00638e-05	-1.75914	-1.88961e-10
22638236	rs72799350	2.77609e-08	-1.81357	0.33762	2.65762e-05	-1.89419	0.0117445
22638568	rs11895519	0.00488788	11.4422	-0.839482	2.43564e-05	-0.762336	-1.20733
22639186	rs4314021	0.00398118	11.1984	-0.800933	2.40989e-05	-0.768836	-1.21146
22639874	rs72799353	2.53109e-08	-1.78819	0.219855	2.41059e-05	-1.88734	-0.0926684
22639895	rs114167872	6.42276e-08	0.562155	-1.1993	1.81314e-05	-1.05151	-1.21331
22640185	rs10205300	0.00187868	10.523	-0.876446	1.89585e-05	-1.01895	-1.20126
22640302	rs138541828	4.19577e-08	-1.70166e-10	-1.06291	6.41035e-05	-1.70166e-10	-1.00196
22640757	rs56241788	7.8717e-08	0.256301	-0.690017	1.04935e-05	-1.86305	-0.948664
22641152	rs11903391	0.00315622	11.0727	-0.907378	2.24048e-05	-0.858862	-1.19433
22641219	rs149422592	2.81082e-08	-1.46352	-1.88961e-10	2.64009e-05	-1.88906	-1.88961e-10
22641222	rs11903432	0.00336156	11.1332	-0.904815	2.2778e-05	-0.841694	-1.19497
22641333	rs113007168	2.81153e-08	-1.77738	0.31412	2.6066e-05	-1.89826	-0.00357532
22642312	rs79739406	2.8252e-07	0.844174	-1.88961e-10	0.000130173	-0.293599	-1.88961e-10
22642959	rs1976576	9.82308e-06	5.60661	-1.21369	2.38757e-05	-0.905654	-1.08395
22643240	rs13026519	0.00381115	11.249	-0.895103	2.34928e-05	-0.808534	-1.19724
22644113	rs72799356	1.86011e-08	-1.87635	-1.88961e-10	2.61832e-05	-1.89735	-1.88961e-10
22644836	rs1509384	9.14716e-06	5.44385	-1.12223	1.97747e-05	-0.964276	-1.21378
22646064	rs72799358	2.74388e-08	-1.48762	-1.88961e-10	2.63722e-05	-1.89015	-1.88961e-10
22646326	rs78711918	8.84926e-08	0.73613	-1.05279	1.65837e-05	-1.2493	-1.10474
22646413	rs13029536	0.00143584	10.2215	-0.843779	1.74806e-05	-1.09731	-1.20406
22647142	rs72799361	2.61947e-08	-1.80777	0.27375	2.44578e-05	-1.89741	-0.0681089
22647274	rs17043758	2.62478e-07	-1.70166e-10	0.770591	0.000426585	-1.70166e-10	0.893349
22647602	rs143375288	3.70782e-08	-1.70166e-10	-1.18655	5.20746e-05	-1.70166e-10	-1.20978
22648115	rs1396732	2.09682e-08	-1.75657	-1.88961e-10	2.61777e-05	-1.89756	-1.88961e-10
22648382	rs72799365	2.07908e-08	-1.81578	0.0507154	2.06848e-05	-1.89642	-0.236639
22648520	rs1509385	0.00451846	10.0986	0.425518	2.77593e-05	-1.0298	-0.809096
22648865	rs1509386	0.001814	10.4335	-0.822042	1.76296e-05	-1.08426	-1.20863
22649427	rs72799367	1.72381e-08	-1.81471	-0.137749	1.75776e-05	-1.89444	-0.401399
22650188	rs13418451	0.0017058	10.387	-0.837005	1.72578e-05	-1.10851	-1.20569
22650358	rs13383529	0.0044129	11.3071	-0.806598	2.19786e-05	-0.862825	-1.20957
22650673	rs12989860	0.00177711	10.3385	-0.747599	1.76925e-05	-1.07548	-1.21384
22650830	rs7596646	7.0346e-06	5.25191	-1.19289	1.76045e-05	-1.11133	-1.18298
22651354	rs72799370	1.86833e-08	-1.87195	-1.88961e-10	2.63014e-05	-1.89284	-1.88961e-10
22651459	rs73919398	9.26825e-08	0.807581	-1.07798	1.68369e-05	-1.2136	-1.12529
22652098	rs72799371	1.94209e-08	-1.85416	0.0209317	2.04055e-05	-1.88386	-0.262801
22652222	rs10204823	0.00456056	10.0404	0.492966	2.78614e-05	-1.0454	-0.789826
22652833	rs11901977	0.00367659	9.97357	0.344347	2.57905e-05	-1.05729	-0.855165
22653035	rs72800838	1.53352e-08	-1.8512	-0.218231	1.63329e-05	-1.89815	-0.47113
22653529	rs2136376	2.11754e-08	-1.74674	-1.88961e-10	2.6408e-05	-1.8888	-1.88961e-10
22653611	rs1912052	0.00906913	10.7746	0.44625	3.32896e-05	-0.84115	-0.816067
22653670	rs142058316	4.52455e-08	-1.70166e-10	-0.987473	6.429e-05	-1.70166e-10	-0.999059
22654077	rs11896889	0.00366099	11.1302	-0.816531	2.12648e-05	-0.896153	-1.20926
22654506	rs7591515	0.0042561	11.2843	-0.81998	2.20242e-05	-0.861452	-1.20887
22655354	rs62124874	9.61721e-08	0.196009	-0.429446	1.25422e-05	-1.87682	-0.75654
22656113	rs12185716	4.12717e-08	-1.83227	0.75287	4.19969e-05	-1.86871	0.443844
22656804	rs17043765	1.87735e-08	-1.86713	-1.88961e-10	2.65479e-05	-1.88351	-1.88961e-10
22657114	rs77282361	2.81719e-07	0.841335	-1.88961e-10	4.9859e-05	-1.25326	-1.88961e-10
22657119	rs59904270	1.82855e-08	-1.89347	-1.88961e-10	2.75633e-05	-1.84598	-1.88961e-10
22657521	rs116056836	1.83874e-08	-1.88791	-1.88961e-10	2.68667e-05	-1.87158	-1.88961e-10
22657972	rs74579450	1.97476e-08	-1.81654	-1.88961e-10	9.71101e-05	-0.586617	-1.88961e-10
22658079	rs11886927	0.0157188	12.5844	-0.813645	2.52547e-05	-0.724863	-1.20859
22658930	rs10183553	0.00649304	11.8124	-0.92575	2.02943e-05	-0.967011	-1.18511
22659091	rs62124875	8.27963e-08	-0.383193	-1.88961e-10	4.64598e-05	-1.32387	-1.88961e-10
22659097	rs72800843	3.48075e-08	-1.75758	0.507836	3.53317e-05	-1.88457	0.286888
22659472	rs72800844	2.38757e-08	-1.80769	0.180978	2.44613e-05	-1.89642	-0.068952
22659596	rs13033024	0.00595695	11.748	-0.9475	2.02565e-05	-0.976339	-1.17765
22659929	rs60598088	2.68576e-08	-1.75931	0.250285	2.63449e-05	-1.88511	-0.00608055
22659961	rs139581786	7.12418e-07	1.76909	-1.88961e-10	0.000214115	0.204053	-1.88961e-10
22660267	rs142379302	3.65466e-08	-1.70166e-10	-1.20099	5.18589e-05	-1.70166e-10	-1.21394
22660635	rs4665505	1.31324e-05	5.89248	-1.20922	1.88668e-05	-1.07176	-1.15329
22661763	rs62124876	6.58252e-08	-0.612574	-1.88961e-10	4.04865e-05	-1.46149	-1.88961e-10
22662036	rs4572625	0.000121678	7.01507	-0.105507	1.49533e-05	-1.45116	-1.00637
22662335	rs72800852	2.2556e-08	-1.83258	0.149005	2.37197e-05	-1.89825	-0.0979025
22662524	rs12471518	4.54908e-08	-1.70166e-10	-0.982065	5.5361e-05	-1.70166e-10	-1.14859
22662980	rs11887908	1.15229e-05	5.69236	-1.13985	1.66297e-05	-1.14007	-1.21121
22663119	rs59193050	1.83093e-08	-1.89217	-1.88961e-10	2.74543e-05	-1.84994	-1.88961e-10
22663846	rs139588398	0.00665791	11.8829	-0.971155	2.1206e-05	-0.941097	-1.16708
22663856	rs59101598	1.45448e-08	-1.83949	-0.28285	1.65449e-05	-1.87455	-0.481842
22664782	rs13031296	0.00548414	11.6966	-0.978847	2.02713e-05	-0.98965	-1.16361
22664823	rs142991870	4.75327e-08	-1.70166e-10	-0.938158	7.43022e-05	-1.70166e-10	-0.854322
22664847	rs72800859	1.86869e-08	-1.87175	-1.88961e-10	2.66409e-05	-1.88002	-1.88961e-10
22665048	rs1876766	0.00993348	10.9619	0.34996	2.70796e-05	-1.03425	-0.829429
22666449	rs75029037	3.83058e-08	-1.70166e-10	-1.15397	5.36697e-05	-1.70166e-10	-1.17961
22666997	rs7561327	9.1906e-06	5.52841	-1.20205	1.61218e-05	-1.20777	-1.17453
22667114	rs75525556	2.02961e-08	-1.78915	-1.88961e-10	2.62095e-05	-1.89634	-1.88961e-10
22668400	rs1858123	4.6828e-08	-0.953094	-1.88961e-10	3.85399e-05	-1.51077	-1.88961e-10
22668484	rs72785504	1.87155e-08	-1.87023	-1.88961e-10	2.66082e-05	-1.88124	-1.88961e-10
22668907	rs1396724	8.33001e-06	5.37045	-1.1424	1.50431e-05	-1.23942	-1.21212
22668985	rs1949037	1.87736e-08	-1.86712	-1.88961e-10	2.65477e-05	-1.88352	-1.88961e-10
22669237	rs74488184	1.9659e-08	-1.82104	-1.88961e-10	2.65597e-05	-1.88307	-1.88961e-10
22669761	rs72785508	1.226e-08	-1.84301	-0.45023	1.40699e-05	-1.89773	-0.6207
22669819	rs62124885	3.30296e-08	-1.30217	-1.88961e-10	3.24007e-05	-1.68428	-1.88961e-10
22670809	rs61535254	1.87891e-08	-1.8663	-1.88961e-10	2.6533e-05	-1.88407	-1.88961e-10
22670867	rs58154547	1.01026e-07	0.586977	-0.771179	1.14203e-05	-1.71949	-1.00758
22671431	rs72785510	2.35245e-08	-1.81963	0.178098	2.43649e-05	-1.89776	-0.0715616
22671962	rs116457567	5.80795e-08	0.47024	-1.208	1.67704e-05	-1.13395	-1.20889
22672638	rs116218683	6.08043e-08	-0.691916	-1.88961e-10	3.42066e-05	-1.63004	-1.88961e-10
22672732	rs114846158	1.90801e-08	-1.85093	-1.88961e-10	2.64288e-05	-1.88801	-1.88961e-10
22673137	rs12995260	9.30975e-06	5.48118	-1.14194	1.56248e-05	-1.20197	-1.21163
22673324	rs13021262	0.00828537	12.0629	-0.932504	2.19451e-05	-0.893151	-1.18077
22673439	rs72785513	1.88047e-08	-1.86547	-1.88961e-10	2.65185e-05	-1.88462	-1.88961e-10
22673506	rs6722939	0.00712118	11.9422	-0.96322	2.15013e-05	-0.925345	-1.169
22673635	rs72785514	1.90867e-08	-1.85059	-1.88961e-10	2.64484e-05	-1.88727	-1.88961e-10
22673735	rs4361159	0.0120933	11.1342	0.374396	2.86403e-05	-0.983867	-0.823783
22673753	rs72785516	1.86591e-08	-1.87324	-1.88961e-10	2.66748e-05	-1.87874	-1.88961e-10
22673989	rs72785519	1.86591e-08	-1.87324	-1.88961e-10	2.66748e-05	-1.87874	-1.88961e-10
22674222	rs12996247	0.00416178	11.3255	-0.883627	1.8903e-05	-1.02817	-1.19497
22675520	rs7574734	0.0116482	11.0736	0.397443	2.86347e-05	-0.999853	-0.807989
22676087	rs17043800	2.76374e-08	-1.78814	0.307736	2.71575e-05	-1.89409	0.0332794
22676139	rs72785523	2.26047e-08	-1.833	0.151584	2.37752e-05	-1.89825	-0.0955691
22676371	rs181955072	3.94414e-08	-1.70166e-10	-1.12476	5.68057e-05	-1.70166e-10	-1.12283
22676528	rs72785524	1.85115e-08	-1.88118	-1.88961e-10	2.69009e-05	-1.8703	-1.88961e-10
22676617	rs1912054	0.00564867	11.6966	-0.949287	2.00488e-05	-0.98965	-1.17464
22676849	rs77060542	1.96952e-08	-1.8192	-1.88961e-10	2.63862e-05	-1.88962	-1.88961e-10
22678191	rs1876769	1.84814e-08	-1.88281	-1.88961e-10	2.69594e-05	-1.86813	-1.88961e-10
22678281	rs80345046	4.79098e-07	1.37233	-1.88961e-10	6.52969e-05	-0.983518	-1.88961e-10
22679224	rs77122197	1.19397e-07	1.06044	-1.07757	1.87882e-05	-1.12117	-1.10807
22679864	rs142425758	1.51759e-08	-1.7583	-0.321561	1.59741e-05	-1.88479	-0.506699
22679993	rs72785527	1.45307e-08	-1.80175	-0.321561	1.58041e-05	-1.89549	-0.506699
22680182	rs17043818	1.51206e-08	-1.7658	-0.317719	1.59928e-05	-1.88705	-0.503278
22680186	rs72785528	1.40661e-08	-1.80533	-0.350474	1.5394e-05	-1.89607	-0.532413
22680791	rs1509373	0.0130307	11.6471	-0.0638784	2.74151e-05	-0.839258	-1.01211
22681022	rs72785533	1.86631e-08	-1.87303	-1.88961e-10	2.66698e-05	-1.87893	-1.88961e-10
22681964	rs12712471	0.00552428	10.7927	-0.0675848	2.15019e-05	-1.0777	-1.01662
22682545	rs72785536	1.31307e-08	-1.8268	-0.397823	1.473e-05	-1.89817	-0.574406
22682769	rs2339414	1.41787e-08	-1.34717	-0.800662	9.95163e-06	-1.8454	-1.01933
22683080	rs72785537	1.48932e-08	-1.78248	-0.316184	1.59434e-05	-1.8915	-0.501912
22683298	rs79504276	3.60936e-08	-1.70166e-10	-1.21346	5.18512e-05	-1.70166e-10	-1.21409
22683373	rs72785540	1.37648e-08	-1.83076	-0.346698	1.54121e-05	-1.89825	-0.529058
22683935	rs10184479	0.0103414	12.3083	-0.956226	2.34441e-05	-0.834514	-1.17333
22684402	rs1396730	0.00845583	12.1231	-0.972264	2.24458e-05	-0.884767	-1.16659
22684564	rs72785542	1.87785e-08	-1.86686	-1.88961e-10	2.6543e-05	-1.88369	-1.88961e-10
22685090	rs7559638	0.00897179	12.1866	-0.976588	2.28783e-05	-0.867628	-1.16465
22686015	rs1509374	1.87346e-08	-1.8692	-1.88961e-10	2.65874e-05	-1.88202	-1.88961e-10
22686609	rs114638778	5.9608e-08	-0.711787	-1.88961e-10	3.38891e-05	-1.63937	-1.88961e-10
22686666	rs78615278	3.54309e-08	-1.23199	-1.88961e-10	4.19165e-05	-1.42678	-1.88961e-10
22687257	rs151188672	3.41845e-08	-1.2678	-1.88961e-10	2.89863e-05	-1.79564	-1.88961e-10
22687395	rs139136395	2.85451e-08	-1.44809	-1.88961e-10	2.85628e-05	-1.81036	-1.88961e-10
22687460	rs75033414	3.00374e-08	-1.39713	-1.88961e-10	2.72071e-05	-1.85898	-1.88961e-10
22688188	rs1463982	5.29744e-06	4.96444	-1.18904	1.37306e-05	-1.3542	-1.18864
22688256	rs4533498	2.23614e-07	1.3348	-0.724449	1.24255e-05	-1.6725	-0.970207
22688301	rs72785543	1.32829e-08	-1.80957	-0.403526	1.46777e-05	-1.89668	-0.579453
22688400	rs72785544	1.86495e-08	-1.87376	-1.88961e-10	2.66871e-05	-1.87828	-1.88961e-10
22688486	rs72785545	1.83853e-08	-1.88803	-1.88961e-10	3.06736e-05	-1.73906	-1.88961e-10
22688555	rs62124889	0.00543119	11.5965	-0.888385	1.92073e-05	-1.00983	-1.19734
22688732	rs150282486	1.81986e-08	-1.89823	-1.88961e-10	2.66183e-05	-1.88086	-1.88961e-10
22688937	rs114176253	5.33808e-07	1.48046	-1.88961e-10	7.6346e-05	-0.827187	-1.88961e-10
22689143	rs4665506	1.3296e-08	-1.29851	-0.913602	9.15962e-06	-1.85912	-1.08854
22689396	rs12712474	0.00464042	11.4791	-0.928401	1.88382e-05	-1.03975	-1.18683
22689581	rs79314733	1.89049e-08	-1.86016	-1.88961e-10	3.37987e-05	-1.64204	-1.88961e-10
22689983	rs113799125	2.98767e-08	-1.4025	-1.88961e-10	3.08533e-05	-1.73322	-1.88961e-10
22690113	rs13005634	0.00803054	12.0794	-0.980235	2.20867e-05	-0.901828	-1.16566
22691792	rs60147244	1.35503e-08	-1.84647	-0.346698	1.54264e-05	-1.89733	-0.529058
22691917	rs143322257	4.25828e-08	-1.70166e-10	-1.04813	6.41642e-05	-1.70166e-10	-1.00102
22691999	rs58430439	1.35807e-08	-1.84763	-0.343292	1.54757e-05	-1.89716	-0.526031
22692241	rs6751273	1.33821e-08	-1.16919	-1.03647	8.22641e-06	-1.88219	-1.17292
22693285	rs7603463	0.00915118	12.1818	-0.952031	2.27864e-05	-0.860356	-1.17594
22693675	rs10183442	0.0103111	12.3036	-0.954399	2.35778e-05	-0.827123	-1.17503
22693738	rs7606863	8.74972e-06	5.39713	-1.11993	1.54971e-05	-1.20776	-1.21405
22694172	rs2036731	0.0095532	12.2455	-0.972724	2.33826e-05	-0.843012	-1.16746
22694507	rs2089626	0.0137517	11.7472	-0.1101	2.7696e-05	-0.809968	-1.03121
22694926	rs77206708	3.80344e-08	-1.16108	-1.88961e-10	2.71073e-05	-1.86266	-1.88961e-10
22695916	rs75947923	6.61037e-08	0.604968	-1.21332	1.79282e-05	-1.08968	-1.18641
22696407	rs1509368	0.00777497	12.038	-0.971155	2.2485e-05	-0.882531	-1.16708
22697034	rs9308987	5.8973e-06	4.93632	-1.05365	1.35526e-05	-1.35244	-1.20344
22697499	rs1396728	0.00832733	12.1371	-1.00163	2.27344e-05	-0.886383	-1.1522
22697963	rs72785549	1.84922e-08	-1.88223	-1.88961e-10	2.69378e-05	-1.86893	-1.88961e-10
22698291	rs72785550	1.64131e-08	-1.80495	-0.196543	1.76635e-05	-1.89601	-0.39495
22699227	rs149139276	1.84425e-08	-1.88492	-1.88961e-10	2.72629e-05	-1.85694	-1.88961e-10
22699555	rs143219994	4.27979e-08	-1.04309	-1.88961e-10	3.0538e-05	-1.74349	-1.88961e-10
22699863	rs115790788	6.15419e-07	1.62273	-1.88961e-10	7.68131e-05	-0.821087	-1.88961e-10
22700404	rs7596367	0.0135802	12.5675	-0.942956	2.48702e-05	-0.768442	-1.18035
22701566	rs115162594	6.6155e-08	0.595597	-1.20317	1.73821e-05	-1.095	-1.21202
22701991	rs11892655	0.0183048	11.7965	0.126615	3.03025e-05	-0.81639	-0.934842
22702098	rs55900966	1.84814e-08	-1.88281	-1.88961e-10	2.69594e-05	-1.86813	-1.88961e-10
22702347	rs55670464	1.85342e-08	-1.87996	-1.88961e-10	2.68599e-05	-1.87183	-1.88961e-10
22702361	rs78017999	2.07183e-08	-1.76856	-1.88961e-10	2.626e-05	-1.89442	-1.88961e-10
22702493	rs55990325	1.85699e-08	-1.87803	-1.88961e-10	2.68007e-05	-1.87403	-1.88961e-10
22702747	rs1509367	3.67408e-08	-1.70166e-10	-1.19569	5.35548e-05	-1.70166e-10	-1.18176
22703810	rs72785556	1.587e-08	-1.7975	-0.237648	1.70464e-05	-1.89473	-0.431787
22704400	rs72785557	1.83675e-08	-1.88899	-1.88961e-10	2.72443e-05	-1.85762	-1.88961e-10
22704855	rs2339516	1.21276e-08	-1.2984	-1.00569	8.60169e-06	-1.85238	-1.15812
22705266	rs11894059	0.0102421	12.2586	-0.91618	2.27506e-05	-0.853565	-1.18431
22705898	rs116331311	1.94203e-08	-1.83326	-1.88961e-10	2.7058e-05	-1.86448	-1.88961e-10
22705929	rs1509366	8.91448e-06	5.37662	-1.08077	1.49239e-05	-1.25008	-1.20942
22706185	rs72785559	1.85429e-08	-1.87949	-1.88961e-10	2.68451e-05	-1.87238	-1.88961e-10
22706198	rs72785561	1.87011e-08	-1.871	-1.88961e-10	2.66244e-05	-1.88064	-1.88961e-10
22706709	rs72785563	1.87253e-08	-1.8697	-1.88961e-10	2.6521e-05	-1.88453	-1.88961e-10
22707059	rs141754916	3.60754e-08	-1.70166e-10	-1.21397	5.19332e-05	-1.70166e-10	-1.2125
22708063	rs17043884	1.85496e-08	-1.87913	-1.88961e-10	2.66608e-05	-1.87927	-1.88961e-10
22708317	rs7567080	0.0108956	11.331	0.073322	2.59223e-05	-0.948486	-0.958872
22708558	rs72785565	1.84069e-08	-1.88685	-1.88961e-10	2.65084e-05	-1.885	-1.88961e-10
22708883	rs7607130	0.0183878	11.7448	0.182835	3.05283e-05	-0.835275	-0.908534
22709902	rs4366933	0.00817789	12.0161	-0.89873	2.12091e-05	-0.918683	-1.18935
22710173	rs72785568	1.86155e-08	-1.87558	-1.88961e-10	2.67329e-05	-1.87657	-1.88961e-10
22710463	rs146581142	5.61471e-08	-1.70166e-10	-0.771601	7.3796e-05	-1.70166e-10	-0.861158
22710470	rs141284872	5.61471e-08	-1.70166e-10	-0.771601	7.3796e-05	-1.70166e-10	-0.861158
22711441	rs139431422	3.66437e-08	-1.70166e-10	-1.19834	5.25849e-05	-1.70166e-10	-1.20003
22711533	rs74584454	1.91914e-08	-1.84511	-1.88961e-10	3.46888e-05	-1.61605	-1.88961e-10
22711669	rs882011	1.5365e-08	-1.82983	-0.237648	1.69867e-05	-1.89824	-0.431787
22711827	rs882012	1.84108e-08	-1.88664	-1.88961e-10	2.71215e-05	-1.86214	-1.88961e-10
22712071	rs17043898	1.75742e-08	-1.82155	-0.1116	1.90926e-05	-1.88399	-0.329167
22712247	rs1876770	1.52449e-08	-1.83431	-0.24102	1.71176e-05	-1.87766	-0.444696
22712272	rs72785571	1.53101e-08	-1.83431	-0.236757	1.71826e-05	-1.87766	-0.440905
22712316	rs937932	0.0183273	11.6829	0.241437	3.10048e-05	-0.852501	-0.875818
22712696	rs877024	0.0102423	12.1371	-0.794644	2.14557e-05	-0.886383	-1.21009
22713110	rs55863922	1.00796e-08	-1.4558	-1.03326	9.05004e-06	-1.79359	-1.1661
22713223	rs72785573	1.84296e-08	-1.88562	-1.88961e-10	2.70745e-05	-1.86387	-1.88961e-10
22713259	rs6736227	3.18949e-08	-1.33713	-1.88961e-10	2.6462e-05	-1.88675	-1.88961e-10
22714450	rs4665507	1.37331e-07	1.05631	-0.933492	9.87592e-06	-1.75237	-1.12
22714517	rs74772038	4.86146e-08	-0.915651	-1.88961e-10	3.16939e-05	-1.70634	-1.88961e-10
22714668	rs7570156	0.00887717	12.0136	-0.814233	2.09455e-05	-0.911717	-1.20882
22714936	rs17043919	1.86423e-08	-1.87414	-1.88961e-10	2.6544e-05	-1.88366	-1.88961e-10
22715067	rs1509381	1.62135e-08	-1.81175	-0.201984	1.77128e-05	-1.89696	-0.391215
22715175	rs72785578	2.02626e-08	-1.7908	-1.88961e-10	3.17156e-05	-1.70565	-1.88961e-10
22715498	rs17043922	1.90885e-08	-1.85049	-1.88961e-10	2.63243e-05	-1.89197	-1.88961e-10
22715775	rs72785579	1.725e-08	-1.76501	-0.18675	1.80961e-05	-1.88682	-0.379946
22715914	rs7577031	1.72478e-08	-1.78158	-0.170313	1.83301e-05	-1.89128	-0.362634
22715926	rs17320195	1.84008e-08	-1.88718	-1.88961e-10	0.000145686	-0.18101	-1.88961e-10
22716219	rs1396731	7.53676e-06	5.17449	-1.04652	1.42518e-05	-1.30941	-1.19616
22717090	rs1509380	5.63214e-07	2.44059	-0.906505	5.26516e-05	-0.241218	-0.957547
22717218	rs146151085	3.63024e-08	-1.70166e-10	-1.20769	5.2128e-05	-1.70166e-10	-1.20876
22718034	rs145767065	2.01227e-08	-1.79773	-1.88961e-10	2.68767e-05	-1.8712	-1.88961e-10
22718143	rs6544005	6.46527e-06	5.01158	-1.03696	1.36957e-05	-1.35244	-1.19294
22718206	rs76884848	6.08543e-07	1.61149	-1.88961e-10	7.42483e-05	-0.855048	-1.88961e-10
22719489	rs17043930	1.84789e-08	-1.88295	-1.88961e-10	2.69646e-05	-1.86794	-1.88961e-10
22719739	rs17043937	2.09355e-08	-1.75813	-1.88961e-10	2.63058e-05	-1.89267	-1.88961e-10
22720601	rs6746518	4.37081e-06	4.63584	-1.05271	1.20208e-05	-1.47286	-1.20297
22720920	rs72785583	1.88696e-08	-1.86203	-1.88961e-10	2.64634e-05	-1.8867	-1.88961e-10
22721265	rs72785584	1.90451e-08	-1.85277	-1.88961e-10	2.63471e-05	-1.89111	-1.88961e-10
22721289	rs76646238	3.64525e-08	-1.70166e-10	-1.20357	5.30432e-05	-1.70166e-10	-1.19135
22721340	rs71437446	1.93723e-08	-1.83573	-1.88961e-10	2.77896e-05	-1.8378	-1.88961e-10
22721530	rs72785585	1.89896e-08	-1.85568	-1.88961e-10	2.63794e-05	-1.88988	-1.88961e-10
22721763	rs191981370	1.14052e-06	-1.70166e-10	2.23967	0.00181551	-1.70166e-10	2.34166
22721928	rs56235346	1.8994e-08	-1.85545	-1.88961e-10	2.62712e-05	-1.89399	-1.88961e-10
22722031	rs56061669	1.90264e-08	-1.85375	-1.88961e-10	2.63576e-05	-1.89071	-1.88961e-10
22722332	rs146154658	3.3359e-08	-1.29225	-1.88961e-10	2.83179e-05	-1.81897	-1.88961e-10
22723287	rs12712498	0.0074162	11.7663	-0.746703	2.11102e-05	-0.89885	-1.21385
22723332	rs77010759	4.47266e-08	-1.70166e-10	-0.999009	6.11905e-05	-1.70166e-10	-1.04847
22723768	rs72785586	1.85169e-08	-1.88089	-1.88961e-10	2.62897e-05	-1.89329	-1.88961e-10
22724593	rs17043944	2.08682e-08	-1.76135	-1.88961e-10	2.6184e-05	-1.89732	-1.88961e-10
22724704	rs1567363	1.68775e-07	1.16335	-0.834365	1.07257e-05	-1.72784	-1.06199
22724705	rs143172818	3.8904e-08	-1.70166e-10	-1.13848	5.59724e-05	-1.70166e-10	-1.1376
22725936	rs61358129	1.52573e-07	1.07462	-0.846557	1.04283e-05	-1.74827	-1.06967
22726057	rs72785587	2.17326e-08	-1.72076	-1.88961e-10	2.62359e-05	-1.89533	-1.88961e-10
22726493	rs56252696	2.17681e-08	-1.71913	-1.88961e-10	2.62415e-05	-1.89512	-1.88961e-10
22726579	rs12987255	0.0131942	12.3836	-0.787906	2.18155e-05	-0.869116	-1.21072
22726627	rs7595147	1.68854e-07	1.14476	-0.815297	1.08231e-05	-1.7322	-1.04858
22727319	rs7557726	0.00500979	11.3335	-0.706138	1.91964e-05	-0.993627	-1.21411
22727439	rs115556520	1.93833e-08	-1.83516	-1.88961e-10	2.83115e-05	-1.81919	-1.88961e-10
22727821	rs12712502	0.0127789	12.3862	-0.822521	2.1756e-05	-0.875753	-1.20682
22728018	rs10495731	8.74533e-06	5.36917	-1.09248	1.42081e-05	-1.2995	-1.20915
22729097	rs115595744	3.1088e-08	-1.36275	-1.88961e-10	2.86619e-05	-1.80689	-1.88961e-10
22730215	rs10188657	0.00923519	11.0581	0.180838	2.55274e-05	-1.03545	-0.887259
22730297	rs111505790	2.12015e-08	-1.7455	-1.88961e-10	2.62166e-05	-1.89607	-1.88961e-10
22730367	rs1463976	1.82625e-05	6.21355	-1.20052	1.86998e-05	-1.24445	-0.989494
22730435	rs72785589	2.06728e-08	-1.77076	-1.88961e-10	2.6162e-05	-1.89815	-1.88961e-10
22730953	rs7560281	0.0181585	12.7427	-0.827595	2.41887e-05	-0.768876	-1.2077
22731165	rs7563236	0.0114983	12.2486	-0.790508	2.1178e-05	-0.89797	-1.21153
22731168	rs7572495	0.0114983	12.2486	-0.790508	2.1178e-05	-0.89797	-1.21153
22731230	rs115139875	7.32893e-08	-0.505161	-1.88961e-10	3.51556e-05	-1.60268	-1.88961e-10
22731231	rs7563351	0.0114214	12.2449	-0.793492	2.10115e-05	-0.9061	-1.21129
22731241	rs7599844	0.0114556	12.2449	-0.790508	2.10065e-05	-0.9061	-1.21153
22731855	rs1979986	0.0168969	12.6845	-0.841438	2.38481e-05	-0.784989	-1.20577
22732020	rs1463977	0.0159365	12.6206	-0.836101	2.3414e-05	-0.802581	-1.20655
22732502	rs34226313	0.0133101	12.3862	-0.781794	2.16399e-05	-0.875753	-1.21217
22732512	rs34057875	3.15666e-07	0.955109	-1.88961e-10	7.50684e-05	-0.844063	-1.88961e-10
22732596	rs74907630	1.5772e-08	-1.784	-0.257339	1.68274e-05	-1.89187	-0.447585
22733561	rs7607694	0.0148417	11.5461	0.167263	2.94627e-05	-0.89873	-0.880608
22733631	rs7580529	0.00670076	10.7257	0.192452	2.42827e-05	-1.10785	-0.864842
22733846	rs13410782	0.0151543	12.6232	-0.888937	2.33885e-05	-0.809291	-1.20093
22733876	rs72785591	1.5921e-08	-1.77857	-0.253366	1.69099e-05	-1.89053	-0.444028
22734297	rs79569931	8.80089e-08	-1.70166e-10	-0.322138	9.94599e-05	-1.70166e-10	-0.562708
22735431	rs138188323	2.14681e-08	-1.73301	-1.88961e-10	2.61868e-05	-1.89721	-1.88961e-10
22735551	rs7568047	0.00852328	11.0002	0.158501	2.58502e-05	-1.02849	-0.881658
22735641	rs12712503	0.0180482	12.8015	-0.892561	2.50075e-05	-0.74735	-1.19594
22735750	rs17320320	0.0145757	12.5902	-0.894925	2.38317e-05	-0.790023	-1.20142
22736056	rs72785596	1.55327e-08	-1.81623	-0.240396	1.69895e-05	-1.89745	-0.432412
22736510	rs79275548	2.18099e-08	-1.82912	0.111911	2.33432e-05	-1.89823	-0.113923
22736987	rs17043947	2.78356e-08	-1.58213	0.108866	2.35577e-05	-1.88234	-0.12067
22737323	rs144168407	1.83637e-08	-1.8892	-1.88961e-10	3.00047e-05	-1.76111	-1.88961e-10
22738509	rs12712504	0.0151226	12.5902	-0.858094	2.3842e-05	-0.790023	-1.20099
22738542	rs6729322	7.76701e-06	5.27346	-1.1154	1.41495e-05	-1.30101	-1.21177
22738580	rs12712505	0.00839204	11.0095	0.133758	2.51181e-05	-1.03567	-0.903206
22738725	rs6716550	0.0177384	12.7884	-0.896741	2.48215e-05	-0.755461	-1.19529
22738904	rs10175489	2.01982e-08	-1.59304	-0.200945	1.76474e-05	-1.88471	-0.407159
22738947	rs62124919	2.06315e-08	-1.77276	-1.88961e-10	3.2107e-05	-1.69339	-1.88961e-10
22739013	rs3926039	1.16608e-08	-1.41683	-0.926519	9.29703e-06	-1.81132	-1.12145
22739164	rs1546464	1.18739e-08	-1.40542	-0.919807	9.28845e-06	-1.81607	-1.11762
22739528	rs1509387	0.0127682	11.4469	0.116022	2.76825e-05	-0.922964	-0.918699
22739937	rs6705838	0.0143602	11.6389	0.0414919	2.79302e-05	-0.886084	-0.946671
22740048	rs1509388	0.0106787	12.3106	-0.926406	2.17451e-05	-0.895921	-1.18715
22740340	rs1509389	0.0137034	12.5526	-0.919005	2.31549e-05	-0.830899	-1.18936
22740599	rs12712506	0.0133648	12.4991	-0.890551	2.29393e-05	-0.835783	-1.19383
22741121	rs10184624	0.0171751	12.8093	-0.949912	2.51606e-05	-0.757885	-1.1793
22741837	rs6741729	0.00515601	10.5493	0.106754	2.21894e-05	-1.14674	-0.916104
22741939	rs13006508	0.00908603	12.0936	-0.870968	2.16279e-05	-0.887531	-1.20095
22742356	rs6735294	0.0172828	12.767	-0.901385	2.5212e-05	-0.738434	-1.19671
22743278	rs1509392	0.0172984	12.7349	-0.868346	2.46038e-05	-0.758408	-1.20115
22744083	rs1876771	2.12434e-08	-1.74353	-1.88961e-10	2.61772e-05	-1.89757	-1.88961e-10
22744230	rs6718866	1.18798e-08	-1.45513	-0.869614	9.64209e-06	-1.79392	-1.10241
22744324	rs72791982	2.10376e-08	-1.75326	-1.88961e-10	2.61641e-05	-1.89807	-1.88961e-10
22744591	rs145055704	5.60265e-08	-0.773751	-1.88961e-10	3.39027e-05	-1.63897	-1.88961e-10
22745267	rs116158123	3.39421e-07	2.09665	-1.06898	3.20202e-05	-0.59297	-1.10313
22745834	rs139063360	2.29734e-08	-1.66524	-1.88961e-10	2.65106e-05	-1.88492	-1.88961e-10
22745887	rs144968947	0.017181	11.5719	0.287802	3.69103e-05	-0.729405	-0.824567
22747124	rs10199182	0.00859569	12.0202	-0.85304	2.15355e-05	-0.88678	-1.20598
22747258	rs147937779	7.00756e-07	1.75258	-1.88961e-10	8.9256e-05	-0.670953	-1.88961e-10
22747575	rs181421934	2.57585e-08	-1.55081	-1.88961e-10	2.70903e-05	-1.86329	-1.88961e-10
22747576	rs186937206	2.49438e-08	-1.58295	-1.88961e-10	2.7396e-05	-1.85206	-1.88961e-10
22748324	rs17043976	1.19143e-08	-1.50215	-0.819686	1.01877e-05	-1.76914	-1.07214
22748801	rs1509376	1.19746e-08	-1.49762	-0.819174	1.01588e-05	-1.77118	-1.07294
22748926	rs6738845	7.0059e-05	6.46617	-0.108657	1.34934e-05	-1.58387	-0.976387
22748963	rs115787534	3.06314e-08	-1.37755	-1.88961e-10	2.76756e-05	-1.84191	-1.88961e-10
22749125	rs6741864	4.88947e-05	6.09658	-0.0987337	1.27516e-05	-1.64503	-0.971774
22749270	rs74568247	8.98424e-08	-1.70166e-10	-0.30152	7.15857e-05	-1.70166e-10	-0.891566
22749560	rs57076238	5.82213e-08	-1.08628	0.350959	4.40329e-05	-1.45847	0.0809394
22749652	rs61392519	2.2401e-08	-1.86037	0.169902	2.49081e-05	-1.89423	-0.053036
22749726	rs12712510	0.103296	14.4852	-0.831668	4.67603e-05	-0.111919	-1.20551
22750295	rs7594873	0.00011371	6.911	-0.0691668	1.60422e-05	-1.42935	-0.957888
22750433	rs78497322	3.61074e-08	-1.70166e-10	-1.21308	5.2334e-05	-1.70166e-10	-1.20482
22751121	rs150024922	3.53132e-08	-1.23532	-1.88961e-10	2.94879e-05	-1.77848	-1.88961e-10
22751715	rs1509377	9.71448e-05	6.7606	-0.0762133	1.55753e-05	-1.4639	-0.952882
22752443	rs72791990	2.32636e-08	-1.86661	0.213917	2.59108e-05	-1.89183	-0.0159746
22753225	rs6544021	0.000119165	6.95091	-0.0622263	1.54379e-05	-1.47104	-0.954599
22753451	rs6758520	2.24413e-08	-1.8687	0.180027	2.52259e-05	-1.89083	-0.04376
22753464	rs192175776	4.13559e-08	-1.70166e-10	-1.07736	5.92677e-05	-1.70166e-10	-1.0804
22753532	rs2339514	1.99618e-05	6.2228	-1.1208	1.85259e-05	-1.0317	-1.21159
22753950	rs937931	0.000106767	6.68998	0.088849	1.60078e-05	-1.51154	-0.877846
22753982	rs13391189	2.6701e-08	-1.71934	0.204466	2.52992e-05	-1.89809	-0.0336059
22754466	rs1509378	0.00241712	11.1107	-1.2122	0.000149596	1.01643	-1.17095
22754628	rs72791997	2.37374e-08	-1.63253	-1.88961e-10	2.80719e-05	-1.82769	-1.88961e-10
22755227	rs13003264	8.86012e-06	3.72156	0.568182	4.03159e-05	-1.32818	-0.137538
22755837	rs13390705	6.34047e-09	-1.77829	-1.17434	1.63146e-05	-1.2722	-1.0982
22755961	rs13432882	6.30844e-09	-1.78182	-1.17587	1.61431e-05	-1.2803	-1.10066
22756232	rs4988826	3.01471e-06	3.02684	0.184842	4.59862e-05	-1.00371	-0.330408
22756264	rs75583796	5.59165e-08	-0.775716	-1.88961e-10	0.000138639	-0.230589	-1.88961e-10
22757474	rs1509352	5.86841e-09	-1.82542	-1.20457	1.4263e-05	-1.35863	-1.14616
22757810	rs116559217	2.66442e-08	-1.517	-1.88961e-10	4.20053e-05	-1.42467	-1.88961e-10
22758046	rs1355176	6.79452e-07	1.33845	0.383257	3.50045e-05	-1.44886	-0.15813
22758873	rs12469476	3.32532e-06	3.63941	-0.329664	2.51966e-05	-1.01977	-0.91598
22759033	rs115525369	4.08527e-08	-1.0896	-1.88961e-10	4.3353e-05	-1.39309	-1.88961e-10
22759136	rs78141893	9.04258e-08	-1.70166e-10	-0.295046	0.000137633	-1.70166e-10	-0.237874
22759343	rs4665181	3.2505e-06	2.90498	0.382012	0.000132716	-0.567612	0.293357
22759564	rs4146015	2.88233e-06	3.0615	0.105276	0.000105154	-0.514273	0.00723479
22760024	rs62624502	2.11544e-08	-1.74773	-1.88961e-10	2.87242e-05	-1.80472	-1.88961e-10
22760184	rs72792002	6.59397e-09	-1.71725	-1.19617	7.8821e-06	-1.89572	-1.20215
22760196	rs72793904	7.07669e-09	-1.64233	-1.20044	7.97036e-06	-1.88115	-1.20558
22760259	rs141852652	2.51987e-08	-1.57278	-1.88961e-10	2.77459e-05	-1.83937	-1.88961e-10
22760576	rs868652	6.03082e-09	-1.88869	-1.114	1.28902e-05	-1.59204	-1.01395
22760711	rs74920700	3.60687e-08	-1.70166e-10	-1.21415	5.19377e-05	-1.70166e-10	-1.21242
22760858	rs72793907	7.01072e-09	-1.64442	-1.20771	7.92058e-06	-1.88169	-1.21131
22761093	rs72793910	6.91347e-09	-1.65839	-1.20771	7.89353e-06	-1.88511	-1.21131
22761803	rs1355175	4.12631e-06	3.28955	0.236012	0.00011784	-0.421108	0.0279764
22761819	rs72793919	6.56395e-09	-1.7075	-1.21049	7.80672e-06	-1.89446	-1.21302
22762033	rs1509351	6.863e-07	1.61212	0.119614	2.58601e-05	-1.55469	-0.355067
22762079	rs1509350	6.98819e-07	1.6444	0.105414	2.5828e-05	-1.54454	-0.366457
22762474	rs80119786	3.60774e-08	-1.70166e-10	-1.21391	5.20187e-05	-1.70166e-10	-1.21086
22762972	rs12466256	2.5607e-06	2.35926	0.689202	4.78634e-05	-1.46155	0.167434
22763157	rs114433004	8.5231e-08	-0.354211	-1.88961e-10	9.12825e-05	-0.648503	-1.88961e-10
22763403	rs72793925	6.20287e-09	-1.76325	-1.21131	7.77937e-06	-1.89753	-1.21346
22763725	rs79568545	8.7743e-08	-1.70166e-10	-0.325164	0.000123588	-1.70166e-10	-0.345512
22763794	rs2019046	1.61187e-06	2.4675	0.118073	2.83044e-05	-1.43884	-0.380606
22763921	rs60285668	6.21266e-09	-1.76183	-1.21116	7.7792e-06	-1.89763	-1.21338
22764544	rs1703818	1.49457e-06	2.36868	0.14134	2.86842e-05	-1.47051	-0.335604
22764668	rs144386671	9.25289e-08	-0.272055	-1.88961e-10	6.06364e-05	-1.05757	-1.88961e-10
22764861	rs6742736	6.02414e-09	-1.89786	-1.10594	1.2095e-05	-1.68012	-0.989551
22765000	rs72793928	5.97829e-09	-1.80749	-1.20395	7.87906e-06	-1.88959	-1.20867
22765023	rs72793931	5.9547e-09	-1.81201	-1.20338	7.89401e-06	-1.88811	-1.20824
22765327	rs115410185	2.28793e-08	-1.66934	-1.88961e-10	3.21717e-05	-1.69138	-1.88961e-10
22765580	rs900928	5.99771e-09	-1.89825	-1.10994	1.22747e-05	-1.65959	-0.995331
22765916	rs1004790	5.91982e-09	-1.81891	-1.20236	7.92031e-06	-1.88555	-1.20748
22766109	rs1567361	6.10907e-09	-1.89824	-1.09156	1.25363e-05	-1.66481	-0.969026
22766367	rs77621394	3.63189e-08	-1.70166e-10	-1.20724	5.26545e-05	-1.70166e-10	-1.19871
22766554	rs937930	4.01055e-06	3.21466	0.28245	0.000122191	-0.455495	0.0986198
22766729	rs12712521	9.47127e-07	1.91103	0.142827	3.01934e-05	-1.46153	-0.293309
22766913	rs78115571	8.12276e-08	-1.70166e-10	-0.40232	0.000117398	-1.70166e-10	-0.396895
22767304	rs1484689	4.07375e-07	2.06992	-0.859763	1.17459e-05	-1.55318	-1.14578
22767435	rs1564811	1.7019e-06	2.69431	-0.0543914	2.813e-05	-1.31909	-0.50654
22767491	rs1564812	6.09341e-09	-1.89795	-1.09442	1.29281e-05	-1.6436	-0.959462
22767745	rs13032734	7.07855e-07	2.58731	-0.82465	1.32332e-05	-1.44261	-1.13713
22767854	rs78684885	2.16922e-08	-1.72262	-1.88961e-10	3.96449e-05	-1.4825	-1.88961e-10
22767900	rs17044014	8.5977e-08	-1.70166e-10	-0.345496	0.00012385	-1.70166e-10	-0.343387
22769317	rs1351879	3.33186e-07	1.86746	-0.85833	1.1546e-05	-1.58419	-1.13193
22769758	rs35447233	5.37815e-07	2.54897	-1.06103	1.17864e-05	-1.50507	-1.19044
22770233	rs12619904	1.00179e-07	-1.70166e-10	-0.192619	0.00014169	-1.70166e-10	-0.208822
22770953	rs11692770	2.51496e-07	1.75749	-1.02964	9.24557e-06	-1.75506	-1.18325
22771153	rs1682092	8.60007e-07	1.95128	0.00608885	2.32096e-05	-1.67612	-0.341781
22771661	rs79828823	3.6536e-08	-1.70166e-10	-1.20128	5.24531e-05	-1.70166e-10	-1.20254
22773939	rs59072961	3.68034e-08	-1.70166e-10	-1.19399	5.28191e-05	-1.70166e-10	-1.19559
22774191	rs1682093	9.12544e-08	-1.70166e-10	-0.285925	0.000131271	-1.70166e-10	-0.285202
22775785	rs12712523	2.03295e-07	1.54287	-1.02778	8.9328e-06	-1.79494	-1.1778
22775992	rs10865117	1.01417e-07	-1.70166e-10	-0.180332	0.000146759	-1.70166e-10	-0.173669
22776023	rs10865118	1.00917e-07	-1.70166e-10	-0.18528	0.000146032	-1.70166e-10	-0.178633
22776833	rs729108	1.71391e-07	1.44734	-1.10297	8.5564e-06	-1.80857	-1.20721
22777008	rs2062339	6.59818e-07	1.92266	-0.230273	1.91119e-05	-1.68861	-0.523541
22777339	rs75682934	3.70991e-08	-1.70166e-10	-1.18598	5.32276e-05	-1.70166e-10	-1.18789
22777353	rs150962324	1.96169e-08	-1.82318	-1.88961e-10	2.61745e-05	-1.89768	-1.88961e-10
22777494	rs1872324	2.7069e-06	2.67685	0.427136	8.23051e-05	-1.12644	0.374406
22778087	rs13423006	7.58538e-09	-1.83281	-0.94054	1.85319e-05	-1.4895	-0.75347
22778584	rs59030950	4.17148e-06	2.77825	0.758196	0.000128249	-1.08446	0.775966
22778763	rs6748330	1.80668e-07	1.51356	-1.11648	8.61929e-06	-1.79996	-1.2085
22778949	rs117857546	1.52834e-06	-1.70166e-10	2.53236	0.000835043	-1.70166e-10	1.56502
22779339	rs2220153	1.18992e-06	1.95542	0.326645	3.27372e-05	-1.68088	0.00693243
22779803	rs147734745	2.90866e-08	-1.4293	-1.88961e-10	2.91767e-05	-1.78909	-1.88961e-10
22779925	rs4146006	1.62902e-07	-1.70166e-10	0.293574	0.000264156	-1.70166e-10	0.414076
22780029	rs4146005	4.41535e-06	2.86908	0.724191	0.000134423	-1.01558	0.754106
22780265	rs75373691	4.78302e-08	-0.93192	-1.88961e-10	4.24205e-05	-1.41483	-1.88961e-10
22780564	rs11124553	3.86211e-06	2.70063	0.758764	0.000130721	-1.0872	0.797796
22781372	rs12467345	3.91526e-07	2.22653	-1.05605	9.814e-06	-1.69244	-1.18622
22783455	rs78609869	3.62091e-08	-1.70166e-10	-1.21027	5.18949e-05	-1.70166e-10	-1.21324
22784717	rs12620900	5.64022e-07	1.76197	-0.226455	1.82982e-05	-1.72169	-0.533967
22787130	rs13007912	3.73826e-08	-0.300261	-0.87811	1.14162e-05	-1.89811	-0.829326
22787669	rs76858265	1.82229e-08	-1.8969	-1.88961e-10	2.62996e-05	-1.89291	-1.88961e-10
22788650	rs74331117	3.66921e-08	-1.70166e-10	-1.19702	5.26661e-05	-1.70166e-10	-1.19849
22788995	rs142483113	3.8728e-08	-1.70166e-10	-1.14301	5.89284e-05	-1.70166e-10	-1.08614
22789632	rs111962562	5.27264e-08	-1.70166e-10	-0.834461	7.44661e-05	-1.70166e-10	-0.852119
22789633	rs1032114	8.81822e-08	0.661925	-0.982096	8.27931e-06	-1.89428	-1.15443
22789822	rs1032113	3.68428e-08	-1.70166e-10	-1.19292	5.28734e-05	-1.70166e-10	-1.19456
22790515	rs17044024	7.75681e-08	-1.70166e-10	-0.448419	0.000111676	-1.70166e-10	-0.446861
22790856	rs1471768	4.38108e-07	1.40388	-0.120989	1.80061e-05	-1.82146	-0.450296
22790891	rs1471767	3.95869e-07	1.31652	-0.135017	1.7736e-05	-1.83428	-0.452581
22791773	rs118039478	2.9217e-07	-1.70166e-10	0.877761	0.000389249	-1.70166e-10	0.801757
22791943	rs7598378	1.26049e-07	0.969967	-0.932872	8.51855e-06	-1.88459	-1.13563
22792688	rs149814298	2.43239e-08	-1.60811	-1.88961e-10	4.00969e-05	-1.47116	-1.88961e-10
22794646	rs1484670	3.62663e-08	-1.70166e-10	-1.20869	5.20892e-05	-1.70166e-10	-1.20951
22794844	rs76438729	2.71675e-08	-1.49755	-1.88961e-10	2.67789e-05	-1.87485	-1.88961e-10
22794944	rs75335368	3.68788e-08	-1.70166e-10	-1.19194	5.2923e-05	-1.70166e-10	-1.19362
22795960	rs988119	8.01404e-08	-1.70166e-10	-0.415796	0.000116896	-1.70166e-10	-0.401178
22796721	rs139351034	1.22519e-07	-1.70166e-10	0.00868904	0.000199044	-1.70166e-10	0.131061
22796726	rs77356381	2.35129e-08	-1.64203	-1.88961e-10	2.88181e-05	-1.80146	-1.88961e-10
22796824	rs78129746	3.70021e-08	-1.70166e-10	-1.1886	5.30934e-05	-1.70166e-10	-1.19041
22796982	rs115946907	3.10677e-08	-1.36341	-1.88961e-10	4.72012e-05	-1.30804	-1.88961e-10
22798011	rs76454305	1.85606e-08	-1.87854	-1.88961e-10	2.63223e-05	-1.89205	-1.88961e-10
22798552	rs4299360	8.10198e-08	-1.70166e-10	-0.404883	0.000117861	-1.70166e-10	-0.392955
22798579	rs1484665	1.6274e-06	1.95087	0.644295	7.77609e-05	-1.38303	0.574204
22799009	rs77626349	2.52208e-08	-1.57191	-1.88961e-10	3.31294e-05	-1.66204	-1.88961e-10
22799310	rs11892544	1.13257e-08	-1.87908	-0.49342	2.74604e-05	-1.55767	-0.292046
22799810	rs12052509	1.7251e-06	1.85045	0.803015	9.46046e-05	-1.37062	0.757859
22800186	rs7424467	6.33364e-07	1.76761	-0.116139	1.95421e-05	-1.76264	-0.427256
22800518	rs116114653	2.288e-08	-1.66931	-1.88961e-10	3.71989e-05	-1.54618	-1.88961e-10
22800691	rs1385265	1.51231e-06	1.81192	0.709895	7.78181e-05	-1.45206	0.643968
22801027	rs7568613	7.65358e-09	-1.85282	-0.911586	1.82315e-05	-1.53899	-0.720327
22801202	rs142862093	3.80634e-08	-1.70166e-10	-1.16032	6.16988e-05	-1.70166e-10	-1.0402
22802001	rs72790519	2.25085e-08	-1.68568	-1.88961e-10	2.61594e-05	-1.89825	-1.88961e-10
22802019	rs1484664	1.55177e-06	1.84216	0.705408	7.76226e-05	-1.44153	0.630924
22802175	rs1484663	1.54306e-06	1.84216	0.699783	7.78641e-05	-1.44153	0.634031
22802492	rs75717311	3.61667e-08	-1.70166e-10	-1.21144	5.21405e-05	-1.70166e-10	-1.20852
22802802	rs149280948	2.52532e-08	-1.57062	-1.88961e-10	2.71663e-05	-1.86049	-1.88961e-10
22803112	rs148140504	3.66565e-08	-1.70166e-10	-1.19798	5.26173e-05	-1.70166e-10	-1.19942
22804902	rs4311088	9.33819e-09	-1.89483	-0.670638	1.63654e-05	-1.64716	-0.72013
22804928	rs7607480	7.8477e-08	-1.70166e-10	-0.43677	0.000112986	-1.70166e-10	-0.4352
22805826	rs10187289	1.35306e-07	0.901312	-0.793353	9.43693e-06	-1.87858	-1.03925
22806080	rs11124564	1.33273e-07	0.875133	-0.782306	9.48432e-06	-1.88072	-1.03211
22806118	rs185412886	5.17494e-08	-1.70166e-10	-0.853163	0.000100915	-1.70166e-10	-0.548188
22806507	rs12052295	7.62154e-07	1.73448	0.102092	2.32677e-05	-1.76436	-0.251037
22806991	rs12464583	4.36119e-07	1.18939	0.0889457	2.21838e-05	-1.82225	-0.240852
22808109	rs76303761	3.73924e-08	-1.70166e-10	-1.17811	5.36349e-05	-1.70166e-10	-1.18026
22808628	rs113773631	1.82483e-08	-1.8955	-1.88961e-10	2.64514e-05	-1.88715	-1.88961e-10
22808722	rs78710333	1.14608e-07	-0.058062	-1.88961e-10	5.87244e-05	-1.08961	-1.88961e-10
22809893	rs13412401	7.75195e-09	-1.82802	-0.923609	2.02336e-05	-1.42354	-0.731576
22810863	rs1601288	7.68455e-08	-1.70166e-10	-0.45778	0.000112046	-1.70166e-10	-0.443549
22810978	rs1601287	7.22495e-09	-1.89823	-0.923801	1.55446e-05	-1.68141	-0.737338
22811386	rs150485707	5.27182e-08	-1.70166e-10	-0.834615	7.785e-05	-1.70166e-10	-0.807679
22812229	rs11124568	2.70544e-06	2.2426	0.860844	0.000111168	-1.2501	0.798674
22812528	rs17044068	4.12675e-08	-1.70166e-10	-1.0795	5.87974e-05	-1.70166e-10	-1.08837
22813427	rs143155600	4.00908e-08	-1.70166e-10	-1.10843	5.62434e-05	-1.70166e-10	-1.13277
22815727	rs4665509	2.79494e-06	2.42933	0.706658	0.000101146	-1.21394	0.668049
22816082	rs146002566	1.86417e-08	-1.87418	-1.88961e-10	2.61598e-05	-1.89824	-1.88961e-10
22816936	rs11688379	1.55246e-07	1.08903	-0.843597	9.24486e-06	-1.86218	-1.07622
22817155	rs72790550	2.0215e-08	-1.79315	-1.88961e-10	2.61744e-05	-1.89768	-1.88961e-10
22817187	rs10208951	1.25005e-07	1.03241	-1.00364	1.04261e-05	-1.86816	-0.949993
22817200	rs140673361	2.05069e-08	-1.77882	-1.88961e-10	2.66797e-05	-1.87856	-1.88961e-10
22817339	rs115767829	6.96845e-08	-1.70166e-10	-0.555598	0.000100314	-1.70166e-10	-0.554152
22817626	rs80057622	4.38039e-08	0.063678	-1.08353	1.95707e-05	-1.04062	-1.14781
22817658	rs117007157	3.60795e-08	-1.70166e-10	-1.21385	5.18863e-05	-1.70166e-10	-1.21341
22818009	rs12617557	2.35091e-06	2.54599	0.416989	7.77518e-05	-1.17586	0.36692
22818024	rs13419502	6.92497e-07	2.02059	-0.279858	1.84347e-05	-1.69208	-0.55615
22818096	rs191899141	2.41946e-08	-1.61345	-1.88961e-10	3.67659e-05	-1.55789	-1.88961e-10
22818203	rs77546056	3.80799e-08	-0.102202	-1.05769	2.13847e-05	-1.15238	-0.94741
22818798	rs185517825	1.86364e-08	-1.87446	-1.88961e-10	3.33969e-05	-1.654	-1.88961e-10
22819301	rs1843181	7.36129e-09	-1.88719	-0.916151	1.68983e-05	-1.6077	-0.727548
22819996	rs78571784	7.84877e-08	-1.70166e-10	-0.436634	0.000121898	-1.70166e-10	-0.359279
22820391	rs10208490	5.73982e-09	-1.87848	-1.17367	1.08581e-05	-1.58378	-1.19377
22820814	rs4306742	5.79091e-09	-1.85223	-1.19106	1.02753e-05	-1.62059	-1.21213
22821061	rs11124579	5.79597e-09	-1.84909	-1.19332	1.02923e-05	-1.61828	-1.21279
22821666	rs4425103	9.72708e-07	2.55423	-0.473726	3.9874e-05	-0.914243	-0.562495
22822159	rs13015955	6.06352e-07	1.60789	-1.88961e-10	7.41171e-05	-0.856817	-1.88961e-10
22822656	rs2049730	5.67317e-09	-1.84998	-1.21384	9.26078e-06	-1.73343	-1.20324
22823125	rs7561030	5.52874e-09	-1.89453	-1.19508	8.46504e-06	-1.85165	-1.17486
22823306	rs17320822	7.54032e-09	-1.6775	-1.10181	1.59797e-05	-1.37551	-1.01563
22823652	rs149499384	1.98661e-08	-1.81056	-1.88961e-10	2.80858e-05	-1.8272	-1.88961e-10
22823750	rs1997325	7.62296e-09	-1.66452	-1.10389	1.57705e-05	-1.38928	-1.01504
22824399	rs192477347	1.01734e-07	-1.70166e-10	-0.177211	0.000171337	-1.70166e-10	-0.0188295
22825587	rs77136173	2.33009e-08	-1.65108	-1.88961e-10	2.73215e-05	-1.85479	-1.88961e-10
22825933	rs145649581	2.04002e-08	-1.78403	-1.88961e-10	2.85361e-05	-1.81129	-1.88961e-10
22826447	rs17044085	6.67235e-09	-1.77618	-1.12542	1.14291e-05	-1.65112	-1.07517
22826752	rs936751	6.63178e-09	-1.88971	-1.01799	1.05067e-05	-1.88076	-0.92969
22827235	rs923055	6.39502e-09	-1.89808	-1.04598	9.93815e-06	-1.89759	-0.968488
22827239	rs62122663	8.53398e-09	-1.7062	-0.949318	1.65838e-05	-1.53932	-0.814715
22828093	rs17044091	3.08595e-06	2.55947	0.675565	0.000133641	-0.775211	0.507907
22828175	rs59974815	6.33623e-09	-1.89603	-1.05726	9.89838e-06	-1.89278	-0.977309
22828202	rs141896781	3.70506e-08	-1.18729	-1.88961e-10	4.0293e-05	-1.46628	-1.88961e-10
22828762	rs137910431	3.59803e-08	-1.2166	-1.88961e-10	3.93855e-05	-1.48907	-1.88961e-10
22828898	rs7588192	8.12683e-09	-1.72845	-0.975954	1.49498e-05	-1.6048	-0.852959
22829117	rs147520455	3.81225e-08	-1.70166e-10	-1.15877	5.78926e-05	-1.70166e-10	-1.10387
22829243	rs77167445	4.26479e-08	-1.0466	-1.88961e-10	9.22606e-05	-0.637845	-1.88961e-10
22829926	rs113707552	1.83275e-08	-1.89118	-1.88961e-10	3.15854e-05	-1.70977	-1.88961e-10
22830008	rs62122665	7.97471e-09	-1.74598	-0.977323	1.47367e-05	-1.628	-0.844128
22831761	rs78111101	4.2678e-08	-1.04589	-1.88961e-10	9.23396e-05	-0.636989	-1.88961e-10
22832130	rs116558660	3.47387e-08	-1.25172	-1.88961e-10	3.8547e-05	-1.51058	-1.88961e-10
22832449	rs1484688	3.081e-07	0.972766	-0.0419177	3.18538e-05	-1.41761	-0.28369
22832502	rs1484687	5.16199e-07	1.02069	0.426224	5.99981e-05	-1.39446	0.326307
22832766	rs74916805	3.19584e-08	-1.33514	-1.88961e-10	5.73146e-05	-1.11391	-1.88961e-10
22833258	rs11685377	2.33254e-08	-1.65003	-1.88961e-10	2.76359e-05	-1.84335	-1.88961e-10
22833307	rs17044103	1.91729e-08	-1.84608	-1.88961e-10	3.54086e-05	-1.59551	-1.88961e-10
22833399	rs2019950	9.97144e-07	1.82032	0.285001	5.93697e-05	-1.23466	0.155978
22833747	rs17392849	8.27183e-09	-1.74012	-0.946602	1.55686e-05	-1.59143	-0.825777
22834065	rs2220152	1.00537e-06	1.7919	0.321641	5.98466e-05	-1.24663	0.175954
22834322	rs77399959	3.93112e-08	-1.12807	-1.88961e-10	7.94051e-05	-0.7879	-1.88961e-10
22834789	rs79295415	4.12711e-08	0.106601	-1.18602	2.11002e-05	-0.985732	-1.12745
22834870	rs11124582	1.33513e-06	2.22974	0.167468	6.5117e-05	-0.975479	-0.0107973
22834908	rs4524148	8.41709e-07	1.73537	0.200488	5.23847e-05	-1.27026	0.0664097
22835003	rs182051033	3.79922e-08	-1.1622	-1.88961e-10	5.96408e-05	-1.07412	-1.88961e-10
22835072	rs1881558	8.08414e-07	1.70446	0.191035	5.12549e-05	-1.28307	0.0574167
22835653	rs111272810	1.02944e-08	-1.48114	-0.986833	2.03838e-05	-1.27825	-0.869476
22836445	rs115148959	1.83152e-08	-1.89184	-1.88961e-10	2.79076e-05	-1.83356	-1.88961e-10
22836695	rs1813627	8.40364e-07	1.76701	0.167245	5.3315e-05	-1.24758	0.0613362
22836778	rs990069	8.16978e-07	1.73879	0.167245	5.26864e-05	-1.25944	0.0613362
22837460	rs2049728	2.93007e-07	1.39124	-0.510617	2.26764e-05	-1.34556	-0.695574
22837963	rs146961109	1.93768e-08	-1.8355	-1.88961e-10	3.62975e-05	-1.57071	-1.88961e-10
22838110	rs4665510	7.96593e-07	1.76358	0.117188	5.03152e-05	-1.2585	0.0143432
22838139	rs4665511	8.13547e-07	1.7919	0.109932	5.05622e-05	-1.24663	0.0073735
22838233	rs62122666	1.07857e-08	-1.58402	-0.837342	2.1312e-05	-1.42775	-0.67544
22838710	rs11685129	7.91468e-07	1.76358	0.110733	4.90767e-05	-1.2585	-0.0105792
22839174	rs75668290	2.72992e-08	-1.49272	-1.88961e-10	2.98291e-05	-1.76698	-1.88961e-10
22839209	rs4665512	1.05629e-08	-1.56749	-0.874747	2.0514e-05	-1.40128	-0.740079
22839242	rs78062627	3.59082e-08	-1.21861	-1.88961e-10	6.57e-05	-0.977363	-1.88961e-10
22839427	rs72790593	2.43365e-08	-1.6076	-1.88961e-10	2.69741e-05	-1.86759	-1.88961e-10
22839670	rs1881557	7.9309e-07	1.7919	0.0844656	4.8435e-05	-1.24663	-0.0356094
22840926	rs6723552	7.33283e-07	1.70446	0.0934929	4.71053e-05	-1.28307	-0.0270088
22841171	rs75887632	5.71049e-09	-1.86775	-1.18952	9.00958e-06	-1.78204	-1.18213
22841961	rs13004156	3.11466e-07	1.20085	-0.259137	2.71441e-05	-1.36767	-0.49363
22842489	rs6744054	5.70674e-09	-1.87577	-1.18216	8.93863e-06	-1.79827	-1.17381
22842569	rs76394357	3.73105e-08	-1.70166e-10	-1.1803	5.30055e-05	-1.70166e-10	-1.19207
22843052	rs1484685	7.168e-07	1.80291	-0.0276852	4.47748e-05	-1.23604	-0.124775
22843449	rs10495730	3.52862e-07	1.21767	-0.151173	3.08303e-05	-1.34237	-0.391593
22843718	rs13023128	1.43186e-07	0.387215	-0.222647	2.01576e-05	-1.70456	-0.454317
22844229	rs6720574	6.49001e-07	1.5953	0.0805545	4.39052e-05	-1.33454	-0.045887
22844323	rs111947985	3.75966e-08	-1.17266	-1.88961e-10	7.52551e-05	-0.841579	-1.88961e-10
22844335	rs117486785	4.50584e-08	-1.70166e-10	-0.991617	7.62607e-05	-1.70166e-10	-0.828305
22844400	rs12986993	1.23324e-07	0.384828	-0.369588	1.83837e-05	-1.63415	-0.616853
22844991	rs62122667	1.3854e-08	-1.47645	-0.694551	2.64986e-05	-1.35675	-0.528615
22845013	rs1843180	1.66249e-07	-0.126198	0.440107	3.18043e-05	-1.8193	0.116443
22845050	rs141474580	1.82922e-08	-1.8931	-1.88961e-10	3.63546e-05	-1.56914	-1.88961e-10
22845519	rs1484684	3.63658e-06	2.31136	1.08786	0.000229627	-0.747973	1.02197
22845819	rs1385268	3.6403e-08	-1.70166e-10	-1.20492	5.21552e-05	-1.70166e-10	-1.20824
22846285	rs58418161	1.40028e-08	-1.63841	-0.521907	2.5299e-05	-1.68072	-0.250972
22846624	rs76275947	1.84331e-08	-1.88543	-1.88961e-10	2.79937e-05	-1.83048	-1.88961e-10
22846892	rs1484682	3.89428e-08	-1.70166e-10	-1.13748	5.59248e-05	-1.70166e-10	-1.13845
22847394	rs973424	3.63586e-08	-1.70166e-10	-1.20615	5.31548e-05	-1.70166e-10	-1.18925
22847459	rs12617351	9.92719e-07	1.44546	0.655408	0.000118077	-1.21466	0.823529
22847622	rs17392898	2.98016e-08	-1.40501	-1.88961e-10	2.7821e-05	-1.83667	-1.88961e-10
22848356	rs72792509	8.80186e-07	1.42221	0.558342	0.000108253	-1.20787	0.729872
22848588	rs17044139	3.73254e-08	-1.70166e-10	-1.1799	5.36194e-05	-1.70166e-10	-1.18055
22848674	rs2879510	1.6456e-08	-1.6719	-0.326987	3.1511e-05	-1.72479	0.0126636
22848683	rs1484680	2.51018e-07	0.665137	0.0608129	3.92711e-05	-1.44784	-0.0441301
22848737	rs112703689	1.95754e-08	-1.8253	-1.88961e-10	2.62836e-05	-1.89352	-1.88961e-10
22848830	rs72792513	2.74723e-08	-1.4864	-1.88961e-10	2.71831e-05	-1.85987	-1.88961e-10
22848934	rs4665513	1.58846e-08	-1.70222	-0.332002	3.09501e-05	-1.73685	0.00676567
22850806	rs55716516	2.7724e-08	-1.47728	-1.88961e-10	2.71698e-05	-1.86036	-1.88961e-10
22851871	rs2178273	2.81118e-08	-1.46339	-1.88961e-10	2.72854e-05	-1.85611	-1.88961e-10
22852252	rs1484686	1.82691e-08	-1.89437	-1.88961e-10	2.73324e-05	-1.85439	-1.88961e-10
22852655	rs115389923	4.96733e-08	-0.894108	-1.88961e-10	5.65693e-05	-1.127	-1.88961e-10
22853294	rs7604930	1.16881e-08	-1.73424	-0.606759	1.54693e-05	-1.80073	-0.62288
22853493	rs7605168	7.42006e-09	-1.86013	-0.935261	1.0214e-05	-1.89805	-0.94065
22853858	rs79147385	2.83546e-08	-1.45479	-1.88961e-10	3.27579e-05	-1.67332	-1.88961e-10
22854140	rs57855785	8.2258e-09	-1.89611	-0.796192	1.55057e-05	-1.61887	-0.802389
22854325	rs2046406	1.70635e-07	0.419655	-0.0797038	2.96908e-05	-1.60258	-0.169043
22855031	rs75280338	4.06249e-08	0.00994219	-1.10514	2.10274e-05	-1.05545	-1.06119
22855236	rs143258681	2.43366e-08	-1.60759	-1.88961e-10	2.73953e-05	-1.85209	-1.88961e-10
22855505	rs72796548	2.43335e-08	-1.60772	-1.88961e-10	2.69445e-05	-1.86868	-1.88961e-10
22856033	rs6726845	3.42923e-06	2.22125	1.11926	0.000250252	-0.882607	1.24261
22856144	rs62122676	1.59203e-08	-1.61605	-0.415935	2.88943e-05	-1.68495	-0.113867
22856215	rs17044167	1.54801e-08	-1.62193	-0.438094	2.76918e-05	-1.69428	-0.14705
22856416	rs10198662	7.44289e-07	1.44955	0.3633	8.79151e-05	-1.15985	0.473755
22856860	rs6730719	3.07789e-06	2.15428	1.07815	0.000234243	-0.915722	1.20962
22857069	rs78714198	2.63154e-08	-1.52942	-1.88961e-10	2.92589e-05	-1.78628	-1.88961e-10
22857169	rs143117376	3.73989e-08	-1.70166e-10	-1.17793	5.25788e-05	-1.70166e-10	-1.20015
22858403	rs62122677	1.5752e-08	-1.62193	-0.42068	2.84671e-05	-1.69428	-0.119438
22858550	rs139788562	4.16166e-08	-1.70166e-10	-1.07108	6.34635e-05	-1.70166e-10	-1.012
22858868	rs1968876	3.42203e-06	1.87676	1.46165	0.000347713	-0.914975	1.60389
22858982	rs113338579	2.00177e-08	-1.80296	-1.88961e-10	2.64723e-05	-1.88636	-1.88961e-10
22859017	rs139375645	5.65855e-08	-0.763824	-1.88961e-10	6.52857e-05	-0.98369	-1.88961e-10
22859198	rs192798533	2.20381e-08	-1.7068	-1.88961e-10	2.70368e-05	-1.86526	-1.88961e-10
22859263	rs6756763	1.63147e-07	0.416259	-0.121182	2.75117e-05	-1.60011	-0.247738
22859411	rs1531921	6.86829e-07	1.39399	0.338518	8.36973e-05	-1.18582	0.450561
22859416	rs112081043	2.80973e-08	-1.4639	-1.88961e-10	4.07917e-05	-1.45398	-1.88961e-10
22859592	rs1122862	1.45189e-08	-1.65131	-0.472812	1.90384e-05	-1.73484	-0.481162
22860160	rs140976277	4.05811e-08	-1.70166e-10	-1.09627	6.09246e-05	-1.70166e-10	-1.05283
22860754	rs57140726	1.34835e-06	1.42278	0.984278	0.000158287	-1.23813	1.14007
22860805	rs11890518	1.78357e-07	0.444929	-0.060717	2.93444e-05	-1.60045	-0.182912
22861495	rs7562330	3.0248e-06	1.81478	1.40024	0.000321895	-0.94648	1.55824
22861844	rs6721370	3.05769e-06	1.81478	1.41106	0.000329415	-0.94648	1.58134
22861918	rs149240756	7.60708e-08	-1.70166e-10	-0.467911	0.000131007	-1.70166e-10	-0.287213
22861953	rs78160294	3.90486e-08	-1.70166e-10	-1.13477	5.82043e-05	-1.70166e-10	-1.0985
22862175	rs6711601	2.77502e-06	1.75639	1.37245	0.00030736	-0.975929	1.54149
22862384	rs1881552	1.37896e-06	1.39574	1.03377	0.000164611	-1.25016	1.19128
22862407	rs6754350	1.87434e-08	-1.86874	-1.88961e-10	3.20038e-05	-1.69661	-1.88961e-10
22862706	rs12470854	2.70781e-08	-1.50085	-1.88961e-10	3.27604e-05	-1.67324	-1.88961e-10
22862903	rs55680726	1.40153e-08	-1.66629	-0.493137	1.86043e-05	-1.74698	-0.492091
22862907	rs1881551	1.6587e-07	0.411763	-0.100137	2.73942e-05	-1.63197	-0.220167
22864153	rs28525561	2.62564e-06	1.66818	1.40532	0.000295551	-1.01997	1.54635
22864280	rs75415852	2.97384e-08	-1.40714	-1.88961e-10	7.51725e-05	-0.842677	-1.88961e-10
22864444	rs75301220	1.81982e-08	-1.89825	-1.88961e-10	2.70992e-05	-1.86296	-1.88961e-10
22865528	rs140997883	3.88456e-08	-1.13998	-1.88961e-10	6.20236e-05	-1.03495	-1.88961e-10
22867121	rs62122678	1.28823e-08	-1.64673	-0.596994	2.19436e-05	-1.68497	-0.389018
22867398	rs12997451	2.77403e-07	0.852803	-0.0269061	3.47622e-05	-1.49559	-0.118343
22867820	rs62122679	1.5931e-08	-1.64673	-0.384579	2.79841e-05	-1.68497	-0.145856
22867936	rs10193842	6.73655e-07	1.26349	0.449649	8.61918e-05	-1.24582	0.53993
22868109	rs11124610	2.6054e-07	0.87916	-0.11598	3.17843e-05	-1.48547	-0.218022
22868209	rs34481134	2.66704e-08	-1.51602	-1.88961e-10	3.25416e-05	-1.67994	-1.88961e-10
22868758	rs2086873	1.38444e-08	-1.64275	-0.528951	1.84263e-05	-1.72786	-0.520822
22869131	rs12993522	2.51445e-07	0.909426	-0.181777	3.0071e-05	-1.47826	-0.280639
22870452	rs114499028	1.82025e-08	-1.89802	-1.88961e-10	2.69197e-05	-1.8696	-1.88961e-10
22871183	rs72796579	1.84979e-08	-1.88192	-1.88961e-10	2.7182e-05	-1.85991	-1.88961e-10
22871622	rs77066035	1.87613e-08	-1.86778	-1.88961e-10	3.7342e-05	-1.54234	-1.88961e-10
22871630	rs12477792	1.24953e-07	0.301076	-0.272716	2.36827e-05	-1.67194	-0.325782
22871650	rs12470027	1.28078e-07	0.277851	-0.224787	2.46287e-05	-1.67935	-0.279206
22871822	rs75194387	3.32174e-08	-1.2965	-1.88961e-10	4.29699e-05	-1.40196	-1.88961e-10
22871904	rs1484679	1.8361e-07	0.380502	0.032735	3.56738e-05	-1.56022	-0.0278242
22872982	rs2049732	2.20947e-07	0.852803	-0.254456	2.87556e-05	-1.49559	-0.308041
22872985	rs115412528	5.45064e-08	-0.801258	-1.88961e-10	0.000172787	-0.0104037	-1.88961e-10
22873365	rs79116289	1.82112e-08	-1.89754	-1.88961e-10	2.73562e-05	-1.85352	-1.88961e-10
22873486	rs923054	1.06106e-08	-1.72889	-0.708828	1.4354e-05	-1.79668	-0.701751
22873872	rs1484678	5.93892e-08	0.0128741	-0.728338	1.50366e-05	-1.68262	-0.769352
22875257	rs79996763	8.2425e-08	-1.70166e-10	-0.387687	0.000124386	-1.70166e-10	-0.339069
22875522	rs6706796	1.92759e-08	-1.84072	-1.88961e-10	3.02462e-05	-1.75309	-1.88961e-10
22877801	rs11124623	4.23415e-07	1.63971	-0.390937	3.3577e-05	-1.23933	-0.409293
22878005	rs13014702	3.77541e-07	1.57205	-0.43795	3.11355e-05	-1.26834	-0.455771
22878118	rs60240770	3.8942e-08	-1.70166e-10	-1.1375	5.62973e-05	-1.70166e-10	-1.13182
22878135	rs111288019	4.29066e-08	-1.04055	-1.88961e-10	3.11303e-05	-1.72428	-1.88961e-10
22878265	rs141233478	5.25761e-08	-1.70166e-10	-0.837315	7.0231e-05	-1.70166e-10	-0.910672
22878333	rs12471895	4.25617e-07	1.73253	-0.478566	3.25388e-05	-1.19893	-0.481099
22878847	rs7570223	1.93323e-07	0.943353	-0.478566	2.4251e-05	-1.4929	-0.481099
22879599	rs146304311	3.79088e-08	-1.70166e-10	-1.16439	5.57414e-05	-1.70166e-10	-1.14174
22879773	rs139462394	3.29476e-08	-1.30466	-1.88961e-10	4.20699e-05	-1.42313	-1.88961e-10
22879849	rs1843179	9.71095e-09	-1.67161	-0.854714	1.27817e-05	-1.75415	-0.860302
22879944	rs1601289	1.08834e-08	-1.65951	-0.752836	1.42796e-05	-1.74446	-0.75917
22880364	rs77688817	7.9978e-09	-1.88747	-0.832936	1.36764e-05	-1.69486	-0.85193
22881278	rs58611583	1.01618e-08	-1.68442	-0.796517	1.322e-05	-1.76433	-0.816408
22881470	rs117785317	3.68073e-08	-1.70166e-10	-1.19388	5.62423e-05	-1.70166e-10	-1.13279
22881487	rs72848567	1.14045e-08	-1.6138	-0.751763	1.77255e-05	-1.6924	-0.595058
22882028	rs111551603	4.16043e-08	-1.07137	-1.88961e-10	3.07059e-05	-1.73801	-1.88961e-10
22882179	rs6752711	3.80417e-07	1.66289	-0.521198	3.10986e-05	-1.20165	-0.523656
22882198	rs77407768	3.46759e-08	-1.25353	-1.88961e-10	3.16237e-05	-1.70855	-1.88961e-10
22883548	rs62122682	1.16787e-08	-1.62799	-0.713818	1.76137e-05	-1.74975	-0.544033
22883689	rs72796597	1.01308e-08	-1.68442	-0.799575	1.31806e-05	-1.76433	-0.819393
22883800	rs62122683	1.1722e-08	-1.62799	-0.710121	1.76892e-05	-1.74975	-0.539755
22884222	rs568725928	3.61328e-08	-1.70166e-10	-1.21238	5.23196e-05	-1.70166e-10	-1.20509
22884379	rs147846243	9.44414e-08	-1.70166e-10	-0.251596	0.000125433	-1.70166e-10	-0.330688
22884592	rs184506901	4.5267e-08	-1.70166e-10	-0.986998	6.19523e-05	-1.70166e-10	-1.0361
22884935	rs78258426	2.32954e-08	-1.65132	-1.88961e-10	2.69755e-05	-1.86753	-1.88961e-10
22884945	rs78000733	5.97456e-08	-0.70948	-1.88961e-10	4.40158e-05	-1.37791	-1.88961e-10
22885651	rs77866760	2.32119e-08	-1.65491	-1.88961e-10	2.70324e-05	-1.86543	-1.88961e-10
22885658	rs62122684	1.23146e-08	-1.61743	-0.67136	1.90419e-05	-1.73519	-0.480626
22886245	rs1115673	1.08416e-06	1.38385	0.805139	0.000156178	-1.12609	1.01462
22886365	rs11687600	1.2022e-08	-1.89799	-0.414844	2.21558e-05	-1.87274	-0.191616
22886524	rs79463620	2.32119e-08	-1.65491	-1.88961e-10	2.70324e-05	-1.86543	-1.88961e-10
22886662	rs57556560	2.20833e-07	1.04238	-0.444549	2.63936e-05	-1.43386	-0.455475
22886960	rs11687897	1.25059e-08	-1.62159	-0.651786	1.92783e-05	-1.73836	-0.465121
22887703	rs76538686	2.32119e-08	-1.65491	-1.88961e-10	2.70324e-05	-1.86543	-1.88961e-10
22887840	rs58952968	1.47973e-08	-1.62343	-0.481701	2.32694e-05	-1.73482	-0.280508
22887859	rs62122687	1.46703e-08	-1.63205	-0.481701	2.31157e-05	-1.74144	-0.280508
22887983	rs77298457	3.53156e-08	-1.23525	-1.88961e-10	3.24043e-05	-1.68417	-1.88961e-10
22888111	rs117680099	4.49389e-08	-1.70166e-10	-0.994272	6.78022e-05	-1.70166e-10	-0.945868
22888130	rs13012903	1.41685e-06	1.41126	1.04536	0.000200249	-1.11276	1.24986
22888192	rs72796602	9.88033e-09	-1.70733	-0.801697	1.30062e-05	-1.78232	-0.814714
22888229	rs12987249	2.18878e-07	0.999708	-0.41077	2.61531e-05	-1.47656	-0.421934
22888298	rs72798562	1.04565e-08	-1.70354	-0.748812	1.3742e-05	-1.77936	-0.762645
22888513	rs78592052	1.01463e-07	-1.70166e-10	-0.179881	0.000154554	-1.70166e-10	-0.121917
22888678	rs75146846	2.28805e-08	-1.66929	-1.88961e-10	2.68937e-05	-1.87057	-1.88961e-10
22890567	rs62122688	1.28075e-08	-1.67552	-0.574034	2.07589e-05	-1.74433	-0.385155
22892638	rs10495729	1.954e-07	0.976986	-0.501516	2.41814e-05	-1.46485	-0.512028
22894003	rs111338931	3.39549e-08	-1.27454	-1.88961e-10	3.94492e-05	-1.48745	-1.88961e-10
22894464	rs138253717	5.37441e-08	-1.70166e-10	-0.815343	7.73566e-05	-1.70166e-10	-0.814037
22894563	rs10203319	3.00465e-07	0.86937	0.0363846	5.44276e-05	-1.39009	0.224501
22894698	rs17044220	1.06654e-08	-1.67168	-0.76089	1.72868e-05	-1.74115	-0.571371
22895192	rs1484675	1.53024e-08	-1.00004	-1.07153	1.27959e-05	-1.53399	-1.07935
22895244	rs1484674	1.5253e-08	-1.00004	-1.07475	1.27558e-05	-1.53399	-1.08249
22895400	rs75805415	3.42271e-08	-1.26656	-1.88961e-10	3.18381e-05	-1.7018	-1.88961e-10
22896073	rs1466556	1.2482e-08	-1.6787	-0.596587	1.93744e-05	-1.78099	-0.417524
22896583	rs13005674	2.50054e-07	1.18537	-0.463268	2.77337e-05	-1.37602	-0.463794
22896925	rs62122689	1.2584e-08	-1.67367	-0.593473	1.95148e-05	-1.7773	-0.413988
22897059	rs79202080	2.24715e-08	-1.68733	-1.88961e-10	2.6732e-05	-1.8766	-1.88961e-10
22897255	rs187940306	4.92485e-08	-1.70166e-10	-0.902698	7.55971e-05	-1.70166e-10	-0.837045
22898056	rs147679614	1.84184e-08	-1.88623	-1.88961e-10	2.63117e-05	-1.89245	-1.88961e-10
22898800	rs141905095	4.2257e-08	-1.70166e-10	-1.05581	6.02156e-05	-1.70166e-10	-1.06453
22899277	rs4665515	1.33521e-08	-1.67552	-0.532384	2.13673e-05	-1.74433	-0.356265
22899335	rs13428710	3.5762e-07	1.04121	0.0386882	5.88268e-05	-1.31498	0.227118
22899658	rs1074870	4.67503e-07	1.89232	-0.544494	3.30656e-05	-1.13439	-0.529581
22900121	rs10495728	3.24799e-07	0.942006	0.0416247	5.61833e-05	-1.3587	0.224857
22900183	rs966159	1.01565e-08	-1.63908	-0.842383	1.31937e-05	-1.72799	-0.854736
22900253	rs79431848	3.22989e-08	-1.32454	-1.88961e-10	3.07021e-05	-1.73813	-1.88961e-10
22900409	rs1385266	1.60637e-08	-1.65339	-0.369622	2.5085e-05	-1.73238	-0.207814
22900627	rs10178778	3.63953e-07	0.952114	0.145336	6.03925e-05	-1.37348	0.311881
22900995	rs11679422	1.55685e-08	-1.68471	-0.369622	2.44514e-05	-1.75796	-0.207814
22901388	rs114033833	1.97639e-08	-1.81572	-1.88961e-10	2.79091e-05	-1.83351	-1.88961e-10
22901647	rs78007315	2.10834e-08	-1.75109	-1.88961e-10	2.62741e-05	-1.89388	-1.88961e-10
22902007	rs1484673	1.01624e-08	-1.41262	-1.06826	1.03184e-05	-1.7444	-1.08414
22902662	rs577646101	2.70664e-07	0.801301	-1.88961e-10	0.000798757	1.52059	-1.88961e-10
22902946	rs7602015	1.04213e-08	-1.59847	-0.857255	1.3843e-05	-1.67996	-0.854718
22903344	rs1021199	1.46905e-08	-1.02675	-1.08562	1.25861e-05	-1.53683	-1.09304
22903486	rs1534608	1.47123e-08	-1.02675	-1.08414	1.26043e-05	-1.53683	-1.0916
22904113	rs78765676	3.78835e-08	-1.70166e-10	-1.16506	5.58279e-05	-1.70166e-10	-1.14019
22905073	rs11678556	3.4132e-07	1.60674	-0.573496	2.47389e-05	-1.34301	-0.611079
22905642	rs75886701	6.90888e-09	-1.75662	-1.11014	8.56525e-06	-1.89825	-1.1165
22906396	rs7557429	5.17389e-07	2.00375	-0.55453	3.29304e-05	-1.10101	-0.56706
22906581	rs116266883	3.78692e-08	-1.16544	-1.88961e-10	3.30676e-05	-1.66391	-1.88961e-10
22907216	rs10495727	3.25094e-07	1.44639	-0.461848	3.82733e-05	-1.15238	-0.365325
22907370	rs55999417	1.02056e-08	-1.56493	-0.911711	1.34272e-05	-1.64476	-0.92042
22907650	rs12612862	3.29641e-07	1.47896	-0.480531	3.75268e-05	-1.14576	-0.391651
22908333	rs111620710	6.27438e-09	-1.78203	-1.18107	7.93469e-06	-1.89748	-1.19374
22908389	rs146570768	9.49104e-09	-1.64434	-0.904892	1.28847e-05	-1.69833	-0.908095
22908426	rs2141448	1.1825e-06	2.97935	-0.703544	4.33772e-05	-0.6459	-0.746628
22908498	rs62122705	6.87411e-09	-1.86849	-1.00333	1.10634e-05	-1.88147	-0.877353
22909072	rs75313381	3.53557e-08	-1.23412	-1.88961e-10	3.27044e-05	-1.67495	-1.88961e-10
22909155	rs4505562	1.32365e-06	3.0723	-0.683736	4.77694e-05	-0.559566	-0.73651
22909457	rs56113869	1.0765e-08	-1.53512	-0.888161	1.41872e-05	-1.61867	-0.89145
22909794	rs72798597	9.77689e-09	-1.58425	-0.935304	1.29688e-05	-1.66157	-0.938345
22909904	rs77388234	3.83912e-08	-1.70166e-10	-1.15175	5.7822e-05	-1.70166e-10	-1.10509
22910343	rs60209665	1.22397e-06	3.03246	-0.722179	4.53405e-05	-0.575308	-0.772954
22911103	rs56233814	1.00188e-08	-1.56676	-0.928359	1.3259e-05	-1.64635	-0.931438
22911727	rs3849399	9.37506e-09	-1.63149	-0.930032	1.24476e-05	-1.70233	-0.938611
22912149	rs3843863	1.08864e-08	-1.52985	-0.882218	1.42523e-05	-1.61405	-0.891495
22912502	rs3893249	9.80331e-09	-1.58911	-0.927746	1.29399e-05	-1.66578	-0.936359
22912534	rs3849400	1.2062e-06	2.97935	-0.683694	4.40279e-05	-0.6459	-0.73174
22912603	rs3860475	9.75615e-09	-1.59393	-0.927746	1.2886e-05	-1.66996	-0.936359
22912795	rs11684101	2.19763e-07	0.592974	-1.88961e-10	8.76714e-05	-0.688866	-1.88961e-10
22913166	rs78013372	3.53557e-08	-1.23412	-1.88961e-10	3.27044e-05	-1.67495	-1.88961e-10
22913492	rs11674121	7.81932e-09	-1.84793	-0.895047	1.25239e-05	-1.86228	-0.772541
22914073	rs62122706	7.4678e-09	-1.84453	-0.944449	1.19093e-05	-1.8594	-0.825748
22914256	rs80302644	4.12528e-08	-1.07986	-1.88961e-10	4.18392e-05	-1.42863	-1.88961e-10
22914812	rs17044228	6.93713e-09	-1.84959	-1.01309	1.09096e-05	-1.86369	-0.909132
22915113	rs11687094	6.9472e-09	-1.83534	-1.0259	1.08697e-05	-1.85153	-0.924951
22915864	rs1385272	8.77861e-09	-1.4371	-1.19016	8.94813e-06	-1.78923	-1.18179
22916416	rs141511068	5.26424e-08	-1.70166e-10	-0.836055	7.70133e-05	-1.70166e-10	-0.818484
22916500	rs62122707	5.39422e-07	2.15578	-0.664862	3.08255e-05	-1.07969	-0.654432
22916502	rs191362116	3.85318e-08	-1.70166e-10	-1.14809	5.81011e-05	-1.70166e-10	-1.10028
22916589	rs117619267	1.10583e-07	-1.70166e-10	-0.0938142	0.000247094	-1.70166e-10	0.347308
22917010	rs10194692	4.93904e-07	2.08729	-0.684524	2.95059e-05	-1.10359	-0.674281
22917734	rs7579099	1.04964e-08	-1.62316	-0.825382	1.39917e-05	-1.68857	-0.835428
22918025	rs719504	9.03195e-07	2.6539	-0.647538	3.74455e-05	-0.897714	-0.641863
22918437	rs719503	6.55079e-09	-1.86745	-1.05254	1.04213e-05	-1.89069	-0.927918
22919450	rs80153519	5.06771e-08	-1.70166e-10	-0.874102	6.81592e-05	-1.70166e-10	-0.940617
22919471	rs6749813	1.19062e-06	2.91224	-0.629586	3.92471e-05	-0.853024	-0.63956
22919790	rs17044236	2.51419e-07	1.48672	-0.759172	2.91238e-05	-1.14546	-0.645448
22920470	rs7590019	1.06003e-08	-1.67734	-0.761353	1.33948e-05	-1.77115	-0.796442
22920499	rs7602014	1.19024e-08	-1.66079	-0.662046	1.51492e-05	-1.75853	-0.685985
22920568	rs7593013	9.21034e-08	0.815349	-1.09201	1.2864e-05	-1.51879	-1.08924
22920666	rs62122708	6.24611e-09	-1.8901	-1.07752	1.03823e-05	-1.86506	-0.957302
22920687	rs2879511	1.21085e-08	-1.67006	-0.635612	1.54212e-05	-1.7666	-0.660123
22920859	rs2339576	1.2727e-08	-1.63528	-0.620572	1.60909e-05	-1.73881	-0.645403
22920998	rs151185809	9.93206e-09	-1.38961	-1.1142	1.63801e-05	-1.26221	-1.10419
22921001	rs2339577	6.11085e-09	-1.89365	-1.09586	1.00122e-05	-1.87595	-0.982703
22921867	rs1872326	6.25041e-07	2.34826	-0.710015	2.93907e-05	-1.08161	-0.700176
22921924	rs12466847	2.56815e-07	1.55935	-0.81057	2.8414e-05	-1.10756	-0.708022
22922022	rs1872325	1.59858e-07	1.4336	-1.1589	1.36756e-05	-1.39529	-1.15156
22922319	rs74391565	3.67781e-08	-1.70166e-10	-1.19467	5.22534e-05	-1.70166e-10	-1.20636
22922733	rs716174	7.96706e-07	2.58282	-0.701909	3.17664e-05	-1.0085	-0.695557
22923556	rs4549122	5.54945e-09	-1.88213	-1.20375	8.62635e-06	-1.85035	-1.15729
22924461	rs17393155	7.27294e-09	-1.71229	-1.10312	8.4768e-06	-1.89577	-1.12936
22925491	rs79737097	3.6598e-08	-1.70166e-10	-1.19958	5.29881e-05	-1.70166e-10	-1.1924
22925587	rs151132528	1.82857e-08	-1.89346	-1.88961e-10	4.08742e-05	-1.45196	-1.88961e-10
22926355	rs114730870	1.88463e-08	-1.86326	-1.88961e-10	2.68752e-05	-1.87126	-1.88961e-10
22926618	rs62122709	1.03653e-08	-1.78465	-0.676469	1.4422e-05	-1.75612	-0.737592
22928590	rs114520102	2.51609e-08	-1.57429	-1.88961e-10	2.78728e-05	-1.83481	-1.88961e-10
22928707	rs10172098	1.03282e-08	-1.87317	-0.591532	1.43874e-05	-1.84897	-0.647142
22929013	rs143654998	1.83153e-08	-1.89184	-1.88961e-10	2.63565e-05	-1.89075	-1.88961e-10
22929151	rs59105293	9.40026e-09	-1.78361	-0.775227	1.39667e-05	-1.70408	-0.82171
22929302	rs13402370	9.65506e-09	-1.86264	-0.669453	1.3632e-05	-1.82866	-0.721382
22929878	rs113509721	1.94743e-08	-1.83048	-1.88961e-10	3.23403e-05	-1.68615	-1.88961e-10
22930299	rs62122711	8.98635e-09	-1.80895	-0.79492	1.26628e-05	-1.78347	-0.840318
22930646	rs114414050	1.84963e-08	-1.88201	-1.88961e-10	2.6166e-05	-1.898	-1.88961e-10
22930924	rs1574689	4.79456e-07	1.88674	-0.513669	4.01528e-05	-1.05392	-0.415854
22931224	rs116107309	1.85506e-08	-1.87907	-1.88961e-10	2.61784e-05	-1.89753	-1.88961e-10
22931245	rs116384142	1.8532e-08	-1.88008	-1.88961e-10	2.61735e-05	-1.89771	-1.88961e-10
22931473	rs115329570	1.8532e-08	-1.88008	-1.88961e-10	2.61735e-05	-1.89771	-1.88961e-10
22931540	rs7558407	8.73122e-09	-1.83756	-0.795111	1.22053e-05	-1.82009	-0.840498
22931926	rs58795890	8.53645e-09	-1.78812	-0.867111	1.20631e-05	-1.76746	-0.90485
22932007	rs139160310	1.83857e-08	-1.888	-1.88961e-10	2.64652e-05	-1.88663	-1.88961e-10
22932373	rs12465375	7.26441e-08	0.668743	-1.18275	1.14211e-05	-1.6232	-1.10381
22932698	rs78404982	3.80983e-08	-1.70166e-10	-1.15941	5.44309e-05	-1.70166e-10	-1.16553
22932937	rs72793019	2.27815e-08	-1.67363	-1.88961e-10	2.68092e-05	-1.87372	-1.88961e-10
22933175	rs62122712	8.86683e-09	-1.77255	-0.844707	1.26948e-05	-1.74263	-0.878647
22933304	rs72848597	1.86088e-08	-1.87594	-1.88961e-10	2.66852e-05	-1.87835	-1.88961e-10
22934512	rs62122713	2.79148e-08	-1.47042	-1.88961e-10	2.81594e-05	-1.82458	-1.88961e-10
22934842	rs150196330	1.87881e-08	-1.86635	-1.88961e-10	2.62773e-05	-1.89376	-1.88961e-10
22935120	rs76634746	3.72195e-08	-1.70166e-10	-1.18274	5.3794e-05	-1.70166e-10	-1.1773
22935743	rs144532559	1.88646e-08	-1.86229	-1.88961e-10	2.63195e-05	-1.89215	-1.88961e-10
22936495	rs6747932	5.41596e-08	0.322721	-1.13036	1.09113e-05	-1.73725	-1.03542
22937006	rs79021657	2.09229e-08	-1.75873	-1.88961e-10	2.61933e-05	-1.89696	-1.88961e-10
22938068	rs141529638	5.74015e-08	-0.749506	-1.88961e-10	6.63747e-05	-0.967146	-1.88961e-10
22938875	rs138543150	1.83857e-08	-1.888	-1.88961e-10	2.64652e-05	-1.88663	-1.88961e-10
22939878	rs114320385	1.86958e-08	-1.87128	-1.88961e-10	2.62321e-05	-1.89548	-1.88961e-10
22940016	rs1528777	8.6809e-07	2.39864	-0.431924	5.38777e-05	-0.830402	-0.345343
22940168	rs13422759	1.86605e-08	-1.87317	-1.88961e-10	2.68809e-05	-1.87105	-1.88961e-10
22940505	rs150679928	1.30022e-07	-1.70166e-10	0.0681285	0.000195033	-1.70166e-10	0.110707
22941234	rs145358400	3.16353e-08	-1.3453	-1.88961e-10	3.12553e-05	-1.72027	-1.88961e-10
22941435	rs10197582	9.37962e-09	-1.89195	-0.669085	1.30447e-05	-1.87305	-0.721032
22941745	rs149164889	1.51951e-07	0.223983	-1.88961e-10	9.69184e-05	-0.588593	-1.88961e-10
22942157	rs185544891	1.83652e-08	-1.88912	-1.88961e-10	3.04136e-05	-1.74757	-1.88961e-10
22942688	rs114478711	1.92829e-08	-1.84036	-1.88961e-10	2.74309e-05	-1.85079	-1.88961e-10
22943232	rs62122715	2.58458e-08	-1.54743	-1.88961e-10	2.73347e-05	-1.85431	-1.88961e-10
22943451	rs11691246	9.11544e-09	-1.88956	-0.700044	1.28964e-05	-1.86846	-0.737054
22943472	rs80031488	1.96204e-08	-1.82301	-1.88961e-10	2.78682e-05	-1.83498	-1.88961e-10
22943790	rs2204726	5.2551e-08	0.249035	-1.08683	1.14322e-05	-1.75123	-0.974795
22944417	rs151048912	2.03829e-08	-1.78488	-1.88961e-10	2.63195e-05	-1.89215	-1.88961e-10
22945080	rs111505714	1.97764e-08	-1.81509	-1.88961e-10	2.6398e-05	-1.88917	-1.88961e-10
22945363	rs77742795	1.84865e-08	-1.88253	-1.88961e-10	2.94491e-05	-1.7798	-1.88961e-10
22946917	rs75894483	9.86041e-08	-0.208463	-1.88961e-10	9.80731e-05	-0.57675	-1.88961e-10
22947334	rs6741381	1.91166e-08	-1.84902	-1.88961e-10	2.66674e-05	-1.87902	-1.88961e-10
22947529	rs6713919	9.58555e-09	-1.8826	-0.656716	1.35478e-05	-1.85573	-0.700509
22947907	rs144381540	1.90628e-08	-1.85184	-1.88961e-10	2.71489e-05	-1.86113	-1.88961e-10
22948896	rs77484544	1.35672e-08	-1.89488	-0.297035	2.65227e-05	-1.56539	-0.31907
22949206	rs75296211	1.05294e-08	-1.5969	-0.848505	1.60723e-05	-1.49042	-0.894942
22949249	rs78634829	6.15902e-08	-0.679073	-1.88961e-10	8.29805e-05	-0.743857	-1.88961e-10
22949347	rs62122717	9.14009e-09	-1.85258	-0.734329	1.38136e-05	-1.7538	-0.783013
22949877	rs57011748	5.93045e-07	1.78796	-0.202265	5.25048e-05	-1.10929	-0.0922664
22950809	rs79581418	1.8949e-08	-1.85782	-1.88961e-10	2.70045e-05	-1.86646	-1.88961e-10
22951738	rs13419210	1.51156e-07	1.23903	-1.02029	1.62803e-05	-1.49024	-0.882266
22951801	rs72849512	1.92173e-08	-1.84377	-1.88961e-10	2.73465e-05	-1.85388	-1.88961e-10
22952248	rs118083886	8.61053e-08	-1.70166e-10	-0.344006	0.000184749	-1.70166e-10	0.0565342
22952507	rs142625843	1.83508e-08	-1.8899	-1.88961e-10	4.16305e-05	-1.43363	-1.88961e-10
22952622	rs116552422	1.87726e-08	-1.86718	-1.88961e-10	2.67833e-05	-1.87468	-1.88961e-10
22953490	rs12615878	1.04264e-08	-1.62107	-0.83416	1.50123e-05	-1.58343	-0.870161
22953982	rs143343936	1.87966e-08	-1.8659	-1.88961e-10	2.68132e-05	-1.87357	-1.88961e-10
22955057	rs146050484	4.1299e-08	-1.07874	-1.88961e-10	2.99201e-05	-1.76393	-1.88961e-10
22955590	rs113015726	2.04412e-08	-1.78202	-1.88961e-10	2.67929e-05	-1.87433	-1.88961e-10
22956021	rs145832096	1.87777e-08	-1.86691	-1.88961e-10	2.61986e-05	-1.89676	-1.88961e-10
22956052	rs13414844	1.92458e-08	-1.84228	-1.88961e-10	2.64131e-05	-1.8886	-1.88961e-10
22956959	rs78723811	7.42871e-08	-1.70166e-10	-0.491639	8.74762e-05	-1.70166e-10	-0.691096
22958591	rs62122718	3.6081e-08	-1.70166e-10	-1.21381	5.19398e-05	-1.70166e-10	-1.21238
22958788	rs115708197	1.85208e-08	-1.88068	-1.88961e-10	2.61602e-05	-1.89822	-1.88961e-10
22958801	rs1528778	7.86511e-08	-0.197494	-0.23706	3.24819e-05	-1.60472	-0.0770589
22958939	rs59447738	1.26053e-08	-1.65664	-0.608819	2.25619e-05	-1.38543	-0.660773
22959170	rs59358268	3.81808e-08	-1.70166e-10	-1.15724	5.43202e-05	-1.70166e-10	-1.16757
22960142	rs13396765	1.19236e-06	2.12796	0.156157	8.58578e-05	-0.948091	0.238321
22960181	rs13394164	9.88388e-07	2.08391	0.0125871	7.91144e-05	-0.923358	0.13179
22960344	rs28736435	1.13992e-07	1.06414	-1.12758	1.50717e-05	-1.37378	-1.07586
22960397	rs77401605	3.60696e-08	-1.70166e-10	-1.21413	5.18509e-05	-1.70166e-10	-1.21409
22960529	rs35283767	7.36421e-09	-1.59783	-1.20512	2.4191e-05	-0.762485	-1.214
22960628	rs1919401	1.16174e-06	1.72101	0.537091	0.000137609	-0.950246	0.712201
22960694	rs75534206	2.09349e-08	-1.75816	-1.88961e-10	2.73212e-05	-1.8548	-1.88961e-10
22960931	rs78219496	2.06914e-08	-1.49335	-0.276507	2.91007e-05	-1.42005	-0.371653
22961072	rs12712618	9.59952e-07	2.08213	-0.0148249	0.000112311	-0.499894	0.0587036
22961684	rs13023241	3.94174e-08	-0.0568035	-1.06857	1.27628e-05	-1.6437	-0.972228
22961882	rs144411466	3.6886e-08	-1.70166e-10	-1.19174	5.39677e-05	-1.70166e-10	-1.17408
22962167	rs74525309	4.86061e-07	1.38676	-1.88961e-10	0.000133468	-0.2686	-1.88961e-10
22963126	rs1111983	3.69862e-08	-0.120118	-1.06891	1.2435e-05	-1.66927	-0.972674
22963171	rs3897739	7.03761e-09	-1.63706	-1.21125	1.14311e-05	-1.51532	-1.21081
22963435	rs185804334	7.17835e-07	1.77666	-1.88961e-10	0.000596049	1.22786	-1.88961e-10
22963541	rs2339562	1.64136e-07	0.457698	-0.156578	4.81038e-05	-1.21605	-0.0730513
22963598	rs11678134	1.09339e-08	-1.36662	-1.04108	1.02518e-05	-1.89787	-0.937141
22963787	rs138738564	4.2131e-08	-1.70166e-10	-1.05879	6.51997e-05	-1.70166e-10	-0.985007
22963916	rs12614043	2.04668e-08	-1.51936	-0.261412	2.77576e-05	-1.48161	-0.357341
22964436	rs10182249	6.03367e-07	1.75398	-0.151027	8.79926e-05	-0.617925	-0.0672853
22964549	rs2222777	2.11544e-08	-1.50433	-0.243401	2.8937e-05	-1.4725	-0.324847
22965237	rs62122720	1.32277e-07	0.0853233	-1.88961e-10	5.15099e-05	-1.22069	-1.88961e-10
22965381	rs11695237	2.22927e-08	-1.45829	-0.23703	3.05398e-05	-1.42468	-0.318748
22965669	rs13405232	2.31599e-08	-1.65715	-1.88961e-10	2.97227e-05	-1.77055	-1.88961e-10
22965725	rs13405246	2.37466e-08	-1.63214	-1.88961e-10	3.0274e-05	-1.75217	-1.88961e-10
22966135	rs72793035	7.21177e-09	-1.62235	-1.20151	1.1721e-05	-1.49756	-1.20352
22966213	rs11894534	3.29528e-08	-0.30083	-1.00367	1.28188e-05	-1.72157	-0.889977
22966215	rs11884078	3.29528e-08	-0.30083	-1.00367	1.28188e-05	-1.72157	-0.889977
22966502	rs11124649	2.92814e-08	-0.393317	-1.02931	1.20729e-05	-1.75308	-0.918417
22967026	rs12990919	1.56715e-08	-1.04661	-1.00112	1.09596e-05	-1.88143	-0.886815
22967211	rs140585695	5.43812e-08	-1.70166e-10	-0.803557	7.29617e-05	-1.70166e-10	-0.872528
22967228	rs12469094	5.30569e-07	1.65473	-0.180355	8.51296e-05	-0.606277	-0.112011
22967420	rs77591171	2.20253e-08	-1.46708	-0.240304	3.02115e-05	-1.41692	-0.337318
22967539	rs138116299	1.98699e-08	-1.81037	-1.88961e-10	2.64369e-05	-1.8877	-1.88961e-10
22967803	rs74993073	2.66526e-08	-1.51669	-1.88961e-10	4.88556e-05	-1.27359	-1.88961e-10
22967823	rs1919403	3.58003e-08	-0.0931523	-1.12847	1.62681e-05	-1.30826	-1.065
22967975	rs7355312	3.939e-08	-0.00652708	-1.11954	1.72132e-05	-1.2583	-1.05849
22968522	rs7421966	1.58771e-08	-0.905479	-1.12922	9.86681e-06	-1.81	-1.06328
22969224	rs1528779	1.66538e-08	-1.01681	-0.970129	1.14363e-05	-1.87702	-0.848651
22969327	rs1528780	1.66538e-08	-1.01681	-0.970129	1.14363e-05	-1.87702	-0.848651
22969688	rs6731003	1.83209e-07	0.575207	-0.164154	4.99055e-05	-1.15705	-0.0952848
22969930	rs114003982	2.12948e-08	-1.41031	-0.330802	2.91307e-05	-1.36759	-0.423077
22969983	rs13012159	1.62345e-08	-1.00876	-1.00367	1.09794e-05	-1.87647	-0.889977
22970084	rs1830402	6.29577e-09	-1.74888	-1.21082	1.01065e-05	-1.63982	-1.20946
22970554	rs10194181	2.34636e-07	0.83462	-0.17616	7.72501e-05	-0.714068	-0.101346
22971097	rs10194569	2.64805e-07	0.884012	-0.104593	7.63398e-05	-0.799981	-0.0272872
22971332	rs62122748	2.09221e-08	-1.75877	-1.88961e-10	2.69396e-05	-1.86887	-1.88961e-10
22971771	rs10195267	1.68116e-08	-0.867489	-1.11002	1.15232e-05	-1.67433	-1.04378
22971859	rs6726103	1.73663e-08	-0.941073	-1.00397	1.21173e-05	-1.77907	-0.888753
22971865	rs6711323	1.76301e-08	-0.819393	-1.11058	1.18254e-05	-1.65162	-1.0406
22972883	rs6730335	3.97723e-08	-0.0119525	-1.10445	1.75594e-05	-1.26019	-1.03668
22973119	rs6733405	3.69108e-08	-0.098452	-1.09262	1.69285e-05	-1.31008	-1.02339
22973348	rs11900261	2.08239e-08	-1.36403	-0.399445	2.89691e-05	-1.31655	-0.479687
22973982	rs74486278	1.8871e-08	-1.38118	-0.480774	2.70141e-05	-1.32638	-0.539719
22974045	rs62122749	1.94412e-08	-1.37698	-0.455206	2.76983e-05	-1.32197	-0.519124
22974526	rs143594535	4.12456e-08	-1.08003	-1.88961e-10	3.61819e-05	-1.5739	-1.88961e-10
22974532	rs73918072	2.26274e-08	-1.68041	-1.88961e-10	2.8369e-05	-1.81717	-1.88961e-10
22974988	rs142372461	4.56477e-08	-1.70166e-10	-0.978624	6.83677e-05	-1.70166e-10	-0.937561
22974989	rs72793052	5.42037e-09	-1.89626	-1.21315	8.1589e-06	-1.85062	-1.21273
22975093	rs13015267	1.61336e-08	-0.983076	-1.03559	1.05883e-05	-1.87273	-0.929987
22975606	rs2204727	3.59448e-08	-0.14311	-1.07448	1.27194e-05	-1.63967	-0.979669
22975828	rs12468178	3.7408e-08	-0.101168	-1.07652	1.28936e-05	-1.62341	-0.982315
22975946	rs12473274	3.76628e-08	-0.0800143	-1.09089	1.27886e-05	-1.6151	-0.998804
22976162	rs74478903	4.49374e-08	-1.70166e-10	-0.994305	6.51099e-05	-1.70166e-10	-0.986386
22976350	rs74420935	1.91307e-08	-1.84828	-1.88961e-10	2.61826e-05	-1.89737	-1.88961e-10
22976455	rs114555117	9.05768e-08	-0.293378	-1.88961e-10	0.000132694	-0.274419	-1.88961e-10
22976917	rs1881554	8.9697e-09	-1.41368	-1.19205	8.54065e-06	-1.86221	-1.15542
22977013	rs17321271	5.40649e-09	-1.8981	-1.21388	8.88392e-06	-1.76494	-1.21328
22977298	rs1919404	8.82396e-09	-1.41123	-1.21087	8.12382e-06	-1.87373	-1.19393
22978736	rs57159407	1.01339e-08	-1.52532	-0.958372	1.4574e-05	-1.50023	-0.982989
22978781	rs7594677	1.30406e-08	-1.59701	-0.634506	2.542e-05	-1.25631	-0.670618
22978807	rs60263078	9.84119e-09	-1.54534	-0.967657	1.41501e-05	-1.52093	-0.991811
22978966	rs144605801	9.7606e-09	-1.55885	-0.962367	1.38218e-05	-1.54748	-0.98874
22979210	rs13427138	8.82055e-09	-1.59599	-1.0265	1.58227e-05	-1.38109	-1.01992
22979281	rs13385210	1.66993e-08	-1.01708	-0.967129	1.93501e-05	-1.20202	-0.997746
22979717	rs12618890	9.98189e-09	-1.51528	-0.983527	1.4291e-05	-1.48986	-1.01298
22979750	rs34109925	9.57133e-09	-1.55321	-0.98759	1.36466e-05	-1.52907	-1.01991
22980072	rs7589379	9.62642e-09	-1.54443	-0.990631	1.36047e-05	-1.52933	-1.02272
22980073	rs6544181	9.56913e-09	-1.54768	-0.993351	1.35256e-05	-1.53264	-1.02524
22980155	rs7601387	9.39289e-09	-1.56627	-0.993351	1.33918e-05	-1.54258	-1.02524
22980589	rs55714670	8.54198e-09	-1.6417	-1.01288	1.54558e-05	-1.42096	-1.00351
22980635	rs7576336	9.29541e-09	-1.56482	-1.00523	1.32655e-05	-1.54108	-1.03622
22980660	rs7601928	9.50616e-09	-1.54534	-1.00229	1.35723e-05	-1.52093	-1.0335
22980716	rs1881555	1.14753e-08	-1.18669	-1.17269	9.69906e-06	-1.72129	-1.16914
22980982	rs1881556	1.28675e-08	-1.07457	-1.17031	1.02767e-05	-1.66525	-1.16733
22981154	rs7424603	1.3224e-08	-1.04565	-1.17189	1.04201e-05	-1.64976	-1.16897
22981419	rs59010487	9.34215e-09	-1.54117	-1.02387	1.32686e-05	-1.52599	-1.05107
22981446	rs73918074	3.37673e-08	-1.28008	-1.88961e-10	4.10969e-05	-1.44653	-1.88961e-10
22981513	rs12611787	1.22766e-08	-1.13204	-1.15984	1.01274e-05	-1.69759	-1.14962
22981898	rs12053564	8.331e-09	-1.47921	-1.20039	8.19638e-06	-1.84863	-1.21014
22982011	rs10211130	7.24788e-09	-1.8181	-1.00076	1.10316e-05	-1.83367	-0.928032
22982314	rs13395982	8.05274e-09	-1.62695	-1.08661	1.20537e-05	-1.60449	-1.0686
22982586	rs60689937	8.15856e-09	-1.49094	-1.20957	1.02567e-05	-1.6236	-1.21094
22982606	rs72793060	7.78928e-09	-1.89693	-0.849899	1.18136e-05	-1.82873	-0.864482
22982895	rs2879508	1.98254e-08	-0.778316	-1.0343	2.74181e-05	-0.807563	-1.0437
22983152	rs1528781	5.41236e-09	-1.89795	-1.21294	7.99773e-06	-1.8719	-1.21141
22983159	rs1528782	5.41119e-09	-1.89816	-1.21294	8.01893e-06	-1.86925	-1.21141
22984009	rs2339563	5.40672e-09	-1.89823	-1.21371	8.01992e-06	-1.86788	-1.21265
22984142	rs147312057	6.62153e-08	-1.70166e-10	-0.606664	0.000102503	-1.70166e-10	-0.532572
22984176	rs2339564	5.42466e-09	-1.89716	-1.21146	7.9761e-06	-1.8767	-1.20932
22985012	rs1528783	1.28928e-08	-1.06056	-1.18235	1.01778e-05	-1.66504	-1.17722
22985272	rs142811251	2.32344e-08	-1.65394	-1.88961e-10	3.95153e-05	-1.48577	-1.88961e-10
22985302	rs72849533	1.158e-08	-1.49692	-0.853382	2.31794e-05	-1.11349	-0.905705
22985501	rs62122754	8.26265e-09	-1.66026	-1.02757	1.20184e-05	-1.66333	-1.01269
22985601	rs77037455	5.24449e-08	-1.70166e-10	-0.839814	8.79529e-05	-1.70166e-10	-0.685661
22985915	rs148892699	1.82094e-08	-1.89764	-1.88961e-10	3.74526e-05	-1.53939	-1.88961e-10
22986079	rs143448255	3.45296e-08	-1.25776	-1.88961e-10	4.18899e-05	-1.42742	-1.88961e-10
22986117	rs7576399	1.26218e-08	-1.49046	-0.773688	2.57621e-05	-1.10448	-0.809079
22986228	rs7585786	6.74746e-09	-1.67627	-1.21414	8.29123e-06	-1.83348	-1.21379
22986695	rs72793066	7.16757e-09	-1.89788	-0.932128	1.10031e-05	-1.81944	-0.944841
22986742	rs73918077	8.05162e-09	-1.49978	-1.21392	1.01614e-05	-1.63085	-1.21301
22986850	rs1919399	7.87761e-09	-1.67897	-1.05658	1.13654e-05	-1.67843	-1.05346
22986990	rs72849539	1.24171e-08	-1.46288	-0.817616	2.73733e-05	-1.06618	-0.786713
22987002	rs72849540	1.28083e-08	-1.47785	-0.771631	2.6468e-05	-1.07197	-0.814553
22987168	rs72793068	9.29595e-09	-1.89824	-0.671755	1.47505e-05	-1.78174	-0.689442
22987407	rs58506631	8.88885e-09	-1.53938	-1.0754	1.27214e-05	-1.52416	-1.09501
22987660	rs10153829	7.99129e-09	-1.50913	-1.21209	1.01138e-05	-1.6385	-1.21006
22987687	rs13419679	7.88213e-09	-1.52213	-1.21285	9.99618e-06	-1.6491	-1.21116
22987709	rs72793070	6.88179e-09	-1.89743	-0.97327	1.06177e-05	-1.81296	-0.986989
22987871	rs115323849	3.83398e-08	-1.70166e-10	-1.15309	5.56399e-05	-1.70166e-10	-1.14356
22988095	rs1609355	7.97822e-09	-1.61683	-1.10603	1.15088e-05	-1.59498	-1.12437
22988865	rs78647125	3.94165e-08	-1.70166e-10	-1.12539	5.69425e-05	-1.70166e-10	-1.12042
22988924	rs6717497	5.55383e-09	-1.87199	-1.2131	8.89455e-06	-1.76399	-1.21304
22988964	rs73918080	1.19342e-08	-1.45578	-0.864388	2.51661e-05	-1.04112	-0.895844
22989114	rs73918081	3.06793e-08	-1.37599	-1.88961e-10	3.78843e-05	-1.52793	-1.88961e-10
22989377	rs77586390	1.45967e-07	-1.70166e-10	0.183803	0.000189747	-1.70166e-10	0.0832273
22989807	rs58778365	1.21132e-08	-1.51213	-0.793154	2.48751e-05	-1.10572	-0.842871
22990728	rs79214531	8.80048e-09	-1.58796	-1.03681	1.24435e-05	-1.5792	-1.06206
22990824	rs13414741	9.52088e-09	-1.57998	-0.966111	1.73645e-05	-1.33799	-0.970051
22991715	rs13418240	9.54282e-09	-1.56877	-0.975013	1.66757e-05	-1.36963	-0.978882
22992595	rs7596520	7.30132e-09	-1.72614	-1.08538	1.06369e-05	-1.71865	-1.07949
22992655	rs6544192	1.15236e-08	-1.53002	-0.82516	2.33696e-05	-1.13146	-0.879569
22992667	rs148139069	2.21376e-08	-1.7023	-1.88961e-10	2.62101e-05	-1.89632	-1.88961e-10
22992843	rs115816878	2.02482e-08	-1.79151	-1.88961e-10	2.62576e-05	-1.89451	-1.88961e-10
22993069	rs6544193	1.02332e-08	-1.86002	-0.613919	1.43152e-05	-1.85736	-0.643782
22993364	rs77455423	2.08926e-08	-1.76018	-1.88961e-10	4.63832e-05	-1.32553	-1.88961e-10
22993591	rs73918082	3.0081e-08	-1.39568	-1.88961e-10	3.72623e-05	-1.54448	-1.88961e-10
22993740	rs4353679	6.84182e-09	-1.89794	-0.978582	1.07763e-05	-1.7932	-0.991916
22993891	rs4343495	6.7521e-09	-1.89805	-0.991672	1.06639e-05	-1.79097	-1.00462
22994020	rs72849545	1.295e-08	-1.51274	-0.725738	2.71359e-05	-1.10661	-0.754997
22994205	rs10204441	7.97775e-09	-1.50896	-1.21395	1.00846e-05	-1.63836	-1.21309
22994386	rs72849547	1.42021e-08	-1.42518	-0.721013	3.08452e-05	-0.983064	-0.750416
22994902	rs4528786	7.88337e-09	-1.65711	-1.07771	1.16291e-05	-1.63803	-1.07092
22994945	rs6735042	9.71613e-09	-1.85331	-0.672483	1.35897e-05	-1.85042	-0.702733
22995042	rs6738199	9.47759e-09	-1.59225	-0.958399	1.02799e-05	-1.89501	-0.937261
22995358	rs4610081	1.57251e-08	-1.06047	-0.983846	1.15828e-05	-1.75077	-0.962167
22996472	rs13390726	8.01472e-09	-1.50417	-1.21413	1.0119e-05	-1.63444	-1.21361
22997035	rs13417529	8.2995e-09	-1.69417	-0.98921	1.21716e-05	-1.67688	-0.986473
22997599	rs143324318	4.42116e-08	-1.70166e-10	-1.01059	6.07389e-05	-1.70166e-10	-1.05588
22998483	rs7585540	1.84995e-08	-1.88183	-1.88961e-10	2.6181e-05	-1.89743	-1.88961e-10
22999150	rs4420731	9.12118e-09	-1.38901	-1.19997	8.56398e-06	-1.80664	-1.20825
22999251	rs10206451	8.39315e-09	-1.45832	-1.21384	1.05162e-05	-1.59669	-1.21285
23000187	rs73918085	3.41354e-08	-1.26924	-1.88961e-10	4.14798e-05	-1.43726	-1.88961e-10
23000619	rs6714747	7.83433e-09	-1.73956	-1.0015	1.17181e-05	-1.71523	-0.986095
23000651	rs76062722	3.76727e-08	-1.70166e-10	-1.17064	5.44093e-05	-1.70166e-10	-1.16593
23000885	rs72793089	6.55298e-09	-1.89771	-1.02195	1.05418e-05	-1.78332	-1.02379
23001247	rs12104884	8.42943e-09	-1.67468	-0.993167	1.24857e-05	-1.66409	-0.973786
23001284	rs11894616	5.73638e-09	-1.87076	-1.18199	9.25354e-06	-1.76199	-1.17546
23001474	rs10189221	8.4698e-09	-1.73675	-0.926322	1.24536e-05	-1.73301	-0.907437
23001645	rs10189361	6.57356e-09	-1.75043	-1.16609	8.40365e-06	-1.87582	-1.15797
23001726	rs140741513	6.70737e-08	-1.70166e-10	-0.593783	8.33836e-05	-1.70166e-10	-0.739011
23002149	rs56407614	8.32742e-09	-1.46796	-1.21206	1.04527e-05	-1.60467	-1.21094
23002407	rs10169488	1.03945e-08	-1.49686	-0.961442	2.00044e-05	-1.20109	-0.96542
23002564	rs58864356	5.92487e-09	-1.86783	-1.15259	9.69238e-06	-1.74703	-1.14409
23002990	rs141442492	2.13157e-08	-1.74013	-1.88961e-10	3.66488e-05	-1.56108	-1.88961e-10
23003153	rs10187240	6.72227e-09	-1.88534	-1.00881	1.00695e-05	-1.83635	-1.0166
23003253	rs10195540	9.08124e-09	-1.68053	-0.912836	1.36313e-05	-1.64834	-0.901759
23003288	rs59689819	3.59234e-08	-1.21819	-1.88961e-10	4.33392e-05	-1.3934	-1.88961e-10
23003507	rs10187653	8.96449e-09	-1.69149	-0.914816	1.36655e-05	-1.64389	-0.903696
23003983	rs56318858	9.73127e-09	-1.49081	-1.03342	1.87756e-05	-1.19312	-1.03678
23004271	rs76374504	2.32377e-08	-1.6538	-1.88961e-10	3.01784e-05	-1.75534	-1.88961e-10
23004918	rs6544204	7.29944e-09	-1.79784	-1.01394	1.0873e-05	-1.84275	-0.933433
23005163	rs183621860	1.85262e-08	-1.88039	-1.88961e-10	2.61997e-05	-1.89671	-1.88961e-10
23005326	rs4270380	6.22076e-09	-1.76333	-1.20835	7.77373e-06	-1.89777	-1.21394
23005400	rs4356683	7.36756e-09	-1.80297	-0.999514	1.10412e-05	-1.83882	-0.922016
23005683	rs4325779	9.13859e-09	-1.37825	-1.20882	8.41303e-06	-1.81898	-1.2137
23005686	rs7605686	8.9504e-09	-1.39874	-1.20914	8.39039e-06	-1.82172	-1.21366
23005726	rs144375014	3.65225e-08	-1.70166e-10	-1.20165	5.19869e-05	-1.70166e-10	-1.21147
23005876	rs73918088	8.62005e-09	-1.44436	-1.20113	1.08213e-05	-1.58512	-1.19582
23005982	rs4233695	6.32289e-09	-1.75114	-1.20426	7.77968e-06	-1.89822	-1.21272
23006118	rs72794808	1.08841e-08	-1.41729	-0.994986	2.02951e-05	-1.15134	-1.00074
23006278	rs4435488	6.20422e-09	-1.76333	-1.21102	7.77237e-06	-1.89777	-1.21412
23006365	rs182140422	3.60724e-08	-1.70166e-10	-1.21405	5.20011e-05	-1.70166e-10	-1.2112
23006592	rs7559144	9.28788e-09	-1.36561	-1.20526	8.51123e-06	-1.80901	-1.21206
23006947	rs73918090	8.46949e-09	-1.45369	-1.20942	1.06237e-05	-1.59286	-1.20652
23007339	rs73919822	8.50501e-09	-1.44903	-1.20989	1.06584e-05	-1.589	-1.20712
23007416	rs77154500	3.71384e-08	-1.70166e-10	-1.18492	5.37441e-05	-1.70166e-10	-1.17823
23008322	rs10194630	8.56717e-09	-1.43966	-1.21198	1.07118e-05	-1.58121	-1.2099
23008328	rs73919823	3.49126e-08	-1.24673	-1.88961e-10	4.22882e-05	-1.41795	-1.88961e-10
23008789	rs13406341	8.69596e-09	-1.42946	-1.20725	1.08689e-05	-1.57273	-1.20382
23009555	rs72794813	6.69348e-09	-1.88729	-1.01115	1.13966e-05	-1.71713	-1.01202
23010280	rs10193123	1.097e-08	-1.40179	-1.00262	2.08575e-05	-1.12674	-0.998008
23010448	rs4128266	1.08553e-08	-1.40393	-1.01099	2.05176e-05	-1.13471	-1.00647
23010939	rs62124774	2.03297e-08	-0.633279	-1.15422	2.81695e-05	-0.664374	-1.15985
23011084	rs62124775	5.53566e-09	-1.89709	-1.19128	8.10846e-06	-1.88333	-1.18623
23011370	rs78921066	3.66161e-08	-1.70166e-10	-1.19909	5.27106e-05	-1.70166e-10	-1.19765
23011597	rs4274628	1.53513e-08	-0.862583	-1.2058	1.05799e-05	-1.59129	-1.21222
23011804	rs13417145	1.10343e-08	-1.36904	-1.02954	2.10258e-05	-1.09149	-1.02523
23011858	rs142383801	1.84261e-08	-1.88581	-1.88961e-10	4.3327e-05	-1.39369	-1.88961e-10
23012251	rs7564721	1.22873e-08	-1.63974	-0.651266	2.37743e-05	-1.29407	-0.699782
23012692	rs6544212	9.08232e-09	-1.58536	-1.00789	1.39204e-05	-1.55095	-0.978153
23012917	rs4401238	9.03384e-09	-1.60498	-0.993617	1.38449e-05	-1.57164	-0.962905
23014034	rs148266144	4.40886e-08	-1.70166e-10	-1.01338	6.30447e-05	-1.70166e-10	-1.01862
23014643	rs10186620	9.47783e-09	-1.53814	-1.01248	1.70757e-05	-1.29481	-1.02999
23015285	rs11889451	1.10832e-08	-1.54303	-0.851114	1.69163e-05	-1.50915	-0.825035
23015557	rs13412227	8.87941e-09	-1.40999	-1.20585	1.12203e-05	-1.55647	-1.18827
23015755	rs6719784	6.87047e-09	-1.89778	-0.974561	1.07846e-05	-1.79036	-0.993983
23015793	rs78198766	4.89542e-08	-0.084182	-0.824509	2.77114e-05	-1.04078	-0.799841
23015895	rs3924202	9.43153e-09	-1.4976	-1.05791	9.78695e-06	-1.89026	-0.991154
23016036	rs3924201	9.32836e-09	-1.4976	-1.06891	9.65881e-06	-1.89026	-1.00433
23016287	rs4665517	1.00661e-08	-1.42859	-1.06181	9.86188e-06	-1.87797	-0.995813
23016634	rs10195794	1.10331e-08	-1.34806	-1.05062	2.04346e-05	-1.06564	-1.07959
23018729	rs7567950	1.44625e-08	-1.5512	-0.576818	2.67501e-05	-1.25813	-0.617794
23018831	rs7593798	8.11674e-09	-1.57242	-1.13323	9.55076e-06	-1.77368	-1.13216
23019057	rs13432386	6.97642e-08	-1.70166e-10	-0.554456	0.000118756	-1.70166e-10	-0.385387
23019848	rs76555996	1.85012e-08	-1.88174	-1.88961e-10	2.64081e-05	-1.88879	-1.88961e-10
23019899	rs10166963	6.96619e-09	-1.89668	-0.961824	1.05976e-05	-1.76746	-1.03438
23020557	rs4665518	9.3075e-08	0.817633	-1.0838	0.000164217	1.01939	-1.08066
23021155	rs75709258	5.3327e-08	-0.823134	-1.88961e-10	5.14144e-05	-1.22254	-1.88961e-10
23021525	rs72794823	8.37566e-09	-1.6023	-1.07195	2.11676e-05	-1.04759	-1.0624
23022235	rs12621242	1.56792e-08	-0.833599	-1.21364	2.61081e-05	-0.689754	-1.21046
23022934	rs114027571	1.24244e-07	0.0226746	-1.88961e-10	0.000331237	0.640373	-1.88961e-10
23023874	rs72794824	8.32366e-09	-1.52634	-1.15413	1.57868e-05	-1.22455	-1.17874
23024718	rs72794825	7.48959e-09	-1.89435	-0.891712	1.0756e-05	-1.89455	-0.892444
23024906	rs13425940	7.11085e-09	-1.85716	-0.980798	1.23309e-05	-1.69366	-0.956693
23025028	rs13384029	1.73508e-08	-0.79069	-1.15525	1.523e-05	-1.28533	-1.15386
23025141	rs13425955	1.11697e-08	-1.56564	-0.820726	1.51573e-05	-1.6321	-0.811886
23025454	rs4618088	7.37234e-09	-1.65395	-1.14789	1.67031e-05	-1.23088	-1.11599
23025553	rs77101556	4.70658e-08	-1.70166e-10	-0.94803	6.75667e-05	-1.70166e-10	-0.949347
23025708	rs67026280	7.12583e-09	-1.88788	-0.947967	1.01829e-05	-1.89564	-0.946115
23025871	rs12712638	6.30874e-09	-1.85524	-1.1024	8.98396e-06	-1.89823	-1.06879
23026099	rs12712639	6.93549e-09	-1.87659	-0.98633	1.01185e-05	-1.88136	-0.966738
23026133	rs66696607	7.2051e-09	-1.89074	-0.934045	1.02962e-05	-1.89386	-0.936826
23026135	rs147331343	1.8273e-08	-1.89415	-1.88961e-10	2.79521e-05	-1.83197	-1.88961e-10
23026190	rs140985261	2.42156e-08	-1.61258	-1.88961e-10	3.25941e-05	-1.67833	-1.88961e-10
23027693	rs7598271	2.0894e-08	-0.683984	-1.07613	2.44441e-05	-0.892484	-1.07359
23027711	rs7595461	1.79806e-08	-0.881445	-1.02884	2.20612e-05	-1.04138	-1.02727
23028469	rs4665519	1.7158e-08	-0.908693	-1.04842	2.13604e-05	-1.06021	-1.04071
23028485	rs4665520	1.72018e-08	-0.930969	-1.02359	2.12912e-05	-1.09032	-1.01385
23028907	rs75954046	1.31031e-08	-1.04701	-1.17972	3.30876e-05	-0.487908	-1.1754
23028918	rs115761907	1.37785e-07	0.126116	-1.88961e-10	0.000343175	0.675778	-1.88961e-10
23029323	rs116140494	1.09164e-07	-0.106726	-1.88961e-10	0.000189601	0.0824606	-1.88961e-10
23029371	rs13025250	4.22407e-08	-1.05619	-1.88961e-10	3.85069e-05	-1.51163	-1.88961e-10
23029442	rs7605421	1.60055e-08	-0.960919	-1.06572	1.82431e-05	-1.19351	-1.06516
23029985	rs4435486	1.81848e-08	-0.867048	-1.03194	2.11262e-05	-1.07616	-1.03579
23030050	rs148829399	2.36529e-08	-1.63609	-1.88961e-10	3.19306e-05	-1.6989	-1.88961e-10
23030116	rs6713955	2.41079e-08	-0.519731	-1.09731	1.97003e-05	-1.08718	-1.09465
23030572	rs74704943	2.77889e-08	-1.47494	-1.88961e-10	3.49859e-05	-1.60752	-1.88961e-10
23031136	rs67870012	1.14949e-08	-1.16161	-1.19606	2.59994e-05	-0.708813	-1.19558
23031537	rs72794842	9.23807e-09	-1.4854	-1.09084	2.37697e-05	-0.903656	-1.09039
23032429	rs75349191	2.55506e-08	-1.55892	-1.88961e-10	3.41751e-05	-1.63097	-1.88961e-10
23032646	rs12612807	6.92127e-09	-1.89149	-0.97349	1.11353e-05	-1.78517	-0.967167
23032677	rs76838442	2.61401e-08	-1.53611	-1.88961e-10	3.48754e-05	-1.61068	-1.88961e-10
23032902	rs55633559	6.88424e-09	-1.88128	-0.98906	1.12245e-05	-1.76548	-0.978889
23033007	rs187680368	1.14633e-07	-0.0578362	-1.88961e-10	6.76999e-05	-0.947378	-1.88961e-10
23033089	rs11893756	5.76575e-09	-1.88512	-1.16252	1.00602e-05	-1.71987	-1.134
23033710	rs72794844	5.99215e-09	-1.89723	-1.11189	8.73197e-06	-1.8827	-1.11277
23033889	rs72794845	8.63244e-09	-1.47661	-1.16744	1.67021e-05	-1.15816	-1.18877
23035168	rs185573509	4.15941e-08	-1.70166e-10	-1.07162	6.46398e-05	-1.70166e-10	-0.993632
23035502	rs74260930	6.632e-08	-1.70166e-10	-0.605085	0.000101894	-1.70166e-10	-0.538532
23035669	rs75154917	6.22037e-08	-0.669162	-1.88961e-10	0.00016652	-0.0473444	-1.88961e-10
23035922	rs7605829	6.09085e-09	-1.89778	-1.09501	8.77971e-06	-1.8882	-1.10182
23036161	rs72794847	6.12017e-09	-1.89553	-1.09245	8.89831e-06	-1.87726	-1.09934
23036399	rs4665521	1.47762e-08	-1.05049	-1.05606	1.74955e-05	-1.2475	-1.05301
23036554	rs72794849	5.92562e-09	-1.89553	-1.12476	8.66085e-06	-1.87726	-1.12639
23036782	rs72794851	5.88676e-09	-1.89438	-1.13249	8.84486e-06	-1.87424	-1.10839
23036971	rs72794852	6.00564e-09	-1.89511	-1.11177	8.73841e-06	-1.88322	-1.11151
23037038	rs10177897	1.37884e-08	-1.09076	-1.08498	1.52961e-05	-1.34829	-1.08658
23037436	rs78875176	1.96089e-08	-1.82359	-1.88961e-10	2.73127e-05	-1.85511	-1.88961e-10
23037619	rs72794854	5.87289e-09	-1.88948	-1.13975	8.64347e-06	-1.86144	-1.14421
23037888	rs77269699	2.01423e-08	-1.79675	-1.88961e-10	2.78895e-05	-1.83421	-1.88961e-10
23037975	rs72794856	1.87416e-08	-1.86883	-1.88961e-10	2.80586e-05	-1.82817	-1.88961e-10
23038078	rs72849595	5.95568e-09	-1.89826	-1.11697	8.56977e-06	-1.88657	-1.12766
23038169	rs72794857	8.23889e-09	-1.49708	-1.19363	1.48195e-05	-1.25984	-1.20668
23038295	rs138189566	1.9594e-08	-1.82435	-1.88961e-10	2.76773e-05	-1.84185	-1.88961e-10
23038398	rs4504021	1.96529e-08	-1.82135	-1.88961e-10	3.37761e-05	-1.64271	-1.88961e-10
23039139	rs4280485	1.24552e-08	-1.2331	-1.04434	2.86416e-05	-0.773122	-1.03448
23039440	rs4286316	1.26048e-08	-1.2331	-1.03239	2.89954e-05	-0.773122	-1.0222
23040066	rs7582711	4.18309e-08	0.140909	-1.20685	2.83248e-05	-0.609675	-1.20905
23040431	rs145347315	2.04052e-08	-1.78379	-1.88961e-10	2.85101e-05	-1.8122	-1.88961e-10
23040440	rs7573853	1.68439e-08	-0.785408	-1.19018	1.95016e-05	-0.998226	-1.19374
23040566	rs10178635	1.35052e-08	-1.07197	-1.12454	1.57389e-05	-1.2718	-1.13453
23040960	rs4665522	4.72521e-08	0.264014	-1.20809	3.09464e-05	-0.520507	-1.2097
23041318	rs4665523	1.20465e-08	-1.17015	-1.14065	1.42152e-05	-1.35689	-1.15126
23041544	rs72794862	5.84937e-09	-1.8969	-1.13634	8.41145e-06	-1.89334	-1.13953
23041749	rs6709970	1.18271e-08	-1.2694	-1.05977	1.50081e-05	-1.38106	-1.07281
23043129	rs72794866	6.02068e-09	-1.89825	-1.10612	8.74152e-06	-1.88724	-1.10714
23043591	rs72794868	2.02677e-08	-1.79055	-1.88961e-10	2.85161e-05	-1.812	-1.88961e-10
23043874	rs4316967	1.21213e-08	-1.1399	-1.16471	1.49254e-05	-1.28957	-1.16983
23043973	rs72794873	2.52747e-08	-1.56977	-1.88961e-10	5.67889e-05	-1.12312	-1.88961e-10
23044033	rs4316968	1.03807e-08	-1.37352	-1.08611	1.32577e-05	-1.48346	-1.09443
23044700	rs7578616	3.58233e-08	-0.062957	-1.15802	2.62845e-05	-0.730606	-1.16288
23044808	rs7605946	1.21843e-08	-1.22075	-1.07868	1.54332e-05	-1.33685	-1.08909
23045078	rs72802911	5.66365e-09	-1.89747	-1.16803	8.14259e-06	-1.89202	-1.17334
23045108	rs142558281	2.86429e-08	-1.44467	-1.88961e-10	4.32408e-05	-1.39568	-1.88961e-10
23045156	rs114408055	1.82176e-08	-1.89719	-1.88961e-10	3.40466e-05	-1.63473	-1.88961e-10
23045279	rs4665183	3.30059e-08	-0.146038	-1.15685	2.49248e-05	-0.786921	-1.15968
23046037	rs118024455	7.53374e-08	-1.70166e-10	-0.4776	0.000103461	-1.70166e-10	-0.523265
23047265	rs72802912	5.62952e-09	-1.89715	-1.1744	8.19257e-06	-1.87858	-1.18065
23047838	rs113069934	2.00151e-08	-1.80309	-1.88961e-10	2.8199e-05	-1.82318	-1.88961e-10
23048035	rs72802916	1.8967e-08	-1.85687	-1.88961e-10	2.73228e-05	-1.85474	-1.88961e-10
23048336	rs13010567	1.82131e-08	-1.06919	-0.828246	5.39956e-05	-0.417873	-0.755688
23048617	rs111747874	1.90858e-08	-1.85063	-1.88961e-10	2.70576e-05	-1.8645	-1.88961e-10
23048702	rs56689831	5.44679e-09	-1.89056	-1.21399	7.79265e-06	-1.89587	-1.21341
23049966	rs72802920	5.49506e-09	-1.89772	-1.19801	7.99736e-06	-1.88131	-1.20204
23050423	rs6742401	1.24638e-08	-1.44509	-0.831656	3.24678e-05	-0.922808	-0.759405
23050710	rs4487114	5.67439e-09	-1.86642	-1.19719	9.17946e-06	-1.75693	-1.18857
23050854	rs72802925	2.51625e-08	-1.57422	-1.88961e-10	5.24387e-05	-1.20282	-1.88961e-10
23051001	rs115197169	2.03388e-08	-1.78704	-1.88961e-10	2.86057e-05	-1.80886	-1.88961e-10
23051096	rs4255984	1.91139e-08	-1.2528	-0.596357	5.58669e-05	-0.63411	-0.50538
23051223	rs139780093	1.85289e-08	-1.88025	-1.88961e-10	2.70935e-05	-1.86317	-1.88961e-10
23051552	rs34780136	8.21536e-09	-1.50516	-1.18841	1.69276e-05	-1.14995	-1.18357
23051660	rs72802937	1.96309e-08	-1.82247	-1.88961e-10	2.7721e-05	-1.84027	-1.88961e-10
23052684	rs56385013	5.4243e-09	-1.89592	-1.21277	7.83091e-06	-1.89292	-1.21147
23052800	rs13421717	1.68758e-08	-0.866973	-1.10672	1.68261e-05	-1.22811	-1.11142
23053143	rs77214133	9.37026e-08	0.278961	-0.538411	7.0069e-05	-0.49159	-0.421392
23053861	rs186620095	1.834e-08	-1.89049	-1.88961e-10	2.69373e-05	-1.86895	-1.88961e-10
23054570	rs141634023	8.46728e-09	-1.45169	-1.21168	2.05771e-05	-0.927975	-1.21031
23054810	rs183926998	5.22325e-08	-1.70166e-10	-0.84387	7.96165e-05	-1.70166e-10	-0.785241
23055289	rs72802946	7.96563e-09	-1.51036	-1.21408	1.87889e-05	-1.01544	-1.21376
23055568	rs28463825	8.35656e-09	-1.48689	-1.18964	1.13215e-05	-1.56378	-1.17198
23055802	rs11896799	3.83169e-08	-0.110362	-1.04332	2.18428e-05	-1.01861	-1.05998
23055810	rs72802947	2.06096e-08	-1.77382	-1.88961e-10	2.8948e-05	-1.79696	-1.88961e-10
23056602	rs4665524	3.02438e-08	-0.282937	-1.10735	2.35506e-05	-0.89565	-1.10766
23056751	rs72802950	8.4688e-09	-1.45169	-1.2115	2.05492e-05	-0.927975	-1.21166
23057093	rs112289583	1.96188e-08	-1.82309	-1.88961e-10	3.02058e-05	-1.75443	-1.88961e-10
23057958	rs72802954	2.39975e-08	-1.62162	-1.88961e-10	3.36598e-05	-1.64616	-1.88961e-10
23058877	rs4594478	1.66455e-08	-0.815394	-1.17204	1.82856e-05	-1.07934	-1.17701
23059309	rs13389596	1.48985e-08	-0.95349	-1.14483	1.67211e-05	-1.19534	-1.15045
23059609	rs4496355	8.12426e-08	-0.402136	-1.88961e-10	0.000173573	-0.00586473	-1.88961e-10
23060446	rs12373845	2.9326e-08	-1.4211	-1.88961e-10	3.87933e-05	-1.50422	-1.88961e-10
23060929	rs6714872	3.62054e-08	-0.141486	-1.06888	2.64894e-05	-0.800101	-1.08562
23061392	rs10165888	2.41332e-08	-0.557424	-1.05856	1.9232e-05	-1.12998	-1.0759
23061942	rs35998576	1.24269e-08	-1.26369	-1.01602	2.83072e-05	-0.804829	-1.01452
23062098	rs72804391	7.96457e-09	-1.52215	-1.20243	1.46057e-05	-1.29157	-1.18948
23062130	rs7563283	1.90465e-08	-1.17193	-0.680765	5.53137e-05	-0.553432	-0.59601
23062260	rs7563413	1.87937e-08	-1.18529	-0.680765	5.43161e-05	-0.571632	-0.59601
23062697	rs6544241	1.9768e-08	-1.11588	-0.699633	5.84745e-05	-0.477537	-0.616335
23062932	rs4305304	1.94393e-08	-1.09354	-0.738741	5.70661e-05	-0.459702	-0.65855
23063007	rs72806305	2.00864e-08	-1.79953	-1.88961e-10	2.82883e-05	-1.82001	-1.88961e-10
23063682	rs116340591	5.75153e-08	-0.747524	-1.88961e-10	7.93158e-05	-0.789025	-1.88961e-10
23063762	rs60428584	2.0436e-08	-1.78228	-1.88961e-10	2.8919e-05	-1.79796	-1.88961e-10
23064073	rs4665525	1.43961e-08	-1.0382	-1.09442	1.37122e-05	-1.42584	-1.11834
23065634	rs72806313	2.05401e-08	-1.77719	-1.88961e-10	2.86468e-05	-1.80742	-1.88961e-10
23065715	rs4665526	4.37206e-08	-1.70166e-10	-1.02176	7.06924e-05	-1.70166e-10	-0.904124
23066445	rs7567985	2.44908e-08	-0.475075	-1.1262	1.89057e-05	-1.09901	-1.12399
23066463	rs4581925	5.65531e-09	-1.86847	-1.19851	7.92276e-06	-1.8873	-1.20542
23067404	rs78019249	1.03288e-08	-1.79608	-0.668558	1.2544e-05	-1.86792	-0.765293
23067410	rs6544251	5.66932e-09	-1.85309	-1.21142	7.93585e-06	-1.87735	-1.21372
23067487	rs12618688	1.76521e-08	-0.854211	-1.07451	1.57179e-05	-1.34216	-1.0655
23067963	rs4075609	1.88035e-08	-1.86553	-1.88961e-10	2.71683e-05	-1.86041	-1.88961e-10
23068443	rs78587703	1.90862e-08	-1.85061	-1.88961e-10	3.06162e-05	-1.74093	-1.88961e-10
23068553	rs6544252	1.81336e-08	-0.771567	-1.13024	1.47131e-05	-1.35762	-1.1161
23068640	rs4389355	5.6883e-09	-1.88457	-1.17659	8.24755e-06	-1.88386	-1.16868
23069014	rs72806322	1.00897e-08	-1.3747	-1.11336	1.84443e-05	-1.1677	-1.08
23069297	rs72806324	2.81519e-08	-1.46196	-1.88961e-10	4.16289e-05	-1.43367	-1.88961e-10
23069479	rs6716353	1.31462e-08	-1.8931	-0.330343	2.06084e-05	-1.84989	-0.286868
23069547	rs62124787	7.94107e-09	-1.59546	-1.13206	1.16239e-05	-1.57621	-1.13319
23069740	rs7606854	3.23445e-08	-1.8019	0.478763	5.0853e-05	-1.8968	0.663273
23070104	rs7582618	8.23971e-09	-1.60229	-1.08832	9.09473e-06	-1.84776	-1.10701
23070110	rs6544259	1.6689e-08	-1.17381	-0.811011	1.40936e-05	-1.65502	-0.861719
23070446	rs4233696	1.94358e-08	-1.19679	-0.635669	1.6933e-05	-1.75383	-0.579368
23070580	rs4233697	3.64818e-08	-1.70166e-10	-1.20276	5.34894e-05	-1.70166e-10	-1.18298
23070696	rs73919877	1.72455e-08	-1.39081	-0.561214	1.62276e-05	-1.82935	-0.546394
23071373	rs62124788	2.92216e-08	-1.42467	-1.88961e-10	4.18225e-05	-1.42903	-1.88961e-10
23071841	rs79908443	2.31877e-08	-1.65595	-1.88961e-10	3.20249e-05	-1.69595	-1.88961e-10
23073571	rs78000583	4.07061e-08	-1.70166e-10	-1.0932	5.68227e-05	-1.70166e-10	-1.12253
23073597	rs72806335	1.26796e-07	1.02196	-0.978961	8.63577e-05	0.380465	-1.08443
23073866	rs4510255	7.94345e-09	-1.51585	-1.21138	8.23529e-06	-1.85232	-1.20171
23074529	rs74762783	3.61321e-08	-1.70166e-10	-1.21239	5.26307e-05	-1.70166e-10	-1.19916
23074646	rs139283301	1.63429e-07	-1.70166e-10	0.296804	0.000300455	-1.70166e-10	0.542835
23076783	rs7560236	3.66122e-08	-1.70166e-10	-1.19919	5.38979e-05	-1.70166e-10	-1.17537
23077003	rs116943298	4.94706e-08	-1.70166e-10	-0.898197	7.02901e-05	-1.70166e-10	-0.909831
23077985	rs75289697	4.04659e-08	-1.70166e-10	-1.09912	5.68956e-05	-1.70166e-10	-1.12124
23077986	rs114604150	4.05524e-08	-1.09698	-1.88961e-10	0.000137583	-0.238235	-1.88961e-10
23078125	rs73919883	1.86143e-08	-1.17183	-0.703817	1.66185e-05	-1.72753	-0.624419
23078177	rs4665527	6.59391e-09	-1.81319	-1.10024	9.05184e-06	-1.89139	-1.06811
23078949	rs72851241	3.70286e-08	-1.70166e-10	-1.18789	5.47085e-05	-1.70166e-10	-1.16044
23079390	rs6738274	1.15407e-08	-1.68068	-0.673012	1.41118e-05	-1.89808	-0.617364
23079644	rs115450805	2.91831e-08	-1.42599	-1.88961e-10	3.18422e-05	-1.70167	-1.88961e-10
23080397	rs4300862	1.07678e-08	-1.70889	-0.714134	1.3517e-05	-1.89793	-0.660589
23080641	rs79101865	3.85998e-08	-1.70166e-10	-1.14633	5.79435e-05	-1.70166e-10	-1.10299
23082267	rs4624414	1.284e-08	-1.12393	-1.12308	9.67514e-06	-1.74697	-1.14594
23082974	rs72851248	3.64911e-08	-1.70166e-10	-1.20251	5.36606e-05	-1.70166e-10	-1.17978
23083158	rs6544272	1.29838e-08	-1.08999	-1.14588	1.00496e-05	-1.68822	-1.16672
23084173	rs138577029	8.43742e-09	-1.86361	-0.803291	1.19358e-05	-1.84784	-0.835083
23084560	rs2879557	1.2898e-07	1.05349	-0.993413	7.5356e-05	0.254866	-1.0951
23084863	rs78234920	3.66669e-08	-1.70166e-10	-1.1977	5.26345e-05	-1.70166e-10	-1.19909
23085197	rs112652633	1.82354e-08	-1.89621	-1.88961e-10	2.61595e-05	-1.89825	-1.88961e-10
23086530	rs17044361	3.61954e-08	-1.70166e-10	-1.21064	5.28544e-05	-1.70166e-10	-1.19492
23086852	rs76006958	3.61954e-08	-1.70166e-10	-1.21064	5.28544e-05	-1.70166e-10	-1.19492
23087107	rs145700459	3.88783e-08	-1.70166e-10	-1.13914	5.28172e-05	-1.70166e-10	-1.19562
23088426	rs7566532	6.07083e-09	-1.84107	-1.15501	8.66641e-06	-1.87326	-1.12974
23088785	rs72851256	3.70805e-08	-1.70166e-10	-1.18648	5.5086e-05	-1.70166e-10	-1.15357
23089063	rs76073000	3.64442e-08	-1.70166e-10	-1.20379	5.22689e-05	-1.70166e-10	-1.20606
23089876	rs2339704	1.48436e-08	-1.65221	-0.449795	1.92109e-05	-1.89503	-0.311957
23090346	rs144404987	2.00819e-08	-1.79976	-1.88961e-10	2.62198e-05	-1.89595	-1.88961e-10
23091278	rs78961849	3.64155e-08	-1.70166e-10	-1.20458	5.22326e-05	-1.70166e-10	-1.20676
23091376	rs2001229	7.29459e-09	-1.72434	-1.0881	8.61209e-06	-1.89824	-1.11105
23091570	rs117919591	4.70001e-08	-1.70166e-10	-0.949426	7.487e-05	-1.70166e-10	-0.846709
23091690	rs2339705	1.26452e-08	-1.68721	-0.575088	1.67102e-05	-1.89788	-0.448564
23093099	rs78000119	3.6704e-08	-1.70166e-10	-1.19669	5.39774e-05	-1.70166e-10	-1.1739
23093232	rs142439771	1.91475e-08	-1.84741	-1.88961e-10	3.07307e-05	-1.7372	-1.88961e-10
23093703	rs12052413	1.51588e-08	-1.60166	-0.479334	1.87947e-05	-1.88481	-0.344074
23093810	rs78902062	3.60968e-08	-1.70166e-10	-1.21337	5.2283e-05	-1.70166e-10	-1.20579
23094597	rs79580192	2.02403e-08	-1.7919	-1.88961e-10	2.73036e-05	-1.85544	-1.88961e-10
23094619	rs12712681	6.66035e-09	-1.85195	-1.05146	9.76569e-06	-1.87015	-1.01344
23094741	rs151033622	1.99934e-07	0.498413	-1.88961e-10	0.000409392	0.852212	-1.88961e-10
23094951	rs113750253	2.12302e-08	-1.74415	-1.88961e-10	2.91736e-05	-1.7892	-1.88961e-10
23095255	rs72797482	8.91977e-08	0.852364	-1.16109	6.46202e-05	0.168769	-1.1627
23095259	rs72797484	9.07022e-08	0.852364	-1.14436	6.56944e-05	0.168769	-1.14622
23095572	rs73918203	6.00918e-09	-1.80306	-1.20323	8.11756e-06	-1.8841	-1.18434
23096055	rs12619097	3.61523e-08	-1.70166e-10	-1.21184	5.18774e-05	-1.70166e-10	-1.21358
23096178	rs72797487	1.26502e-07	1.15435	-1.11367	7.86375e-05	0.323572	-1.12119
23096191	rs77220557	3.87959e-08	-1.70166e-10	-1.14126	5.60796e-05	-1.70166e-10	-1.13569
23096547	rs80178519	3.9131e-08	-1.70166e-10	-1.13266	5.65817e-05	-1.70166e-10	-1.12678
23096640	rs76184919	3.6238e-08	-1.70166e-10	-1.20947	5.18481e-05	-1.70166e-10	-1.21414
23096876	rs77000613	3.64846e-08	-1.70166e-10	-1.20269	5.19253e-05	-1.70166e-10	-1.21266
23096933	rs77651443	3.65045e-08	-1.70166e-10	-1.20214	5.19219e-05	-1.70166e-10	-1.21272
23096986	rs80263633	3.65248e-08	-1.70166e-10	-1.20158	5.19173e-05	-1.70166e-10	-1.21281
23097047	rs77621415	1.01033e-07	-0.184127	-1.88961e-10	0.000194139	0.10611	-1.88961e-10
23097860	rs13035852	1.94128e-08	-1.60406	-0.229579	2.32367e-05	-1.89528	-0.121449
23098147	rs76682800	3.63428e-08	-1.70166e-10	-1.20658	5.18638e-05	-1.70166e-10	-1.21384
23098341	rs2001427	1.22033e-08	-1.55083	-0.747044	1.19438e-05	-1.89363	-0.788627
23098511	rs77483158	3.63263e-08	-1.70166e-10	-1.20704	5.18593e-05	-1.70166e-10	-1.21393
23098678	rs77913841	3.62124e-08	-1.70166e-10	-1.21018	5.18499e-05	-1.70166e-10	-1.21411
23098782	rs73918205	2.09744e-08	-1.75627	-1.88961e-10	2.71473e-05	-1.86118	-1.88961e-10
23099125	rs78551226	3.70773e-08	-1.70166e-10	-1.18657	5.21055e-05	-1.70166e-10	-1.20919
23099289	rs78007301	2.42495e-08	-1.61118	-1.88961e-10	3.20901e-05	-1.69392	-1.88961e-10
23099496	rs77314384	3.90437e-08	-1.70166e-10	-1.1349	5.62392e-05	-1.70166e-10	-1.13285
23100024	rs58720909	4.36329e-08	-1.70166e-10	-1.02377	5.5454e-05	-1.70166e-10	-1.14691
23101448	rs75414663	3.8815e-08	-1.70166e-10	-1.14077	5.61082e-05	-1.70166e-10	-1.13518
23101647	rs7609274	9.45775e-09	-1.86112	-0.691625	1.93471e-05	-1.45674	-0.74318
23101831	rs7595832	2.03205e-08	-1.78795	-1.88961e-10	2.68218e-05	-1.87325	-1.88961e-10
23102193	rs12994251	1.82309e-08	-1.89646	-1.88961e-10	2.61598e-05	-1.89824	-1.88961e-10
23102550	rs3738876	8.45436e-09	-1.86038	-0.804514	1.3082e-05	-1.74672	-0.844513
23102840	rs140022940	5.66135e-08	-1.70166e-10	-0.763328	9.58602e-05	-1.70166e-10	-0.599572
23103040	rs2276552	5.56743e-09	-1.88748	-1.19516	8.0797e-06	-1.89543	-1.17768
23103679	rs17321381	3.20302e-07	0.969689	-1.88961e-10	0.000324969	0.621268	-1.88961e-10
23103987	rs75753434	3.61681e-08	-1.70166e-10	-1.2114	5.22596e-05	-1.70166e-10	-1.20624
23104829	rs4665529	9.40313e-09	-1.87167	-0.686869	1.42801e-05	-1.73089	-0.7727
23104855	rs7603657	1.56189e-08	-1.24001	-0.811083	4.46606e-05	-0.437813	-0.925558
23105056	rs113671825	2.41916e-08	-1.61357	-1.88961e-10	2.76615e-05	-1.84242	-1.88961e-10
23105549	rs12712684	9.41361e-09	-1.72809	-0.829329	1.0886e-05	-1.87701	-0.897976
23105952	rs72851264	4.92971e-08	-1.70166e-10	-0.90171	7.86225e-05	-1.70166e-10	-0.797805
23106030	rs2879555	1.54663e-08	-1.21468	-0.846226	5.12784e-05	-0.27624	-0.948953
23106093	rs7566648	5.52041e-09	-1.88607	-1.20505	7.97971e-06	-1.89389	-1.19167
23106634	rs2339699	1.49316e-08	-1.24713	-0.848973	4.39814e-05	-0.428011	-0.950686
23107238	rs11675034	1.87425e-08	-1.08551	-0.783269	5.85199e-05	-0.187735	-0.905361
23107710	rs11685971	1.42117e-08	-1.32383	-0.821678	3.95996e-05	-0.540874	-0.942771
23107895	rs10180079	9.74138e-09	-1.84919	-0.674	1.37043e-05	-1.77287	-0.771882
23108116	rs17321444	5.83982e-08	0.416664	-1.14896	4.46443e-05	-0.26823	-1.09551
23108899	rs12473468	5.38045e-08	0.361375	-1.17559	3.76651e-05	-0.39458	-1.13915
23109337	rs12620156	1.46688e-08	-1.24188	-0.871971	4.66492e-05	-0.338518	-0.981288
23109582	rs56153747	1.40386e-07	0.14482	-1.88961e-10	9.59988e-05	-0.598126	-1.88961e-10
23110300	rs113203039	2.28297e-08	-1.67152	-1.88961e-10	3.65797e-05	-1.56297	-1.88961e-10
23110311	rs73918209	5.63035e-09	-1.86896	-1.20244	8.08954e-06	-1.88218	-1.18971
23110788	rs139929756	3.6106e-08	-1.70166e-10	-1.21312	5.19277e-05	-1.70166e-10	-1.21261
23111137	rs12712685	8.57705e-09	-1.76492	-0.885562	2.02077e-05	-1.1804	-0.975997
23112114	rs13427680	8.11873e-09	-1.69304	-1.01236	2.04479e-05	-1.07942	-1.06516
23112476	rs115315007	5.37683e-08	-0.814892	-1.88961e-10	0.000250245	0.359978	-1.88961e-10
23113238	rs67691791	8.27294e-08	0.829469	-1.21347	5.15898e-05	-0.00867493	-1.21046
23113642	rs55919701	7.98814e-09	-1.68647	-1.03515	2.06737e-05	-1.05783	-1.07577
23113870	rs13407422	5.52394e-09	-1.88465	-1.20584	7.97136e-06	-1.89011	-1.19649
23114577	rs9789418	6.35003e-09	-1.86953	-1.08159	9.72501e-06	-1.77673	-1.11103
23114659	rs72806976	1.08504e-08	-1.26254	-1.15283	1.11348e-05	-1.6249	-1.12749
23115393	rs62124804	1.33065e-07	0.0912631	-1.88961e-10	0.000161664	-0.0769418	-1.88961e-10
23115536	rs2001795	1.96273e-08	-1.01751	-0.805148	2.37121e-05	-1.16493	-0.831542
23116149	rs74588009	4.97671e-08	-1.70166e-10	-0.892223	6.75601e-05	-1.70166e-10	-0.949445
23116827	rs142721984	1.82371e-08	-1.89612	-1.88961e-10	2.61641e-05	-1.89807	-1.88961e-10
23116870	rs76260295	4.54441e-08	-0.983094	-1.88961e-10	9.88106e-05	-0.569258	-1.88961e-10
23117096	rs72806985	6.34165e-09	-1.74633	-1.20611	8.39311e-06	-1.82637	-1.20868
23117181	rs2339701	3.88189e-08	-0.33954	-0.801129	4.51169e-05	-0.579701	-0.773505
23118826	rs17044389	4.1384e-08	-1.07668	-1.88961e-10	9.29495e-05	-0.630407	-1.88961e-10
23119953	rs13410109	8.89221e-09	-1.87536	-0.739045	1.36453e-05	-1.8499	-0.699167
23120084	rs149758987	6.3204e-08	-1.70166e-10	-0.653209	8.92831e-05	-1.70166e-10	-0.67065
23120295	rs62124806	1.0901e-07	-0.108135	-1.88961e-10	0.000155231	-0.117549	-1.88961e-10
23120331	rs56105759	8.36086e-09	-1.89604	-0.779972	1.26419e-05	-1.88363	-0.741815
23120858	rs77598855	8.3014e-09	-1.89741	-0.785742	1.25025e-05	-1.8887	-0.747833
23121299	rs78718731	8.37816e-08	-1.70166e-10	-0.371362	0.000120242	-1.70166e-10	-0.372955
23121724	rs114600159	2.05175e-08	-1.7783	-1.88961e-10	3.50144e-05	-1.6067	-1.88961e-10
23122433	rs10167217	1.07065e-08	-1.89676	-0.531961	1.4386e-05	-1.8912	-0.605001
23122852	rs76626044	1.02879e-08	-1.89381	-0.574798	1.32941e-05	-1.87993	-0.695215
23122948	rs76453583	8.15567e-09	-1.89433	-0.806533	1.23115e-05	-1.88239	-0.769537
23124558	rs10189050	2.04134e-08	-1.78338	-1.88961e-10	3.24873e-05	-1.68161	-1.88961e-10
23124726	rs77767247	5.1002e-08	-1.70166e-10	-0.867711	7.3107e-05	-1.70166e-10	-0.870539
23125413	rs114905395	2.72172e-08	-1.49573	-1.88961e-10	3.07009e-05	-1.73817	-1.88961e-10
23125574	rs10204490	7.44782e-09	-1.87379	-0.917864	9.96774e-06	-1.89821	-0.964894
23127909	rs74840720	7.62031e-09	-1.8971	-0.871655	1.1157e-05	-1.86284	-0.887556
23127989	rs73918222	3.95713e-08	-1.70166e-10	-1.12147	5.58924e-05	-1.70166e-10	-1.13903
23128084	rs80143999	5.23473e-08	-1.70166e-10	-0.841675	6.87426e-05	-1.70166e-10	-0.932094
23129954	rs4998954	7.69397e-09	-1.89796	-0.861183	1.11506e-05	-1.87364	-0.877328
23130035	rs56252995	8.51794e-09	-1.88367	-0.773729	1.1504e-05	-1.89509	-0.824669
23130196	rs55958295	7.36964e-09	-1.89789	-0.904317	1.06091e-05	-1.88132	-0.919432
23130339	rs55879108	7.6818e-09	-1.89757	-0.863154	1.11676e-05	-1.87019	-0.879253
23130359	rs10184453	7.92136e-09	-1.87827	-0.851745	1.06559e-05	-1.89695	-0.899402
23132440	rs56214418	2.29382e-08	-1.66677	-1.88961e-10	3.37336e-05	-1.64397	-1.88961e-10
23132761	rs17044394	4.19271e-08	-1.70166e-10	-1.06364	5.86247e-05	-1.70166e-10	-1.09131
23133453	rs73918223	4.29029e-08	-1.70166e-10	-1.04064	5.98608e-05	-1.70166e-10	-1.07044
23134516	rs2339702	9.02446e-09	-1.8739	-0.725736	1.19757e-05	-1.89825	-0.781332
23134607	rs57169881	4.44312e-08	-1.70166e-10	-1.00563	6.18072e-05	-1.70166e-10	-1.03844
23134768	rs2879556	9.06845e-09	-1.88071	-0.714061	1.21834e-05	-1.89772	-0.764669
23134817	rs76693471	2.41379e-08	-1.61579	-1.88961e-10	2.9832e-05	-1.76688	-1.88961e-10
23135169	rs79099947	5.41992e-08	-0.80691	-1.88961e-10	7.0404e-05	-0.908213	-1.88961e-10
23135190	rs4293529	2.09595e-08	-1.75699	-1.88961e-10	4.51869e-05	-1.35166	-1.88961e-10
23135466	rs2339703	9.39326e-09	-1.88101	-0.678575	1.24867e-05	-1.89752	-0.74028
23135677	rs141397852	1.90902e-08	-1.8504	-1.88961e-10	2.61755e-05	-1.89764	-1.88961e-10
23136361	rs112399932	3.36086e-08	-1.28479	-1.88961e-10	3.33779e-05	-1.65457	-1.88961e-10
23136581	rs80090106	4.51628e-08	-1.70166e-10	-0.989302	6.25882e-05	-1.70166e-10	-1.02589
23137105	rs6709496	8.47913e-09	-1.89761	-0.764353	1.22901e-05	-1.87106	-0.782603
23137538	rs139438541	2.1316e-08	-1.74012	-1.88961e-10	4.75784e-05	-1.30008	-1.88961e-10
23137735	rs55734627	8.42928e-09	-1.89685	-0.77101	1.22609e-05	-1.86692	-0.789123
23137913	rs111467206	6.30135e-08	-0.656228	-1.88961e-10	8.87487e-05	-0.676654	-1.88961e-10
23137925	rs115811027	2.25443e-08	-1.68409	-1.88961e-10	3.63947e-05	-1.56804	-1.88961e-10
23137970	rs56167749	8.39061e-09	-1.89727	-0.775191	1.21851e-05	-1.86903	-0.793218
23138104	rs73918226	4.42173e-08	-1.70166e-10	-1.01046	6.15404e-05	-1.70166e-10	-1.04277
23138295	rs6753303	8.4113e-09	-1.89701	-0.772993	1.22281e-05	-1.86766	-0.791066
23138301	rs6723860	8.38967e-09	-1.8974	-0.77518	1.21768e-05	-1.86973	-0.793207
23138524	rs6753561	8.39293e-09	-1.89701	-0.77518	1.22019e-05	-1.86766	-0.793207
23138764	rs78812113	5.21557e-08	-1.70166e-10	-0.845342	7.0209e-05	-1.70166e-10	-0.910987
23139162	rs73918229	9.60132e-09	-1.88689	-0.650784	1.28237e-05	-1.89557	-0.715597
23139374	rs79221445	1.8514e-08	-1.88105	-1.88961e-10	2.83107e-05	-1.81922	-1.88961e-10
23139531	rs77314710	8.53892e-09	-1.89655	-0.758395	1.24307e-05	-1.86552	-0.776767
23140147	rs7581565	2.24615e-08	-1.68777	-1.88961e-10	3.54384e-05	-1.59467	-1.88961e-10
23140571	rs13412101	9.73555e-09	-1.86085	-0.66294	1.26529e-05	-1.89755	-0.727029
23140644	rs75589752	8.7488e-09	-1.89796	-0.732703	1.26446e-05	-1.87364	-0.751591
23140657	rs13396237	9.71265e-09	-1.86321	-0.66294	1.26492e-05	-1.89784	-0.727029
23140688	rs77417894	8.86706e-09	-1.89755	-0.719683	1.28646e-05	-1.86916	-0.738827
23141425	rs145452728	4.45456e-08	-1.70166e-10	-1.00306	6.2e-05	-1.70166e-10	-1.03533
23141482	rs188011243	4.77402e-08	-0.933803	-1.88961e-10	4.25916e-05	-1.41081	-1.88961e-10
23141541	rs181860896	2.89508e-08	-1.43398	-1.88961e-10	4.73959e-05	-1.30393	-1.88961e-10
23142317	rs1987040	9.07149e-09	-1.89701	-0.697433	1.31681e-05	-1.86766	-0.717007
23142401	rs1987039	1.04946e-08	-1.88946	-0.559259	1.39963e-05	-1.89438	-0.629294
23143216	rs13419723	9.83008e-09	-1.88259	-0.631535	1.31064e-05	-1.89715	-0.692212
23143368	rs13422632	9.7232e-09	-1.87754	-0.647517	1.28354e-05	-1.89773	-0.712524
23144439	rs73918235	4.41103e-08	-1.70166e-10	-1.01288	6.14038e-05	-1.70166e-10	-1.04499
23144997	rs55729296	1.82343e-08	-1.89627	-1.88961e-10	2.8046e-05	-1.82862	-1.88961e-10
23145998	rs75426308	8.74239e-09	-1.89821	-0.73318	1.2551e-05	-1.8806	-0.752059
23146719	rs79254499	8.742e-09	-1.89826	-0.73318	1.25715e-05	-1.87897	-0.752059
23146866	rs114341834	6.73095e-09	-1.89775	-0.99511	1.05067e-05	-1.87618	-0.93427
23148320	rs115689252	8.30213e-09	-1.89117	-0.791896	1.20591e-05	-1.86307	-0.809573
23148411	rs1838899	8.41715e-09	-1.88963	-0.779679	1.22776e-05	-1.85707	-0.797612
23148637	rs895565	9.09696e-09	-1.89519	-0.696441	1.25278e-05	-1.89568	-0.738828
23148908	rs6730747	1.01825e-08	-1.89638	-0.582518	1.40282e-05	-1.89431	-0.627083
23149261	rs78685231	6.68075e-09	-1.84695	-1.0534	8.88532e-06	-1.89825	-1.07981
23149442	rs1542190	5.7722e-09	-1.83267	-1.21385	7.81847e-06	-1.8953	-1.21067
23150077	rs76566004	5.73117e-09	-1.86198	-1.19168	7.84001e-06	-1.89823	-1.20499
23150101	rs80265236	5.68291e-09	-1.85743	-1.20468	7.78906e-06	-1.89822	-1.21152
23150715	rs17664208	6.0057e-09	-1.85614	-1.15073	8.09215e-06	-1.898	-1.17357
23151322	rs74799186	2.52217e-08	-1.57187	-1.88961e-10	2.8909e-05	-1.79831	-1.88961e-10
23151765	rs117060896	5.8491e-08	-1.70166e-10	-0.730704	7.92157e-05	-1.70166e-10	-0.790287
23152196	rs78668748	6.29914e-09	-1.75074	-1.20842	1.05307e-05	-1.60536	-1.2028
23152263	rs6731375	2.15615e-08	-0.51452	-1.21414	3.70651e-05	-0.33601	-1.21378
23152312	rs17664272	6.30611e-09	-1.75022	-1.20784	1.06691e-05	-1.59312	-1.20199
23152642	rs10175693	6.3096e-09	-1.75022	-1.20729	1.06736e-05	-1.58328	-1.2114
23153079	rs17720928	6.31455e-09	-1.75074	-1.20598	1.05604e-05	-1.60536	-1.19999
23153936	rs79078714	2.58336e-08	-1.5479	-1.88961e-10	3.67217e-05	-1.5591	-1.88961e-10
23154098	rs77460194	6.3036e-09	-1.75624	-1.20221	1.06771e-05	-1.59922	-1.19515
23154608	rs80044654	6.36865e-09	-1.74477	-1.20342	1.08386e-05	-1.58267	-1.19668
23154891	rs77921949	6.39381e-09	-1.73906	-1.20519	1.07458e-05	-1.58899	-1.19896
23155118	rs10495735	6.4009e-09	-1.73906	-1.20408	1.07612e-05	-1.58899	-1.19753
23155213	rs10206536	6.39873e-09	-1.73249	-1.21098	1.09336e-05	-1.55766	-1.21296
23155862	rs7586848	6.81621e-09	-1.66615	-1.21412	1.16905e-05	-1.49007	-1.21361
23156466	rs56201979	6.70631e-09	-1.69379	-1.20274	1.16522e-05	-1.51115	-1.19581
23156989	rs1814123	6.47251e-09	-1.74477	-1.18724	1.10535e-05	-1.58267	-1.17704
23157209	rs139808770	4.92592e-08	-1.70166e-10	-0.902479	7.24497e-05	-1.70166e-10	-0.87957
23157870	rs79980623	6.81025e-09	-1.69989	-1.18126	1.18559e-05	-1.51957	-1.17007
23157906	rs61346464	6.26855e-09	-1.76073	-1.2033	1.05929e-05	-1.60574	-1.19653
23158378	rs75399725	1.86605e-08	-1.87317	-1.88961e-10	3.56067e-05	-1.58993	-1.88961e-10
23158402	rs76882953	6.44843e-09	-1.77028	-1.16546	1.09406e-05	-1.61796	-1.15202
23158947	rs55936397	6.39513e-09	-1.74265	-1.20139	1.07648e-05	-1.59207	-1.19411
23159176	rs148718932	1.20852e-07	-1.70166e-10	-0.00500823	0.000252759	-1.70166e-10	0.369975
23159239	rs150310348	2.21653e-08	-1.70105	-1.88961e-10	3.10845e-05	-1.72575	-1.88961e-10
23159283	rs79969120	6.54464e-09	-1.74251	-1.17842	1.12251e-05	-1.57751	-1.1668
23159749	rs17664405	5.56298e-09	-1.87747	-1.20597	8.87249e-06	-1.77953	-1.19998
23159753	rs7601604	5.58771e-09	-1.86487	-1.21414	9.01341e-06	-1.7505	-1.21324
23159779	rs7604522	6.0725e-09	-1.78166	-1.21415	9.99053e-06	-1.64754	-1.21329
23160633	rs75625877	5.42707e-09	-1.89825	-1.20993	7.87775e-06	-1.89431	-1.20411
23161172	rs1596926	5.43175e-09	-1.89456	-1.21275	7.77291e-06	-1.89767	-1.21414
23161298	rs78659744	5.8068e-09	-1.8708	-1.16975	8.6721e-06	-1.84869	-1.15366
23161325	rs60788150	5.45925e-09	-1.89822	-1.20404	7.94566e-06	-1.89412	-1.19571
23163023	rs147452704	3.98784e-08	-1.70166e-10	-1.11374	5.57263e-05	-1.70166e-10	-1.14201
23163569	rs147262863	1.17898e-07	-1.70166e-10	-0.0297587	0.000245695	-1.70166e-10	0.341626
23164220	rs116600292	1.93765e-08	-1.83551	-1.88961e-10	2.63288e-05	-1.8918	-1.88961e-10
23166067	rs10175810	3.64997e-08	-1.70166e-10	-1.20227	5.24676e-05	-1.70166e-10	-1.20227
23166145	rs75425105	3.60714e-08	-1.70166e-10	-1.21408	5.18478e-05	-1.70166e-10	-1.21415
23166176	rs2681017	1.17102e-08	-1.77027	-0.568843	1.90404e-05	-1.67058	-0.545314
23166973	rs1446869	9.73231e-07	-0.467416	2.54846	0.00119412	-0.42017	2.34287
23167135	rs77971814	1.85477e-08	-1.87923	-1.88961e-10	2.65334e-05	-1.88406	-1.88961e-10
23167318	rs148698621	4.64604e-08	-1.70166e-10	-0.960975	6.39318e-05	-1.70166e-10	-1.00465
23168029	rs62124807	2.68112e-08	-1.51076	-1.88961e-10	3.87634e-05	-1.50499	-1.88961e-10
23168213	rs62124808	2.73099e-08	-1.49233	-1.88961e-10	3.94898e-05	-1.48642	-1.88961e-10
23168305	rs11124762	6.53166e-07	2.15544	-0.473184	0.000386174	1.23679	-0.442962
23168539	rs4414642	1.42328e-07	-1.71537	1.87393	0.000212976	-1.61298	1.81169
23168613	rs191703560	3.79982e-08	-1.70166e-10	-1.16204	5.47048e-05	-1.70166e-10	-1.16051
23168685	rs184620029	4.7212e-08	-1.70166e-10	-0.944929	7.78139e-05	-1.70166e-10	-0.808142
23169705	rs6718432	2.70245e-07	1.58614	-0.786391	0.000154683	0.646156	-0.767242
23170697	rs6719443	7.28457e-08	-1.76858	1.25735	0.000100288	-1.76611	1.2117
23170737	rs62124809	2.91051e-07	1.73865	-0.864729	0.000252197	1.19365	-0.825904
23170925	rs6722653	7.36571e-08	-1.6953	1.19514	0.000106948	-1.64019	1.15007
23171191	rs144880531	1.93499e-08	-1.83689	-1.88961e-10	2.69802e-05	-1.86736	-1.88961e-10
23171208	rs4430897	7.16958e-08	-1.71352	1.18638	0.000107272	-1.66469	1.17759
23171228	rs17393543	8.09837e-08	0.481113	-0.886442	7.05998e-05	-0.0433861	-0.86205
23171634	rs1811470	2.79628e-07	1.61858	-0.784698	0.00024424	1.08302	-0.747336
23172108	rs77842029	4.43449e-08	-1.00758	-1.88961e-10	3.82744e-05	-1.51768	-1.88961e-10
23172422	rs150200832	4.43449e-08	-1.00758	-1.88961e-10	3.82744e-05	-1.51768	-1.88961e-10
23172430	rs10183896	7.64655e-08	0.399144	-0.86188	7.3947e-05	-0.0265296	-0.832584
23172616	rs17321610	2.31965e-07	1.61055	-0.963536	0.000113458	0.506002	-0.937036
23172709	rs7563860	9.02608e-08	-1.75893	1.46205	0.000136053	-1.66432	1.41491
23173111	rs7580662	8.42524e-08	0.5666	-0.93236	7.28606e-05	0.0321811	-0.906096
23173499	rs11900527	2.97592e-08	-1.40644	-1.88961e-10	4.13619e-05	-1.4401	-1.88961e-10
23174168	rs10187446	6.44028e-08	-1.86675	1.23233	7.77603e-05	-1.89421	1.08538
23174252	rs116684877	2.22504e-08	-1.69722	-1.88961e-10	2.84864e-05	-1.81304	-1.88961e-10
23174394	rs114277276	2.00573e-08	-1.80098	-1.88961e-10	3.2623e-05	-1.67745	-1.88961e-10
23174479	rs6726919	5.61956e-08	-1.87725	1.10651	6.86917e-05	-1.89729	0.964459
23174557	rs6756361	5.40688e-06	2.86942	0.926431	0.00142389	1.31365	0.785033
23175260	rs62124810	1.43712e-07	1.36032	-1.19208	0.000118757	0.808333	-1.19372
23175647	rs74484322	3.36599e-08	-1.28327	-1.88961e-10	4.79362e-05	-1.29259	-1.88961e-10
23175809	rs713516	2.62437e-08	-1.89004	0.357891	3.51798e-05	-1.86049	0.2585
23175970	rs713514	7.54984e-06	3.06419	1.06552	0.00188535	1.47387	0.90554
23176070	rs139555270	2.01893e-08	-1.79443	-1.88961e-10	2.68929e-05	-1.8706	-1.88961e-10
23176149	rs1988652	3.06247e-08	-1.89179	0.514027	3.98793e-05	-1.86854	0.391937
23176757	rs7572707	4.82473e-08	-1.77299	0.84975	6.73969e-05	-1.70721	0.755346
23176848	rs11124768	3.54394e-08	-1.23175	-1.88961e-10	4.71143e-05	-1.30989	-1.88961e-10
23176856	rs112033525	4.19313e-08	-1.06354	-1.88961e-10	3.69111e-05	-1.55395	-1.88961e-10
23177293	rs62124825	3.3036e-07	2.20572	-1.20511	0.000258008	1.58406	-1.19353
23177320	rs11897429	2.5363e-06	3.57149	-0.532607	0.000773861	2.17093	-0.682001
23177412	rs74772554	1.83364e-08	-1.89069	-1.88961e-10	2.74769e-05	-1.84912	-1.88961e-10
23177464	rs72810754	1.07024e-06	2.00376	0.1723	0.000515099	1.009	0.0728963
23178053	rs9309063	3.69819e-08	-1.08168	-0.107471	4.6435e-05	-1.34436	0.0199534
23178683	rs12623722	2.53866e-08	-1.48782	-0.0775317	3.10668e-05	-1.75202	0.0256974
23178835	rs13406113	2.28078e-08	-1.70313	0.0306607	3.02866e-05	-1.84508	0.0933269
23179307	rs77804075	2.31738e-08	-1.65655	-1.88961e-10	3.07541e-05	-1.73644	-1.88961e-10
23179494	rs77229117	7.48302e-09	-1.8162	-0.970735	1.06224e-05	-1.85093	-0.948569
23179531	rs6737109	4.07739e-08	-1.17934	0.0878035	4.97883e-05	-1.43745	0.182764
23179567	rs13409523	5.69577e-08	0.456701	-1.21397	6.23791e-05	0.181406	-1.21064
23179875	rs149813550	5.32418e-08	-1.70166e-10	-0.824732	9.1041e-05	-1.70166e-10	-0.651153
23181209	rs6744716	1.37097e-08	-1.73228	-0.449194	2.01527e-05	-1.84267	-0.316457
23182078	rs17321693	7.81366e-09	-1.85061	-0.893088	1.19655e-05	-1.80095	-0.879485
23182262	rs1348864	2.93374e-08	-1.61297	0.192256	4.61047e-05	-1.68674	0.355191
23182346	rs1348863	2.7858e-08	-1.59382	0.12136	4.5376e-05	-1.66499	0.317515
23182420	rs147168295	2.60928e-07	0.764667	-1.88961e-10	0.000511311	1.07452	-1.88961e-10
23182561	rs7607042	7.8368e-09	-1.85061	-0.890131	1.20016e-05	-1.80095	-0.876465
23182754	rs12614422	1.07344e-08	-1.88566	-0.54047	1.85583e-05	-1.82134	-0.420206
23182790	rs12611536	1.07796e-08	-1.87614	-0.545777	1.88536e-05	-1.79979	-0.425969
23182949	rs78558650	3.39228e-07	-1.70166e-10	1.0271	0.000656774	-1.70166e-10	1.32488
23183158	rs72812731	7.58712e-09	-1.85716	-0.915966	1.15791e-05	-1.81041	-0.90285
23183222	rs17393683	7.26155e-09	-1.86293	-0.954048	1.06693e-05	-1.8731	-0.921988
23183487	rs10178769	2.81151e-07	0.839317	-1.88961e-10	0.000530135	1.11067	-1.88961e-10
23183651	rs1374454	1.59087e-08	-1.77581	-0.2569	2.97277e-05	-1.65589	-0.11449
23183800	rs56282818	9.14673e-09	-1.77186	-0.814316	1.39449e-05	-1.72271	-0.804642
23183989	rs73920809	1.32163e-08	-1.52442	-0.693707	2.03143e-05	-1.47325	-0.677883
23184327	rs4665184	2.88751e-08	-1.29377	-0.14283	2.86803e-05	-1.73338	-0.0728739
23185003	rs79230495	4.20814e-08	-1.70166e-10	-1.05997	6.02493e-05	-1.70166e-10	-1.06397
23185167	rs1838898	1.37282e-08	-1.14078	-1.03934	1.79798e-05	-1.219	-1.05421
23185468	rs78340237	4.67309e-08	-1.70166e-10	-0.955171	6.72821e-05	-1.70166e-10	-0.953568
23185972	rs2592781	2.26018e-08	-0.46951	-1.21204	3.2057e-05	-0.481956	-1.21299
23186069	rs2044500	9.26186e-09	-1.3839	-1.18977	1.38085e-05	-1.35649	-1.18069
23186206	rs17321742	9.2346e-09	-1.3855	-1.19112	1.42086e-05	-1.3279	-1.18071
23186309	rs114623290	1.86931e-08	-1.87142	-1.88961e-10	2.86426e-05	-1.80757	-1.88961e-10
23186443	rs1446879	9.06273e-09	-1.39617	-1.19924	1.39103e-05	-1.33916	-1.19067
23186695	rs2592779	7.19464e-09	-1.62833	-1.19791	1.18434e-05	-1.48037	-1.21032
23187139	rs79928396	1.41455e-08	-0.957922	-1.19226	2.47166e-05	-0.757217	-1.19777
23187504	rs2681019	1.79725e-08	-0.714106	-1.19663	2.41588e-05	-0.783297	-1.19452
23187528	rs2592778	1.37766e-08	-0.977895	-1.19871	1.64727e-05	-1.16403	-1.19672
23188347	rs2681020	8.31616e-09	-1.46804	-1.21333	1.05748e-05	-1.58991	-1.21408
23188386	rs74492740	3.89472e-08	-1.70166e-10	-1.13737	5.64683e-05	-1.70166e-10	-1.12878
23188513	rs2592777	9.59258e-09	-1.32468	-1.21391	1.1823e-05	-1.47828	-1.21413
23188670	rs2681021	8.39421e-09	-1.46054	-1.2115	1.06519e-05	-1.58355	-1.21317
23188743	rs2681022	8.40022e-09	-1.46054	-1.21078	1.06568e-05	-1.58355	-1.21272
23188982	rs2681023	1.67945e-08	-0.764893	-1.21363	2.06189e-05	-0.922629	-1.21363
23189987	rs3845679	6.9062e-08	0.639849	-1.20442	0.000199822	1.34435	-1.20939
23190023	rs2592776	8.31004e-09	-1.46804	-1.21407	1.05753e-05	-1.58991	-1.21403
23190209	rs2592775	8.12814e-09	-1.49018	-1.21407	1.03795e-05	-1.6086	-1.21403
23190274	rs78746270	1.89139e-08	-1.85968	-1.88961e-10	2.66536e-05	-1.87954	-1.88961e-10
23190331	rs6720384	8.45988e-09	-1.4524	-1.21184	1.07236e-05	-1.57665	-1.21337
23190715	rs2681024	1.86319e-08	-0.677339	-1.19736	2.68251e-05	-0.67719	-1.19594
23190758	rs137978214	3.61571e-08	-1.70166e-10	-1.2117	5.19518e-05	-1.70166e-10	-1.21215
23191472	rs62124827	8.21145e-09	-1.48412	-1.20993	1.22986e-05	-1.44906	-1.20391
23192293	rs17044517	5.5703e-09	-1.89701	-1.18511	7.91839e-06	-1.89015	-1.20313
23192909	rs2592774	8.76091e-09	-1.41595	-1.21332	1.09416e-05	-1.55581	-1.21408
23193031	rs2681005	1.81835e-08	-0.692205	-1.20685	2.31408e-05	-0.813222	-1.20764
23193105	rs34233089	8.55134e-09	-1.44309	-1.2104	1.08186e-05	-1.56873	-1.21246
23193289	rs2681007	1.7717e-08	-0.715683	-1.20937	2.33415e-05	-0.801927	-1.2103
23193560	rs6722798	8.93947e-09	-1.40315	-1.20594	1.12207e-05	-1.53463	-1.21007
23193931	rs2681008	1.98407e-08	-0.598377	-1.21347	2.71197e-05	-0.648454	-1.21375
23193986	rs192536862	3.62959e-08	-1.70166e-10	-1.20787	5.21287e-05	-1.70166e-10	-1.20875
23194993	rs7566903	4.18608e-08	-1.70166e-10	-1.06523	6.08923e-05	-1.70166e-10	-1.05336
23195139	rs1838900	7.82293e-09	-1.53045	-1.21207	1.14459e-05	-1.5107	-1.21413
23195203	rs62124828	7.50425e-09	-1.57222	-1.21188	1.12123e-05	-1.53143	-1.21402
23195213	rs62124829	7.44319e-09	-1.57818	-1.2141	1.09825e-05	-1.55262	-1.21354
23196067	rs144746192	5.92436e-08	-1.70166e-10	-0.717918	7.3588e-05	-1.70166e-10	-0.86398
23196104	rs1900377	3.70958e-08	-1.70166e-10	-1.18607	5.36066e-05	-1.70166e-10	-1.18079
23196231	rs2592769	8.22364e-09	-1.4791	-1.21347	1.19543e-05	-1.46756	-1.21381
23196240	rs1900378	8.20378e-09	-1.4895	-1.20548	1.12787e-05	-1.52833	-1.21121
23196362	rs2592768	8.05265e-09	-1.51108	-1.20249	1.12005e-05	-1.53444	-1.21207
23196895	rs2681010	1.89517e-08	-0.658332	-1.19935	2.44333e-05	-0.766452	-1.20006
23197426	rs67298014	5.5544e-09	-1.88762	-1.19737	7.81826e-06	-1.89592	-1.21008
23197435	rs12474212	7.21447e-09	-1.61319	-1.2103	1.06563e-05	-1.58352	-1.21278
23197573	rs2681011	8.225e-09	-1.49528	-1.19712	1.12228e-05	-1.53784	-1.20667
23198007	rs75953971	3.69622e-08	-1.70166e-10	-1.18968	5.35168e-05	-1.70166e-10	-1.18247
23198445	rs2121451	2.53807e-08	-1.56559	-1.88961e-10	3.35794e-05	-1.64855	-1.88961e-10
23198857	rs71437459	2.18797e-08	-1.71401	-1.88961e-10	3.0444e-05	-1.74657	-1.88961e-10
23199552	rs113695676	1.985e-08	-1.81137	-1.88961e-10	2.66155e-05	-1.88097	-1.88961e-10
23199583	rs6707660	5.99589e-09	-1.87904	-1.12947	8.53335e-06	-1.87564	-1.14284
23201350	rs57775432	1.05971e-08	-1.6592	-0.779796	1.85147e-05	-1.33508	-0.908819
23201352	rs13419235	6.11605e-09	-1.88847	-1.10019	8.37375e-06	-1.89049	-1.14687
23201410	rs2681012	7.59408e-09	-1.74236	-1.02985	1.20757e-05	-1.66734	-1.00393
23201431	rs58140166	1.04638e-08	-1.6667	-0.784948	1.79396e-05	-1.35748	-0.917966
23202139	rs56307811	7.62516e-09	-1.69734	-1.07078	1.23073e-05	-1.60666	-1.04561
23202207	rs62124831	7.50261e-08	-0.481739	-1.88961e-10	6.91195e-05	-0.926625	-1.88961e-10
23202396	rs115567228	2.48118e-08	-1.58826	-1.88961e-10	3.56945e-05	-1.58747	-1.88961e-10
23202586	rs142712399	1.87766e-08	-1.86696	-1.88961e-10	2.61621e-05	-1.89815	-1.88961e-10
23202634	rs7584394	6.22951e-09	-1.89116	-1.07912	8.49964e-06	-1.89196	-1.13047
23203135	rs2681013	1.3901e-08	-0.953894	-1.21372	2.14614e-05	-0.886545	-1.20966
23203205	rs7574011	5.98166e-09	-1.85119	-1.15969	9.5477e-06	-1.75105	-1.15512
23203206	rs6751284	1.67808e-08	-1.15894	-0.820405	3.33779e-05	-0.711863	-0.942706
23204080	rs2592766	6.20307e-09	-1.77192	-1.20261	9.09051e-06	-1.7413	-1.21394
23204572	rs12615421	7.53162e-09	-1.73419	-1.04628	1.33166e-05	-1.45395	-1.1195
23204721	rs111382355	2.31262e-08	-1.65861	-1.88961e-10	2.92603e-05	-1.78623	-1.88961e-10
23204845	rs147030854	1.89635e-08	-1.85706	-1.88961e-10	3.37847e-05	-1.64245	-1.88961e-10
23205016	rs78569269	1.85253e-08	-1.88044	-1.88961e-10	2.61879e-05	-1.89717	-1.88961e-10
23205386	rs78701396	9.89787e-09	-1.49974	-1.00752	1.5506e-05	-1.32824	-1.09299
23205594	rs2681014	8.70605e-09	-1.67952	-0.956033	1.38939e-05	-1.60122	-0.929785
23205739	rs72812791	9.73393e-09	-1.51254	-1.01141	1.07589e-05	-1.73717	-1.04956
23205861	rs66481972	5.77165e-09	-1.84985	-1.19677	9.22696e-06	-1.74387	-1.19647
23207045	rs12620596	1.46017e-08	-1.44492	-0.673522	2.26939e-05	-1.22159	-0.818777
23207221	rs543348523	4.38568e-08	-1.01865	-1.88961e-10	8.66927e-05	-0.700092	-1.88961e-10
23207276	rs12611477	9.23038e-09	-1.78291	-0.794162	1.45534e-05	-1.56379	-0.920844
23207362	rs2592764	1.35749e-08	-1.08141	-1.10994	1.9942e-05	-1.01435	-1.15528
23210423	rs183491798	2.47271e-08	-1.59167	-1.88961e-10	4.48106e-05	-1.36002	-1.88961e-10
23210456	rs148632522	5.75871e-09	-1.83999	-1.20887	9.2263e-06	-1.7317	-1.2087
23213129	rs17044546	9.33866e-09	-1.79319	-0.772223	1.44939e-05	-1.58627	-0.902464
23213369	rs78141790	9.28083e-09	-1.79558	-0.776041	1.43879e-05	-1.59041	-0.905669
23213738	rs75706783	2.28178e-08	-1.67204	-1.88961e-10	4.2634e-05	-1.40981	-1.88961e-10
23214030	rs72613815	5.30344e-08	-1.70166e-10	-0.828635	7.36126e-05	-1.70166e-10	-0.863646
23214324	rs35574336	9.0764e-09	-1.76503	-0.828868	1.44947e-05	-1.53895	-0.949725
23215201	rs2592762	6.69591e-09	-1.73611	-1.16197	9.92089e-06	-1.67102	-1.1968
23215521	rs72853313	1.10185e-08	-1.18776	-1.21223	1.5105e-05	-1.23767	-1.20976
23215952	rs11904429	8.07749e-09	-1.80364	-0.906854	1.29662e-05	-1.58189	-1.01823
23215956	rs144330126	2.08293e-08	-1.76322	-1.88961e-10	2.61771e-05	-1.89758	-1.88961e-10
23216262	rs1446877	6.66468e-09	-1.89803	-1.00472	9.00303e-06	-1.89747	-1.06743
23217114	rs72814813	8.34148e-09	-1.64935	-1.02898	1.33629e-05	-1.57505	-0.994937
23217144	rs75342080	8.14209e-09	-1.64291	-1.05962	1.40699e-05	-1.38507	-1.13335
23217173	rs17044552	1.32932e-08	-1.58308	-0.629244	1.92162e-05	-1.42888	-0.777828
23217221	rs13399239	7.72477e-09	-1.84148	-0.913666	1.20162e-05	-1.65505	-1.02115
23217813	rs77201700	8.03802e-09	-1.80064	-0.914756	1.29193e-05	-1.57641	-1.02733
23218255	rs17044554	7.55658e-09	-1.86928	-0.907879	1.13231e-05	-1.71754	-1.01807
23218788	rs1867913	6.44943e-09	-1.77791	-1.15767	1.12323e-05	-1.54714	-1.19654
23218878	rs75119777	2.30187e-08	-1.66327	-1.88961e-10	3.74389e-05	-1.53975	-1.88961e-10
23219857	rs10495736	7.82913e-09	-1.72496	-1.01677	1.03571e-05	-1.81449	-1.0103
23219872	rs17044558	5.42402e-09	-1.89569	-1.21305	7.9487e-06	-1.88074	-1.20872
23220489	rs13024149	1.82654e-08	-1.19087	-0.703698	4.01966e-05	-0.713176	-0.755503
23220909	rs146863535	1.92451e-08	-1.84232	-1.88961e-10	2.81184e-05	-1.82604	-1.88961e-10
23220911	rs116050476	6.36958e-08	-0.645458	-1.88961e-10	0.000157634	-0.102184	-1.88961e-10
23220919	rs12992547	9.18078e-09	-1.37214	-1.21033	1.42884e-05	-1.30567	-1.19734
23221716	rs2441672	2.22382e-08	-1.69776	-1.88961e-10	2.84384e-05	-1.81472	-1.88961e-10
23221846	rs10183506	8.67057e-09	-1.42917	-1.21047	1.33292e-05	-1.37113	-1.20138
23221893	rs72814821	3.72228e-08	-1.50423	0.321579	4.47232e-05	-1.3813	0.0193276
23222122	rs62124853	7.19415e-09	-1.65105	-1.17526	8.92456e-06	-1.79019	-1.18346
23222339	rs187117333	1.82101e-08	-1.8976	-1.88961e-10	2.84892e-05	-1.81294	-1.88961e-10
23222552	rs17044571	9.10091e-09	-1.38121	-1.20999	1.41283e-05	-1.31531	-1.19898
23223207	rs2859549	8.70506e-09	-1.42713	-1.20854	1.33739e-05	-1.36898	-1.20018
23223292	rs1446881	9.11492e-09	-1.38121	-1.20845	1.41768e-05	-1.31531	-1.19555
23224318	rs76916964	6.43857e-08	-1.70166e-10	-0.634685	0.00010058	-1.70166e-10	-0.551511
23224350	rs6744341	9.65186e-09	-1.32297	-1.20945	1.46241e-05	-1.28478	-1.19501
23224673	rs6715453	6.23747e-09	-1.83517	-1.13383	1.12522e-05	-1.63145	-1.11044
23224890	rs6745030	8.84846e-09	-1.417	-1.20233	1.51067e-05	-1.25501	-1.19232
23225050	rs6745196	1.19639e-08	-1.87068	-0.447001	1.40492e-05	-1.89727	-0.622623
23225246	rs62124854	6.71347e-09	-1.7003	-1.19516	8.43997e-06	-1.83257	-1.19691
23225247	rs12615941	1.45897e-08	-1.46759	-0.65167	3.07388e-05	-1.03095	-0.705982
23225622	rs11674853	1.94676e-08	-1.83082	-1.88961e-10	2.64046e-05	-1.88893	-1.88961e-10
23226163	rs17044573	1.92811e-08	-1.84045	-1.88961e-10	2.91296e-05	-1.79071	-1.88961e-10
23226264	rs11676189	9.36582e-09	-1.37495	-1.18756	1.56036e-05	-1.24844	-1.16652
23226445	rs11687055	9.31041e-09	-1.42038	-1.14806	1.56933e-05	-1.29918	-1.11005
23226680	rs12998675	9.31041e-09	-1.42038	-1.14806	1.56933e-05	-1.29918	-1.11005
23226810	rs62124855	6.50913e-09	-1.73061	-1.19576	8.36758e-06	-1.84333	-1.19477
23227284	rs13004805	6.05547e-09	-1.78454	-1.21407	1.08797e-05	-1.56671	-1.20886
23227422	rs4665534	1.64522e-08	-1.34437	-0.654751	4.08776e-05	-0.766778	-0.685103
23227574	rs4665190	1.65682e-08	-1.36524	-0.626849	4.07641e-05	-0.7967	-0.65796
23227644	rs4665535	6.10456e-08	-1.70166e-10	-0.687955	0.000101211	-1.70166e-10	-0.545255
23227658	rs182370573	1.31019e-06	-1.70166e-10	2.37835	0.00157161	-1.70166e-10	2.19739
23227725	rs1374461	9.23666e-09	-1.40922	-1.16718	1.55074e-05	-1.28669	-1.13446
23227830	rs12466484	6.56402e-09	-1.74203	-1.17594	8.48385e-06	-1.84978	-1.17452
23227837	rs1374460	9.23161e-09	-1.40922	-1.16773	1.54362e-05	-1.28669	-1.13906
23228216	rs6718102	5.33135e-08	-1.69919	0.875802	6.22394e-05	-1.60373	0.57226
23228225	rs6721107	5.98058e-09	-1.81067	-1.20039	1.05142e-05	-1.61971	-1.19003
23228356	rs6718240	6.49398e-09	-1.71611	-1.21259	1.21165e-05	-1.46072	-1.20717
23228495	rs11679489	1.59698e-08	-1.42064	-0.608236	3.73757e-05	-0.906412	-0.63503
23228655	rs6731643	5.93936e-08	-1.72297	1.00758	6.6845e-05	-1.61757	0.657481
23229690	rs6735643	1.04775e-08	-1.4111	-1.03925	1.7593e-05	-1.29829	-0.996667
23229753	rs149412109	3.91881e-08	-1.70166e-10	-1.1312	5.53486e-05	-1.70166e-10	-1.14881
23230136	rs62124857	8.73463e-08	-1.57989	1.2502	8.99868e-05	-1.50354	0.840743
23230226	rs2592759	5.11777e-08	-1.85659	0.992315	5.07891e-05	-1.84066	0.605877
23230562	rs2681031	9.66898e-09	-1.33049	-1.20017	1.77216e-05	-1.10216	-1.18552
23230861	rs13402936	3.18741e-08	-0.596471	-0.741312	3.17228e-05	-1.01477	-0.690658
23231002	rs13427835	5.56265e-09	-1.88571	-1.1978	7.84145e-06	-1.89008	-1.21296
23231012	rs60822035	7.94056e-09	-1.54943	-1.17816	1.05913e-05	-1.59547	-1.20696
23231141	rs2681033	6.80066e-09	-1.67638	-1.20618	9.06963e-06	-1.7613	-1.19623
23231428	rs17044609	1.4654e-07	0.187722	-1.88961e-10	0.000145427	-0.182789	-1.88961e-10
23231445	rs77243790	1.38064e-08	-0.973201	-1.20124	2.00567e-05	-0.962302	-1.20159
23231578	rs13032019	2.19888e-08	-1.70904	-1.88961e-10	3.71258e-05	-1.54815	-1.88961e-10
23231727	rs61260725	4.73483e-08	-1.70166e-10	-0.942046	6.92036e-05	-1.70166e-10	-0.92541
23231730	rs13032254	6.87871e-09	-1.791	-1.08014	9.33316e-06	-1.82725	-1.10164
23231787	rs13015418	6.07124e-09	-1.89747	-1.09854	8.60152e-06	-1.89297	-1.11756
23232068	rs77057948	4.7503e-08	-1.70166e-10	-0.938782	6.94367e-05	-1.70166e-10	-0.922048
23232137	rs77656245	4.64219e-08	-1.70166e-10	-0.961805	6.78085e-05	-1.70166e-10	-0.945775
23232228	rs17721835	2.16699e-08	-1.72365	-1.88961e-10	3.61782e-05	-1.57401	-1.88961e-10
23233238	rs117152408	3.64255e-06	-1.70166e-10	3.40086	0.00352135	-1.70166e-10	3.00414
23233293	rs116227424	2.81898e-08	-1.46062	-1.88961e-10	4.00719e-05	-1.47179	-1.88961e-10
23233599	rs2681034	5.78647e-09	-1.8374	-1.20666	9.6173e-06	-1.69506	-1.20384
23233793	rs114518209	3.81417e-08	-1.15827	-1.88961e-10	9.36077e-05	-0.62335	-1.88961e-10
23234502	rs7583892	9.54127e-09	-1.4198	-1.12415	1.29533e-05	-1.44884	-1.15227
23234609	rs7574809	6.12001e-09	-1.78786	-1.20015	1.092e-05	-1.57445	-1.19741
23234798	rs13422947	2.60184e-08	-0.460685	-1.08009	6.89615e-05	0.175536	-1.10445
23235008	rs77617227	4.48586e-08	-1.70166e-10	-0.996061	6.46535e-05	-1.70166e-10	-0.99342
23235279	rs6725002	2.44132e-07	0.698131	-1.88961e-10	0.000343952	0.67804	-1.88961e-10
23235569	rs10445919	5.66587e-09	-1.85184	-1.21327	7.9732e-06	-1.87858	-1.2078
23235660	rs114135050	3.13679e-08	-1.35379	-1.88961e-10	3.83974e-05	-1.51447	-1.88961e-10
23236091	rs74727594	4.25467e-08	-1.70166e-10	-1.04897	6.13006e-05	-1.70166e-10	-1.04667
23236180	rs78871795	4.23552e-08	-1.70166e-10	-1.05349	6.08885e-05	-1.70166e-10	-1.05342
23236197	rs11124813	1.67781e-08	-0.789287	-1.19021	4.13543e-05	-0.24703	-1.19326
23236463	rs11694634	6.63096e-09	-1.77277	-1.13506	1.13122e-05	-1.67424	-1.06234
23236937	rs74438183	4.50659e-07	1.31114	-1.88961e-10	0.00076334	1.47524	-1.88961e-10
23236955	rs13030626	6.30582e-09	-1.83275	-1.12535	9.9203e-06	-1.75195	-1.11593
23236961	rs13030634	6.11844e-09	-1.83275	-1.15552	9.69006e-06	-1.75195	-1.13941
23237022	rs11694935	6.09817e-09	-1.89696	-1.09462	8.93837e-06	-1.88938	-1.08273
23237161	rs11696076	6.58507e-09	-1.82022	-1.09455	1.04115e-05	-1.7335	-1.08605
23237164	rs2681029	7.7297e-09	-1.87016	-0.884345	1.33809e-05	-1.67578	-0.892857
23237379	rs11692218	6.7708e-09	-1.84154	-1.04542	1.06535e-05	-1.76524	-1.03134
23238004	rs10495737	6.97445e-09	-1.82165	-1.03567	1.11067e-05	-1.73087	-1.02405
23238328	rs2879542	6.47216e-09	-1.81666	-1.11541	1.03348e-05	-1.72353	-1.10342
23238345	rs2879543	3.81028e-08	-0.0614474	-1.09784	0.000131606	0.81076	-1.09341
23238601	rs79231309	3.84597e-08	-1.70166e-10	-1.14996	5.48965e-05	-1.70166e-10	-1.15701
23238943	rs41458646	2.01819e-08	-0.601874	-1.19292	4.76307e-05	-0.104164	-1.19482
23239369	rs41476545	2.30439e-08	-0.471388	-1.19079	5.56156e-05	0.0487877	-1.19279
23239395	rs2681028	2.23983e-07	0.611995	-1.88961e-10	0.000327873	0.630165	-1.88961e-10
23239848	rs1867914	2.26478e-08	-0.487313	-1.1922	5.44658e-05	0.0301781	-1.19507
23239911	rs11124816	6.04233e-08	-1.70166e-10	-0.698201	9.96635e-05	-1.70166e-10	-0.560663
23240071	rs12475008	9.14521e-08	-1.70166e-10	-0.28376	0.000135594	-1.70166e-10	-0.2528
23240122	rs28736282	3.77365e-08	-1.70166e-10	-1.16895	5.39271e-05	-1.70166e-10	-1.17483
23240427	rs17044616	3.78095e-08	-1.70166e-10	-1.16701	5.40245e-05	-1.70166e-10	-1.17303
23240439	rs11678567	7.19492e-09	-1.80224	-1.02396	1.15476e-05	-1.7027	-1.01329
23240913	rs12986423	7.41648e-09	-1.81565	-0.980224	1.18447e-05	-1.72688	-0.963693
23241383	rs2681026	5.25426e-08	-0.837951	-1.88961e-10	0.000109658	-0.465093	-1.88961e-10
23241481	rs2121450	6.7801e-09	-1.82941	-1.05618	1.08293e-05	-1.74698	-1.03323
23241579	rs12615111	2.56672e-08	-0.363034	-1.19133	6.23093e-05	0.165786	-1.19614
23241596	rs12621794	2.60214e-08	-0.348082	-1.19258	6.33285e-05	0.183117	-1.19724
23241620	rs2121449	6.45244e-09	-1.83461	-1.10051	1.00799e-05	-1.76761	-1.08431
23241799	rs72816809	4.9646e-08	-0.894658	-1.88961e-10	8.63705e-05	-0.703817	-1.88961e-10
23242301	rs1473334	6.10128e-09	-1.8264	-1.16468	1.0157e-05	-1.72241	-1.12189
23242482	rs58578552	6.23835e-09	-1.77752	-1.19134	1.01737e-05	-1.64423	-1.19843
23242496	rs2166574	1.73087e-08	-0.953573	-0.994796	5.42628e-05	-0.192613	-0.976011
23242502	rs192299072	3.65038e-08	-1.70166e-10	-1.20216	5.32272e-05	-1.70166e-10	-1.18789
23242767	rs4665536	5.99636e-09	-1.8097	-1.19872	9.48985e-06	-1.70657	-1.20567
23242926	rs12466477	7.17456e-09	-1.64851	-1.18052	1.3997e-05	-1.3841	-1.13952
23242944	rs4665537	6.09307e-09	-1.78957	-1.20285	9.68206e-06	-1.68958	-1.20261
23243829	rs4665538	6.15677e-09	-1.7854	-1.19662	9.80836e-06	-1.68381	-1.19541
23243972	rs1473333	7.47443e-09	-1.5794	-1.20868	1.36555e-05	-1.33418	-1.21414
23244470	rs11124823	1.46751e-08	-1.01322	-1.10021	4.14126e-05	-0.364185	-1.07469
23244860	rs1446867	1.38047e-08	-1.19937	-0.975205	4.17567e-05	-0.49729	-0.933313
23244867	rs77761000	1.2222e-07	0.00624728	-1.88961e-10	0.000242661	0.329202	-1.88961e-10
23245172	rs183866596	2.14383e-08	-1.7344	-1.88961e-10	3.25508e-05	-1.67966	-1.88961e-10
23245483	rs1374453	1.70396e-08	-0.7864	-1.17763	4.84025e-05	-0.122681	-1.16023
23246869	rs11675994	1.73071e-08	-0.854892	-1.09357	5.41289e-05	-0.116656	-1.05444
23246941	rs11691370	1.594e-08	-0.875188	-1.15556	5.12886e-05	-0.104341	-1.12065
23246950	rs11679914	1.97676e-08	-0.711388	-1.10414	6.44099e-05	0.0694481	-1.06664
23246977	rs11674896	1.7361e-08	-0.836104	-1.10925	5.44764e-05	-0.0921317	-1.07256
23247045	rs76245101	4.52043e-08	-0.988383	-1.88961e-10	5.22526e-05	-1.20637	-1.88961e-10
23247455	rs12712790	1.7413e-08	-0.838214	-1.10414	5.46493e-05	-0.0948825	-1.06664
23247542	rs12997640	8.69504e-09	-1.55208	-1.08474	1.51337e-05	-1.30919	-1.13635
23247881	rs12466137	1.62886e-08	-0.869941	-1.13917	5.03243e-05	-0.136338	-1.10764
23247892	rs2068010	1.54109e-08	-0.89009	-1.17441	4.90785e-05	-0.124093	-1.14495
23248208	rs12469865	1.78018e-08	-0.792065	-1.12821	5.6423e-05	-0.0348395	-1.09475
23248553	rs142683711	3.95743e-08	-1.70166e-10	-1.1214	5.55362e-05	-1.70166e-10	-1.14543
23248877	rs1446866	1.7816e-08	-0.74892	-1.17056	5.93642e-05	0.06167	-1.14044
23248989	rs10184359	1.04458e-07	-0.150788	-1.88961e-10	0.000229303	0.272581	-1.88961e-10
23249165	rs17044637	7.11472e-09	-1.71516	-1.12225	1.1491e-05	-1.60602	-1.11487
23249409	rs13011578	2.02403e-08	-0.678986	-1.11292	6.66245e-05	0.111106	-1.0745
23249534	rs72816841	6.50722e-09	-1.74862	-1.17804	1.06365e-05	-1.62949	-1.16868
23249625	rs4665539	6.56325e-09	-1.73869	-1.1794	1.0762e-05	-1.61623	-1.17021
23249712	rs4665191	1.78561e-08	-0.805481	-1.11175	5.45734e-05	-0.0874392	-1.07548
```
