## Supplementary material for "Characterization of shared and ancestry-specific signals driving complex traits using multi-ancestry fine-mapping": susiex_nc3.cs80.summary

```
# chr2:22249726-23249726
CS_ID	CS_LENGTH	CS_PURITY	MAX_PIP_SNP	BP	REF_ALLELE	ALT_ALLELE	REF_FRQ	BETA	SE	-LOG10P	MAX_PIP	POST-HOC_PROB_POP1	POST-HOC_PROB_POP2
1	57	0.787683	rs12712510	22749726	C,C	T,T	0.473161,0.905754	-0.0261272,0.0104847	0.00396001,0.0146307	10.3795,0.324581	0.103296	0.999808	0.339138
2	76	0	rs7422205	22502084	A,A	G,G	0.403579,0.12996	0.0218619,0.0324705	0.00402994,0.0127124	7.23661,1.97296	0.0453414	0.639269	0.583326
```
