## Supplementary material for "Characterization of shared and ancestry-specific signals driving complex traits using multi-ancestry fine-mapping": susiex_nc2.cs80.snp

```
BP	SNP
23451668	chr2:23451668:C:T
23451909	chr2:23451909:C:G
23452184	chr2:23452184:T:A
23452271	chr2:23452271:C:T
23452309	chr2:23452309:A:G
23452355	chr2:23452355:A:G
23452592	chr2:23452592:C:T
23453161	chr2:23453161:A:C
23453200	chr2:23453200:T:C
23453237	chr2:23453237:A:G
23453291	chr2:23453291:G:A
23453622	chr2:23453622:C:T
23453827	chr2:23453827:G:A
23454045	chr2:23454045:C:T
23454182	chr2:23454182:C:T
23454782	chr2:23454782:C:T
23454803	chr2:23454803:A:T
23455167	chr2:23455167:G:T
23455171	chr2:23455171:A:G
23455323	chr2:23455323:G:A
23455496	chr2:23455496:G:C
23455673	chr2:23455673:A:G
23455789	chr2:23455789:A:G
23455793	chr2:23455793:A:G
23455910	chr2:23455910:A:G
23455924	chr2:23455924:T:C
23456401	chr2:23456401:C:T
23456912	chr2:23456912:G:A
23457170	chr2:23457170:A:G
23457630	chr2:23457630:T:A
23458129	chr2:23458129:G:A
23458289	chr2:23458289:G:A
23458615	chr2:23458615:G:A
23458782	chr2:23458782:C:T
23459538	chr2:23459538:G:A
23459606	chr2:23459606:A:G
23459633	chr2:23459633:G:A
23459647	chr2:23459647:A:G
23460727	chr2:23460727:G:A
23461017	chr2:23461017:A:G
23461338	chr2:23461338:T:C
23461518	chr2:23461518:G:T
23461634	chr2:23461634:T:TGAC
23462383	chr2:23462383:G:T
23463307	chr2:23463307:A:G
23463363	chr2:23463363:GTTAA:G
23463858	chr2:23463858:A:G
23464068	chr2:23464068:A:T
23464874	chr2:23464874:G:T
23465058	chr2:23465058:T:C
23465473	chr2:23465473:A:G
23465483	chr2:23465483:C:T
23465535	chr2:23465535:C:T
23465715	chr2:23465715:T:C
23465856	chr2:23465856:A:G
23466164	chr2:23466164:G:A
23466273	chr2:23466273:A:G
23467075	chr2:23467075:C:T
23467156	chr2:23467156:A:G
23467747	chr2:23467747:G:T
23467918	chr2:23467918:C:T
23468172	chr2:23468172:C:G
23468214	chr2:23468214:G:A
23469095	chr2:23469095:G:A
23469524	chr2:23469524:C:G
23469809	chr2:23469809:A:G
23469843	chr2:23469843:T:C
23470192	chr2:23470192:G:T
23470274	chr2:23470274:G:C
23470990	chr2:23470990:G:C
23471862	chr2:23471862:G:A
23472410	chr2:23472410:C:T
23474220	chr2:23474220:T:C
23474240	chr2:23474240:A:G
23474748	chr2:23474748:T:C
23474772	chr2:23474772:T:A
23474778	chr2:23474778:G:T
23474839	chr2:23474839:A:C
23475235	chr2:23475235:A:G
23475815	chr2:23475815:G:C
23476121	chr2:23476121:C:T
23476333	chr2:23476333:C:T
23476506	chr2:23476506:G:A
23476556	chr2:23476556:G:A
23476606	chr2:23476606:T:C
23477166	chr2:23477166:G:A
23477425	chr2:23477425:C:T
23477733	chr2:23477733:C:A
23478234	chr2:23478234:A:G
23478263	chr2:23478263:T:C
23478400	chr2:23478400:T:C
23478564	chr2:23478564:A:T
23478699	chr2:23478699:G:A
23479104	chr2:23479104:C:T
23479642	chr2:23479642:C:T
23479733	chr2:23479733:G:A
23479864	chr2:23479864:C:T
23479999	chr2:23479999:A:G
23480348	chr2:23480348:A:G
23480707	chr2:23480707:C:G
23481262	chr2:23481262:C:G
23481328	chr2:23481328:T:A
23481486	chr2:23481486:A:G
23481714	chr2:23481714:G:A
23482065	chr2:23482065:C:A
23482262	chr2:23482262:G:A
23482519	chr2:23482519:G:A
23482540	chr2:23482540:A:G
23482806	chr2:23482806:G:A
23482820	chr2:23482820:C:T
23482909	chr2:23482909:G:A
23483233	chr2:23483233:A:G
23483510	chr2:23483510:A:G
23484187	chr2:23484187:T:A
23484515	chr2:23484515:G:C
23484743	chr2:23484743:G:A
23484896	chr2:23484896:C:T
23484904	chr2:23484904:A:G
23485020	chr2:23485020:C:G
23485118	chr2:23485118:A:G
23485890	chr2:23485890:T:C
23486446	chr2:23486446:A:G
23486748	chr2:23486748:C:G
23486879	chr2:23486879:A:T
23487294	chr2:23487294:G:T
23487330	chr2:23487330:T:C
23487353	chr2:23487353:G:A
23487572	chr2:23487572:C:T
23487940	chr2:23487940:C:T
23488002	chr2:23488002:A:G
23488355	chr2:23488355:C:T
23488694	chr2:23488694:T:C
23488720	chr2:23488720:G:A
23488856	chr2:23488856:C:T
23488993	chr2:23488993:C:T
23489137	chr2:23489137:C:T
23489138	chr2:23489138:G:A
23489308	chr2:23489308:A:G
23489450	chr2:23489450:T:C
23489652	chr2:23489652:G:A
23490067	chr2:23490067:G:A
23490097	chr2:23490097:C:T
23490231	chr2:23490231:G:A
23490237	chr2:23490237:T:C
23490548	chr2:23490548:G:A
23490652	chr2:23490652:A:G
23490954	chr2:23490954:T:C
23491213	chr2:23491213:C:T
23491354	chr2:23491354:G:A
23491467	chr2:23491467:G:A
23491538	chr2:23491538:G:C
23491559	chr2:23491559:AGCTCT:A
23491786	chr2:23491786:G:A
23492006	chr2:23492006:C:T
23492104	chr2:23492104:G:A
23492319	chr2:23492319:A:G
23492364	chr2:23492364:C:T
23492381	chr2:23492381:T:C
23492631	chr2:23492631:C:T
23493210	chr2:23493210:C:G
23493229	chr2:23493229:G:A
23493235	chr2:23493235:T:A
23493285	chr2:23493285:G:A
23493782	chr2:23493782:T:C
23493824	chr2:23493824:A:C
23494710	chr2:23494710:T:C
23494723	chr2:23494723:A:G
23494790	chr2:23494790:T:A
23495492	chr2:23495492:A:G
23496482	chr2:23496482:C:T
23496752	chr2:23496752:A:G
23497028	chr2:23497028:C:T
23497184	chr2:23497184:G:A
23497397	chr2:23497397:G:T
23497467	chr2:23497467:G:T
23497866	chr2:23497866:C:A
23497892	chr2:23497892:A:G
23497934	chr2:23497934:G:A
23497938	chr2:23497938:G:A
23498015	chr2:23498015:TATAG:T
23498095	chr2:23498095:A:T
23498265	chr2:23498265:A:C
23498275	chr2:23498275:A:T
23498430	chr2:23498430:T:C
23498475	chr2:23498475:C:T
23498603	chr2:23498603:C:T
23498856	chr2:23498856:C:T
23498992	chr2:23498992:G:A
23499002	chr2:23499002:G:A
23499017	chr2:23499017:C:T
23499471	chr2:23499471:A:G
23499671	chr2:23499671:A:G
23499809	chr2:23499809:T:C
23500000	chr2:23500000:C:T
23500051	chr2:23500051:A:G
23500091	chr2:23500091:A:G
23500328	chr2:23500328:A:G
23500379	chr2:23500379:T:A
23500732	chr2:23500732:A:G
23500850	chr2:23500850:T:G
23500895	chr2:23500895:T:A
23501042	chr2:23501042:T:G
23501137	chr2:23501137:A:G
23501194	chr2:23501194:G:A
23501266	chr2:23501266:C:T
23501390	chr2:23501390:C:T
23501538	chr2:23501538:G:T
23501711	chr2:23501711:T:C
23501720	chr2:23501720:C:T
23501816	chr2:23501816:C:T
23501876	chr2:23501876:C:T
23502043	chr2:23502043:C:T
23502113	chr2:23502113:G:A
23502121	chr2:23502121:T:G
23502208	chr2:23502208:A:G
23502662	chr2:23502662:G:A
23502919	chr2:23502919:T:A
23502997	chr2:23502997:C:T
23503804	chr2:23503804:A:G
23503849	chr2:23503849:A:C
23503980	chr2:23503980:A:G
23504275	chr2:23504275:C:T
23504441	chr2:23504441:G:A
23504586	chr2:23504586:G:C
23505103	chr2:23505103:T:A
23505211	chr2:23505211:C:T
23505441	chr2:23505441:T:G
23505445	chr2:23505445:G:A
23505608	chr2:23505608:C:T
23505703	chr2:23505703:C:T
23506090	chr2:23506090:G:A
23506138	chr2:23506138:A:C
23506167	chr2:23506167:G:A
23506223	chr2:23506223:C:T
23506362	chr2:23506362:A:G
23506477	chr2:23506477:G:T
23506562	chr2:23506562:T:C
23506566	chr2:23506566:C:G
23506860	chr2:23506860:T:G
23507843	chr2:23507843:G:A
23508273	chr2:23508273:G:A
23508523	chr2:23508523:A:G
23508820	chr2:23508820:A:G
23509354	chr2:23509354:T:C
23509373	chr2:23509373:G:C
23509523	chr2:23509523:G:T
23510023	chr2:23510023:C:T
23510024	chr2:23510024:G:A
23510220	chr2:23510220:C:T
23510276	chr2:23510276:A:G
23510278	chr2:23510278:G:C
23510404	chr2:23510404:T:C
23510497	chr2:23510497:G:A
23510571	chr2:23510571:T:C
23510576	chr2:23510576:C:T
23510911	chr2:23510911:A:G
23511104	chr2:23511104:G:A
23511153	chr2:23511153:A:G
23511473	chr2:23511473:G:A
23511728	chr2:23511728:G:A
23511918	chr2:23511918:A:G
23512113	chr2:23512113:G:A
23512573	chr2:23512573:A:G
23512748	chr2:23512748:T:A
23512889	chr2:23512889:C:T
23512973	chr2:23512973:G:A
23513154	chr2:23513154:T:C
23513190	chr2:23513190:A:T
23513266	chr2:23513266:A:G
23513320	chr2:23513320:G:A
23513435	chr2:23513435:G:A
23513452	chr2:23513452:G:C
23513456	chr2:23513456:G:A
23513718	chr2:23513718:G:A
23513767	chr2:23513767:G:A
23514236	chr2:23514236:T:A
23514432	chr2:23514432:G:C
23514654	chr2:23514654:T:C
23514687	chr2:23514687:A:G
23514944	chr2:23514944:G:A
23515107	chr2:23515107:C:T
23515345	chr2:23515345:G:A
23515498	chr2:23515498:C:T
23515749	chr2:23515749:C:T
23515830	chr2:23515830:T:C
23516219	chr2:23516219:G:C
23516463	chr2:23516463:C:T
23516718	chr2:23516718:C:T
23516720	chr2:23516720:C:T
23516928	chr2:23516928:G:A
23517018	chr2:23517018:C:A
23517271	chr2:23517271:G:A
23517296	chr2:23517296:G:A
23517376	chr2:23517376:C:T
23518212	chr2:23518212:A:G
23518540	chr2:23518540:A:G
23518605	chr2:23518605:G:T
23519251	chr2:23519251:T:C
23519624	chr2:23519624:G:A
23519686	chr2:23519686:G:T
23519903	chr2:23519903:GA:G
23520106	chr2:23520106:G:T
23520290	chr2:23520290:G:A
23520629	chr2:23520629:A:G
23520817	chr2:23520817:T:A
23520865	chr2:23520865:T:C
23520910	chr2:23520910:G:A
23521124	chr2:23521124:A:G
23521149	chr2:23521149:G:A
23521274	chr2:23521274:C:G
23521512	chr2:23521512:G:C
23522122	chr2:23522122:C:A
23522192	chr2:23522192:A:G
23522295	chr2:23522295:G:A
23522830	chr2:23522830:C:G
23522944	chr2:23522944:G:A
23523677	chr2:23523677:C:T
23523891	chr2:23523891:G:C
23523930	chr2:23523930:G:A
23524100	chr2:23524100:A:T
23524105	chr2:23524105:C:T
23524121	chr2:23524121:G:C
23524248	chr2:23524248:T:C
23524348	chr2:23524348:A:G
23524591	chr2:23524591:C:A
23524647	chr2:23524647:A:C
23524886	chr2:23524886:C:T
23525408	chr2:23525408:G:A
23525564	chr2:23525564:A:C
23525669	chr2:23525669:C:T
23526263	chr2:23526263:G:A
23526730	chr2:23526730:G:A
23527507	chr2:23527507:G:C
23527532	chr2:23527532:A:C
23528641	chr2:23528641:G:A
23528752	chr2:23528752:G:A
23528958	chr2:23528958:A:G
23529042	chr2:23529042:A:T
23529694	chr2:23529694:G:A
23531067	chr2:23531067:T:G
23531074	chr2:23531074:C:CT
23531159	chr2:23531159:C:T
23531316	chr2:23531316:C:G
23531684	chr2:23531684:G:A
23531731	chr2:23531731:C:T
23531900	chr2:23531900:C:T
23532210	chr2:23532210:G:A
23532338	chr2:23532338:A:G
23532852	chr2:23532852:T:C
23532943	chr2:23532943:G:A
23533209	chr2:23533209:G:A
23533963	chr2:23533963:G:A
23534951	chr2:23534951:C:T
23535622	chr2:23535622:G:A
23535719	chr2:23535719:G:A
23535774	chr2:23535774:G:T
23535885	chr2:23535885:A:G
23536039	chr2:23536039:G:A
23536217	chr2:23536217:G:A
23536416	chr2:23536416:C:T
23536427	chr2:23536427:C:T
23536737	chr2:23536737:C:T
23537152	chr2:23537152:C:G
23537267	chr2:23537267:A:T
23537365	chr2:23537365:C:T
23537555	chr2:23537555:G:C
23537884	chr2:23537884:T:C
23537888	chr2:23537888:A:G
23537995	chr2:23537995:A:G
23538060	chr2:23538060:G:A
23538543	chr2:23538543:C:T
23539001	chr2:23539001:C:G
23539213	chr2:23539213:GTC:G
23539334	chr2:23539334:T:C
23539685	chr2:23539685:C:T
23539808	chr2:23539808:T:A
23540706	chr2:23540706:G:A
23540796	chr2:23540796:A:G
23541096	chr2:23541096:T:G
23541136	chr2:23541136:G:T
23541237	chr2:23541237:G:A
23541846	chr2:23541846:T:C
23541900	chr2:23541900:A:G
23542471	chr2:23542471:G:A
23542668	chr2:23542668:A:C
23542918	chr2:23542918:T:A
23542950	chr2:23542950:A:G
23543214	chr2:23543214:G:A
23543266	chr2:23543266:A:C
23543399	chr2:23543399:T:C
23543415	chr2:23543415:A:G
23543592	chr2:23543592:G:A
23543635	chr2:23543635:G:A
23544465	chr2:23544465:G:A
23544856	chr2:23544856:C:T
23545293	chr2:23545293:C:T
23545439	chr2:23545439:G:A
23545638	chr2:23545638:C:T
23545700	chr2:23545700:G:A
23546214	chr2:23546214:G:C
23546556	chr2:23546556:G:A
23546895	chr2:23546895:T:C
23546964	chr2:23546964:A:G
23547019	chr2:23547019:C:T
23547102	chr2:23547102:G:A
23547282	chr2:23547282:C:T
23547564	chr2:23547564:A:G
23547595	chr2:23547595:G:A
23547823	chr2:23547823:T:C
23548114	chr2:23548114:A:G
23548392	chr2:23548392:T:G
23548580	chr2:23548580:G:A
23548601	chr2:23548601:C:T
23548707	chr2:23548707:G:A
23548802	chr2:23548802:A:T
23548942	chr2:23548942:C:T
23548984	chr2:23548984:G:A
23549096	chr2:23549096:G:A
23549137	chr2:23549137:T:A
23549316	chr2:23549316:T:C
23549461	chr2:23549461:T:C
23550095	chr2:23550095:A:G
23550100	chr2:23550100:C:T
23550392	chr2:23550392:G:A
23551041	chr2:23551041:G:A
23551078	chr2:23551078:G:A
23551142	chr2:23551142:C:T
23551376	chr2:23551376:G:A
23551492	chr2:23551492:T:A
23551882	chr2:23551882:A:C
23552291	chr2:23552291:G:A
23552351	chr2:23552351:A:T
23552878	chr2:23552878:A:G
23552948	chr2:23552948:C:T
23553055	chr2:23553055:C:T
23553063	chr2:23553063:G:A
23553358	chr2:23553358:A:G
23553784	chr2:23553784:A:T
23554595	chr2:23554595:C:T
23554687	chr2:23554687:G:A
23554703	chr2:23554703:C:T
23555074	chr2:23555074:A:G
23555277	chr2:23555277:C:T
23556210	chr2:23556210:T:G
23556269	chr2:23556269:T:TC
23556273	chr2:23556273:A:G
23556282	chr2:23556282:C:T
23557118	chr2:23557118:G:A
23557145	chr2:23557145:C:T
23557259	chr2:23557259:G:A
23557364	chr2:23557364:G:A
23557445	chr2:23557445:C:G
23557597	chr2:23557597:G:A
23557598	chr2:23557598:T:G
23557619	chr2:23557619:C:T
23557734	chr2:23557734:C:T
23558009	chr2:23558009:A:G
23558025	chr2:23558025:C:T
23558178	chr2:23558178:G:C
23558195	chr2:23558195:AATAC:A
23558348	chr2:23558348:C:T
23558504	chr2:23558504:T:C
23558539	chr2:23558539:T:C
23558599	chr2:23558599:T:C
23558764	chr2:23558764:G:A
23558888	chr2:23558888:C:T
23558917	chr2:23558917:C:T
23558959	chr2:23558959:G:A
23559503	chr2:23559503:T:A
23559516	chr2:23559516:G:C
23559626	chr2:23559626:A:T
23559711	chr2:23559711:T:C
23559817	chr2:23559817:G:A
23559978	chr2:23559978:C:T
23560883	chr2:23560883:A:G
23560890	chr2:23560890:G:A
23560977	chr2:23560977:C:T
23561080	chr2:23561080:G:T
23561209	chr2:23561209:T:C
23561251	chr2:23561251:A:G
23561268	chr2:23561268:G:A
23561473	chr2:23561473:A:G
23562647	chr2:23562647:A:G
23562899	chr2:23562899:G:A
23563155	chr2:23563155:C:T
23563157	chr2:23563157:G:C
23563321	chr2:23563321:C:A
23563424	chr2:23563424:G:A
23563741	chr2:23563741:T:C
23563771	chr2:23563771:G:A
23563863	chr2:23563863:T:C
23564397	chr2:23564397:G:A
23564639	chr2:23564639:A:G
23564746	chr2:23564746:T:C
23564838	chr2:23564838:G:A
23564853	chr2:23564853:A:G
23565154	chr2:23565154:C:G
23565448	chr2:23565448:G:A
23565717	chr2:23565717:G:C
23566238	chr2:23566238:G:A
23566623	chr2:23566623:A:G
23566985	chr2:23566985:T:C
23567223	chr2:23567223:C:T
23567351	chr2:23567351:G:A
23567423	chr2:23567423:G:A
23568322	chr2:23568322:C:T
23568561	chr2:23568561:G:A
23568679	chr2:23568679:G:T
23568915	chr2:23568915:G:A
23568977	chr2:23568977:G:A
23569011	chr2:23569011:CAG:C
23569080	chr2:23569080:A:G
23569112	chr2:23569112:T:C
23569330	chr2:23569330:C:T
23569731	chr2:23569731:A:G
23569831	chr2:23569831:A:G
23570342	chr2:23570342:G:A
23570398	chr2:23570398:T:G
23570550	chr2:23570550:A:T
23570578	chr2:23570578:C:T
23570686	chr2:23570686:G:A
23570708	chr2:23570708:T:C
23571984	chr2:23571984:C:T
23572204	chr2:23572204:T:C
23572653	chr2:23572653:T:A
23572846	chr2:23572846:A:G
23572902	chr2:23572902:A:G
23572927	chr2:23572927:A:C
23573389	chr2:23573389:T:C
23573398	chr2:23573398:C:G
23573429	chr2:23573429:G:GC
23573720	chr2:23573720:T:C
23573733	chr2:23573733:C:T
23573819	chr2:23573819:C:T
23574376	chr2:23574376:G:A
23574434	chr2:23574434:C:T
23574954	chr2:23574954:G:A
23575159	chr2:23575159:G:A
23575209	chr2:23575209:G:T
23575473	chr2:23575473:A:G
23575877	chr2:23575877:G:A
23576070	chr2:23576070:C:T
23576395	chr2:23576395:A:G
23576467	chr2:23576467:A:T
23576999	chr2:23576999:C:T
23577179	chr2:23577179:G:T
23577256	chr2:23577256:C:G
23577299	chr2:23577299:G:A
23577378	chr2:23577378:G:T
23577504	chr2:23577504:C:T
23577842	chr2:23577842:C:T
23577919	chr2:23577919:G:A
23578170	chr2:23578170:G:A
23578750	chr2:23578750:C:T
23578774	chr2:23578774:A:G
23578979	chr2:23578979:GA:G
23579288	chr2:23579288:C:T
23579520	chr2:23579520:T:C
23579628	chr2:23579628:C:A
23580096	chr2:23580096:C:T
23580153	chr2:23580153:G:A
23580785	chr2:23580785:T:C
23580911	chr2:23580911:G:A
23582126	chr2:23582126:AGC:A
23582457	chr2:23582457:C:T
23582495	chr2:23582495:C:G
23582620	chr2:23582620:C:T
23583182	chr2:23583182:A:G
23584063	chr2:23584063:G:C
23584839	chr2:23584839:C:T
23585097	chr2:23585097:G:A
23585225	chr2:23585225:G:A
23586603	chr2:23586603:C:T
23586640	chr2:23586640:C:T
23586847	chr2:23586847:TC:T
23587325	chr2:23587325:G:A
23587420	chr2:23587420:A:G
23588920	chr2:23588920:T:C
23589125	chr2:23589125:G:A
23589574	chr2:23589574:C:T
23589662	chr2:23589662:A:G
23589838	chr2:23589838:AG:A
23589909	chr2:23589909:C:A
23590403	chr2:23590403:C:T
23590555	chr2:23590555:T:C
23590718	chr2:23590718:C:G
23590952	chr2:23590952:A:G
23590966	chr2:23590966:A:G
23591173	chr2:23591173:A:G
23591324	chr2:23591324:C:T
23591414	chr2:23591414:G:A
23591625	chr2:23591625:C:T
23592308	chr2:23592308:GC:G
23592669	chr2:23592669:A:G
23592719	chr2:23592719:A:G
23592846	chr2:23592846:G:A
23593848	chr2:23593848:G:A
23594019	chr2:23594019:G:GATT
23594143	chr2:23594143:C:T
23594295	chr2:23594295:T:G
23594349	chr2:23594349:C:T
23594428	chr2:23594428:C:G
23594528	chr2:23594528:A:G
23594709	chr2:23594709:C:T
23594738	chr2:23594738:TC:T
23596857	chr2:23596857:T:G
23596960	chr2:23596960:G:A
23597089	chr2:23597089:A:G
23597174	chr2:23597174:A:G
23597625	chr2:23597625:G:A
23597886	chr2:23597886:C:T
23598256	chr2:23598256:A:AT
23598422	chr2:23598422:T:C
23598431	chr2:23598431:A:G
23598461	chr2:23598461:C:T
23598463	chr2:23598463:AAC:A
23598872	chr2:23598872:G:A
23598982	chr2:23598982:C:T
23598989	chr2:23598989:G:A
23599033	chr2:23599033:T:G
23599278	chr2:23599278:A:G
23599307	chr2:23599307:C:G
23599314	chr2:23599314:G:T
23599681	chr2:23599681:A:G
23599710	chr2:23599710:A:G
23599870	chr2:23599870:T:C
23599920	chr2:23599920:C:T
23600100	chr2:23600100:C:T
23600413	chr2:23600413:T:C
23600895	chr2:23600895:G:C
23601164	chr2:23601164:A:C
23601205	chr2:23601205:G:A
23601296	chr2:23601296:G:A
23601452	chr2:23601452:G:C
23601749	chr2:23601749:T:C
23601862	chr2:23601862:G:A
23602022	chr2:23602022:C:T
23602048	chr2:23602048:G:A
23602174	chr2:23602174:G:A
23602827	chr2:23602827:C:A
23602904	chr2:23602904:C:T
23602906	chr2:23602906:G:A
23603423	chr2:23603423:A:T
23603596	chr2:23603596:C:T
23603677	chr2:23603677:G:A
23603955	chr2:23603955:A:G
23604375	chr2:23604375:G:A
23604386	chr2:23604386:C:T
23604396	chr2:23604396:G:A
23604445	chr2:23604445:G:A
23604738	chr2:23604738:C:T
23604740	chr2:23604740:T:C
23604774	chr2:23604774:G:A
23605287	chr2:23605287:G:A
23605500	chr2:23605500:G:A
23605554	chr2:23605554:C:T
23605574	chr2:23605574:A:G
23606094	chr2:23606094:A:G
23606376	chr2:23606376:G:A
23606398	chr2:23606398:G:A
23606401	chr2:23606401:C:T
23606607	chr2:23606607:G:A
23606934	chr2:23606934:G:A
23607775	chr2:23607775:G:A
23608230	chr2:23608230:C:G
23608910	chr2:23608910:A:G
23609023	chr2:23609023:C:T
23609531	chr2:23609531:C:T
23610146	chr2:23610146:A:C
23611048	chr2:23611048:T:C
23611226	chr2:23611226:A:G
23611302	chr2:23611302:C:T
23611344	chr2:23611344:A:G
23611391	chr2:23611391:T:G
23611897	chr2:23611897:G:A
23612043	chr2:23612043:A:C
23612584	chr2:23612584:A:C
23612610	chr2:23612610:T:C
23613502	chr2:23613502:G:A
23613537	chr2:23613537:G:A
23613744	chr2:23613744:G:A
23613870	chr2:23613870:T:C
23614265	chr2:23614265:T:C
23614266	chr2:23614266:G:A
23614308	chr2:23614308:T:A
23614568	chr2:23614568:G:A
23614876	chr2:23614876:C:T
23615087	chr2:23615087:T:C
23615617	chr2:23615617:T:C
23616166	chr2:23616166:C:T
23616219	chr2:23616219:G:A
23616785	chr2:23616785:G:T
23616837	chr2:23616837:C:A
23616854	chr2:23616854:C:T
23616949	chr2:23616949:A:G
23617167	chr2:23617167:G:A
23617675	chr2:23617675:A:G
23617904	chr2:23617904:A:C
23617935	chr2:23617935:T:C
23618181	chr2:23618181:T:A
23618340	chr2:23618340:G:A
23619752	chr2:23619752:C:T
23620655	chr2:23620655:C:T
23620661	chr2:23620661:A:G
23621524	chr2:23621524:G:A
23622120	chr2:23622120:T:G
23622322	chr2:23622322:C:T
23623113	chr2:23623113:A:G
23623356	chr2:23623356:C:T
23623603	chr2:23623603:G:A
23623606	chr2:23623606:G:A
23623652	chr2:23623652:G:A
23623970	chr2:23623970:C:T
23624173	chr2:23624173:C:T
23624435	chr2:23624435:C:G
23624471	chr2:23624471:A:G
23624550	chr2:23624550:C:T
23624639	chr2:23624639:T:A
23624704	chr2:23624704:C:T
23625044	chr2:23625044:G:A
23625110	chr2:23625110:G:A
23625514	chr2:23625514:G:A
23625698	chr2:23625698:C:T
23625711	chr2:23625711:G:T
23625953	chr2:23625953:C:T
23626052	chr2:23626052:G:C
23627077	chr2:23627077:A:G
23627080	chr2:23627080:A:G
23627110	chr2:23627110:G:A
23627298	chr2:23627298:C:T
23627312	chr2:23627312:C:A
23627403	chr2:23627403:A:T
23627500	chr2:23627500:C:T
23627580	chr2:23627580:G:A
23627680	chr2:23627680:C:G
23627705	chr2:23627705:G:A
23627866	chr2:23627866:C:A
23627894	chr2:23627894:G:A
23628242	chr2:23628242:G:A
23628254	chr2:23628254:A:C
23628359	chr2:23628359:TG:T
23628433	chr2:23628433:A:G
23628754	chr2:23628754:G:A
23628760	chr2:23628760:T:C
23629239	chr2:23629239:C:A
23629475	chr2:23629475:G:A
23630514	chr2:23630514:A:C
23630630	chr2:23630630:A:G
23631313	chr2:23631313:A:C
23631392	chr2:23631392:G:A
23631665	chr2:23631665:A:G
23631766	chr2:23631766:C:T
23632610	chr2:23632610:C:T
23632628	chr2:23632628:G:A
23632783	chr2:23632783:G:A
23632796	chr2:23632796:C:T
23632979	chr2:23632979:C:G
23632981	chr2:23632981:GGCAT:G
23632997	chr2:23632997:A:G
23633107	chr2:23633107:C:T
23634293	chr2:23634293:G:A
23634314	chr2:23634314:G:A
23634353	chr2:23634353:G:C
23634367	chr2:23634367:G:GA
23634749	chr2:23634749:C:T
23634959	chr2:23634959:T:TTGCC
23635518	chr2:23635518:C:T
23635701	chr2:23635701:T:C
23635750	chr2:23635750:C:T
23635897	chr2:23635897:T:A
23635919	chr2:23635919:G:A
23636579	chr2:23636579:G:A
23636652	chr2:23636652:C:T
23636680	chr2:23636680:G:A
23636956	chr2:23636956:G:A
23636989	chr2:23636989:G:A
23637182	chr2:23637182:C:T
23637298	chr2:23637298:G:A
23637337	chr2:23637337:A:G
23637346	chr2:23637346:C:A
23637363	chr2:23637363:T:C
23637368	chr2:23637368:G:A
23637389	chr2:23637389:A:G
23637670	chr2:23637670:G:A
23637862	chr2:23637862:C:T
23637905	chr2:23637905:C:T
23638754	chr2:23638754:AT:A
23638796	chr2:23638796:C:T
23638870	chr2:23638870:C:T
23639016	chr2:23639016:C:T
23639201	chr2:23639201:G:A
23639617	chr2:23639617:T:C
23639853	chr2:23639853:C:T
23640248	chr2:23640248:C:T
23640274	chr2:23640274:G:A
23640687	chr2:23640687:G:A
23640743	chr2:23640743:G:A
23640799	chr2:23640799:A:G
23640984	chr2:23640984:G:A
23641430	chr2:23641430:C:T
23641437	chr2:23641437:G:A
23641566	chr2:23641566:A:AT
23641569	chr2:23641569:C:T
23641710	chr2:23641710:G:A
23641939	chr2:23641939:G:A
23642144	chr2:23642144:G:A
23642215	chr2:23642215:T:C
23642239	chr2:23642239:C:A
23642306	chr2:23642306:G:A
23642316	chr2:23642316:G:A
23642390	chr2:23642390:T:C
23642867	chr2:23642867:C:T
23643121	chr2:23643121:C:T
23643212	chr2:23643212:C:T
23643713	chr2:23643713:T:C
23643799	chr2:23643799:C:G
23644115	chr2:23644115:A:G
23644512	chr2:23644512:A:T
23644608	chr2:23644608:C:T
23644867	chr2:23644867:A:G
23644886	chr2:23644886:T:C
23645074	chr2:23645074:C:T
23645781	chr2:23645781:T:C
23646043	chr2:23646043:T:C
23646166	chr2:23646166:T:G
23646701	chr2:23646701:T:C
23646777	chr2:23646777:G:A
23646785	chr2:23646785:A:G
23646881	chr2:23646881:C:T
23647528	chr2:23647528:T:C
23647559	chr2:23647559:C:T
23647579	chr2:23647579:C:A
23648154	chr2:23648154:G:A
23648236	chr2:23648236:C:T
23649090	chr2:23649090:C:T
23649319	chr2:23649319:G:A
23649374	chr2:23649374:C:A
23649497	chr2:23649497:C:T
23649748	chr2:23649748:G:A
23649895	chr2:23649895:C:A
23650044	chr2:23650044:G:A
23650140	chr2:23650140:G:A
23650479	chr2:23650479:G:A
23650945	chr2:23650945:C:CAAATAGGAAACAAAACTGGAGA
23651361	chr2:23651361:G:T
23652006	chr2:23652006:G:A
23652146	chr2:23652146:G:A
23652480	chr2:23652480:T:C
23652517	chr2:23652517:G:C
23652561	chr2:23652561:C:T
23653044	chr2:23653044:C:T
23653108	chr2:23653108:T:A
23653120	chr2:23653120:A:C
23653244	chr2:23653244:A:G
23653583	chr2:23653583:G:A
23653699	chr2:23653699:G:A
23655057	chr2:23655057:T:C
23655205	chr2:23655205:G:A
23655243	chr2:23655243:G:A
23655321	chr2:23655321:G:A
23655955	chr2:23655955:T:G
23656143	chr2:23656143:T:C
23656398	chr2:23656398:A:C
23656478	chr2:23656478:T:C
23656598	chr2:23656598:G:A
23656640	chr2:23656640:C:T
23656652	chr2:23656652:G:A
23656677	chr2:23656677:T:C
23656734	chr2:23656734:A:AG
23657059	chr2:23657059:G:A
23657167	chr2:23657167:G:T
23657293	chr2:23657293:T:A
23657436	chr2:23657436:G:C
23657814	chr2:23657814:C:T
23657953	chr2:23657953:A:G
23658546	chr2:23658546:G:A
23658993	chr2:23658993:T:C
23659171	chr2:23659171:ACCTAGGATGTGCGGGAGCTGAATGGTACC:A
23659477	chr2:23659477:G:A
23659650	chr2:23659650:C:T
23659672	chr2:23659672:G:A
23660136	chr2:23660136:G:A
23660250	chr2:23660250:A:T
23660748	chr2:23660748:G:A
23660817	chr2:23660817:G:A
23660892	chr2:23660892:G:A
23661257	chr2:23661257:G:A
23661876	chr2:23661876:T:C
23662059	chr2:23662059:A:G
23662566	chr2:23662566:G:A
23662690	chr2:23662690:C:T
23662797	chr2:23662797:G:A
23662913	chr2:23662913:A:G
23663279	chr2:23663279:T:C
23663619	chr2:23663619:C:T
23663752	chr2:23663752:A:C
23664283	chr2:23664283:A:G
23664567	chr2:23664567:C:T
23664903	chr2:23664903:G:A
23665601	chr2:23665601:C:T
23666099	chr2:23666099:A:G
23666417	chr2:23666417:G:C
23666744	chr2:23666744:A:G
23667209	chr2:23667209:T:C
23667214	chr2:23667214:A:C
23667636	chr2:23667636:G:A
23668043	chr2:23668043:G:A
23668505	chr2:23668505:C:G
23668670	chr2:23668670:C:T
23668681	chr2:23668681:G:A
23668996	chr2:23668996:T:C
23669057	chr2:23669057:A:G
23669453	chr2:23669453:C:T
23669682	chr2:23669682:T:A
23670047	chr2:23670047:C:T
23670395	chr2:23670395:G:A
23671404	chr2:23671404:G:A
23671612	chr2:23671612:A:T
23671863	chr2:23671863:CA:C
23671885	chr2:23671885:G:A
23671903	chr2:23671903:C:G
23672428	chr2:23672428:C:T
23672544	chr2:23672544:C:T
23672727	chr2:23672727:T:C
23672821	chr2:23672821:C:T
23673031	chr2:23673031:C:G
23673179	chr2:23673179:A:G
23673228	chr2:23673228:AGACACACACCCACACCACGTGCTCACATGCACTATACACAAGAG:A
23673857	chr2:23673857:C:T
23673863	chr2:23673863:CCCA:C
23674385	chr2:23674385:T:C
23674855	chr2:23674855:G:A
23675065	chr2:23675065:C:T
23675126	chr2:23675126:C:T
23675279	chr2:23675279:A:G
23675299	chr2:23675299:A:G
23675303	chr2:23675303:GCCCATGGCCTT:G
23675443	chr2:23675443:AC:A
23675447	chr2:23675447:C:T
23675451	chr2:23675451:A:G
23675895	chr2:23675895:T:G
23676186	chr2:23676186:T:TG
23676225	chr2:23676225:T:C
23676301	chr2:23676301:G:A
23676937	chr2:23676937:A:G
23677006	chr2:23677006:A:G
23677078	chr2:23677078:A:G
23677512	chr2:23677512:G:A
23677655	chr2:23677655:C:T
23677888	chr2:23677888:C:T
23678068	chr2:23678068:T:C
23678377	chr2:23678377:G:T
23678483	chr2:23678483:A:G
23678887	chr2:23678887:G:A
23678896	chr2:23678896:G:A
23679444	chr2:23679444:T:C
23679490	chr2:23679490:T:C
23679910	chr2:23679910:C:T
23680215	chr2:23680215:A:C
23680301	chr2:23680301:G:A
23680483	chr2:23680483:G:A
23680525	chr2:23680525:A:G
23680763	chr2:23680763:T:C
23680766	chr2:23680766:G:T
23680887	chr2:23680887:T:C
23680942	chr2:23680942:C:T
23681090	chr2:23681090:G:T
23681144	chr2:23681144:G:A
23681228	chr2:23681228:C:T
23681361	chr2:23681361:C:A
23681363	chr2:23681363:T:C
23681382	chr2:23681382:T:C
23681689	chr2:23681689:G:T
23681807	chr2:23681807:C:G
23681833	chr2:23681833:G:A
23682120	chr2:23682120:C:A
23682225	chr2:23682225:G:A
23682288	chr2:23682288:T:C
23682556	chr2:23682556:T:A
23682587	chr2:23682587:G:A
23682605	chr2:23682605:G:A
23682661	chr2:23682661:C:T
23683011	chr2:23683011:C:G
23683263	chr2:23683263:C:G
23683343	chr2:23683343:G:A
23683448	chr2:23683448:AC:A
23683527	chr2:23683527:G:T
23684809	chr2:23684809:C:T
23684820	chr2:23684820:CCT:C
23684961	chr2:23684961:G:A
23685029	chr2:23685029:T:C
23685093	chr2:23685093:C:T
23685107	chr2:23685107:G:C
23685856	chr2:23685856:G:A
23685984	chr2:23685984:A:G
23686543	chr2:23686543:C:T
23686738	chr2:23686738:G:A
23687093	chr2:23687093:G:A
23687285	chr2:23687285:G:T
23687505	chr2:23687505:A:C
23687909	chr2:23687909:C:T
23689046	chr2:23689046:T:C
23689180	chr2:23689180:T:A
23689531	chr2:23689531:C:T
23689827	chr2:23689827:A:G
23689842	chr2:23689842:C:T
23690375	chr2:23690375:T:C
23690401	chr2:23690401:T:C
23690733	chr2:23690733:T:G
23690899	chr2:23690899:C:T
23691115	chr2:23691115:T:C
23691170	chr2:23691170:C:G
23691195	chr2:23691195:C:T
23691621	chr2:23691621:C:T
23691910	chr2:23691910:G:T
23692118	chr2:23692118:A:G
23692437	chr2:23692437:C:T
23693017	chr2:23693017:G:A
23693089	chr2:23693089:C:T
23693091	chr2:23693091:CAGG:C
23693168	chr2:23693168:G:A
23693570	chr2:23693570:G:C
23693735	chr2:23693735:C:T
23694470	chr2:23694470:G:A
23694693	chr2:23694693:C:A
23694851	chr2:23694851:T:C
23695258	chr2:23695258:G:A
23696021	chr2:23696021:C:T
23696299	chr2:23696299:C:T
23696337	chr2:23696337:G:A
23696505	chr2:23696505:C:T
23696687	chr2:23696687:G:A
23696870	chr2:23696870:T:C
23697118	chr2:23697118:AAAT:A
23697326	chr2:23697326:G:A
23697360	chr2:23697360:C:A
23697426	chr2:23697426:C:T
23697675	chr2:23697675:A:G
23697739	chr2:23697739:G:C
23697762	chr2:23697762:C:G
23697776	chr2:23697776:G:C
23697832	chr2:23697832:T:C
23698102	chr2:23698102:T:C
23698300	chr2:23698300:G:A
23698367	chr2:23698367:G:A
23698417	chr2:23698417:T:C
23698432	chr2:23698432:T:C
23698695	chr2:23698695:A:C
23699343	chr2:23699343:G:A
23699445	chr2:23699445:C:A
23699455	chr2:23699455:C:T
23699513	chr2:23699513:C:T
23700050	chr2:23700050:T:C
23700151	chr2:23700151:T:C
23700296	chr2:23700296:C:T
23700691	chr2:23700691:A:C
23700719	chr2:23700719:C:T
23700892	chr2:23700892:A:G
23701530	chr2:23701530:T:C
23701671	chr2:23701671:CCACT:C
23701798	chr2:23701798:T:C
23701910	chr2:23701910:T:C
23702050	chr2:23702050:C:T
23702134	chr2:23702134:T:C
23702725	chr2:23702725:T:G
23702867	chr2:23702867:CAAGGGTAGGACTGAGCTGGATAGAGAGGAGGGGAGCACTGTGTG:C
23702907	chr2:23702907:G:A
23703110	chr2:23703110:T:C
23703480	chr2:23703480:C:G
23703638	chr2:23703638:C:G
23703789	chr2:23703789:T:C
23704062	chr2:23704062:C:A
23704627	chr2:23704627:C:T
23704810	chr2:23704810:A:G
23705118	chr2:23705118:A:G
23705143	chr2:23705143:A:G
23705221	chr2:23705221:A:G
23705447	chr2:23705447:A:G
23705496	chr2:23705496:A:G
23705958	chr2:23705958:C:A
23705994	chr2:23705994:G:A
23706080	chr2:23706080:TTC:T
23707109	chr2:23707109:T:C
23707256	chr2:23707256:G:A
23707844	chr2:23707844:A:G
23708000	chr2:23708000:C:T
23708166	chr2:23708166:C:T
23708737	chr2:23708737:T:C
23708970	chr2:23708970:A:G
23709055	chr2:23709055:A:T
23709102	chr2:23709102:G:A
23709559	chr2:23709559:T:G
23709591	chr2:23709591:C:T
23709658	chr2:23709658:A:G
23709686	chr2:23709686:G:A
23709733	chr2:23709733:C:G
23710150	chr2:23710150:GAACA:G
23710253	chr2:23710253:T:TA
23710262	chr2:23710262:T:C
23710486	chr2:23710486:A:G
23710508	chr2:23710508:G:A
23710756	chr2:23710756:G:A
23710969	chr2:23710969:G:A
23710971	chr2:23710971:C:T
23711491	chr2:23711491:T:C
23711663	chr2:23711663:G:A
23711946	chr2:23711946:T:C
23711980	chr2:23711980:CAGAAA:C
23711997	chr2:23711997:C:T
23712076	chr2:23712076:T:A
23712857	chr2:23712857:T:C
23713152	chr2:23713152:G:A
23713243	chr2:23713243:G:C
23713433	chr2:23713433:A:C
23713470	chr2:23713470:T:A
23714055	chr2:23714055:G:A
23714064	chr2:23714064:C:G
23715501	chr2:23715501:G:A
23715737	chr2:23715737:C:CA
23716013	chr2:23716013:G:A
23716137	chr2:23716137:A:G
23716444	chr2:23716444:G:C
23716610	chr2:23716610:C:T
23717001	chr2:23717001:C:T
23718210	chr2:23718210:TTTTACTCCTTATCTCCTAG:T
23718305	chr2:23718305:A:G
23718318	chr2:23718318:C:T
23718478	chr2:23718478:T:C
23718882	chr2:23718882:A:ACAGCT
23719082	chr2:23719082:T:C
23719417	chr2:23719417:C:T
23719576	chr2:23719576:C:A
23719749	chr2:23719749:G:A
23719942	chr2:23719942:G:A
23720402	chr2:23720402:C:T
23721046	chr2:23721046:G:A
23721172	chr2:23721172:A:G
23721850	chr2:23721850:G:C
23722485	chr2:23722485:A:C
23722744	chr2:23722744:C:A
23722793	chr2:23722793:T:G
23723109	chr2:23723109:T:A
23723353	chr2:23723353:G:A
23723633	chr2:23723633:T:C
23723771	chr2:23723771:C:T
23723970	chr2:23723970:A:C
23724383	chr2:23724383:C:T
23724819	chr2:23724819:G:A
23724975	chr2:23724975:G:A
23725382	chr2:23725382:T:G
23725458	chr2:23725458:A:T
23725596	chr2:23725596:A:C
23725716	chr2:23725716:G:A
23726083	chr2:23726083:G:T
23726158	chr2:23726158:G:A
23726331	chr2:23726331:G:A
23726352	chr2:23726352:TAACA:T
23726356	chr2:23726356:A:ATT
23726632	chr2:23726632:C:T
23726746	chr2:23726746:C:T
23726783	chr2:23726783:T:C
23727330	chr2:23727330:G:A
23728103	chr2:23728103:T:A
23728569	chr2:23728569:A:C
23728838	chr2:23728838:T:C
23728940	chr2:23728940:G:T
23729651	chr2:23729651:T:C
23729808	chr2:23729808:A:G
23730963	chr2:23730963:C:T
23731047	chr2:23731047:G:A
23731205	chr2:23731205:AATTC:A
23731444	chr2:23731444:G:T
23731927	chr2:23731927:C:T
23732515	chr2:23732515:A:C
23733005	chr2:23733005:A:G
23733163	chr2:23733163:T:G
23733253	chr2:23733253:A:G
23733565	chr2:23733565:G:C
23733925	chr2:23733925:A:ACC
23733929	chr2:23733929:C:T
23734238	chr2:23734238:C:A
23734977	chr2:23734977:G:A
23734979	chr2:23734979:A:G
23735034	chr2:23735034:C:T
23735294	chr2:23735294:C:T
23735377	chr2:23735377:T:A
23735909	chr2:23735909:A:G
23736261	chr2:23736261:C:T
23736593	chr2:23736593:C:T
23737535	chr2:23737535:A:C
23737717	chr2:23737717:A:G
23737736	chr2:23737736:G:A
23738484	chr2:23738484:C:A
23739080	chr2:23739080:C:G
23739777	chr2:23739777:A:G
23740233	chr2:23740233:A:G
23740245	chr2:23740245:C:T
23740319	chr2:23740319:C:T
23740436	chr2:23740436:A:G
23740625	chr2:23740625:T:C
23740893	chr2:23740893:C:T
23741260	chr2:23741260:A:C
23741729	chr2:23741729:T:C
23742614	chr2:23742614:T:C
23743646	chr2:23743646:G:T
23744277	chr2:23744277:G:C
23744587	chr2:23744587:T:C
23744776	chr2:23744776:G:A
23744972	chr2:23744972:A:T
23745502	chr2:23745502:T:C
23746171	chr2:23746171:C:T
23746423	chr2:23746423:C:T
23746762	chr2:23746762:T:C
23747295	chr2:23747295:C:T
23747764	chr2:23747764:T:C
23747850	chr2:23747850:A:T
23748953	chr2:23748953:C:G
23749179	chr2:23749179:A:C
23749976	chr2:23749976:C:T
23750733	chr2:23750733:A:G
23750929	chr2:23750929:T:C
23750940	chr2:23750940:G:A
23752118	chr2:23752118:A:C
23752407	chr2:23752407:ATGAG:A
23753304	chr2:23753304:A:G
23753485	chr2:23753485:G:A
23753567	chr2:23753567:T:C
23753579	chr2:23753579:T:C
23753666	chr2:23753666:C:T
23753727	chr2:23753727:T:A
23753861	chr2:23753861:T:C
23754482	chr2:23754482:T:C
23754507	chr2:23754507:A:C
23754911	chr2:23754911:T:A
23755376	chr2:23755376:T:C
23755930	chr2:23755930:C:G
23756163	chr2:23756163:A:T
23756859	chr2:23756859:C:T
23756990	chr2:23756990:T:C
23757024	chr2:23757024:C:G
23759508	chr2:23759508:T:C
23759540	chr2:23759540:A:G
23759962	chr2:23759962:T:C
23760338	chr2:23760338:A:G
23760570	chr2:23760570:G:A
23760845	chr2:23760845:A:G
23761130	chr2:23761130:A:G
23761135	chr2:23761135:A:G
23761317	chr2:23761317:T:C
23761877	chr2:23761877:G:C
23761911	chr2:23761911:A:C
23761964	chr2:23761964:A:C
23762122	chr2:23762122:G:A
23762459	chr2:23762459:A:T
23763254	chr2:23763254:G:A
23763549	chr2:23763549:T:C
23763755	chr2:23763755:A:T
23763910	chr2:23763910:G:A
23763965	chr2:23763965:C:T
23765068	chr2:23765068:T:C
23766029	chr2:23766029:T:C
23766040	chr2:23766040:T:G
23766080	chr2:23766080:T:C
23766531	chr2:23766531:A:G
23766959	chr2:23766959:C:T
23767044	chr2:23767044:T:C
23767249	chr2:23767249:C:T
23767343	chr2:23767343:G:C
23767549	chr2:23767549:A:G
23768177	chr2:23768177:TTAAAG:T
23768263	chr2:23768263:A:G
23768273	chr2:23768273:C:T
23768412	chr2:23768412:A:G
23768960	chr2:23768960:A:C
23769145	chr2:23769145:T:C
23769542	chr2:23769542:T:C
23769594	chr2:23769594:T:C
23769852	chr2:23769852:T:C
23769861	chr2:23769861:T:C
23770199	chr2:23770199:T:C
23770496	chr2:23770496:T:C
23770534	chr2:23770534:T:C
23770647	chr2:23770647:T:C
23770940	chr2:23770940:T:A
23771838	chr2:23771838:G:A
23771963	chr2:23771963:G:A
23772554	chr2:23772554:C:CA
23772982	chr2:23772982:T:C
23773048	chr2:23773048:T:C
23773139	chr2:23773139:G:A
23774104	chr2:23774104:TA:CA
23774757	chr2:23774757:G:A
23774933	chr2:23774933:TAATA:T
23775150	chr2:23775150:A:C
23775359	chr2:23775359:G:A
23775491	chr2:23775491:C:T
23775939	chr2:23775939:AACCCC:A
23775975	chr2:23775975:G:A
23775989	chr2:23775989:G:A
23776237	chr2:23776237:A:G
23777045	chr2:23777045:T:C
23777275	chr2:23777275:T:C
23777526	chr2:23777526:G:A
23777781	chr2:23777781:A:G
23778217	chr2:23778217:CA:C
23778486	chr2:23778486:A:G
23778519	chr2:23778519:G:A
23780065	chr2:23780065:C:T
23780161	chr2:23780161:T:C
23780181	chr2:23780181:A:G
23780333	chr2:23780333:GCAAA:G
23780354	chr2:23780354:TAA:T
23780539	chr2:23780539:T:C
23781097	chr2:23781097:G:A
23781413	chr2:23781413:C:T
23781661	chr2:23781661:T:C
23782475	chr2:23782475:C:T
23782689	chr2:23782689:T:C
23782792	chr2:23782792:A:C
23782813	chr2:23782813:C:T
23783061	chr2:23783061:A:C
23783125	chr2:23783125:T:C
23783235	chr2:23783235:T:C
23783309	chr2:23783309:C:T
23784016	chr2:23784016:C:T
23784038	chr2:23784038:A:G
23784252	chr2:23784252:T:C
23785056	chr2:23785056:T:C
23785167	chr2:23785167:G:C
23785221	chr2:23785221:C:G
23785740	chr2:23785740:G:T
23786207	chr2:23786207:T:G
23786293	chr2:23786293:A:G
23786302	chr2:23786302:T:C
23786602	chr2:23786602:C:A
23787696	chr2:23787696:G:A
23788803	chr2:23788803:G:GT
23788837	chr2:23788837:T:C
23788937	chr2:23788937:GC:G
23789116	chr2:23789116:T:C
23789326	chr2:23789326:T:A
23789888	chr2:23789888:T:C
23789905	chr2:23789905:C:T
23790398	chr2:23790398:A:G
23790986	chr2:23790986:C:CT
23791430	chr2:23791430:T:G
23791546	chr2:23791546:T:C
23791908	chr2:23791908:G:T
23792008	chr2:23792008:C:A
23792013	chr2:23792013:T:A
23792458	chr2:23792458:C:T
23793655	chr2:23793655:A:G
23793800	chr2:23793800:CAG:C
23793851	chr2:23793851:T:C
23794235	chr2:23794235:C:T
23794837	chr2:23794837:T:C
23795128	chr2:23795128:ATAGT:A
23795311	chr2:23795311:T:C
23795606	chr2:23795606:C:T
23795610	chr2:23795610:G:A
23795914	chr2:23795914:C:G
23795963	chr2:23795963:G:A
23796152	chr2:23796152:T:C
23796767	chr2:23796767:A:G
23796796	chr2:23796796:G:A
23797423	chr2:23797423:A:C
23797669	chr2:23797669:T:C
23797864	chr2:23797864:A:C
23797865	chr2:23797865:T:A
23797942	chr2:23797942:T:C
23798361	chr2:23798361:T:C
23798822	chr2:23798822:T:C
23799139	chr2:23799139:A:G
23799301	chr2:23799301:G:A
23800008	chr2:23800008:A:G
23800130	chr2:23800130:G:A
23800573	chr2:23800573:T:G
23800732	chr2:23800732:T:C
23801692	chr2:23801692:G:A
23802082	chr2:23802082:G:C
23802222	chr2:23802222:T:TA
23802262	chr2:23802262:C:T
23802651	chr2:23802651:T:A
23802889	chr2:23802889:A:G
23803533	chr2:23803533:A:G
23803541	chr2:23803541:G:A
23803626	chr2:23803626:C:A
23803709	chr2:23803709:T:C
23804051	chr2:23804051:G:A
23804572	chr2:23804572:A:G
23804669	chr2:23804669:A:T
23804850	chr2:23804850:T:C
23805494	chr2:23805494:A:G
23805536	chr2:23805536:C:T
23805918	chr2:23805918:T:G
23806505	chr2:23806505:G:C
23806586	chr2:23806586:T:TA
23806765	chr2:23806765:G:A
23807037	chr2:23807037:T:G
23807256	chr2:23807256:A:T
23807561	chr2:23807561:G:A
23807577	chr2:23807577:G:A
23807634	chr2:23807634:G:A
23807694	chr2:23807694:T:C
23808454	chr2:23808454:T:C
23808930	chr2:23808930:G:T
23810025	chr2:23810025:C:A
23810598	chr2:23810598:T:C
23810737	chr2:23810737:G:A
23810744	chr2:23810744:C:T
23810837	chr2:23810837:C:A
23811308	chr2:23811308:T:C
23811690	chr2:23811690:T:C
23811756	chr2:23811756:T:C
23811932	chr2:23811932:T:C
23812631	chr2:23812631:G:A
23812637	chr2:23812637:C:T
23813216	chr2:23813216:A:G
23813357	chr2:23813357:TAA:T
23814778	chr2:23814778:G:A
23815304	chr2:23815304:C:A
23815725	chr2:23815725:G:A
23816909	chr2:23816909:C:T
23817031	chr2:23817031:A:C
23817420	chr2:23817420:T:A
23817536	chr2:23817536:C:T
23818145	chr2:23818145:G:C
23818719	chr2:23818719:T:G
23819146	chr2:23819146:T:C
23819261	chr2:23819261:T:G
23819428	chr2:23819428:T:C
23819481	chr2:23819481:ACT:A
23819487	chr2:23819487:C:T
23819680	chr2:23819680:C:T
23819935	chr2:23819935:G:A
23820482	chr2:23820482:A:AT
23821482	chr2:23821482:T:C
23821605	chr2:23821605:A:G
23821631	chr2:23821631:T:A
23821748	chr2:23821748:T:C
23821980	chr2:23821980:T:C
23822873	chr2:23822873:C:T
23823556	chr2:23823556:G:A
23823802	chr2:23823802:A:AC
23824110	chr2:23824110:G:A
23824186	chr2:23824186:T:A
23824424	chr2:23824424:A:G
23824474	chr2:23824474:A:G
23824482	chr2:23824482:C:G
23824719	chr2:23824719:TA:T
23824935	chr2:23824935:C:T
23824976	chr2:23824976:G:A
23825292	chr2:23825292:T:C
23825313	chr2:23825313:T:A
23825468	chr2:23825468:C:T
23825910	chr2:23825910:G:C
23826201	chr2:23826201:G:C
23826248	chr2:23826248:A:G
23826583	chr2:23826583:G:A
23827584	chr2:23827584:A:G
23828121	chr2:23828121:A:C
23828375	chr2:23828375:C:T
23829479	chr2:23829479:G:A
23829532	chr2:23829532:T:C
23829798	chr2:23829798:T:C
23829840	chr2:23829840:A:G
23830128	chr2:23830128:A:T
23830811	chr2:23830811:G:C
23831023	chr2:23831023:T:C
23831362	chr2:23831362:GA:G
23831640	chr2:23831640:C:T
23831777	chr2:23831777:C:T
23832084	chr2:23832084:G:A
23832164	chr2:23832164:A:G
23832188	chr2:23832188:G:C
23832613	chr2:23832613:C:T
23832659	chr2:23832659:T:C
23832821	chr2:23832821:A:C
23833265	chr2:23833265:C:T
23833798	chr2:23833798:C:A
23835190	chr2:23835190:A:C
23835380	chr2:23835380:T:C
23835860	chr2:23835860:C:T
23835996	chr2:23835996:C:T
23836094	chr2:23836094:G:A
23836418	chr2:23836418:G:A
23836511	chr2:23836511:T:C
23836601	chr2:23836601:G:A
23836995	chr2:23836995:C:T
23837162	chr2:23837162:T:C
23837271	chr2:23837271:G:A
23837370	chr2:23837370:C:T
23837569	chr2:23837569:G:A
23837800	chr2:23837800:G:A
23838164	chr2:23838164:T:C
23839105	chr2:23839105:T:C
23839684	chr2:23839684:C:T
23839696	chr2:23839696:G:A
23839730	chr2:23839730:T:C
23839793	chr2:23839793:C:A
23839948	chr2:23839948:T:G
23840373	chr2:23840373:C:T
23840396	chr2:23840396:C:T
23840447	chr2:23840447:A:G
23840462	chr2:23840462:G:A
23840577	chr2:23840577:T:C
23840771	chr2:23840771:C:T
23841092	chr2:23841092:A:G
23841941	chr2:23841941:T:C
23842437	chr2:23842437:G:A
23842978	chr2:23842978:T:G
23843313	chr2:23843313:A:C
23843323	chr2:23843323:A:G
23843852	chr2:23843852:A:G
23844487	chr2:23844487:CAATATTAGAATTGCCA:C
23844738	chr2:23844738:G:C
23845256	chr2:23845256:T:C
23847644	chr2:23847644:A:T
23847941	chr2:23847941:C:T
23848107	chr2:23848107:G:C
23848300	chr2:23848300:C:T
23848537	chr2:23848537:T:C
23848557	chr2:23848557:A:G
23849214	chr2:23849214:T:C
23850275	chr2:23850275:A:T
23850610	chr2:23850610:T:C
23850940	chr2:23850940:C:T
23851040	chr2:23851040:G:A
23851280	chr2:23851280:G:C
23851789	chr2:23851789:T:A
23851864	chr2:23851864:C:T
23851973	chr2:23851973:C:T
23852085	chr2:23852085:C:T
23852546	chr2:23852546:G:T
23852676	chr2:23852676:C:T
23853266	chr2:23853266:T:C
23853762	chr2:23853762:T:C
23854209	chr2:23854209:C:T
23854451	chr2:23854451:G:A
23854760	chr2:23854760:C:T
23854855	chr2:23854855:A:C
23855448	chr2:23855448:T:C
23856390	chr2:23856390:A:AT
23856650	chr2:23856650:C:A
23856682	chr2:23856682:G:A
23857019	chr2:23857019:G:A
23857133	chr2:23857133:G:C
23857153	chr2:23857153:A:G
23857404	chr2:23857404:A:G
23857576	chr2:23857576:G:A
23857887	chr2:23857887:G:A
23857964	chr2:23857964:C:T
23858253	chr2:23858253:TG:T
23858475	chr2:23858475:A:C
23858551	chr2:23858551:G:C
23859007	chr2:23859007:T:C
23859191	chr2:23859191:G:A
23859593	chr2:23859593:A:G
23859723	chr2:23859723:G:A
23860141	chr2:23860141:C:T
23860233	chr2:23860233:T:C
23860270	chr2:23860270:T:A
23860703	chr2:23860703:A:G
23860736	chr2:23860736:C:CA
23861831	chr2:23861831:C:T
23862115	chr2:23862115:T:C
23862119	chr2:23862119:T:C
23862316	chr2:23862316:A:G
23862543	chr2:23862543:C:T
23862556	chr2:23862556:G:A
23862736	chr2:23862736:A:G
23864074	chr2:23864074:G:A
23864091	chr2:23864091:G:A
23864225	chr2:23864225:G:A
23864987	chr2:23864987:A:G
23865044	chr2:23865044:A:G
23865208	chr2:23865208:C:T
23865619	chr2:23865619:A:G
23865834	chr2:23865834:T:C
23866257	chr2:23866257:T:G
23866457	chr2:23866457:A:G
23867174	chr2:23867174:A:C
23867565	chr2:23867565:C:T
23867768	chr2:23867768:G:A
23868271	chr2:23868271:T:C
23868283	chr2:23868283:G:T
23868905	chr2:23868905:T:G
23868967	chr2:23868967:G:A
23869038	chr2:23869038:T:A
23869093	chr2:23869093:C:T
23869903	chr2:23869903:G:C
23870110	chr2:23870110:GGAA:G
23870176	chr2:23870176:C:T
23870436	chr2:23870436:G:A
23870605	chr2:23870605:A:G
23870975	chr2:23870975:T:C
23871216	chr2:23871216:T:G
23871469	chr2:23871469:C:T
23871792	chr2:23871792:AC:A
23871917	chr2:23871917:A:G
23871994	chr2:23871994:C:T
23872391	chr2:23872391:C:T
23872415	chr2:23872415:A:C
23872509	chr2:23872509:CA:C
23872928	chr2:23872928:A:G
23873037	chr2:23873037:A:G
23873074	chr2:23873074:T:C
23873412	chr2:23873412:C:T
23873937	chr2:23873937:A:G
23874258	chr2:23874258:C:T
23874300	chr2:23874300:C:T
23874459	chr2:23874459:C:T
23874519	chr2:23874519:G:A
23874790	chr2:23874790:C:T
23875042	chr2:23875042:C:T
23875224	chr2:23875224:G:A
23875400	chr2:23875400:T:C
23875436	chr2:23875436:T:C
23875451	chr2:23875451:A:C
23875481	chr2:23875481:G:C
23875765	chr2:23875765:A:G
23876040	chr2:23876040:C:A
23876299	chr2:23876299:CT:C
23876359	chr2:23876359:T:C
23876741	chr2:23876741:A:T
23876832	chr2:23876832:C:T
23876928	chr2:23876928:G:A
23877194	chr2:23877194:T:C
23877211	chr2:23877211:G:C
23877900	chr2:23877900:T:A
23878093	chr2:23878093:G:A
23878196	chr2:23878196:A:G
23878638	chr2:23878638:G:A
23878746	chr2:23878746:CTGTCT:C
23878762	chr2:23878762:A:C
23879126	chr2:23879126:T:C
23879207	chr2:23879207:T:C
23879553	chr2:23879553:A:G
23879589	chr2:23879589:C:T
23879760	chr2:23879760:G:A
23879821	chr2:23879821:A:G
23879927	chr2:23879927:G:A
23880879	chr2:23880879:G:A
23880891	chr2:23880891:C:T
23881018	chr2:23881018:G:A
23881423	chr2:23881423:T:C
23881652	chr2:23881652:C:T
23881979	chr2:23881979:T:C
23882103	chr2:23882103:T:C
23882702	chr2:23882702:C:T
23882823	chr2:23882823:AC:A
23882827	chr2:23882827:A:C
23883150	chr2:23883150:T:C
23883575	chr2:23883575:C:T
23883746	chr2:23883746:T:A
23884376	chr2:23884376:C:T
23885294	chr2:23885294:A:G
23885687	chr2:23885687:G:A
23885811	chr2:23885811:T:C
23886360	chr2:23886360:T:C
23886446	chr2:23886446:A:G
23887219	chr2:23887219:G:A
23887265	chr2:23887265:C:T
23887741	chr2:23887741:G:C
23887787	chr2:23887787:A:T
23888208	chr2:23888208:T:C
23888340	chr2:23888340:G:C
23888441	chr2:23888441:T:G
23888872	chr2:23888872:C:G
23888953	chr2:23888953:T:G
23889016	chr2:23889016:G:C
23889230	chr2:23889230:C:T
23889827	chr2:23889827:G:A
23889832	chr2:23889832:T:C
23889854	chr2:23889854:T:A
23890535	chr2:23890535:T:G
23890597	chr2:23890597:C:T
23891061	chr2:23891061:C:T
23891312	chr2:23891312:G:A
23891342	chr2:23891342:T:C
23891746	chr2:23891746:C:T
23892001	chr2:23892001:C:T
23892337	chr2:23892337:G:A
23892406	chr2:23892406:C:T
23892497	chr2:23892497:A:C
23892590	chr2:23892590:G:C
23892749	chr2:23892749:C:T
23892924	chr2:23892924:T:C
23893200	chr2:23893200:A:T
23893713	chr2:23893713:G:A
23893846	chr2:23893846:C:T
23894104	chr2:23894104:G:A
23894368	chr2:23894368:A:G
23894671	chr2:23894671:A:C
23895835	chr2:23895835:A:G
23896218	chr2:23896218:G:T
23896371	chr2:23896371:C:T
23897631	chr2:23897631:T:C
23897837	chr2:23897837:T:C
23898412	chr2:23898412:C:T
23898476	chr2:23898476:C:T
23898506	chr2:23898506:T:C
23899087	chr2:23899087:G:A
23900163	chr2:23900163:G:A
23900356	chr2:23900356:C:A
23900402	chr2:23900402:T:C
23900669	chr2:23900669:C:T
23900756	chr2:23900756:G:A
23901076	chr2:23901076:A:G
23901476	chr2:23901476:T:G
23901708	chr2:23901708:T:C
23902364	chr2:23902364:G:A
23903283	chr2:23903283:C:T
23903420	chr2:23903420:T:C
23903623	chr2:23903623:A:G
23904034	chr2:23904034:A:G
23904172	chr2:23904172:G:T
23904979	chr2:23904979:T:C
23906103	chr2:23906103:G:A
23906278	chr2:23906278:C:T
23906337	chr2:23906337:T:C
23906407	chr2:23906407:A:G
23906417	chr2:23906417:G:C
23906518	chr2:23906518:C:T
23906519	chr2:23906519:G:A
23906594	chr2:23906594:T:A
23906658	chr2:23906658:C:A
23906885	chr2:23906885:G:C
23906994	chr2:23906994:C:A
23906997	chr2:23906997:T:C
23907015	chr2:23907015:C:T
23907874	chr2:23907874:A:T
23908010	chr2:23908010:G:A
23908046	chr2:23908046:G:A
23908341	chr2:23908341:C:T
23908687	chr2:23908687:C:T
23909142	chr2:23909142:A:T
23909402	chr2:23909402:T:C
23909459	chr2:23909459:C:T
23909831	chr2:23909831:A:C
23909966	chr2:23909966:G:A
23909994	chr2:23909994:C:A
23910110	chr2:23910110:A:G
23910157	chr2:23910157:T:C
23910488	chr2:23910488:T:A
23910583	chr2:23910583:G:A
23911145	chr2:23911145:C:T
23911162	chr2:23911162:A:G
23911629	chr2:23911629:G:A
23911667	chr2:23911667:G:A
23911729	chr2:23911729:C:T
23912041	chr2:23912041:C:A
23912144	chr2:23912144:T:C
23912164	chr2:23912164:A:G
23912476	chr2:23912476:C:G
23912687	chr2:23912687:A:C
23913578	chr2:23913578:T:C
23913699	chr2:23913699:A:T
23914042	chr2:23914042:G:A
23914263	chr2:23914263:AAAACTATATGTG:A
23914554	chr2:23914554:T:G
23914711	chr2:23914711:G:A
23914930	chr2:23914930:C:T
23915219	chr2:23915219:T:C
23915291	chr2:23915291:T:C
23915471	chr2:23915471:T:C
23915704	chr2:23915704:G:C
23916073	chr2:23916073:T:TA
23916455	chr2:23916455:G:A
23917388	chr2:23917388:T:C
23917502	chr2:23917502:T:C
23917790	chr2:23917790:G:A
23918473	chr2:23918473:A:G
23918599	chr2:23918599:T:C
23918792	chr2:23918792:T:A
23918988	chr2:23918988:T:G
23919042	chr2:23919042:G:A
23919190	chr2:23919190:G:A
23919232	chr2:23919232:G:A
23919305	chr2:23919305:G:A
23919342	chr2:23919342:T:C
23919570	chr2:23919570:C:T
23919585	chr2:23919585:G:A
23919594	chr2:23919594:G:A
23919608	chr2:23919608:C:T
23919630	chr2:23919630:G:A
23920193	chr2:23920193:T:C
23920397	chr2:23920397:T:A
23920505	chr2:23920505:T:C
23920630	chr2:23920630:C:T
23920705	chr2:23920705:C:T
23920752	chr2:23920752:T:A
23921090	chr2:23921090:C:A
23921481	chr2:23921481:T:C
23921815	chr2:23921815:A:G
23921829	chr2:23921829:A:G
23921975	chr2:23921975:G:A
23922195	chr2:23922195:C:T
23922256	chr2:23922256:T:TC
23922383	chr2:23922383:C:A
23922559	chr2:23922559:A:G
23923286	chr2:23923286:C:G
23923962	chr2:23923962:G:C
23924017	chr2:23924017:A:C
23924177	chr2:23924177:G:A
23924215	chr2:23924215:G:A
23924761	chr2:23924761:G:A
23925068	chr2:23925068:GA:G
23925581	chr2:23925581:ACTCTT:A
23925645	chr2:23925645:AAAT:A
23925668	chr2:23925668:A:C
23926569	chr2:23926569:G:A
23927225	chr2:23927225:G:C
23927293	chr2:23927293:C:G
23927762	chr2:23927762:G:A
23927913	chr2:23927913:A:C
23928103	chr2:23928103:A:G
23928248	chr2:23928248:GA:G
23928313	chr2:23928313:C:T
23928521	chr2:23928521:A:G
23929261	chr2:23929261:T:A
23929263	chr2:23929263:C:T
23929414	chr2:23929414:A:T
23929664	chr2:23929664:G:A
23930262	chr2:23930262:T:A
23930314	chr2:23930314:G:C
23931322	chr2:23931322:A:C
23931577	chr2:23931577:G:C
23931689	chr2:23931689:A:T
23931709	chr2:23931709:T:C
23931839	chr2:23931839:C:T
23931951	chr2:23931951:C:T
23932094	chr2:23932094:C:T
23932416	chr2:23932416:A:G
23932578	chr2:23932578:T:C
23932844	chr2:23932844:G:A
23933059	chr2:23933059:C:T
23933205	chr2:23933205:TAATAAA:T
23933420	chr2:23933420:C:T
23933761	chr2:23933761:G:A
23933879	chr2:23933879:AT:A
23934089	chr2:23934089:G:A
23934696	chr2:23934696:C:G
23934916	chr2:23934916:G:A
23935555	chr2:23935555:T:C
23935771	chr2:23935771:C:T
23936343	chr2:23936343:C:T
23936380	chr2:23936380:T:C
23936462	chr2:23936462:C:T
23936547	chr2:23936547:A:G
23937033	chr2:23937033:C:T
23937262	chr2:23937262:T:A
23937675	chr2:23937675:T:C
23937772	chr2:23937772:G:T
23938177	chr2:23938177:A:G
23939148	chr2:23939148:T:C
23939833	chr2:23939833:G:A
23940113	chr2:23940113:A:C
23940251	chr2:23940251:T:G
23940717	chr2:23940717:G:A
23940820	chr2:23940820:G:T
23941259	chr2:23941259:G:A
23941367	chr2:23941367:T:G
23941534	chr2:23941534:A:G
23941573	chr2:23941573:C:T
23941637	chr2:23941637:T:A
23941769	chr2:23941769:C:T
23941865	chr2:23941865:C:G
23942365	chr2:23942365:A:G
23942633	chr2:23942633:G:T
23942641	chr2:23942641:A:C
23942754	chr2:23942754:G:C
23942921	chr2:23942921:C:T
23944397	chr2:23944397:A:G
23944398	chr2:23944398:C:T
23944515	chr2:23944515:G:A
23945079	chr2:23945079:A:T
23945086	chr2:23945086:A:G
23945318	chr2:23945318:G:A
23945750	chr2:23945750:T:C
23945881	chr2:23945881:A:G
23945899	chr2:23945899:C:T
23946039	chr2:23946039:C:T
23946655	chr2:23946655:C:T
23946745	chr2:23946745:G:A
23946839	chr2:23946839:A:G
23946840	chr2:23946840:TCAGA:T
23947092	chr2:23947092:T:C
23947344	chr2:23947344:C:T
23947490	chr2:23947490:T:A
23947652	chr2:23947652:G:A
23948312	chr2:23948312:G:A
23948495	chr2:23948495:T:C
23948639	chr2:23948639:A:C
23948819	chr2:23948819:G:A
23948891	chr2:23948891:A:G
23948936	chr2:23948936:C:G
23949002	chr2:23949002:G:A
23949245	chr2:23949245:A:AG
23949442	chr2:23949442:A:G
23949599	chr2:23949599:G:A
23949690	chr2:23949690:T:C
23950035	chr2:23950035:G:A
23950133	chr2:23950133:G:A
23950297	chr2:23950297:C:T
23950507	chr2:23950507:A:G
23950695	chr2:23950695:C:T
23950739	chr2:23950739:TTACGCCCAG:T
23950793	chr2:23950793:C:T
23951196	chr2:23951196:T:G
23951529	chr2:23951529:T:C
23951613	chr2:23951613:A:G
23951616	chr2:23951616:A:C
23952524	chr2:23952524:A:C
23952654	chr2:23952654:AG:A
23952660	chr2:23952660:G:A
23953044	chr2:23953044:A:T
23953504	chr2:23953504:C:T
23953590	chr2:23953590:G:A
23954411	chr2:23954411:A:G
23955223	chr2:23955223:A:G
23955341	chr2:23955341:T:A
23956608	chr2:23956608:C:T
23956695	chr2:23956695:T:C
23956799	chr2:23956799:C:G
23957011	chr2:23957011:A:G
23957052	chr2:23957052:A:G
23957208	chr2:23957208:T:A
23957234	chr2:23957234:A:G
23957255	chr2:23957255:C:T
23957274	chr2:23957274:T:C
23957328	chr2:23957328:A:C
23958289	chr2:23958289:G:T
23958383	chr2:23958383:G:C
23958702	chr2:23958702:G:A
23958713	chr2:23958713:C:T
23958786	chr2:23958786:A:G
23958800	chr2:23958800:C:T
23958975	chr2:23958975:G:C
23959289	chr2:23959289:C:T
23960040	chr2:23960040:C:G
23960335	chr2:23960335:T:C
23960659	chr2:23960659:A:C
23960935	chr2:23960935:G:A
23961376	chr2:23961376:G:A
23961393	chr2:23961393:G:A
23961473	chr2:23961473:A:G
23961750	chr2:23961750:G:T
23961840	chr2:23961840:C:T
23961854	chr2:23961854:T:C
23962227	chr2:23962227:C:T
23962655	chr2:23962655:G:T
23962690	chr2:23962690:C:T
23962890	chr2:23962890:A:G
23963141	chr2:23963141:A:G
23963413	chr2:23963413:G:A
23963468	chr2:23963468:T:A
23963491	chr2:23963491:A:G
23963931	chr2:23963931:C:G
23964173	chr2:23964173:A:C
23964214	chr2:23964214:TC:T
23964288	chr2:23964288:A:G
23964320	chr2:23964320:C:T
23964372	chr2:23964372:G:A
23964418	chr2:23964418:C:G
23964907	chr2:23964907:G:A
23965258	chr2:23965258:G:A
23965324	chr2:23965324:C:A
23965574	chr2:23965574:G:A
23965665	chr2:23965665:T:A
23965786	chr2:23965786:C:T
23966052	chr2:23966052:A:G
23966577	chr2:23966577:C:T
23966598	chr2:23966598:G:A
23966601	chr2:23966601:C:T
23966666	chr2:23966666:T:C
23966683	chr2:23966683:C:A
23966895	chr2:23966895:C:T
23967012	chr2:23967012:CCT:C
23967183	chr2:23967183:G:A
23968447	chr2:23968447:C:G
23968523	chr2:23968523:A:T
23968569	chr2:23968569:AG:A
23968786	chr2:23968786:G:A
23968852	chr2:23968852:C:T
23968875	chr2:23968875:A:G
23969640	chr2:23969640:C:T
23969909	chr2:23969909:T:C
23970082	chr2:23970082:A:G
23970329	chr2:23970329:T:G
23970539	chr2:23970539:T:G
23971444	chr2:23971444:C:T
23971738	chr2:23971738:C:T
23971806	chr2:23971806:C:A
23971963	chr2:23971963:G:T
23972194	chr2:23972194:G:A
23972562	chr2:23972562:G:A
23973306	chr2:23973306:A:G
23973470	chr2:23973470:C:A
23974061	chr2:23974061:C:T
23974384	chr2:23974384:C:T
23974532	chr2:23974532:G:A
23974595	chr2:23974595:C:T
23974677	chr2:23974677:T:C
23975112	chr2:23975112:G:A
23975182	chr2:23975182:G:A
23975472	chr2:23975472:A:C
23975506	chr2:23975506:G:A
23975998	chr2:23975998:A:G
23976232	chr2:23976232:C:T
23976287	chr2:23976287:T:C
23976508	chr2:23976508:C:T
23976676	chr2:23976676:C:T
23976778	chr2:23976778:G:A
23976812	chr2:23976812:C:T
23976841	chr2:23976841:G:A
23977017	chr2:23977017:G:A
23977808	chr2:23977808:GA:G
23977850	chr2:23977850:G:A
23977917	chr2:23977917:C:T
23978831	chr2:23978831:A:G
23979642	chr2:23979642:C:A
23979810	chr2:23979810:A:G
23980328	chr2:23980328:T:C
23980696	chr2:23980696:C:T
23981278	chr2:23981278:C:G
23981750	chr2:23981750:C:T
23981773	chr2:23981773:C:A
23982284	chr2:23982284:G:A
23982323	chr2:23982323:T:C
23982491	chr2:23982491:G:T
23982492	chr2:23982492:T:G
23982559	chr2:23982559:T:G
23982828	chr2:23982828:T:C
23983229	chr2:23983229:G:T
23983443	chr2:23983443:A:G
23983448	chr2:23983448:G:A
23983876	chr2:23983876:A:G
23985144	chr2:23985144:C:T
23985259	chr2:23985259:A:T
23985351	chr2:23985351:T:C
23985662	chr2:23985662:C:T
23985685	chr2:23985685:A:G
23985771	chr2:23985771:G:A
23985876	chr2:23985876:G:A
23986078	chr2:23986078:A:G
23986478	chr2:23986478:T:C
23987463	chr2:23987463:T:C
23987676	chr2:23987676:G:A
23987732	chr2:23987732:C:T
23988476	chr2:23988476:G:C
23988680	chr2:23988680:T:C
23988780	chr2:23988780:T:C
23989505	chr2:23989505:G:A
23989764	chr2:23989764:G:A
23990906	chr2:23990906:T:C
23992525	chr2:23992525:G:T
23992763	chr2:23992763:T:C
23993224	chr2:23993224:T:A
23993352	chr2:23993352:T:C
23993588	chr2:23993588:A:G
23994065	chr2:23994065:A:G
23994139	chr2:23994139:C:A
23994471	chr2:23994471:T:C
23995036	chr2:23995036:C:T
23995229	chr2:23995229:T:C
23995463	chr2:23995463:G:A
23995672	chr2:23995672:G:A
23995774	chr2:23995774:G:A
23995914	chr2:23995914:G:T
23995916	chr2:23995916:G:A
23996003	chr2:23996003:A:G
23996550	chr2:23996550:C:T
23997271	chr2:23997271:A:G
23997482	chr2:23997482:T:C
23998447	chr2:23998447:C:T
23998605	chr2:23998605:A:G
23998785	chr2:23998785:G:A
24000072	chr2:24000072:A:G
24000159	chr2:24000159:G:A
24000216	chr2:24000216:G:A
24000332	chr2:24000332:A:G
24000413	chr2:24000413:G:A
24000492	chr2:24000492:A:G
24000586	chr2:24000586:G:A
24000739	chr2:24000739:T:C
24001085	chr2:24001085:G:A
24001176	chr2:24001176:C:G
24001178	chr2:24001178:C:T
24001217	chr2:24001217:C:T
24001358	chr2:24001358:G:A
24001769	chr2:24001769:C:T
24001909	chr2:24001909:C:T
24002203	chr2:24002203:G:A
24002364	chr2:24002364:C:T
24002751	chr2:24002751:T:C
24002797	chr2:24002797:A:G
24004116	chr2:24004116:C:T
24004131	chr2:24004131:A:G
24004487	chr2:24004487:A:G
24004580	chr2:24004580:G:A
24004603	chr2:24004603:G:A
24004610	chr2:24004610:T:C
24004759	chr2:24004759:TTC:T
24006742	chr2:24006742:G:A
24006986	chr2:24006986:C:CTTTA
24007763	chr2:24007763:A:G
24008253	chr2:24008253:A:G
24008686	chr2:24008686:G:A
24008789	chr2:24008789:T:G
24008950	chr2:24008950:C:G
24009112	chr2:24009112:C:T
24009222	chr2:24009222:G:A
24009330	chr2:24009330:A:G
24009363	chr2:24009363:A:G
24009668	chr2:24009668:C:A
24010703	chr2:24010703:T:C
24010892	chr2:24010892:AC:A
24011159	chr2:24011159:C:A
24011570	chr2:24011570:A:G
24011823	chr2:24011823:G:A
24011886	chr2:24011886:C:T
24012104	chr2:24012104:T:C
24012466	chr2:24012466:A:T
24012691	chr2:24012691:G:T
24012834	chr2:24012834:G:A
24013295	chr2:24013295:C:A
24013366	chr2:24013366:G:A
24013522	chr2:24013522:G:A
24013626	chr2:24013626:T:A
24014197	chr2:24014197:G:T
24014248	chr2:24014248:G:A
24014310	chr2:24014310:T:C
24014337	chr2:24014337:A:G
24014494	chr2:24014494:A:G
24014799	chr2:24014799:G:A
24014842	chr2:24014842:G:A
24015215	chr2:24015215:C:T
24015761	chr2:24015761:C:G
24015829	chr2:24015829:C:T
24016058	chr2:24016058:C:T
24017989	chr2:24017989:G:A
24018095	chr2:24018095:T:G
24018126	chr2:24018126:G:T
24018699	chr2:24018699:A:T
24018778	chr2:24018778:G:A
24019080	chr2:24019080:A:G
24019317	chr2:24019317:C:A
24019475	chr2:24019475:C:T
24019942	chr2:24019942:C:T
24020059	chr2:24020059:G:A
24020257	chr2:24020257:T:C
24020515	chr2:24020515:T:C
24020909	chr2:24020909:C:CT
24021167	chr2:24021167:G:A
24021447	chr2:24021447:G:A
24021476	chr2:24021476:C:A
24021733	chr2:24021733:G:A
24021851	chr2:24021851:C:T
24022297	chr2:24022297:G:A
24022789	chr2:24022789:C:T
24023305	chr2:24023305:C:T
24023433	chr2:24023433:G:A
24023809	chr2:24023809:A:G
24024371	chr2:24024371:C:A
24024553	chr2:24024553:T:C
24024816	chr2:24024816:C:T
24024948	chr2:24024948:A:G
24025604	chr2:24025604:G:A
24026094	chr2:24026094:G:A
24026195	chr2:24026195:C:G
24027153	chr2:24027153:G:A
24027193	chr2:24027193:T:C
24027218	chr2:24027218:G:A
24027402	chr2:24027402:T:G
24027824	chr2:24027824:T:C
24028377	chr2:24028377:ACTCTGTCT:A
24028388	chr2:24028388:A:C
24028917	chr2:24028917:G:T
24029167	chr2:24029167:T:C
24029547	chr2:24029547:T:C
24029566	chr2:24029566:A:G
24031598	chr2:24031598:G:A
24031978	chr2:24031978:A:G
24032053	chr2:24032053:C:T
24032096	chr2:24032096:G:C
24032338	chr2:24032338:C:T
24033121	chr2:24033121:C:T
24033201	chr2:24033201:T:C
24033479	chr2:24033479:C:T
24033883	chr2:24033883:T:C
24033938	chr2:24033938:G:T
24034076	chr2:24034076:G:T
24034158	chr2:24034158:C:T
24034181	chr2:24034181:A:G
24034374	chr2:24034374:C:T
24034377	chr2:24034377:G:A
24034712	chr2:24034712:A:T
24034803	chr2:24034803:G:A
24034812	chr2:24034812:T:C
24034826	chr2:24034826:C:T
24034910	chr2:24034910:T:C
24035812	chr2:24035812:T:G
24036118	chr2:24036118:T:C
24036482	chr2:24036482:T:C
24036992	chr2:24036992:A:C
24037992	chr2:24037992:A:G
24039190	chr2:24039190:G:A
24039681	chr2:24039681:G:A
24039682	chr2:24039682:C:A
24040000	chr2:24040000:T:A
24041265	chr2:24041265:G:A
24042121	chr2:24042121:C:G
24042263	chr2:24042263:C:T
24042812	chr2:24042812:C:G
24043105	chr2:24043105:G:A
24043320	chr2:24043320:A:C
24043328	chr2:24043328:T:C
24043482	chr2:24043482:G:A
24043716	chr2:24043716:C:A
24043874	chr2:24043874:T:C
24044144	chr2:24044144:C:T
24044190	chr2:24044190:A:G
24045272	chr2:24045272:G:C
24045851	chr2:24045851:C:T
24046244	chr2:24046244:A:C
24047129	chr2:24047129:C:T
24047183	chr2:24047183:T:C
24047480	chr2:24047480:A:C
24047856	chr2:24047856:C:A
24048212	chr2:24048212:G:A
24048394	chr2:24048394:C:G
24048416	chr2:24048416:A:G
24048636	chr2:24048636:C:T
24049110	chr2:24049110:C:G
24049526	chr2:24049526:G:T
24050730	chr2:24050730:T:C
24051049	chr2:24051049:C:T
24051925	chr2:24051925:T:TG
24052436	chr2:24052436:G:A
24052841	chr2:24052841:T:A
24053341	chr2:24053341:G:T
24053866	chr2:24053866:T:C
24054234	chr2:24054234:A:G
24054839	chr2:24054839:G:A
24055159	chr2:24055159:A:G
24055356	chr2:24055356:A:G
24055674	chr2:24055674:C:T
24055683	chr2:24055683:A:T
24055971	chr2:24055971:T:G
24056274	chr2:24056274:G:C
24056451	chr2:24056451:C:T
24057267	chr2:24057267:C:T
24057717	chr2:24057717:A:G
24057812	chr2:24057812:T:C
24058053	chr2:24058053:C:G
24059413	chr2:24059413:G:C
24059533	chr2:24059533:AG:A
24060613	chr2:24060613:G:T
24060983	chr2:24060983:A:T
24061096	chr2:24061096:C:T
24061246	chr2:24061246:G:C
24062027	chr2:24062027:G:A
24062218	chr2:24062218:G:A
24063319	chr2:24063319:C:T
24063348	chr2:24063348:T:C
24063982	chr2:24063982:C:T
24064017	chr2:24064017:G:C
24064994	chr2:24064994:A:G
24065477	chr2:24065477:T:A
24065595	chr2:24065595:A:G
24065632	chr2:24065632:C:T
24065843	chr2:24065843:T:G
24065905	chr2:24065905:G:A
24066251	chr2:24066251:G:A
24066528	chr2:24066528:A:T
24066617	chr2:24066617:T:C
24066702	chr2:24066702:G:A
24067801	chr2:24067801:G:A
24068176	chr2:24068176:G:A
24068210	chr2:24068210:A:G
24068254	chr2:24068254:C:T
24068575	chr2:24068575:C:T
24068643	chr2:24068643:G:A
24068922	chr2:24068922:T:C
24069421	chr2:24069421:C:T
24069483	chr2:24069483:A:T
24069582	chr2:24069582:A:G
24069583	chr2:24069583:C:G
24069631	chr2:24069631:G:A
24069727	chr2:24069727:A:T
24069865	chr2:24069865:C:T
24069993	chr2:24069993:T:C
24070071	chr2:24070071:A:T
24070493	chr2:24070493:A:C
24070597	chr2:24070597:C:T
24070886	chr2:24070886:C:T
24071021	chr2:24071021:C:T
24071165	chr2:24071165:G:A
24071271	chr2:24071271:G:A
24071282	chr2:24071282:C:T
24071497	chr2:24071497:C:T
24071536	chr2:24071536:C:T
24071668	chr2:24071668:C:A
24072475	chr2:24072475:G:T
24072515	chr2:24072515:G:A
24072814	chr2:24072814:T:C
24072983	chr2:24072983:A:G
24073230	chr2:24073230:C:T
24073486	chr2:24073486:T:C
24073545	chr2:24073545:C:T
24073546	chr2:24073546:G:A
24073700	chr2:24073700:T:C
24073912	chr2:24073912:C:T
24074387	chr2:24074387:A:G
24074394	chr2:24074394:G:C
24074657	chr2:24074657:A:G
24075328	chr2:24075328:T:C
24075437	chr2:24075437:C:T
24075616	chr2:24075616:C:T
24077153	chr2:24077153:C:T
24077373	chr2:24077373:G:C
24077693	chr2:24077693:T:C
24077870	chr2:24077870:C:G
24078062	chr2:24078062:A:G
24078185	chr2:24078185:C:A
24078217	chr2:24078217:C:G
24079052	chr2:24079052:G:A
24079760	chr2:24079760:A:G
24080010	chr2:24080010:T:A
24081196	chr2:24081196:G:A
24082100	chr2:24082100:A:G
24082452	chr2:24082452:C:A
24082642	chr2:24082642:T:G
24083018	chr2:24083018:G:A
24083072	chr2:24083072:C:T
24083984	chr2:24083984:G:A
24084351	chr2:24084351:C:G
24084600	chr2:24084600:G:T
24084811	chr2:24084811:C:A
24084887	chr2:24084887:A:G
24084905	chr2:24084905:C:T
24085258	chr2:24085258:T:C
24086190	chr2:24086190:GCA:G
24086212	chr2:24086212:A:G
24086461	chr2:24086461:A:T
24086830	chr2:24086830:A:G
24087137	chr2:24087137:A:G
24087235	chr2:24087235:A:G
24087439	chr2:24087439:C:T
24087745	chr2:24087745:G:A
24087885	chr2:24087885:C:T
24087995	chr2:24087995:G:A
24088097	chr2:24088097:T:C
24088109	chr2:24088109:C:T
24088510	chr2:24088510:C:A
24088737	chr2:24088737:G:A
24089537	chr2:24089537:T:C
24089694	chr2:24089694:G:A
24090915	chr2:24090915:T:C
24090973	chr2:24090973:C:T
24091084	chr2:24091084:TA:T
24091422	chr2:24091422:T:C
24092108	chr2:24092108:C:T
24092312	chr2:24092312:G:T
24092670	chr2:24092670:C:T
24093197	chr2:24093197:G:A
24093338	chr2:24093338:C:T
24093482	chr2:24093482:C:T
24093853	chr2:24093853:G:A
24093907	chr2:24093907:G:A
24094980	chr2:24094980:T:C
24095052	chr2:24095052:C:T
24095278	chr2:24095278:C:T
24095665	chr2:24095665:C:G
24095804	chr2:24095804:T:C
24095898	chr2:24095898:G:A
24095967	chr2:24095967:G:A
24096351	chr2:24096351:G:A
24096462	chr2:24096462:C:T
24096482	chr2:24096482:A:G
24096563	chr2:24096563:CA:C
24096580	chr2:24096580:C:T
24097110	chr2:24097110:G:C
24097117	chr2:24097117:T:C
24097657	chr2:24097657:A:G
24097779	chr2:24097779:A:G
24098709	chr2:24098709:A:G
24098803	chr2:24098803:G:A
24098912	chr2:24098912:C:T
24099440	chr2:24099440:C:T
24099442	chr2:24099442:G:A
24099471	chr2:24099471:G:A
24100236	chr2:24100236:A:G
24100237	chr2:24100237:G:A
24100777	chr2:24100777:G:A
24100813	chr2:24100813:C:T
24101224	chr2:24101224:G:A
24101486	chr2:24101486:G:C
24102366	chr2:24102366:G:A
24102431	chr2:24102431:A:G
24102554	chr2:24102554:A:G
24102631	chr2:24102631:A:G
24102935	chr2:24102935:G:A
24103322	chr2:24103322:C:T
24103513	chr2:24103513:G:A
24103636	chr2:24103636:C:T
24103662	chr2:24103662:G:A
24103814	chr2:24103814:C:T
24104067	chr2:24104067:C:T
24104114	chr2:24104114:G:A
24104316	chr2:24104316:A:T
24104320	chr2:24104320:T:C
24104614	chr2:24104614:A:G
24104641	chr2:24104641:G:A
24104988	chr2:24104988:G:GCTT
24105836	chr2:24105836:C:T
24106249	chr2:24106249:G:A
24106469	chr2:24106469:G:A
24106474	chr2:24106474:T:C
24107049	chr2:24107049:A:T
24107394	chr2:24107394:T:C
24107412	chr2:24107412:C:T
24107669	chr2:24107669:A:G
24107699	chr2:24107699:G:A
24108117	chr2:24108117:C:G
24108331	chr2:24108331:C:G
24108681	chr2:24108681:C:A
24108849	chr2:24108849:C:T
24109932	chr2:24109932:G:A
24110150	chr2:24110150:A:G
24110699	chr2:24110699:T:G
24110713	chr2:24110713:C:G
24111125	chr2:24111125:A:C
24111491	chr2:24111491:G:A
24112166	chr2:24112166:G:C
24112241	chr2:24112241:T:C
24112684	chr2:24112684:T:G
24112920	chr2:24112920:A:G
24113000	chr2:24113000:T:TCG
24113003	chr2:24113003:T:C
24113007	chr2:24113007:G:GT
24113008	chr2:24113008:A:T
24113194	chr2:24113194:A:G
24113325	chr2:24113325:C:T
24113427	chr2:24113427:G:A
24113597	chr2:24113597:C:G
24113599	chr2:24113599:G:A
24113851	chr2:24113851:T:C
24114052	chr2:24114052:G:A
24114378	chr2:24114378:A:G
24114462	chr2:24114462:C:A
24114724	chr2:24114724:C:T
24114837	chr2:24114837:T:C
24114991	chr2:24114991:C:A
24115558	chr2:24115558:T:G
24115936	chr2:24115936:T:C
24116307	chr2:24116307:G:A
24116684	chr2:24116684:G:A
24116893	chr2:24116893:AAG:A
24117159	chr2:24117159:T:C
24117403	chr2:24117403:T:C
24117449	chr2:24117449:T:C
24117503	chr2:24117503:C:T
24117591	chr2:24117591:C:T
24118215	chr2:24118215:A:C
24118442	chr2:24118442:T:C
24119372	chr2:24119372:C:G
24119635	chr2:24119635:T:C
24119662	chr2:24119662:G:A
24119813	chr2:24119813:C:T
24120056	chr2:24120056:G:A
24120559	chr2:24120559:A:T
24120604	chr2:24120604:G:A
24120686	chr2:24120686:G:C
24120760	chr2:24120760:A:G
24120953	chr2:24120953:T:C
24120997	chr2:24120997:ACTTT:A
24121437	chr2:24121437:T:C
24121755	chr2:24121755:G:A
24121758	chr2:24121758:C:G
24122044	chr2:24122044:T:C
24122692	chr2:24122692:C:G
24123159	chr2:24123159:G:A
24123824	chr2:24123824:A:G
24125226	chr2:24125226:G:A
24125439	chr2:24125439:A:G
24125494	chr2:24125494:G:A
24125921	chr2:24125921:A:C
24126046	chr2:24126046:A:G
24126157	chr2:24126157:A:G
24126348	chr2:24126348:G:T
24126809	chr2:24126809:TAGAG:T
24127699	chr2:24127699:A:G
24128037	chr2:24128037:A:G
24128139	chr2:24128139:T:C
24128614	chr2:24128614:G:A
24128668	chr2:24128668:G:A
24128722	chr2:24128722:C:T
24129085	chr2:24129085:G:A
24129398	chr2:24129398:A:G
24129528	chr2:24129528:A:C
24129675	chr2:24129675:T:TA
24129676	chr2:24129676:A:G
24129954	chr2:24129954:A:T
24129955	chr2:24129955:C:CT
24130124	chr2:24130124:C:G
24130254	chr2:24130254:A:C
24130976	chr2:24130976:G:A
24131120	chr2:24131120:C:T
24131295	chr2:24131295:TG:T
24131537	chr2:24131537:C:T
24131558	chr2:24131558:A:G
24132699	chr2:24132699:A:G
24133298	chr2:24133298:CT:C
24133325	chr2:24133325:G:A
24133586	chr2:24133586:T:G
24133606	chr2:24133606:C:T
24133656	chr2:24133656:A:G
24133858	chr2:24133858:G:A
24134171	chr2:24134171:G:T
24134787	chr2:24134787:T:C
24135131	chr2:24135131:G:C
24135290	chr2:24135290:A:C
24135782	chr2:24135782:C:T
24135916	chr2:24135916:C:T
24135917	chr2:24135917:A:C
24136852	chr2:24136852:C:T
24137014	chr2:24137014:T:A
24137859	chr2:24137859:C:T
24139037	chr2:24139037:C:T
24139092	chr2:24139092:G:A
24139658	chr2:24139658:T:C
24140908	chr2:24140908:GC:G
24141068	chr2:24141068:A:G
24141139	chr2:24141139:G:A
24141224	chr2:24141224:G:A
24141709	chr2:24141709:G:A
24141866	chr2:24141866:C:T
24141925	chr2:24141925:A:G
24142084	chr2:24142084:C:T
24142364	chr2:24142364:A:G
24142390	chr2:24142390:C:A
24143045	chr2:24143045:G:A
24143118	chr2:24143118:C:T
24143401	chr2:24143401:A:G
24143699	chr2:24143699:TAGAA:T
24143746	chr2:24143746:TTAA:T
24143949	chr2:24143949:G:T
24143959	chr2:24143959:G:A
24144405	chr2:24144405:G:A
24144670	chr2:24144670:C:T
24144699	chr2:24144699:C:T
24144958	chr2:24144958:C:T
24145124	chr2:24145124:G:A
24145300	chr2:24145300:G:A
24145810	chr2:24145810:T:G
24145841	chr2:24145841:A:G
24145879	chr2:24145879:C:T
24145927	chr2:24145927:C:G
24145940	chr2:24145940:C:T
24146008	chr2:24146008:T:G
24146062	chr2:24146062:A:G
24146149	chr2:24146149:T:C
24146786	chr2:24146786:A:C
24146804	chr2:24146804:C:T
24147214	chr2:24147214:C:T
24147471	chr2:24147471:C:T
24147780	chr2:24147780:G:A
24148426	chr2:24148426:C:G
24148821	chr2:24148821:T:C
24148902	chr2:24148902:C:T
24149549	chr2:24149549:C:G
24149579	chr2:24149579:C:T
24149797	chr2:24149797:G:A
24149945	chr2:24149945:A:G
24150083	chr2:24150083:G:T
24150126	chr2:24150126:A:AG
24150280	chr2:24150280:A:G
24150321	chr2:24150321:G:A
24150633	chr2:24150633:C:T
24150799	chr2:24150799:T:C
24151260	chr2:24151260:T:C
24151444	chr2:24151444:C:T
24151534	chr2:24151534:C:T
24151687	chr2:24151687:C:G
24151768	chr2:24151768:C:T
24151859	chr2:24151859:T:C
24151961	chr2:24151961:C:T
24152141	chr2:24152141:T:C
24152160	chr2:24152160:C:T
24152349	chr2:24152349:T:C
24152360	chr2:24152360:A:G
24152388	chr2:24152388:T:C
24152593	chr2:24152593:G:A
24152702	chr2:24152702:A:G
24152983	chr2:24152983:C:G
24153135	chr2:24153135:G:A
24153264	chr2:24153264:G:A
24153309	chr2:24153309:C:G
24153600	chr2:24153600:C:T
24153990	chr2:24153990:G:A
24154061	chr2:24154061:C:T
24154127	chr2:24154127:C:CA
24154977	chr2:24154977:T:G
24155108	chr2:24155108:A:G
24155924	chr2:24155924:T:C
24155930	chr2:24155930:G:A
24157147	chr2:24157147:T:C
24157517	chr2:24157517:G:C
24157758	chr2:24157758:TC:T
24157845	chr2:24157845:C:T
24158385	chr2:24158385:G:A
24159595	chr2:24159595:C:G
24159811	chr2:24159811:C:G
24160188	chr2:24160188:C:T
24160189	chr2:24160189:C:T
24160190	chr2:24160190:G:A
24161221	chr2:24161221:A:G
24161554	chr2:24161554:T:C
24162275	chr2:24162275:T:C
24163342	chr2:24163342:C:A
24164136	chr2:24164136:T:C
24164473	chr2:24164473:T:A
24164777	chr2:24164777:C:T
24165227	chr2:24165227:G:A
24165326	chr2:24165326:C:T
24165499	chr2:24165499:C:T
24165740	chr2:24165740:T:G
24165986	chr2:24165986:G:A
24166242	chr2:24166242:A:G
24166806	chr2:24166806:G:A
24167283	chr2:24167283:G:A
24167648	chr2:24167648:G:A
24167971	chr2:24167971:G:C
24168260	chr2:24168260:A:G
24168851	chr2:24168851:T:C
24169025	chr2:24169025:A:G
24169530	chr2:24169530:T:A
24169749	chr2:24169749:T:C
24170119	chr2:24170119:C:T
24170649	chr2:24170649:A:G
24171234	chr2:24171234:T:A
24171388	chr2:24171388:A:G
24171635	chr2:24171635:A:C
24171656	chr2:24171656:A:G
24171848	chr2:24171848:A:C
24171888	chr2:24171888:G:T
24172400	chr2:24172400:T:C
24172425	chr2:24172425:T:C
24172637	chr2:24172637:T:C
24173290	chr2:24173290:A:C
24173429	chr2:24173429:G:A
24173572	chr2:24173572:TGTC:T
24173622	chr2:24173622:A:T
24173811	chr2:24173811:A:G
24174047	chr2:24174047:G:A
24174163	chr2:24174163:A:G
24174165	chr2:24174165:C:T
24174258	chr2:24174258:A:G
24174353	chr2:24174353:G:A
24174649	chr2:24174649:CAGTGGGAGTAA:C
24174703	chr2:24174703:A:G
24174866	chr2:24174866:G:T
24174922	chr2:24174922:T:C
24175412	chr2:24175412:T:G
24175585	chr2:24175585:T:A
24175586	chr2:24175586:G:A
24175979	chr2:24175979:C:T
24176017	chr2:24176017:A:G
24176441	chr2:24176441:CCTGGG:C
24176691	chr2:24176691:C:T
24177008	chr2:24177008:G:A
24177110	chr2:24177110:T:C
24177517	chr2:24177517:G:A
24178129	chr2:24178129:C:T
24178264	chr2:24178264:G:A
24178434	chr2:24178434:C:T
24178445	chr2:24178445:A:G
24178446	chr2:24178446:C:T
24178722	chr2:24178722:G:A
24178936	chr2:24178936:G:C
24179258	chr2:24179258:C:CAA
24180409	chr2:24180409:G:C
24180589	chr2:24180589:T:C
24180757	chr2:24180757:A:G
24180824	chr2:24180824:A:C
24180863	chr2:24180863:G:A
24180878	chr2:24180878:T:A
24180884	chr2:24180884:G:A
24181195	chr2:24181195:C:T
24181353	chr2:24181353:T:C
24181414	chr2:24181414:C:T
24181864	chr2:24181864:A:G
24182116	chr2:24182116:G:A
24182325	chr2:24182325:G:A
24182810	chr2:24182810:GC:G
24183042	chr2:24183042:C:T
24184089	chr2:24184089:T:C
24184259	chr2:24184259:A:G
24184320	chr2:24184320:C:T
24185830	chr2:24185830:T:C
24186788	chr2:24186788:A:G
24186918	chr2:24186918:T:C
24187034	chr2:24187034:A:G
24187055	chr2:24187055:T:C
24187295	chr2:24187295:G:A
24187352	chr2:24187352:A:C
24187721	chr2:24187721:A:G
24187869	chr2:24187869:T:C
24188710	chr2:24188710:A:G
24188730	chr2:24188730:C:G
24189113	chr2:24189113:C:T
24189215	chr2:24189215:C:A
24189544	chr2:24189544:A:G
24189609	chr2:24189609:G:C
24190250	chr2:24190250:G:A
24190429	chr2:24190429:A:G
24190726	chr2:24190726:C:T
24190742	chr2:24190742:A:G
24191531	chr2:24191531:A:G
24191556	chr2:24191556:T:C
24192408	chr2:24192408:C:T
24192443	chr2:24192443:A:G
24192592	chr2:24192592:A:C
24192975	chr2:24192975:G:A
24193361	chr2:24193361:G:A
24193693	chr2:24193693:C:T
24194494	chr2:24194494:A:AT
24194536	chr2:24194536:A:G
24194560	chr2:24194560:T:C
24195441	chr2:24195441:A:C
24195621	chr2:24195621:A:AG
24195739	chr2:24195739:C:G
24195840	chr2:24195840:A:C
24196021	chr2:24196021:G:T
24196022	chr2:24196022:C:T
24196104	chr2:24196104:A:C
24196497	chr2:24196497:G:A
24197044	chr2:24197044:G:C
24197089	chr2:24197089:A:G
24197199	chr2:24197199:G:A
24197878	chr2:24197878:C:T
24198145	chr2:24198145:C:T
24198152	chr2:24198152:C:T
24198238	chr2:24198238:GT:G
24199007	chr2:24199007:T:C
24199287	chr2:24199287:C:T
24199288	chr2:24199288:A:G
24199365	chr2:24199365:C:T
24199483	chr2:24199483:T:C
24200033	chr2:24200033:C:T
24201640	chr2:24201640:C:T
24202230	chr2:24202230:G:T
24202254	chr2:24202254:G:A
24202357	chr2:24202357:A:G
24202543	chr2:24202543:C:T
24202576	chr2:24202576:C:T
24202751	chr2:24202751:A:G
24202884	chr2:24202884:C:T
24203569	chr2:24203569:C:G
24203665	chr2:24203665:A:G
24203719	chr2:24203719:A:G
24204175	chr2:24204175:C:T
24204535	chr2:24204535:G:T
24204963	chr2:24204963:A:G
24205990	chr2:24205990:T:C
24206231	chr2:24206231:G:T
24206649	chr2:24206649:G:A
24207450	chr2:24207450:C:T
24208315	chr2:24208315:C:T
24208554	chr2:24208554:C:A
24208632	chr2:24208632:C:A
24208718	chr2:24208718:G:A
24208974	chr2:24208974:G:A
24209269	chr2:24209269:C:T
24209342	chr2:24209342:C:T
24209478	chr2:24209478:C:T
24209751	chr2:24209751:A:G
24209970	chr2:24209970:A:G
24210531	chr2:24210531:C:T
24211555	chr2:24211555:A:G
24211583	chr2:24211583:C:T
24212397	chr2:24212397:T:C
24212553	chr2:24212553:A:G
24212998	chr2:24212998:G:A
24213186	chr2:24213186:C:T
24213243	chr2:24213243:C:T
24214446	chr2:24214446:CT:C
24214648	chr2:24214648:C:T
24214679	chr2:24214679:C:T
24215692	chr2:24215692:G:T
24215838	chr2:24215838:G:A
24215843	chr2:24215843:A:G
24216179	chr2:24216179:A:G
24216325	chr2:24216325:C:T
24216407	chr2:24216407:G:C
24216443	chr2:24216443:A:C
24217548	chr2:24217548:C:T
24218647	chr2:24218647:C:T
24218829	chr2:24218829:C:T
24219311	chr2:24219311:A:T
24219326	chr2:24219326:A:T
24220080	chr2:24220080:C:T
24220461	chr2:24220461:A:G
24220636	chr2:24220636:G:A
24221028	chr2:24221028:T:C
24221332	chr2:24221332:C:T
24221668	chr2:24221668:C:T
24221809	chr2:24221809:A:T
24222034	chr2:24222034:C:T
24222182	chr2:24222182:G:A
24222865	chr2:24222865:G:T
24223173	chr2:24223173:C:T
24224067	chr2:24224067:A:AAGG
24224170	chr2:24224170:A:T
24224315	chr2:24224315:G:A
24225206	chr2:24225206:A:G
24225546	chr2:24225546:T:C
24225817	chr2:24225817:A:T
24226035	chr2:24226035:C:T
24226907	chr2:24226907:C:T
24226981	chr2:24226981:T:G
24227717	chr2:24227717:T:TC
24227969	chr2:24227969:G:C
24228129	chr2:24228129:G:C
24228641	chr2:24228641:C:T
24228665	chr2:24228665:T:C
24229017	chr2:24229017:G:A
24229043	chr2:24229043:GCAACTAACAGGAAAGCCTCAAAGTGTAAAATAAAAAAA:G
24229311	chr2:24229311:G:A
24229953	chr2:24229953:G:A
24230179	chr2:24230179:C:T
24230249	chr2:24230249:C:T
24230315	chr2:24230315:C:T
24230668	chr2:24230668:C:T
24230697	chr2:24230697:G:A
24231397	chr2:24231397:A:T
24232147	chr2:24232147:T:G
24232961	chr2:24232961:A:G
24233672	chr2:24233672:T:C
24233784	chr2:24233784:G:A
24234119	chr2:24234119:C:A
24235649	chr2:24235649:G:A
24236042	chr2:24236042:G:C
24236120	chr2:24236120:G:GGATA
24236306	chr2:24236306:G:A
24236326	chr2:24236326:T:C
24236349	chr2:24236349:G:A
24237308	chr2:24237308:A:G
24237403	chr2:24237403:A:G
24237423	chr2:24237423:TAGG:T
24237450	chr2:24237450:A:G
24237554	chr2:24237554:C:T
24237628	chr2:24237628:G:A
24237697	chr2:24237697:A:G
24237963	chr2:24237963:C:T
24238067	chr2:24238067:G:T
24240046	chr2:24240046:G:C
24240529	chr2:24240529:T:G
24241721	chr2:24241721:G:C
24241793	chr2:24241793:A:G
24242373	chr2:24242373:A:T
24242557	chr2:24242557:T:C
24243273	chr2:24243273:C:G
24244029	chr2:24244029:G:A
24244141	chr2:24244141:T:C
24245066	chr2:24245066:T:C
24245322	chr2:24245322:A:T
24245328	chr2:24245328:T:C
24246546	chr2:24246546:T:A
24246723	chr2:24246723:T:G
24247327	chr2:24247327:T:C
24248378	chr2:24248378:C:T
24248605	chr2:24248605:T:C
24248799	chr2:24248799:A:C
24249198	chr2:24249198:C:T
24249261	chr2:24249261:C:T
24250049	chr2:24250049:T:C
24250151	chr2:24250151:T:C
24250587	chr2:24250587:T:C
24251019	chr2:24251019:G:A
24251093	chr2:24251093:G:A
24251295	chr2:24251295:A:G
24251984	chr2:24251984:G:A
24253249	chr2:24253249:G:C
24253288	chr2:24253288:C:T
24253336	chr2:24253336:CAAGG:C
24253520	chr2:24253520:T:C
24254185	chr2:24254185:C:T
24254971	chr2:24254971:T:C
24255543	chr2:24255543:G:A
24256389	chr2:24256389:A:G
24257426	chr2:24257426:T:C
24258684	chr2:24258684:C:T
24259509	chr2:24259509:A:G
24259659	chr2:24259659:T:C
24259834	chr2:24259834:T:C
24259957	chr2:24259957:T:G
24260865	chr2:24260865:T:C
24261662	chr2:24261662:A:G
24261830	chr2:24261830:A:G
24261971	chr2:24261971:GCATT:G
24262349	chr2:24262349:A:G
24262582	chr2:24262582:A:G
24262893	chr2:24262893:C:A
24264374	chr2:24264374:G:A
24264469	chr2:24264469:G:A
24265490	chr2:24265490:A:G
24265756	chr2:24265756:C:T
24265981	chr2:24265981:A:C
24266185	chr2:24266185:A:T
24266745	chr2:24266745:A:G
24267021	chr2:24267021:C:T
24267100	chr2:24267100:G:A
24267227	chr2:24267227:G:A
24267544	chr2:24267544:C:T
24268304	chr2:24268304:T:C
24268553	chr2:24268553:G:A
24268867	chr2:24268867:C:T
24271058	chr2:24271058:G:A
24272119	chr2:24272119:A:C
24272731	chr2:24272731:A:G
24272811	chr2:24272811:G:A
24273285	chr2:24273285:A:T
24273408	chr2:24273408:G:A
24273662	chr2:24273662:G:A
24273675	chr2:24273675:G:GC
24273767	chr2:24273767:G:A
24273911	chr2:24273911:T:A
24274027	chr2:24274027:C:T
24274056	chr2:24274056:G:A
24274071	chr2:24274071:C:T
24274872	chr2:24274872:T:G
24275214	chr2:24275214:C:T
24275443	chr2:24275443:TA:T
24275475	chr2:24275475:T:C
24275805	chr2:24275805:C:T
24275970	chr2:24275970:T:G
24277106	chr2:24277106:G:A
24278210	chr2:24278210:C:T
24278325	chr2:24278325:A:G
24279035	chr2:24279035:C:T
24279108	chr2:24279108:T:C
24279436	chr2:24279436:A:G
24279437	chr2:24279437:G:A
24279685	chr2:24279685:G:T
24280896	chr2:24280896:A:G
24281025	chr2:24281025:G:A
24282013	chr2:24282013:GA:G
24283306	chr2:24283306:C:A
24283312	chr2:24283312:C:G
24284485	chr2:24284485:C:A
24285042	chr2:24285042:G:A
24285892	chr2:24285892:T:C
24286501	chr2:24286501:T:C
24286629	chr2:24286629:T:A
24287134	chr2:24287134:C:T
24288622	chr2:24288622:C:G
24288825	chr2:24288825:C:CT
24289441	chr2:24289441:T:C
24289624	chr2:24289624:T:G
24289773	chr2:24289773:T:C
24289897	chr2:24289897:G:T
24291972	chr2:24291972:A:G
24292127	chr2:24292127:T:C
24292154	chr2:24292154:G:A
24292277	chr2:24292277:A:G
24292420	chr2:24292420:TG:T
24292742	chr2:24292742:C:T
24293281	chr2:24293281:G:A
24293993	chr2:24293993:G:A
24294755	chr2:24294755:A:T
24294845	chr2:24294845:C:T
24295400	chr2:24295400:G:A
24295927	chr2:24295927:C:T
24297529	chr2:24297529:GTCTTTTTAATAGTAGAATCTTTTTTTTTCCA:G
24297628	chr2:24297628:G:A
24298239	chr2:24298239:C:A
24298561	chr2:24298561:G:C
24298592	chr2:24298592:G:A
24298624	chr2:24298624:C:T
24298897	chr2:24298897:C:T
24299814	chr2:24299814:C:A
24300690	chr2:24300690:G:C
24300732	chr2:24300732:T:G
24300933	chr2:24300933:T:A
24301856	chr2:24301856:A:G
24302173	chr2:24302173:T:C
24302961	chr2:24302961:G:A
24303234	chr2:24303234:T:C
24304507	chr2:24304507:C:T
24305245	chr2:24305245:T:C
24305297	chr2:24305297:A:G
24305928	chr2:24305928:T:G
24306090	chr2:24306090:T:A
24306714	chr2:24306714:C:T
24306742	chr2:24306742:C:T
24307439	chr2:24307439:A:G
24307565	chr2:24307565:C:T
24307578	chr2:24307578:C:G
24308650	chr2:24308650:T:C
24312423	chr2:24312423:G:A
24312433	chr2:24312433:G:A
24312492	chr2:24312492:C:T
24312501	chr2:24312501:A:C
24313251	chr2:24313251:T:C
24314012	chr2:24314012:G:A
24315357	chr2:24315357:T:C
24316141	chr2:24316141:G:A
24316299	chr2:24316299:T:A
24316524	chr2:24316524:A:G
24317098	chr2:24317098:T:C
24317462	chr2:24317462:T:C
24317722	chr2:24317722:T:C
24317763	chr2:24317763:A:C
24317993	chr2:24317993:T:C
24318188	chr2:24318188:C:T
24318296	chr2:24318296:C:T
24318692	chr2:24318692:A:G
24319741	chr2:24319741:G:A
24320658	chr2:24320658:G:T
24320949	chr2:24320949:G:A
24321033	chr2:24321033:C:T
24321674	chr2:24321674:G:C
24322219	chr2:24322219:T:C
24322251	chr2:24322251:G:A
24322715	chr2:24322715:A:G
24323350	chr2:24323350:A:G
24323673	chr2:24323673:C:T
24323951	chr2:24323951:G:A
24324105	chr2:24324105:G:A
24324219	chr2:24324219:G:A
24324305	chr2:24324305:C:A
24324667	chr2:24324667:A:G
24324767	chr2:24324767:T:C
24324873	chr2:24324873:A:G
24325651	chr2:24325651:T:G
24325987	chr2:24325987:G:A
24326193	chr2:24326193:A:T
24326608	chr2:24326608:G:A
24327460	chr2:24327460:G:A
24327558	chr2:24327558:A:G
24329409	chr2:24329409:A:G
24329567	chr2:24329567:C:T
24329988	chr2:24329988:A:G
24330203	chr2:24330203:T:C
24330323	chr2:24330323:C:T
24331071	chr2:24331071:T:C
24333256	chr2:24333256:C:G
24334273	chr2:24334273:G:A
24334534	chr2:24334534:G:A
24334757	chr2:24334757:T:C
24334830	chr2:24334830:G:A
24335122	chr2:24335122:T:G
24335306	chr2:24335306:C:A
24335356	chr2:24335356:A:T
24335373	chr2:24335373:C:T
24335389	chr2:24335389:G:A
24335694	chr2:24335694:CA:C
24336339	chr2:24336339:A:C
24337874	chr2:24337874:C:G
24338668	chr2:24338668:T:C
24339305	chr2:24339305:TACAAAAAAC:T
24339816	chr2:24339816:T:C
24339830	chr2:24339830:T:C
24340128	chr2:24340128:T:C
24340172	chr2:24340172:A:G
24340210	chr2:24340210:G:A
24340253	chr2:24340253:G:A
24340753	chr2:24340753:C:A
24340777	chr2:24340777:A:G
24341364	chr2:24341364:G:C
24341445	chr2:24341445:A:G
24342160	chr2:24342160:A:G
24342205	chr2:24342205:A:G
24342490	chr2:24342490:G:C
24343621	chr2:24343621:G:C
24343924	chr2:24343924:G:A
24344070	chr2:24344070:G:C
24344421	chr2:24344421:C:T
24344449	chr2:24344449:G:T
24344843	chr2:24344843:G:A
24345033	chr2:24345033:C:T
24345517	chr2:24345517:G:A
24345697	chr2:24345697:C:T
24346377	chr2:24346377:A:C
24346414	chr2:24346414:A:C
24346481	chr2:24346481:A:T
24346695	chr2:24346695:C:T
24346697	chr2:24346697:C:T
24346792	chr2:24346792:T:C
24346944	chr2:24346944:G:A
24347152	chr2:24347152:C:T
24347182	chr2:24347182:T:A
24347377	chr2:24347377:T:C
24347489	chr2:24347489:C:T
24347725	chr2:24347725:TTC:T
24347826	chr2:24347826:C:T
24348285	chr2:24348285:C:T
24348616	chr2:24348616:CA:C
24348620	chr2:24348620:G:A
24348991	chr2:24348991:T:C
24349119	chr2:24349119:C:A
24349677	chr2:24349677:G:A
24349786	chr2:24349786:G:T
24350447	chr2:24350447:T:A
24350457	chr2:24350457:G:A
24350695	chr2:24350695:T:C
24351077	chr2:24351077:T:C
24351160	chr2:24351160:T:C
24351681	chr2:24351681:A:C
24353371	chr2:24353371:C:T
24353545	chr2:24353545:G:A
24353782	chr2:24353782:T:C
24354364	chr2:24354364:A:T
24354845	chr2:24354845:T:C
24355248	chr2:24355248:T:C
24355905	chr2:24355905:T:A
24355931	chr2:24355931:A:G
24356428	chr2:24356428:A:T
24356609	chr2:24356609:C:G
24356835	chr2:24356835:G:A
24357804	chr2:24357804:T:C
24358060	chr2:24358060:C:T
24358378	chr2:24358378:A:G
24358660	chr2:24358660:T:C
24359476	chr2:24359476:C:T
24359516	chr2:24359516:A:G
24359570	chr2:24359570:A:G
24359757	chr2:24359757:G:A
24359900	chr2:24359900:C:T
24360053	chr2:24360053:C:G
24360060	chr2:24360060:A:G
24360239	chr2:24360239:G:A
24360329	chr2:24360329:T:A
24360529	chr2:24360529:C:T
24360606	chr2:24360606:C:T
24360850	chr2:24360850:G:C
24360992	chr2:24360992:G:A
24361149	chr2:24361149:C:G
24361353	chr2:24361353:C:T
24361649	chr2:24361649:A:G
24362048	chr2:24362048:C:T
24362777	chr2:24362777:T:C
24362819	chr2:24362819:T:C
24362951	chr2:24362951:G:A
24363235	chr2:24363235:G:A
24363280	chr2:24363280:G:A
24363409	chr2:24363409:T:C
24363982	chr2:24363982:T:C
24364331	chr2:24364331:G:A
24364358	chr2:24364358:A:G
24364478	chr2:24364478:C:T
24364556	chr2:24364556:G:C
24364557	chr2:24364557:G:A
24364702	chr2:24364702:A:G
24364783	chr2:24364783:T:C
24364970	chr2:24364970:C:T
24365387	chr2:24365387:C:T
24365436	chr2:24365436:A:G
24365471	chr2:24365471:T:C
24365938	chr2:24365938:G:A
24365991	chr2:24365991:G:A
24366062	chr2:24366062:C:T
24366140	chr2:24366140:C:T
24366166	chr2:24366166:G:A
24366224	chr2:24366224:T:G
24366231	chr2:24366231:T:G
24366253	chr2:24366253:C:T
24366294	chr2:24366294:T:C
24366490	chr2:24366490:T:C
24366591	chr2:24366591:A:G
24366599	chr2:24366599:A:G
24366659	chr2:24366659:G:A
24366778	chr2:24366778:G:T
24366793	chr2:24366793:C:A
24366849	chr2:24366849:G:A
24366857	chr2:24366857:A:T
24366939	chr2:24366939:C:T
24367149	chr2:24367149:A:C
24367306	chr2:24367306:C:T
24367343	chr2:24367343:G:T
24367469	chr2:24367469:T:C
24367481	chr2:24367481:A:G
24367511	chr2:24367511:G:A
24367552	chr2:24367552:A:G
24367607	chr2:24367607:C:T
24367611	chr2:24367611:C:T
24367655	chr2:24367655:G:C
24367800	chr2:24367800:G:A
24367855	chr2:24367855:A:G
24367909	chr2:24367909:T:TA
24368033	chr2:24368033:A:G
24368039	chr2:24368039:C:T
24368250	chr2:24368250:G:C
24369206	chr2:24369206:C:T
24369260	chr2:24369260:G:A
24369422	chr2:24369422:C:T
24369445	chr2:24369445:G:A
24369468	chr2:24369468:A:T
24369680	chr2:24369680:T:C
24369811	chr2:24369811:C:T
24369861	chr2:24369861:G:A
24369984	chr2:24369984:T:C
24369994	chr2:24369994:G:A
24370183	chr2:24370183:G:T
24370237	chr2:24370237:A:G
24370276	chr2:24370276:T:C
24370293	chr2:24370293:G:A
24370398	chr2:24370398:T:C
24370468	chr2:24370468:T:C
24370554	chr2:24370554:T:C
24371026	chr2:24371026:G:A
24371079	chr2:24371079:G:A
24371129	chr2:24371129:CA:C
24371380	chr2:24371380:A:G
24371405	chr2:24371405:T:C
24371509	chr2:24371509:T:C
24371828	chr2:24371828:T:C
24371829	chr2:24371829:G:C
24372062	chr2:24372062:T:C
24372088	chr2:24372088:G:A
24372255	chr2:24372255:G:A
24372459	chr2:24372459:A:G
24372550	chr2:24372550:T:C
24372768	chr2:24372768:A:G
24372834	chr2:24372834:G:A
24372886	chr2:24372886:C:T
24372901	chr2:24372901:C:T
24373196	chr2:24373196:A:T
24373220	chr2:24373220:G:T
24373369	chr2:24373369:A:C
24373567	chr2:24373567:C:T
24373619	chr2:24373619:G:A
24373765	chr2:24373765:TC:T
24373914	chr2:24373914:A:G
24373965	chr2:24373965:C:T
24374043	chr2:24374043:T:C
24374168	chr2:24374168:A:T
24374332	chr2:24374332:G:A
24374443	chr2:24374443:C:T
24374753	chr2:24374753:C:G
24374770	chr2:24374770:T:C
24375091	chr2:24375091:TC:T
24375114	chr2:24375114:C:A
24375341	chr2:24375341:C:T
24375410	chr2:24375410:A:G
24375789	chr2:24375789:C:T
24376168	chr2:24376168:G:A
24376841	chr2:24376841:A:G
24377115	chr2:24377115:T:C
24377122	chr2:24377122:T:C
24377125	chr2:24377125:T:C
24377205	chr2:24377205:G:A
24377290	chr2:24377290:G:A
24377320	chr2:24377320:C:T
24377416	chr2:24377416:C:T
24378131	chr2:24378131:GA:G
24378195	chr2:24378195:T:C
24378267	chr2:24378267:T:C
24378696	chr2:24378696:C:T
24379295	chr2:24379295:G:A
24379425	chr2:24379425:G:A
24379570	chr2:24379570:A:G
24380169	chr2:24380169:G:T
24380541	chr2:24380541:A:AG
24381716	chr2:24381716:C:T
24381993	chr2:24381993:C:A
24382163	chr2:24382163:G:A
24382194	chr2:24382194:C:T
24383183	chr2:24383183:A:C
24383300	chr2:24383300:A:T
24384430	chr2:24384430:C:T
24384875	chr2:24384875:T:A
24385054	chr2:24385054:C:T
24385205	chr2:24385205:G:A
24385333	chr2:24385333:T:C
24385483	chr2:24385483:A:G
24386001	chr2:24386001:G:A
24386674	chr2:24386674:C:T
24387523	chr2:24387523:C:A
24387621	chr2:24387621:A:G
24387871	chr2:24387871:CT:C
24387919	chr2:24387919:A:T
24388621	chr2:24388621:G:A
24388683	chr2:24388683:A:G
24388692	chr2:24388692:GGA:G
24388778	chr2:24388778:G:A
24390619	chr2:24390619:CTGTT:C
24392085	chr2:24392085:A:G
24392193	chr2:24392193:G:A
24392198	chr2:24392198:C:T
24392841	chr2:24392841:A:G
24392923	chr2:24392923:G:A
24394333	chr2:24394333:ACTT:A
24395320	chr2:24395320:C:A
24395868	chr2:24395868:G:A
24395921	chr2:24395921:C:T
24396092	chr2:24396092:G:A
24396719	chr2:24396719:ACTTTATGGAATTCCATAC:A
24397014	chr2:24397014:A:G
24398113	chr2:24398113:T:C
24398753	chr2:24398753:C:T
24398790	chr2:24398790:G:A
24398993	chr2:24398993:AG:A
24399813	chr2:24399813:C:T
24399924	chr2:24399924:G:A
24400272	chr2:24400272:G:A
24400364	chr2:24400364:C:T
24401313	chr2:24401313:C:T
24401705	chr2:24401705:A:C
24402807	chr2:24402807:C:G
24402950	chr2:24402950:T:C
24403077	chr2:24403077:G:A
24403424	chr2:24403424:GTGGCAGGAC:G
24403693	chr2:24403693:A:G
24403744	chr2:24403744:G:A
24403926	chr2:24403926:A:G
24403970	chr2:24403970:T:C
24405455	chr2:24405455:C:T
24405461	chr2:24405461:C:T
24405691	chr2:24405691:G:C
24406170	chr2:24406170:G:A
24406262	chr2:24406262:A:G
24406604	chr2:24406604:A:G
24406673	chr2:24406673:T:C
24406708	chr2:24406708:G:A
24406790	chr2:24406790:T:TTTTTG
24407047	chr2:24407047:C:T
24408206	chr2:24408206:G:A
24408394	chr2:24408394:A:G
24408456	chr2:24408456:T:C
24408854	chr2:24408854:C:T
24409253	chr2:24409253:T:G
24409999	chr2:24409999:A:G
24410424	chr2:24410424:A:T
24410584	chr2:24410584:A:G
24412099	chr2:24412099:T:A
24412224	chr2:24412224:G:T
24412335	chr2:24412335:A:C
24414291	chr2:24414291:T:G
24414303	chr2:24414303:C:T
24414803	chr2:24414803:GT:G
24414854	chr2:24414854:T:C
24415238	chr2:24415238:C:T
24415387	chr2:24415387:C:A
24415531	chr2:24415531:G:A
24416316	chr2:24416316:T:C
24416612	chr2:24416612:A:C
24418143	chr2:24418143:A:T
24419006	chr2:24419006:G:A
24419101	chr2:24419101:G:T
24419520	chr2:24419520:G:A
24419666	chr2:24419666:G:C
24420128	chr2:24420128:A:G
24420287	chr2:24420287:A:G
24420422	chr2:24420422:C:T
24420502	chr2:24420502:A:G
24420658	chr2:24420658:T:G
24420965	chr2:24420965:A:G
24421096	chr2:24421096:A:C
24421242	chr2:24421242:C:T
24421328	chr2:24421328:C:T
24421795	chr2:24421795:A:G
24422325	chr2:24422325:C:T
24423344	chr2:24423344:G:A
24423430	chr2:24423430:G:A
24423509	chr2:24423509:T:C
24424303	chr2:24424303:A:G
24424527	chr2:24424527:C:T
24424651	chr2:24424651:A:G
24424738	chr2:24424738:GA:G
24425112	chr2:24425112:C:T
24425757	chr2:24425757:G:A
24425973	chr2:24425973:A:T
24426203	chr2:24426203:T:C
24426752	chr2:24426752:G:A
24426803	chr2:24426803:T:C
24427124	chr2:24427124:CT:C
24427394	chr2:24427394:C:T
24427690	chr2:24427690:C:T
24427701	chr2:24427701:C:T
24427721	chr2:24427721:T:C
24427742	chr2:24427742:C:T
24427779	chr2:24427779:C:T
24427876	chr2:24427876:C:T
24428006	chr2:24428006:C:A
24428248	chr2:24428248:T:C
24428250	chr2:24428250:G:A
24428423	chr2:24428423:A:G
24428472	chr2:24428472:C:T
24428799	chr2:24428799:C:T
24428950	chr2:24428950:A:G
24428963	chr2:24428963:A:G
24428996	chr2:24428996:G:A
24429595	chr2:24429595:T:C
24430027	chr2:24430027:C:A
24430689	chr2:24430689:G:A
24430736	chr2:24430736:C:A
24430983	chr2:24430983:G:A
24431035	chr2:24431035:T:C
24431346	chr2:24431346:T:C
24431402	chr2:24431402:C:T
24431460	chr2:24431460:T:C
24431469	chr2:24431469:T:C
24431492	chr2:24431492:A:G
24431632	chr2:24431632:A:C
24431689	chr2:24431689:C:T
24431831	chr2:24431831:T:C
24431860	chr2:24431860:A:G
24431913	chr2:24431913:A:G
24432474	chr2:24432474:C:T
24432856	chr2:24432856:T:G
24432942	chr2:24432942:C:T
24433380	chr2:24433380:C:T
24433434	chr2:24433434:A:G
24433848	chr2:24433848:C:A
24434290	chr2:24434290:A:G
24434956	chr2:24434956:G:C
24435293	chr2:24435293:G:A
24435500	chr2:24435500:G:T
24435729	chr2:24435729:T:G
24435925	chr2:24435925:G:A
24436385	chr2:24436385:G:A
24436753	chr2:24436753:C:T
24437301	chr2:24437301:A:T
24437614	chr2:24437614:G:T
24437711	chr2:24437711:G:A
24437739	chr2:24437739:C:T
24437758	chr2:24437758:C:T
24437797	chr2:24437797:G:A
24438264	chr2:24438264:T:C
24438343	chr2:24438343:G:A
24438351	chr2:24438351:A:G
24439155	chr2:24439155:G:A
24439377	chr2:24439377:T:C
24439633	chr2:24439633:A:G
24440325	chr2:24440325:T:C
24440343	chr2:24440343:GC:G
24440399	chr2:24440399:C:T
24440405	chr2:24440405:T:C
24440822	chr2:24440822:T:G
24440849	chr2:24440849:C:T
24441196	chr2:24441196:G:A
24441251	chr2:24441251:C:T
24441295	chr2:24441295:A:G
24441426	chr2:24441426:G:T
24441478	chr2:24441478:T:C
24441932	chr2:24441932:G:A
24442106	chr2:24442106:G:A
24442146	chr2:24442146:C:T
24442244	chr2:24442244:C:T
24442328	chr2:24442328:G:A
24442437	chr2:24442437:A:T
24442703	chr2:24442703:G:A
24442727	chr2:24442727:T:C
24442849	chr2:24442849:G:A
24442884	chr2:24442884:CT:C
24443338	chr2:24443338:C:T
24443348	chr2:24443348:A:G
24443606	chr2:24443606:C:T
24444638	chr2:24444638:T:C
24444666	chr2:24444666:C:G
24444766	chr2:24444766:C:T
24444825	chr2:24444825:C:T
24445129	chr2:24445129:G:A
24445179	chr2:24445179:A:G
24445590	chr2:24445590:C:T
24445780	chr2:24445780:A:G
24446243	chr2:24446243:A:G
24446302	chr2:24446302:C:A
24446368	chr2:24446368:T:C
24446725	chr2:24446725:C:T
24446996	chr2:24446996:C:G
24447485	chr2:24447485:C:T
24448232	chr2:24448232:A:G
24448959	chr2:24448959:C:T
24449229	chr2:24449229:T:C
24449409	chr2:24449409:G:A
24449749	chr2:24449749:ATTGT:A
24450054	chr2:24450054:A:G
24450182	chr2:24450182:C:T
24450184	chr2:24450184:T:C
24450573	chr2:24450573:G:A
24450638	chr2:24450638:A:G
24450692	chr2:24450692:T:A
24450727	chr2:24450727:T:C
24451115	chr2:24451115:A:G
24451129	chr2:24451129:G:A
```
