## Supplementary material for "Characterization of shared and ancestry-specific signals driving complex traits using multi-ancestry fine-mapping": susiex_nc3.cs80.snp

```
BP	SNP
27008277	chr2:27008277:G:A
27008298	chr2:27008298:G:A
27008891	chr2:27008891:C:T
27009115	chr2:27009115:T:C
27009639	chr2:27009639:C:A
27009702	chr2:27009702:G:A
27010320	chr2:27010320:G:A
27010599	chr2:27010599:T:C
27010921	chr2:27010921:T:C
27010944	chr2:27010944:T:C
27010991	chr2:27010991:T:C
27012176	chr2:27012176:A:G
27012967	chr2:27012967:G:T
27013816	chr2:27013816:T:C
27013843	chr2:27013843:G:T
27014241	chr2:27014241:C:T
27014499	chr2:27014499:A:T
27014746	chr2:27014746:A:G
27015092	chr2:27015092:A:G
27015181	chr2:27015181:T:C
27016487	chr2:27016487:C:A
27016509	chr2:27016509:T:C
27017081	chr2:27017081:G:T
27017106	chr2:27017106:A:T
27017248	chr2:27017248:T:C
27017536	chr2:27017536:C:T
27018357	chr2:27018357:G:A
27018788	chr2:27018788:T:G
27018899	chr2:27018899:A:T
27019893	chr2:27019893:C:T
27020133	chr2:27020133:C:T
27020496	chr2:27020496:A:G
27020788	chr2:27020788:G:A
27020998	chr2:27020998:T:G
27021138	chr2:27021138:G:A
27021584	chr2:27021584:C:T
27021876	chr2:27021876:C:T
27021931	chr2:27021931:T:C
27022607	chr2:27022607:T:C
27022761	chr2:27022761:T:C
27022925	chr2:27022925:G:A
27023154	chr2:27023154:T:C
27023417	chr2:27023417:C:T
27024964	chr2:27024964:T:C
27025168	chr2:27025168:A:G
27025832	chr2:27025832:A:G
27026377	chr2:27026377:A:G
27027302	chr2:27027302:C:T
27027735	chr2:27027735:A:G
27028433	chr2:27028433:A:G
27028443	chr2:27028443:CCAG:C
27028517	chr2:27028517:G:A
27028636	chr2:27028636:C:T
27028637	chr2:27028637:G:A
27028640	chr2:27028640:G:A
27028641	chr2:27028641:T:G
27029475	chr2:27029475:A:G
27029739	chr2:27029739:A:C
27031753	chr2:27031753:C:T
27031928	chr2:27031928:T:C
27032845	chr2:27032845:C:T
27034340	chr2:27034340:T:G
27035826	chr2:27035826:T:A
27035875	chr2:27035875:G:A
27036280	chr2:27036280:A:G
27036346	chr2:27036346:T:G
27036926	chr2:27036926:G:A
27037601	chr2:27037601:G:A
27037672	chr2:27037672:C:A
27038515	chr2:27038515:G:C
27038749	chr2:27038749:C:T
27039895	chr2:27039895:GGGA:G
27040254	chr2:27040254:T:C
27040547	chr2:27040547:G:A
27042240	chr2:27042240:A:G
27042386	chr2:27042386:A:G
27043169	chr2:27043169:T:C
27043439	chr2:27043439:G:A
27043563	chr2:27043563:A:G
27044405	chr2:27044405:G:C
27044639	chr2:27044639:T:C
27045304	chr2:27045304:T:G
27045487	chr2:27045487:G:A
27046008	chr2:27046008:G:A
27047191	chr2:27047191:C:T
27047443	chr2:27047443:G:A
27047605	chr2:27047605:C:A
27049473	chr2:27049473:TTATATC:T
27049644	chr2:27049644:C:G
27049850	chr2:27049850:G:A
27050260	chr2:27050260:C:T
27050281	chr2:27050281:G:A
27052776	chr2:27052776:A:G
27054140	chr2:27054140:C:T
27054406	chr2:27054406:G:A
27054444	chr2:27054444:TG:T
27054447	chr2:27054447:A:T
27054682	chr2:27054682:G:A
27055125	chr2:27055125:T:C
27056145	chr2:27056145:A:G
27057224	chr2:27057224:T:A
27057253	chr2:27057253:G:C
27057259	chr2:27057259:G:A
27057592	chr2:27057592:A:G
27058166	chr2:27058166:A:G
27058171	chr2:27058171:G:A
27058250	chr2:27058250:A:G
27058691	chr2:27058691:A:G
27059261	chr2:27059261:G:A
27059361	chr2:27059361:T:A
27059562	chr2:27059562:G:A
27059762	chr2:27059762:T:C
27060107	chr2:27060107:C:G
27060418	chr2:27060418:G:A
27062111	chr2:27062111:A:G
27062992	chr2:27062992:C:T
27063527	chr2:27063527:G:A
27063530	chr2:27063530:G:C
27063840	chr2:27063840:C:A
27063932	chr2:27063932:C:G
27064257	chr2:27064257:CCAA:C
27064472	chr2:27064472:T:C
27064741	chr2:27064741:T:C
27064899	chr2:27064899:G:A
27065438	chr2:27065438:G:A
27066047	chr2:27066047:C:T
27066809	chr2:27066809:G:A
27066977	chr2:27066977:G:A
27067098	chr2:27067098:A:C
27067230	chr2:27067230:T:C
27067657	chr2:27067657:A:G
27068193	chr2:27068193:A:G
27068793	chr2:27068793:G:A
27069783	chr2:27069783:T:C
27070173	chr2:27070173:C:T
27070282	chr2:27070282:G:T
27070393	chr2:27070393:C:G
27070854	chr2:27070854:C:G
27071114	chr2:27071114:G:A
27071206	chr2:27071206:T:C
27071937	chr2:27071937:A:G
27072216	chr2:27072216:C:G
27072299	chr2:27072299:A:C
27072543	chr2:27072543:CA:C
27072860	chr2:27072860:CA:C
27073017	chr2:27073017:C:T
27073282	chr2:27073282:A:G
27074456	chr2:27074456:C:G
27074664	chr2:27074664:C:G
27074846	chr2:27074846:G:C
27074889	chr2:27074889:G:A
27075617	chr2:27075617:T:C
27076791	chr2:27076791:C:T
27077125	chr2:27077125:G:C
27078536	chr2:27078536:G:T
27078850	chr2:27078850:G:C
27079013	chr2:27079013:C:T
27079297	chr2:27079297:T:C
27079693	chr2:27079693:G:A
27080194	chr2:27080194:C:G
27081037	chr2:27081037:A:T
27081117	chr2:27081117:G:A
27081676	chr2:27081676:G:A
27081683	chr2:27081683:A:G
27083178	chr2:27083178:A:G
27085291	chr2:27085291:G:A
27086240	chr2:27086240:AC:A
27086547	chr2:27086547:G:A
27086791	chr2:27086791:A:C
27086811	chr2:27086811:T:G
27087377	chr2:27087377:G:A
27087525	chr2:27087525:G:A
27088033	chr2:27088033:A:T
27088285	chr2:27088285:G:A
27089121	chr2:27089121:G:A
27089297	chr2:27089297:C:CAG
27089403	chr2:27089403:C:G
27089564	chr2:27089564:G:A
27089751	chr2:27089751:G:A
27089902	chr2:27089902:G:T
27090014	chr2:27090014:A:G
27090022	chr2:27090022:T:G
27090083	chr2:27090083:G:A
27090609	chr2:27090609:C:T
27090635	chr2:27090635:A:G
27090785	chr2:27090785:G:T
27091221	chr2:27091221:C:T
27091840	chr2:27091840:T:C
27092014	chr2:27092014:G:A
27092107	chr2:27092107:A:T
27092153	chr2:27092153:G:A
27092384	chr2:27092384:G:A
27092398	chr2:27092398:C:T
27092574	chr2:27092574:G:A
27092689	chr2:27092689:T:C
27092766	chr2:27092766:T:C
27092846	chr2:27092846:C:T
27094023	chr2:27094023:C:A
27094472	chr2:27094472:A:G
27095414	chr2:27095414:A:C
27096167	chr2:27096167:G:A
27096369	chr2:27096369:G:C
27096958	chr2:27096958:A:G
27096978	chr2:27096978:T:C
27097667	chr2:27097667:CCT:C
27097799	chr2:27097799:A:C
27097835	chr2:27097835:C:T
27097974	chr2:27097974:T:C
27098338	chr2:27098338:T:G
27098356	chr2:27098356:T:C
27098453	chr2:27098453:A:G
27098739	chr2:27098739:C:T
27099019	chr2:27099019:A:G
27099137	chr2:27099137:C:T
27099335	chr2:27099335:G:A
27099829	chr2:27099829:G:A
27100330	chr2:27100330:T:C
27100504	chr2:27100504:T:C
27100600	chr2:27100600:A:C
27100758	chr2:27100758:G:A
27100759	chr2:27100759:T:G
27101095	chr2:27101095:T:G
27101125	chr2:27101125:C:T
27101801	chr2:27101801:C:T
27101883	chr2:27101883:G:T
27102256	chr2:27102256:C:T
27102273	chr2:27102273:G:A
27102969	chr2:27102969:T:A
27103199	chr2:27103199:G:A
27103518	chr2:27103518:A:G
27103720	chr2:27103720:C:A
27103737	chr2:27103737:C:T
27103852	chr2:27103852:G:A
27103876	chr2:27103876:G:A
27104501	chr2:27104501:T:C
27104889	chr2:27104889:G:A
27105238	chr2:27105238:C:T
27105685	chr2:27105685:T:G
27106095	chr2:27106095:G:A
27106522	chr2:27106522:A:C
27106575	chr2:27106575:C:T
27106655	chr2:27106655:G:A
27107967	chr2:27107967:T:G
27108646	chr2:27108646:AC:A
27108659	chr2:27108659:T:C
27109298	chr2:27109298:A:G
27109417	chr2:27109417:A:G
27109567	chr2:27109567:G:A
27110691	chr2:27110691:C:T
27110904	chr2:27110904:T:C
27111097	chr2:27111097:A:G
27111471	chr2:27111471:G:A
27111549	chr2:27111549:C:T
27111733	chr2:27111733:GGGCCGGCGGGGCC:G
27111748	chr2:27111748:G:A
27111937	chr2:27111937:G:T
27112029	chr2:27112029:G:A
27112032	chr2:27112032:G:T
27112718	chr2:27112718:T:C
27113109	chr2:27113109:CAG:C
27113389	chr2:27113389:A:G
27113508	chr2:27113508:T:C
27113564	chr2:27113564:A:C
27113635	chr2:27113635:C:T
27113658	chr2:27113658:T:C
27113854	chr2:27113854:C:T
27113959	chr2:27113959:C:A
27114770	chr2:27114770:AG:A
27115119	chr2:27115119:T:G
27115163	chr2:27115163:A:AG
27115255	chr2:27115255:C:T
27115422	chr2:27115422:T:C
27115714	chr2:27115714:C:T
27116526	chr2:27116526:A:G
27116540	chr2:27116540:A:G
27116673	chr2:27116673:G:A
27117639	chr2:27117639:G:A
27117951	chr2:27117951:T:C
27118171	chr2:27118171:T:C
27118195	chr2:27118195:A:T
27118829	chr2:27118829:G:A
27119271	chr2:27119271:A:G
27119442	chr2:27119442:A:G
27119502	chr2:27119502:A:G
27120026	chr2:27120026:C:T
27120027	chr2:27120027:G:A
27120193	chr2:27120193:A:G
27120281	chr2:27120281:A:C
27120804	chr2:27120804:C:A
27121658	chr2:27121658:G:A
27121799	chr2:27121799:A:G
27122402	chr2:27122402:C:G
27122616	chr2:27122616:G:A
27122913	chr2:27122913:G:A
27123817	chr2:27123817:C:T
27124426	chr2:27124426:A:G
27124502	chr2:27124502:A:G
27124977	chr2:27124977:C:T
27125330	chr2:27125330:C:T
27125382	chr2:27125382:G:A
27125676	chr2:27125676:A:G
27125819	chr2:27125819:T:C
27125832	chr2:27125832:C:T
27126352	chr2:27126352:C:T
27126385	chr2:27126385:G:A
27126426	chr2:27126426:G:A
27126632	chr2:27126632:G:T
27126794	chr2:27126794:G:A
27126845	chr2:27126845:T:C
27127326	chr2:27127326:G:A
27128487	chr2:27128487:C:A
27130471	chr2:27130471:C:T
27131111	chr2:27131111:T:TA
27131168	chr2:27131168:T:C
27131305	chr2:27131305:C:A
27131438	chr2:27131438:C:T
27131504	chr2:27131504:A:G
27131551	chr2:27131551:C:T
27131819	chr2:27131819:C:T
27132103	chr2:27132103:C:T
27132586	chr2:27132586:A:C
27133031	chr2:27133031:A:G
27133410	chr2:27133410:T:C
27133544	chr2:27133544:C:T
27134061	chr2:27134061:G:C
27134170	chr2:27134170:C:T
27134229	chr2:27134229:C:T
27134751	chr2:27134751:C:T
27135742	chr2:27135742:C:T
27136049	chr2:27136049:C:A
27136359	chr2:27136359:C:A
27136537	chr2:27136537:T:G
27136601	chr2:27136601:C:T
27136939	chr2:27136939:CA:C
27136965	chr2:27136965:GA:G
27137019	chr2:27137019:C:T
27137554	chr2:27137554:C:T
27137988	chr2:27137988:G:T
27138180	chr2:27138180:C:T
27138201	chr2:27138201:G:A
27138378	chr2:27138378:C:T
27138550	chr2:27138550:G:T
27138678	chr2:27138678:G:A
27138720	chr2:27138720:A:C
27139079	chr2:27139079:G:A
27139464	chr2:27139464:C:T
27139503	chr2:27139503:A:G
27140243	chr2:27140243:C:T
27142078	chr2:27142078:A:G
27142166	chr2:27142166:T:G
27142400	chr2:27142400:G:T
27142467	chr2:27142467:C:T
27142711	chr2:27142711:G:A
27142747	chr2:27142747:A:G
27142763	chr2:27142763:T:C
27143475	chr2:27143475:T:A
27145435	chr2:27145435:G:A
27145623	chr2:27145623:G:A
27145713	chr2:27145713:G:A
27145720	chr2:27145720:T:C
27146272	chr2:27146272:G:T
27146488	chr2:27146488:T:C
27146516	chr2:27146516:T:C
27146541	chr2:27146541:C:T
27146553	chr2:27146553:C:T
27146922	chr2:27146922:C:T
27147286	chr2:27147286:C:G
27147294	chr2:27147294:T:C
27147336	chr2:27147336:T:C
27147598	chr2:27147598:T:C
27147662	chr2:27147662:C:T
27147737	chr2:27147737:G:C
27147832	chr2:27147832:A:T
27147883	chr2:27147883:G:A
27148074	chr2:27148074:C:T
27148102	chr2:27148102:T:C
27148335	chr2:27148335:A:G
27149404	chr2:27149404:G:A
27149551	chr2:27149551:G:T
27150802	chr2:27150802:T:C
27150875	chr2:27150875:C:T
27151141	chr2:27151141:G:A
27151395	chr2:27151395:C:T
27151551	chr2:27151551:C:A
27152324	chr2:27152324:A:T
27153273	chr2:27153273:C:T
27154086	chr2:27154086:C:T
27154127	chr2:27154127:A:G
27154837	chr2:27154837:G:A
27155793	chr2:27155793:G:A
27155869	chr2:27155869:T:C
27155990	chr2:27155990:T:C
27156394	chr2:27156394:T:C
27156478	chr2:27156478:C:T
27156503	chr2:27156503:G:A
27156698	chr2:27156698:T:A
27156699	chr2:27156699:C:T
27157655	chr2:27157655:G:A
27158245	chr2:27158245:TAATC:T
27158403	chr2:27158403:G:A
27158616	chr2:27158616:T:C
27159800	chr2:27159800:A:T
27159868	chr2:27159868:G:A
27159959	chr2:27159959:G:A
27160075	chr2:27160075:G:A
27160258	chr2:27160258:A:G
27160408	chr2:27160408:C:A
27161070	chr2:27161070:T:C
27161153	chr2:27161153:C:T
27161312	chr2:27161312:CA:C
27161333	chr2:27161333:T:G
27161590	chr2:27161590:C:T
27161711	chr2:27161711:A:G
27161883	chr2:27161883:T:C
27162152	chr2:27162152:A:G
27162407	chr2:27162407:T:C
27162500	chr2:27162500:T:C
27162853	chr2:27162853:GCCTTACAGGGTTT:G
27163012	chr2:27163012:G:C
27163219	chr2:27163219:T:C
27163385	chr2:27163385:G:A
27163808	chr2:27163808:C:T
27163864	chr2:27163864:C:T
27163931	chr2:27163931:T:C
27164875	chr2:27164875:A:T
27165085	chr2:27165085:G:A
27165579	chr2:27165579:G:A
27165605	chr2:27165605:G:A
27165629	chr2:27165629:A:G
27166015	chr2:27166015:A:G
27166327	chr2:27166327:A:G
27166665	chr2:27166665:GA:G
27166766	chr2:27166766:A:G
27166817	chr2:27166817:G:A
27167245	chr2:27167245:C:T
27167301	chr2:27167301:A:G
27167485	chr2:27167485:T:G
27167500	chr2:27167500:T:A
27167505	chr2:27167505:T:C
27167556	chr2:27167556:C:T
27167776	chr2:27167776:T:A
27167844	chr2:27167844:C:T
27168391	chr2:27168391:G:T
27168531	chr2:27168531:G:A
27168743	chr2:27168743:G:A
27168805	chr2:27168805:C:T
27169074	chr2:27169074:G:A
27169866	chr2:27169866:A:G
27170162	chr2:27170162:A:G
27170222	chr2:27170222:C:T
27170340	chr2:27170340:A:G
27171582	chr2:27171582:C:T
27171664	chr2:27171664:G:A
27171711	chr2:27171711:CAT:C
27171781	chr2:27171781:A:G
27171912	chr2:27171912:C:T
27172368	chr2:27172368:C:T
27172898	chr2:27172898:T:G
27173179	chr2:27173179:C:A
27173249	chr2:27173249:C:A
27173327	chr2:27173327:T:C
27173613	chr2:27173613:A:T
27174568	chr2:27174568:G:A
27174732	chr2:27174732:G:A
27174901	chr2:27174901:C:T
27175386	chr2:27175386:C:T
27175729	chr2:27175729:C:T
27175802	chr2:27175802:C:T
27175923	chr2:27175923:A:G
27176156	chr2:27176156:AACAG:A
27176260	chr2:27176260:A:T
27176426	chr2:27176426:C:T
27176882	chr2:27176882:G:C
27177427	chr2:27177427:C:T
27177428	chr2:27177428:A:G
27177742	chr2:27177742:G:A
27177982	chr2:27177982:C:A
27178392	chr2:27178392:C:T
27178563	chr2:27178563:C:T
27178825	chr2:27178825:GC:G
27178877	chr2:27178877:T:A
27178896	chr2:27178896:T:C
27179489	chr2:27179489:C:A
27179552	chr2:27179552:G:A
27180954	chr2:27180954:A:G
27181588	chr2:27181588:C:A
27181917	chr2:27181917:G:A
27181953	chr2:27181953:G:C
27181978	chr2:27181978:C:A
27183687	chr2:27183687:A:G
27183769	chr2:27183769:AC:A
27183920	chr2:27183920:T:C
27184076	chr2:27184076:T:A
27184079	chr2:27184079:T:TA
27185204	chr2:27185204:G:C
27185334	chr2:27185334:CT:C
27185850	chr2:27185850:T:C
27186226	chr2:27186226:C:T
27186272	chr2:27186272:T:A
27186314	chr2:27186314:C:A
27186678	chr2:27186678:C:T
27186699	chr2:27186699:T:G
27187555	chr2:27187555:G:A
27187741	chr2:27187741:G:A
27187867	chr2:27187867:G:A
27188182	chr2:27188182:T:C
27188334	chr2:27188334:G:A
27188424	chr2:27188424:A:G
27188486	chr2:27188486:G:A
27189216	chr2:27189216:C:T
27189363	chr2:27189363:G:A
27189395	chr2:27189395:A:G
27189415	chr2:27189415:A:G
27189737	chr2:27189737:T:C
27189875	chr2:27189875:G:A
27189876	chr2:27189876:C:T
27190004	chr2:27190004:A:G
27190123	chr2:27190123:G:A
27190228	chr2:27190228:A:G
27190529	chr2:27190529:C:T
27190562	chr2:27190562:T:C
27190776	chr2:27190776:C:A
27191335	chr2:27191335:G:C
27192009	chr2:27192009:T:C
27192189	chr2:27192189:A:G
27192817	chr2:27192817:C:G
27192840	chr2:27192840:C:G
27193009	chr2:27193009:T:C
27193618	chr2:27193618:A:G
27193834	chr2:27193834:A:T
27193975	chr2:27193975:G:A
27194183	chr2:27194183:G:A
27194370	chr2:27194370:A:G
27194399	chr2:27194399:GATC:G
27195348	chr2:27195348:A:T
27195421	chr2:27195421:G:A
27195743	chr2:27195743:C:T
27195920	chr2:27195920:T:C
27196432	chr2:27196432:G:A
27196485	chr2:27196485:C:G
27196674	chr2:27196674:C:T
27196936	chr2:27196936:A:T
27197322	chr2:27197322:G:A
27197721	chr2:27197721:GCA:G
27197737	chr2:27197737:A:G
27197822	chr2:27197822:C:T
27199000	chr2:27199000:GAC:G
27199519	chr2:27199519:C:T
27199737	chr2:27199737:C:T
27199786	chr2:27199786:G:A
27200778	chr2:27200778:T:C
27201040	chr2:27201040:C:T
27201045	chr2:27201045:G:A
27201247	chr2:27201247:G:A
27201507	chr2:27201507:G:A
27201586	chr2:27201586:C:T
27201628	chr2:27201628:G:A
27201735	chr2:27201735:C:T
27201768	chr2:27201768:G:A
27202638	chr2:27202638:C:A
27202796	chr2:27202796:C:T
27203482	chr2:27203482:C:T
27203646	chr2:27203646:G:C
27203985	chr2:27203985:C:T
27204010	chr2:27204010:C:T
27204106	chr2:27204106:G:A
27204183	chr2:27204183:A:G
27204641	chr2:27204641:C:A
27205279	chr2:27205279:A:G
27205305	chr2:27205305:C:T
27205370	chr2:27205370:G:A
27205834	chr2:27205834:A:C
27205947	chr2:27205947:C:G
27206940	chr2:27206940:G:A
27207053	chr2:27207053:T:G
27207369	chr2:27207369:T:C
27207913	chr2:27207913:A:G
27208428	chr2:27208428:C:G
27209146	chr2:27209146:T:C
27209557	chr2:27209557:C:A
27209628	chr2:27209628:T:C
27209632	chr2:27209632:T:G
27209679	chr2:27209679:A:G
27209729	chr2:27209729:C:T
27209774	chr2:27209774:C:A
27209963	chr2:27209963:G:A
27210356	chr2:27210356:G:A
27210830	chr2:27210830:T:C
27210842	chr2:27210842:T:G
27211794	chr2:27211794:G:A
27212297	chr2:27212297:G:A
27212506	chr2:27212506:G:A
27212831	chr2:27212831:C:T
27213621	chr2:27213621:A:G
27213929	chr2:27213929:T:C
27214170	chr2:27214170:G:A
27214589	chr2:27214589:C:T
27214628	chr2:27214628:C:T
27214868	chr2:27214868:G:A
27214928	chr2:27214928:C:T
27214952	chr2:27214952:AT:A
27214985	chr2:27214985:T:G
27215842	chr2:27215842:G:A
27215941	chr2:27215941:C:G
27215949	chr2:27215949:G:A
27216253	chr2:27216253:G:A
27216486	chr2:27216486:G:A
27216650	chr2:27216650:A:G
27216883	chr2:27216883:G:T
27217016	chr2:27217016:T:C
27217145	chr2:27217145:CT:C
27217854	chr2:27217854:C:T
27217917	chr2:27217917:T:C
27218170	chr2:27218170:A:T
27218293	chr2:27218293:G:A
27218434	chr2:27218434:C:G
27218679	chr2:27218679:TTC:T
27218687	chr2:27218687:A:G
27218772	chr2:27218772:C:T
27218777	chr2:27218777:A:G
27218919	chr2:27218919:A:G
27219036	chr2:27219036:A:G
27219231	chr2:27219231:A:G
27219449	chr2:27219449:C:T
27219622	chr2:27219622:T:C
27220328	chr2:27220328:A:G
27220388	chr2:27220388:C:T
27220453	chr2:27220453:C:T
27220599	chr2:27220599:G:A
27220751	chr2:27220751:A:G
27221678	chr2:27221678:T:C
27221850	chr2:27221850:G:A
27222399	chr2:27222399:T:C
27222426	chr2:27222426:A:G
27222447	chr2:27222447:G:GT
27222650	chr2:27222650:A:G
27222728	chr2:27222728:A:G
27222776	chr2:27222776:A:G
27223362	chr2:27223362:T:C
27223831	chr2:27223831:G:A
27225604	chr2:27225604:G:T
27225645	chr2:27225645:A:T
27226425	chr2:27226425:C:G
27226572	chr2:27226572:G:A
27227444	chr2:27227444:C:T
27227590	chr2:27227590:C:T
27227601	chr2:27227601:T:G
27227856	chr2:27227856:G:A
27227895	chr2:27227895:T:G
27228132	chr2:27228132:C:T
27228146	chr2:27228146:T:TAC
27228231	chr2:27228231:C:T
27228561	chr2:27228561:T:C
27228707	chr2:27228707:T:C
27228734	chr2:27228734:G:A
27228931	chr2:27228931:T:C
27229063	chr2:27229063:C:T
27229120	chr2:27229120:A:G
27229218	chr2:27229218:G:A
27229500	chr2:27229500:G:T
27229621	chr2:27229621:T:C
27229834	chr2:27229834:C:T
27229916	chr2:27229916:T:C
27230004	chr2:27230004:G:A
27230044	chr2:27230044:C:A
27230302	chr2:27230302:A:G
27230328	chr2:27230328:G:T
27230340	chr2:27230340:T:C
27230370	chr2:27230370:G:A
27230585	chr2:27230585:C:T
27230811	chr2:27230811:A:G
27230929	chr2:27230929:A:G
27231770	chr2:27231770:G:C
27232076	chr2:27232076:G:A
27232413	chr2:27232413:C:T
27234145	chr2:27234145:G:A
27234342	chr2:27234342:T:C
27235209	chr2:27235209:C:T
27235738	chr2:27235738:A:G
27235922	chr2:27235922:T:C
27235930	chr2:27235930:A:G
27236105	chr2:27236105:A:G
27236496	chr2:27236496:T:C
27236967	chr2:27236967:C:T
27237118	chr2:27237118:G:A
27237750	chr2:27237750:G:A
27237801	chr2:27237801:C:T
27237963	chr2:27237963:G:A
27238100	chr2:27238100:A:G
27238283	chr2:27238283:G:A
27238409	chr2:27238409:G:A
27238472	chr2:27238472:G:A
27238706	chr2:27238706:A:G
27239208	chr2:27239208:C:T
27239550	chr2:27239550:A:G
27239783	chr2:27239783:T:C
27240455	chr2:27240455:T:C
27240483	chr2:27240483:C:T
27240600	chr2:27240600:G:A
27241889	chr2:27241889:T:C
27243087	chr2:27243087:A:G
27243339	chr2:27243339:G:A
27244038	chr2:27244038:C:G
27244530	chr2:27244530:TCA:T
27244556	chr2:27244556:C:T
27244988	chr2:27244988:A:G
27245073	chr2:27245073:TC:T
27245488	chr2:27245488:A:G
27245647	chr2:27245647:G:A
27245761	chr2:27245761:G:A
27245975	chr2:27245975:A:G
27245988	chr2:27245988:T:C
27246218	chr2:27246218:G:A
27246252	chr2:27246252:G:T
27246624	chr2:27246624:C:T
27246688	chr2:27246688:G:A
27246872	chr2:27246872:T:C
27247034	chr2:27247034:T:A
27247663	chr2:27247663:G:A
27248063	chr2:27248063:C:A
27248796	chr2:27248796:A:G
27248984	chr2:27248984:A:G
27249128	chr2:27249128:A:G
27249138	chr2:27249138:T:C
27249159	chr2:27249159:A:G
27249435	chr2:27249435:C:T
27249598	chr2:27249598:C:T
27249750	chr2:27249750:G:A
27249858	chr2:27249858:T:G
27249975	chr2:27249975:A:G
27250710	chr2:27250710:CCT:C
27250781	chr2:27250781:G:A
27250812	chr2:27250812:G:A
27251123	chr2:27251123:G:T
27251297	chr2:27251297:T:C
27251438	chr2:27251438:C:T
27251791	chr2:27251791:G:A
27251897	chr2:27251897:C:T
27252001	chr2:27252001:G:A
27252133	chr2:27252133:T:C
27252538	chr2:27252538:GCA:G
27252611	chr2:27252611:G:A
27252724	chr2:27252724:T:A
27252791	chr2:27252791:G:A
27252808	chr2:27252808:G:C
27253414	chr2:27253414:G:A
27253507	chr2:27253507:C:T
27253510	chr2:27253510:G:A
27253745	chr2:27253745:T:C
27253872	chr2:27253872:G:T
27254124	chr2:27254124:C:G
27254557	chr2:27254557:A:AC
27254559	chr2:27254559:A:C
27254671	chr2:27254671:C:A
27254679	chr2:27254679:C:T
27254737	chr2:27254737:A:G
27255363	chr2:27255363:A:G
27255534	chr2:27255534:G:C
27255726	chr2:27255726:C:G
27256242	chr2:27256242:A:G
27256260	chr2:27256260:G:C
27256635	chr2:27256635:C:T
27256717	chr2:27256717:A:G
27256909	chr2:27256909:C:A
27257068	chr2:27257068:A:G
27257125	chr2:27257125:A:G
27258100	chr2:27258100:G:C
27258592	chr2:27258592:C:T
27258784	chr2:27258784:A:C
27259020	chr2:27259020:A:T
27259217	chr2:27259217:G:A
27259222	chr2:27259222:T:C
27259597	chr2:27259597:C:T
27259744	chr2:27259744:A:G
27259833	chr2:27259833:A:C
27261752	chr2:27261752:A:G
27262172	chr2:27262172:C:T
27262641	chr2:27262641:T:C
27262961	chr2:27262961:G:A
27263266	chr2:27263266:G:A
27263727	chr2:27263727:G:C
27264604	chr2:27264604:G:A
27264673	chr2:27264673:ATGAGGGG:A
27264834	chr2:27264834:T:C
27264937	chr2:27264937:G:A
27265027	chr2:27265027:T:C
27265184	chr2:27265184:G:A
27265564	chr2:27265564:G:C
27265666	chr2:27265666:C:G
27266262	chr2:27266262:T:C
27266481	chr2:27266481:G:C
27266566	chr2:27266566:C:G
27266683	chr2:27266683:A:G
27266694	chr2:27266694:G:C
27266983	chr2:27266983:GC:G
27267884	chr2:27267884:G:A
27267903	chr2:27267903:C:G
27268243	chr2:27268243:T:C
27268826	chr2:27268826:G:A
27269298	chr2:27269298:C:T
27269328	chr2:27269328:C:T
27269495	chr2:27269495:C:T
27269513	chr2:27269513:T:C
27269806	chr2:27269806:C:T
27270602	chr2:27270602:G:A
27270768	chr2:27270768:T:C
27270837	chr2:27270837:G:C
27271853	chr2:27271853:C:T
27272596	chr2:27272596:T:A
27273050	chr2:27273050:A:AT
27273339	chr2:27273339:T:C
27273721	chr2:27273721:C:T
27274953	chr2:27274953:C:G
27275582	chr2:27275582:G:A
27275976	chr2:27275976:G:A
27276169	chr2:27276169:A:G
27276739	chr2:27276739:T:G
27277047	chr2:27277047:T:C
27277208	chr2:27277208:C:G
27277513	chr2:27277513:T:C
27277792	chr2:27277792:A:G
27278642	chr2:27278642:C:T
27278832	chr2:27278832:C:T
27279041	chr2:27279041:A:G
27279187	chr2:27279187:A:G
27279266	chr2:27279266:G:C
27279347	chr2:27279347:CTGGA:C
27279398	chr2:27279398:G:A
27280394	chr2:27280394:C:T
27281306	chr2:27281306:G:A
27281444	chr2:27281444:A:G
27282155	chr2:27282155:G:A
27282890	chr2:27282890:C:T
27282914	chr2:27282914:C:T
27283122	chr2:27283122:C:T
27283304	chr2:27283304:AAAAC:A
27283349	chr2:27283349:G:A
27283355	chr2:27283355:A:C
27283543	chr2:27283543:T:C
27283964	chr2:27283964:C:T
27284290	chr2:27284290:A:C
27285372	chr2:27285372:C:T
27285683	chr2:27285683:G:A
27285815	chr2:27285815:T:C
27285842	chr2:27285842:C:T
27286190	chr2:27286190:A:T
27286720	chr2:27286720:T:C
27287026	chr2:27287026:G:A
27287286	chr2:27287286:C:T
27287959	chr2:27287959:C:G
27288196	chr2:27288196:C:T
27290010	chr2:27290010:T:G
27290200	chr2:27290200:T:A
27290539	chr2:27290539:G:A
27290550	chr2:27290550:G:T
27290810	chr2:27290810:C:T
27291074	chr2:27291074:C:T
27291248	chr2:27291248:A:G
27291572	chr2:27291572:AAC:A
27292237	chr2:27292237:A:G
27292292	chr2:27292292:T:C
27292444	chr2:27292444:C:T
27292659	chr2:27292659:C:T
27292724	chr2:27292724:C:T
27293422	chr2:27293422:C:T
27294815	chr2:27294815:A:G
27295122	chr2:27295122:A:G
27295394	chr2:27295394:C:T
27295582	chr2:27295582:G:A
27295596	chr2:27295596:G:A
27296285	chr2:27296285:G:T
27296386	chr2:27296386:G:A
27296522	chr2:27296522:G:A
27296631	chr2:27296631:G:A
27296722	chr2:27296722:C:T
27297388	chr2:27297388:C:A
27297834	chr2:27297834:A:G
27298239	chr2:27298239:C:G
27298299	chr2:27298299:A:G
27299166	chr2:27299166:G:A
27300075	chr2:27300075:A:C
27300221	chr2:27300221:G:A
27300451	chr2:27300451:C:T
27300482	chr2:27300482:A:AT
27300565	chr2:27300565:T:TTTA
27301288	chr2:27301288:C:T
27302176	chr2:27302176:C:T
27302395	chr2:27302395:A:G
27302415	chr2:27302415:C:T
27302482	chr2:27302482:G:A
27302793	chr2:27302793:A:G
27303547	chr2:27303547:C:T
27303595	chr2:27303595:T:C
27303780	chr2:27303780:C:CA
27303813	chr2:27303813:C:G
27304285	chr2:27304285:T:C
27304453	chr2:27304453:G:A
27304518	chr2:27304518:C:T
27304901	chr2:27304901:G:A
27304982	chr2:27304982:G:A
27305824	chr2:27305824:T:C
27308317	chr2:27308317:T:A
27308392	chr2:27308392:C:G
27308797	chr2:27308797:T:C
27310002	chr2:27310002:A:G
27310180	chr2:27310180:C:T
27310248	chr2:27310248:A:C
27310354	chr2:27310354:C:T
27311435	chr2:27311435:CCT:C
27311859	chr2:27311859:G:A
27313513	chr2:27313513:T:C
27314043	chr2:27314043:G:A
27314302	chr2:27314302:G:A
27314533	chr2:27314533:C:T
27314680	chr2:27314680:G:C
27314681	chr2:27314681:C:A
27314952	chr2:27314952:G:C
27315010	chr2:27315010:A:T
27315313	chr2:27315313:C:T
27315768	chr2:27315768:G:A
27316313	chr2:27316313:C:T
27317113	chr2:27317113:A:AG
27317614	chr2:27317614:TTGTA:T
27317994	chr2:27317994:T:C
27318075	chr2:27318075:T:C
27318411	chr2:27318411:G:A
27319174	chr2:27319174:C:T
27319410	chr2:27319410:C:T
27320486	chr2:27320486:G:A
27320730	chr2:27320730:CA:C
27320735	chr2:27320735:C:T
27321284	chr2:27321284:G:A
27321418	chr2:27321418:C:T
27322557	chr2:27322557:C:A
27322558	chr2:27322558:G:A
27322961	chr2:27322961:C:T
27323208	chr2:27323208:C:T
27323337	chr2:27323337:G:A
27324065	chr2:27324065:C:T
27325640	chr2:27325640:G:A
27326977	chr2:27326977:A:G
27327508	chr2:27327508:T:TAG
27327945	chr2:27327945:T:C
27328219	chr2:27328219:A:G
27328345	chr2:27328345:CTG:C
27328458	chr2:27328458:G:A
27330509	chr2:27330509:A:G
27330906	chr2:27330906:G:A
27331164	chr2:27331164:T:C
27331638	chr2:27331638:T:C
27331930	chr2:27331930:C:A
27332195	chr2:27332195:G:C
27332223	chr2:27332223:G:T
27333618	chr2:27333618:A:G
27333854	chr2:27333854:G:A
27334639	chr2:27334639:A:G
27334799	chr2:27334799:T:C
27334903	chr2:27334903:G:A
27335385	chr2:27335385:A:G
27335500	chr2:27335500:G:A
27336059	chr2:27336059:G:A
27336691	chr2:27336691:C:T
27336970	chr2:27336970:G:T
27337203	chr2:27337203:G:C
27338312	chr2:27338312:C:T
27338466	chr2:27338466:A:G
27338500	chr2:27338500:T:A
27339515	chr2:27339515:T:C
27340215	chr2:27340215:T:C
27340236	chr2:27340236:T:A
27340294	chr2:27340294:G:A
27340560	chr2:27340560:C:T
27340918	chr2:27340918:A:G
27341247	chr2:27341247:T:C
27341850	chr2:27341850:T:C
27341966	chr2:27341966:T:C
27343257	chr2:27343257:C:T
27343587	chr2:27343587:A:G
27343653	chr2:27343653:T:A
27343763	chr2:27343763:G:A
27343903	chr2:27343903:A:T
27344115	chr2:27344115:C:T
27344122	chr2:27344122:T:C
27344292	chr2:27344292:G:A
27345594	chr2:27345594:A:G
27345698	chr2:27345698:T:C
27346004	chr2:27346004:T:C
27346745	chr2:27346745:A:C
27347252	chr2:27347252:C:T
27348136	chr2:27348136:C:T
27349398	chr2:27349398:C:T
27350315	chr2:27350315:G:A
27350420	chr2:27350420:C:T
27350766	chr2:27350766:G:A
27351070	chr2:27351070:T:TG
27351491	chr2:27351491:A:T
27351767	chr2:27351767:A:G
27351890	chr2:27351890:A:C
27351892	chr2:27351892:TCTTGTTC:T
27352086	chr2:27352086:T:C
27353360	chr2:27353360:C:T
27354137	chr2:27354137:G:C
27354198	chr2:27354198:G:A
27354238	chr2:27354238:A:C
27354598	chr2:27354598:T:C
27355357	chr2:27355357:C:T
27355387	chr2:27355387:G:A
27355650	chr2:27355650:C:G
27355878	chr2:27355878:A:G
27356305	chr2:27356305:T:C
27356364	chr2:27356364:T:C
27356377	chr2:27356377:T:C
27356592	chr2:27356592:A:G
27357087	chr2:27357087:G:C
27357166	chr2:27357166:G:A
27357650	chr2:27357650:G:A
27359855	chr2:27359855:A:G
27360206	chr2:27360206:C:T
27360267	chr2:27360267:AAAAAT:A
27360367	chr2:27360367:A:G
27360948	chr2:27360948:G:A
27361799	chr2:27361799:A:G
27362492	chr2:27362492:G:A
27362883	chr2:27362883:C:T
27363288	chr2:27363288:A:C
27363743	chr2:27363743:A:G
27363759	chr2:27363759:T:C
27364857	chr2:27364857:G:A
27364945	chr2:27364945:A:G
27365120	chr2:27365120:G:A
27365566	chr2:27365566:C:T
27365882	chr2:27365882:T:C
27366337	chr2:27366337:T:G
27366943	chr2:27366943:T:C
27367298	chr2:27367298:A:G
27367799	chr2:27367799:C:T
27368806	chr2:27368806:G:A
27368841	chr2:27368841:G:A
27368937	chr2:27368937:T:C
27369556	chr2:27369556:C:T
27369659	chr2:27369659:C:T
27370288	chr2:27370288:G:A
27370779	chr2:27370779:C:T
27370932	chr2:27370932:A:G
27371901	chr2:27371901:T:G
27371912	chr2:27371912:T:TG
27372010	chr2:27372010:G:A
27372889	chr2:27372889:G:C
27373411	chr2:27373411:G:A
27373528	chr2:27373528:C:A
27373562	chr2:27373562:C:T
27373651	chr2:27373651:C:T
27373808	chr2:27373808:G:A
27374402	chr2:27374402:A:T
27374471	chr2:27374471:C:A
27374573	chr2:27374573:C:T
27374804	chr2:27374804:G:A
27375288	chr2:27375288:G:A
27375739	chr2:27375739:G:A
27375748	chr2:27375748:G:A
27376265	chr2:27376265:G:A
27376803	chr2:27376803:G:A
27377911	chr2:27377911:G:A
27378007	chr2:27378007:G:A
27378293	chr2:27378293:C:T
27378572	chr2:27378572:G:A
27379913	chr2:27379913:C:A
27380634	chr2:27380634:C:T
27380806	chr2:27380806:G:A
27381412	chr2:27381412:A:G
27382003	chr2:27382003:C:T
27382808	chr2:27382808:TTTTTA:T
27382848	chr2:27382848:G:A
27383116	chr2:27383116:G:A
27383851	chr2:27383851:T:C
27383857	chr2:27383857:A:G
27384565	chr2:27384565:G:C
27385248	chr2:27385248:C:T
27385592	chr2:27385592:T:A
27386144	chr2:27386144:C:A
27386345	chr2:27386345:T:C
27386687	chr2:27386687:T:G
27386848	chr2:27386848:A:T
27387009	chr2:27387009:G:A
27387058	chr2:27387058:G:A
27387618	chr2:27387618:C:T
27387670	chr2:27387670:T:C
27388286	chr2:27388286:G:A
27388287	chr2:27388287:T:C
27388587	chr2:27388587:C:T
27388602	chr2:27388602:A:G
27388644	chr2:27388644:G:A
27389053	chr2:27389053:C:G
27389590	chr2:27389590:A:G
27389604	chr2:27389604:A:C
27389737	chr2:27389737:G:C
27389776	chr2:27389776:C:A
27389973	chr2:27389973:C:G
27390070	chr2:27390070:A:G
27390071	chr2:27390071:G:C
27390164	chr2:27390164:C:A
27390269	chr2:27390269:C:A
27390750	chr2:27390750:G:A
27391351	chr2:27391351:T:C
27391582	chr2:27391582:G:A
27392302	chr2:27392302:T:G
27392427	chr2:27392427:C:T
27392522	chr2:27392522:C:T
27393120	chr2:27393120:A:G
27393566	chr2:27393566:G:A
27393611	chr2:27393611:A:T
27393794	chr2:27393794:ACT:A
27393923	chr2:27393923:T:C
27394505	chr2:27394505:C:T
27394604	chr2:27394604:G:A
27394824	chr2:27394824:T:C
27394967	chr2:27394967:C:T
27395145	chr2:27395145:CACT:C
27395241	chr2:27395241:AAAAAAAAAAG:A
27395439	chr2:27395439:G:A
27396182	chr2:27396182:C:G
27396223	chr2:27396223:G:T
27397220	chr2:27397220:A:G
27397312	chr2:27397312:AAAG:A
27397347	chr2:27397347:C:A
27397735	chr2:27397735:G:A
27397960	chr2:27397960:A:G
27398456	chr2:27398456:AAAAC:A
27398684	chr2:27398684:T:C
27398795	chr2:27398795:C:T
27398847	chr2:27398847:A:C
27399172	chr2:27399172:A:AC
27399730	chr2:27399730:A:G
27399790	chr2:27399790:G:A
27399913	chr2:27399913:C:T
27399982	chr2:27399982:T:C
27400316	chr2:27400316:C:T
27400803	chr2:27400803:G:A
27401032	chr2:27401032:AAC:A
27401132	chr2:27401132:C:A
27401255	chr2:27401255:T:A
27401826	chr2:27401826:C:T
27402028	chr2:27402028:C:T
27402535	chr2:27402535:G:A
27402682	chr2:27402682:G:A
27402794	chr2:27402794:A:G
27402900	chr2:27402900:C:T
27402977	chr2:27402977:TG:T
27403409	chr2:27403409:G:C
27403454	chr2:27403454:T:A
27403752	chr2:27403752:G:A
27404078	chr2:27404078:A:T
27404116	chr2:27404116:ATCTT:A
27404252	chr2:27404252:C:T
27404499	chr2:27404499:G:A
27405659	chr2:27405659:G:A
27405768	chr2:27405768:A:G
27406063	chr2:27406063:T:C
27406125	chr2:27406125:C:T
27406676	chr2:27406676:C:G
27407206	chr2:27407206:T:C
27407255	chr2:27407255:C:T
27407327	chr2:27407327:G:A
27407635	chr2:27407635:C:T
27408324	chr2:27408324:C:T
27408433	chr2:27408433:C:T
27408607	chr2:27408607:CTGAT:C
27408674	chr2:27408674:G:A
27408691	chr2:27408691:T:C
27409082	chr2:27409082:T:C
27411147	chr2:27411147:A:G
27411828	chr2:27411828:A:T
27412596	chr2:27412596:A:G
27412715	chr2:27412715:A:G
27412940	chr2:27412940:C:T
27413349	chr2:27413349:G:A
27413591	chr2:27413591:C:T
27413607	chr2:27413607:A:G
27414167	chr2:27414167:C:T
27414368	chr2:27414368:C:T
27414801	chr2:27414801:G:A
27415067	chr2:27415067:A:G
27415183	chr2:27415183:ATT:A
27415363	chr2:27415363:C:T
27415774	chr2:27415774:C:T
27417458	chr2:27417458:A:G
27417470	chr2:27417470:C:T
27417627	chr2:27417627:G:A
27417726	chr2:27417726:G:A
27417871	chr2:27417871:T:C
27418741	chr2:27418741:G:A
27419228	chr2:27419228:AGTGGC:A
27419728	chr2:27419728:C:T
27419867	chr2:27419867:A:C
27420090	chr2:27420090:T:C
27420914	chr2:27420914:C:A
27421389	chr2:27421389:T:A
27423135	chr2:27423135:C:T
27423220	chr2:27423220:A:G
27423248	chr2:27423248:T:A
27423341	chr2:27423341:G:T
27424128	chr2:27424128:A:C
27424194	chr2:27424194:G:C
27424285	chr2:27424285:A:G
27425274	chr2:27425274:C:T
27425316	chr2:27425316:T:C
27425417	chr2:27425417:A:T
27425723	chr2:27425723:A:G
27425794	chr2:27425794:A:C
27426236	chr2:27426236:C:A
27426375	chr2:27426375:C:G
27426508	chr2:27426508:A:G
27426659	chr2:27426659:ACT:A
27427062	chr2:27427062:T:G
27428394	chr2:27428394:T:C
27428508	chr2:27428508:C:T
27428741	chr2:27428741:C:T
27429253	chr2:27429253:A:G
27429887	chr2:27429887:T:C
27430121	chr2:27430121:C:G
27430376	chr2:27430376:A:G
27430740	chr2:27430740:G:A
27430951	chr2:27430951:A:G
27431038	chr2:27431038:C:T
27431846	chr2:27431846:G:A
27432208	chr2:27432208:A:G
27432253	chr2:27432253:T:C
27432939	chr2:27432939:C:T
27433169	chr2:27433169:A:G
27433588	chr2:27433588:G:A
27434300	chr2:27434300:T:C
27434814	chr2:27434814:C:T
27435916	chr2:27435916:T:C
27436624	chr2:27436624:T:C
27436957	chr2:27436957:T:G
27437870	chr2:27437870:C:T
27437934	chr2:27437934:C:G
27437959	chr2:27437959:G:A
27438247	chr2:27438247:AG:A
27438561	chr2:27438561:T:C
27438991	chr2:27438991:C:T
27439395	chr2:27439395:G:A
27439719	chr2:27439719:T:G
27440459	chr2:27440459:G:A
27440549	chr2:27440549:G:T
27441021	chr2:27441021:T:C
27441917	chr2:27441917:C:T
27443142	chr2:27443142:T:C
27443158	chr2:27443158:A:G
27444241	chr2:27444241:G:A
27444317	chr2:27444317:G:A
27446474	chr2:27446474:AT:A
27447440	chr2:27447440:G:A
27447489	chr2:27447489:T:C
27448168	chr2:27448168:C:T
27448388	chr2:27448388:T:C
27448910	chr2:27448910:G:C
27450931	chr2:27450931:T:C
27451072	chr2:27451072:G:A
27451258	chr2:27451258:C:T
27451492	chr2:27451492:G:A
27452064	chr2:27452064:AAAC:A
27452124	chr2:27452124:G:A
27452450	chr2:27452450:A:G
27452688	chr2:27452688:T:C
27453420	chr2:27453420:A:T
27454474	chr2:27454474:A:G
27454824	chr2:27454824:G:A
27454896	chr2:27454896:C:T
27454911	chr2:27454911:C:T
27455088	chr2:27455088:A:G
27455272	chr2:27455272:T:G
27455430	chr2:27455430:C:T
27455604	chr2:27455604:A:G
27455861	chr2:27455861:A:G
27456908	chr2:27456908:G:A
27457052	chr2:27457052:A:G
27457091	chr2:27457091:C:T
27458530	chr2:27458530:G:A
27458798	chr2:27458798:C:T
27459870	chr2:27459870:G:A
27459983	chr2:27459983:G:T
27461867	chr2:27461867:A:G
27462090	chr2:27462090:T:C
27462147	chr2:27462147:C:T
27462248	chr2:27462248:G:A
27462521	chr2:27462521:G:A
27463613	chr2:27463613:A:G
27463912	chr2:27463912:A:C
27463957	chr2:27463957:G:A
27464015	chr2:27464015:A:G
27464044	chr2:27464044:T:C
27464897	chr2:27464897:C:T
27465676	chr2:27465676:C:A
27465709	chr2:27465709:C:G
27466120	chr2:27466120:T:A
27466833	chr2:27466833:A:G
27467032	chr2:27467032:T:C
27467299	chr2:27467299:G:A
27467724	chr2:27467724:C:CCTAA
27468113	chr2:27468113:T:C
27468124	chr2:27468124:C:T
27468378	chr2:27468378:G:A
27468426	chr2:27468426:G:T
27468836	chr2:27468836:G:A
27469374	chr2:27469374:C:T
27469764	chr2:27469764:A:G
27470026	chr2:27470026:C:T
27470106	chr2:27470106:A:G
27470345	chr2:27470345:CAAAT:C
27470863	chr2:27470863:G:A
27471708	chr2:27471708:T:C
27472523	chr2:27472523:C:G
27473422	chr2:27473422:C:T
27473870	chr2:27473870:C:T
27474054	chr2:27474054:C:T
27474081	chr2:27474081:T:A
27474234	chr2:27474234:A:T
27475086	chr2:27475086:C:CAGA
27475476	chr2:27475476:C:G
27475667	chr2:27475667:T:C
27475762	chr2:27475762:C:T
27475875	chr2:27475875:G:A
27476714	chr2:27476714:A:G
27476922	chr2:27476922:C:T
27476994	chr2:27476994:T:C
27477446	chr2:27477446:C:T
27477684	chr2:27477684:C:T
27478529	chr2:27478529:G:A
27478856	chr2:27478856:T:C
27479159	chr2:27479159:A:C
27481275	chr2:27481275:G:C
27481709	chr2:27481709:T:G
27482029	chr2:27482029:G:A
27482295	chr2:27482295:T:C
27482502	chr2:27482502:T:C
27482570	chr2:27482570:T:C
27483427	chr2:27483427:C:T
27483773	chr2:27483773:T:C
27483949	chr2:27483949:G:A
27485297	chr2:27485297:G:A
27485699	chr2:27485699:C:T
27485929	chr2:27485929:C:T
27487508	chr2:27487508:T:C
27487554	chr2:27487554:C:T
27488160	chr2:27488160:T:A
27488222	chr2:27488222:C:T
27488290	chr2:27488290:A:C
27488764	chr2:27488764:T:C
27489153	chr2:27489153:A:T
27489255	chr2:27489255:T:C
27489541	chr2:27489541:C:T
27490767	chr2:27490767:G:A
27490938	chr2:27490938:G:A
27492258	chr2:27492258:C:T
27492340	chr2:27492340:T:A
27493137	chr2:27493137:T:C
27493627	chr2:27493627:G:A
27494326	chr2:27494326:G:C
27494694	chr2:27494694:G:C
27494708	chr2:27494708:A:C
27494890	chr2:27494890:T:C
27495033	chr2:27495033:G:A
27495656	chr2:27495656:A:T
27496159	chr2:27496159:C:T
27496556	chr2:27496556:T:G
27496896	chr2:27496896:C:T
27497406	chr2:27497406:AAG:A
27497495	chr2:27497495:C:G
27497518	chr2:27497518:C:T
27498189	chr2:27498189:A:G
27498197	chr2:27498197:A:C
27498455	chr2:27498455:C:G
27499104	chr2:27499104:T:C
27499549	chr2:27499549:G:A
27499988	chr2:27499988:C:G
27502705	chr2:27502705:C:A
27502894	chr2:27502894:C:T
27503978	chr2:27503978:A:C
27504447	chr2:27504447:C:T
27505945	chr2:27505945:G:A
27506326	chr2:27506326:C:T
27506613	chr2:27506613:G:A
27507528	chr2:27507528:C:T
27508073	chr2:27508073:T:C
27508094	chr2:27508094:AAAGG:A
27508301	chr2:27508301:G:A
27508345	chr2:27508345:T:C
27508509	chr2:27508509:C:T
27509978	chr2:27509978:G:A
27510401	chr2:27510401:A:G
27510585	chr2:27510585:G:A
27510765	chr2:27510765:G:T
27512025	chr2:27512025:G:A
27512105	chr2:27512105:G:A
27512126	chr2:27512126:C:A
27512154	chr2:27512154:G:A
27512166	chr2:27512166:G:A
27512768	chr2:27512768:A:G
27513259	chr2:27513259:G:A
27513482	chr2:27513482:C:T
27514263	chr2:27514263:A:G
27514314	chr2:27514314:A:G
27514770	chr2:27514770:G:A
27515010	chr2:27515010:C:T
27515033	chr2:27515033:A:T
27515412	chr2:27515412:A:T
27515438	chr2:27515438:G:A
27515987	chr2:27515987:C:T
27516439	chr2:27516439:C:T
27516511	chr2:27516511:T:TC
27516732	chr2:27516732:A:C
27517964	chr2:27517964:T:C
27519307	chr2:27519307:T:C
27519414	chr2:27519414:G:A
27519581	chr2:27519581:C:T
27520104	chr2:27520104:G:T
27520287	chr2:27520287:A:G
27520348	chr2:27520348:A:G
27520532	chr2:27520532:G:C
27520556	chr2:27520556:G:A
27520763	chr2:27520763:C:T
27520827	chr2:27520827:G:A
27521222	chr2:27521222:A:G
27522070	chr2:27522070:G:A
27522961	chr2:27522961:C:T
27523079	chr2:27523079:A:G
27523141	chr2:27523141:T:C
27523543	chr2:27523543:G:A
27523686	chr2:27523686:T:C
27523965	chr2:27523965:A:C
27524074	chr2:27524074:G:A
27524352	chr2:27524352:A:G
27525082	chr2:27525082:G:A
27525603	chr2:27525603:C:T
27525757	chr2:27525757:A:G
27525901	chr2:27525901:G:A
27525915	chr2:27525915:G:C
27525926	chr2:27525926:T:G
27526037	chr2:27526037:G:A
27526460	chr2:27526460:G:A
27526616	chr2:27526616:G:T
27526802	chr2:27526802:G:A
27527202	chr2:27527202:G:C
27527272	chr2:27527272:C:T
27527332	chr2:27527332:A:G
27527679	chr2:27527679:T:A
27527868	chr2:27527868:G:A
27528025	chr2:27528025:C:T
27528074	chr2:27528074:G:A
27528820	chr2:27528820:G:A
27528978	chr2:27528978:C:T
27529429	chr2:27529429:A:G
27529457	chr2:27529457:C:T
27529549	chr2:27529549:C:T
27529576	chr2:27529576:A:G
27529608	chr2:27529608:G:A
27529610	chr2:27529610:C:T
27530004	chr2:27530004:C:T
27530057	chr2:27530057:A:C
27530634	chr2:27530634:A:G
27530824	chr2:27530824:T:TG
27531008	chr2:27531008:A:G
27531634	chr2:27531634:A:G
27531793	chr2:27531793:T:C
27532174	chr2:27532174:T:C
27532245	chr2:27532245:T:G
27532301	chr2:27532301:G:A
27532363	chr2:27532363:C:T
27532799	chr2:27532799:C:T
27533811	chr2:27533811:A:C
27534247	chr2:27534247:A:T
27534476	chr2:27534476:A:G
27535055	chr2:27535055:T:C
27535913	chr2:27535913:C:A
27536170	chr2:27536170:G:A
27536549	chr2:27536549:G:A
27536601	chr2:27536601:A:G
27536773	chr2:27536773:C:T
27536774	chr2:27536774:G:A
27537419	chr2:27537419:G:T
27537451	chr2:27537451:G:A
27537917	chr2:27537917:G:A
27538133	chr2:27538133:T:C
27538300	chr2:27538300:G:A
27538867	chr2:27538867:C:T
27538914	chr2:27538914:A:G
27539088	chr2:27539088:T:G
27539129	chr2:27539129:T:C
27539281	chr2:27539281:G:A
27541265	chr2:27541265:A:C
27541268	chr2:27541268:G:A
27541332	chr2:27541332:C:T
27541597	chr2:27541597:GTT:G
27541914	chr2:27541914:G:T
27542030	chr2:27542030:T:C
27542165	chr2:27542165:G:A
27542199	chr2:27542199:C:T
27542588	chr2:27542588:C:T
27542613	chr2:27542613:T:C
27542720	chr2:27542720:T:C
27543032	chr2:27543032:G:A
27543048	chr2:27543048:G:A
27543281	chr2:27543281:AT:A
27543417	chr2:27543417:G:A
27543921	chr2:27543921:A:G
27544240	chr2:27544240:T:G
27545205	chr2:27545205:G:T
27545514	chr2:27545514:C:T
27545557	chr2:27545557:C:T
27545940	chr2:27545940:T:TAA
27545941	chr2:27545941:T:A
27546345	chr2:27546345:T:C
27547063	chr2:27547063:ACT:A
27547330	chr2:27547330:T:C
27547489	chr2:27547489:T:C
27548260	chr2:27548260:C:T
27548289	chr2:27548289:C:A
27548548	chr2:27548548:C:T
27548625	chr2:27548625:C:T
27549617	chr2:27549617:C:T
27550012	chr2:27550012:A:T
27550308	chr2:27550308:T:C
27550490	chr2:27550490:C:T
27550781	chr2:27550781:A:G
27550922	chr2:27550922:C:T
27551170	chr2:27551170:G:A
27551582	chr2:27551582:G:A
27551677	chr2:27551677:G:A
27552610	chr2:27552610:A:C
27553706	chr2:27553706:G:A
27553764	chr2:27553764:AT:A
27554344	chr2:27554344:A:G
27554629	chr2:27554629:A:G
27554741	chr2:27554741:T:C
27555117	chr2:27555117:A:G
27555143	chr2:27555143:G:T
27555149	chr2:27555149:T:C
27555224	chr2:27555224:G:A
27555300	chr2:27555300:A:C
27555705	chr2:27555705:G:A
27555839	chr2:27555839:C:T
27556081	chr2:27556081:G:A
27556086	chr2:27556086:C:T
27556452	chr2:27556452:C:T
27556695	chr2:27556695:T:A
27556698	chr2:27556698:T:A
27556699	chr2:27556699:T:A
27558941	chr2:27558941:G:A
27559695	chr2:27559695:C:T
27560356	chr2:27560356:T:G
27560359	chr2:27560359:A:G
27560527	chr2:27560527:G:A
27560551	chr2:27560551:G:A
27560800	chr2:27560800:A:G
27560934	chr2:27560934:T:C
27561198	chr2:27561198:G:A
27561791	chr2:27561791:C:T
27562006	chr2:27562006:C:A
27562423	chr2:27562423:A:G
27562572	chr2:27562572:T:C
27562615	chr2:27562615:G:A
27562685	chr2:27562685:G:C
27562758	chr2:27562758:G:A
27562944	chr2:27562944:C:A
27563089	chr2:27563089:AAT:A
27563661	chr2:27563661:G:T
27564062	chr2:27564062:T:C
27564258	chr2:27564258:T:C
27564316	chr2:27564316:G:C
27564418	chr2:27564418:G:A
27564637	chr2:27564637:CA:C
27564911	chr2:27564911:AAATTAAAATTCTAC:A
27565202	chr2:27565202:T:C
27565415	chr2:27565415:G:C
27566994	chr2:27566994:T:A
27567336	chr2:27567336:C:A
27567958	chr2:27567958:T:C
27568389	chr2:27568389:G:T
27568440	chr2:27568440:G:T
27569177	chr2:27569177:A:C
27569283	chr2:27569283:A:G
27569456	chr2:27569456:A:C
27570249	chr2:27570249:A:G
27570325	chr2:27570325:A:G
27570667	chr2:27570667:A:T
27571054	chr2:27571054:G:T
27571227	chr2:27571227:G:A
27571283	chr2:27571283:C:G
27571366	chr2:27571366:C:T
27572175	chr2:27572175:T:G
27572978	chr2:27572978:C:T
27573253	chr2:27573253:G:A
27573292	chr2:27573292:G:T
27573659	chr2:27573659:C:T
27573662	chr2:27573662:G:A
27573689	chr2:27573689:C:T
27573964	chr2:27573964:T:C
27574060	chr2:27574060:A:G
27574496	chr2:27574496:G:A
27574703	chr2:27574703:A:G
27575433	chr2:27575433:A:T
27575734	chr2:27575734:C:A
27575839	chr2:27575839:T:C
27575991	chr2:27575991:C:A
27576130	chr2:27576130:T:C
27576190	chr2:27576190:T:C
27576329	chr2:27576329:C:A
27576906	chr2:27576906:A:C
27578086	chr2:27578086:A:T
27578260	chr2:27578260:T:C
27578536	chr2:27578536:C:G
27578551	chr2:27578551:C:A
27578872	chr2:27578872:T:C
27578892	chr2:27578892:A:G
27579590	chr2:27579590:T:C
27579938	chr2:27579938:A:G
27580412	chr2:27580412:C:T
27581225	chr2:27581225:C:T
27581247	chr2:27581247:C:T
27584034	chr2:27584034:G:A
27584072	chr2:27584072:A:G
27584543	chr2:27584543:T:C
27584617	chr2:27584617:A:G
27584757	chr2:27584757:G:A
27584874	chr2:27584874:A:G
27585143	chr2:27585143:A:G
27585199	chr2:27585199:A:G
27585314	chr2:27585314:A:G
27585383	chr2:27585383:C:T
27585815	chr2:27585815:A:G
27586268	chr2:27586268:C:T
27586506	chr2:27586506:AG:A
27586893	chr2:27586893:T:C
27586921	chr2:27586921:G:A
27587386	chr2:27587386:T:C
27587631	chr2:27587631:G:A
27587837	chr2:27587837:C:T
27587956	chr2:27587956:C:T
27588248	chr2:27588248:G:T
27588262	chr2:27588262:C:T
27588300	chr2:27588300:G:C
27588303	chr2:27588303:G:A
27588635	chr2:27588635:C:T
27588855	chr2:27588855:A:G
27589465	chr2:27589465:A:G
27590336	chr2:27590336:T:TGG
27590356	chr2:27590356:A:T
27590453	chr2:27590453:G:A
27590960	chr2:27590960:T:G
27591476	chr2:27591476:T:C
27591507	chr2:27591507:C:T
27591571	chr2:27591571:C:T
27591676	chr2:27591676:C:T
27591690	chr2:27591690:C:T
27591698	chr2:27591698:C:T
27591865	chr2:27591865:T:G
27592301	chr2:27592301:A:T
27592343	chr2:27592343:G:A
27592411	chr2:27592411:A:G
27592464	chr2:27592464:C:T
27592643	chr2:27592643:A:C
27592951	chr2:27592951:C:T
27593448	chr2:27593448:G:A
27593570	chr2:27593570:A:G
27593726	chr2:27593726:T:C
27593862	chr2:27593862:TC:T
27593921	chr2:27593921:T:C
27594753	chr2:27594753:T:C
27594779	chr2:27594779:C:T
27594807	chr2:27594807:C:T
27594950	chr2:27594950:G:A
27595387	chr2:27595387:C:T
27595500	chr2:27595500:T:C
27595516	chr2:27595516:G:A
27595628	chr2:27595628:C:G
27595854	chr2:27595854:C:G
27596112	chr2:27596112:T:G
27596226	chr2:27596226:C:T
27596235	chr2:27596235:A:G
27596305	chr2:27596305:G:A
27596416	chr2:27596416:G:A
27596456	chr2:27596456:G:A
27596523	chr2:27596523:C:T
27596553	chr2:27596553:A:G
27596705	chr2:27596705:C:G
27596744	chr2:27596744:T:C
27596746	chr2:27596746:G:A
27596747	chr2:27596747:G:C
27596777	chr2:27596777:C:T
27596778	chr2:27596778:T:C
27597285	chr2:27597285:A:T
27597363	chr2:27597363:A:G
27598290	chr2:27598290:ACTTC:A
27598434	chr2:27598434:C:T
27598606	chr2:27598606:G:A
27598615	chr2:27598615:C:T
27598616	chr2:27598616:G:A
27599416	chr2:27599416:G:GAC
27599587	chr2:27599587:A:C
27599623	chr2:27599623:G:A
27599854	chr2:27599854:TAGGCAG:T
27600252	chr2:27600252:TC:T
27600312	chr2:27600312:T:G
27600546	chr2:27600546:G:A
27600580	chr2:27600580:A:G
27600974	chr2:27600974:C:T
27601061	chr2:27601061:AAAT:A
27601109	chr2:27601109:C:T
27601301	chr2:27601301:G:C
27602073	chr2:27602073:T:C
27602354	chr2:27602354:G:A
27602437	chr2:27602437:T:C
27602831	chr2:27602831:A:G
27602848	chr2:27602848:T:C
27603541	chr2:27603541:T:C
27603597	chr2:27603597:T:A
27603599	chr2:27603599:T:A
27604225	chr2:27604225:C:T
27604459	chr2:27604459:TACAGTCATGTAACC:T
27604819	chr2:27604819:C:T
27605085	chr2:27605085:T:C
27605089	chr2:27605089:C:T
27605120	chr2:27605120:A:C
27606099	chr2:27606099:CACCA:C
27606286	chr2:27606286:G:GTTTGA
27606482	chr2:27606482:C:T
27606853	chr2:27606853:G:A
27606983	chr2:27606983:C:T
27607126	chr2:27607126:A:G
27607200	chr2:27607200:A:G
27607432	chr2:27607432:A:G
27608100	chr2:27608100:A:G
27608123	chr2:27608123:G:T
27608740	chr2:27608740:T:C
27608900	chr2:27608900:A:G
27609188	chr2:27609188:A:G
27609345	chr2:27609345:C:T
27609437	chr2:27609437:A:G
27609477	chr2:27609477:C:T
27609934	chr2:27609934:GGGAGGCTGAGGCA:G
27610411	chr2:27610411:A:T
27610673	chr2:27610673:C:T
27610820	chr2:27610820:C:T
27610885	chr2:27610885:C:T
27611155	chr2:27611155:G:C
27611285	chr2:27611285:T:C
27611412	chr2:27611412:C:G
27611476	chr2:27611476:C:T
27612022	chr2:27612022:A:T
27612197	chr2:27612197:A:G
27612215	chr2:27612215:G:A
27612903	chr2:27612903:C:G
27613184	chr2:27613184:C:T
27613554	chr2:27613554:T:C
27614126	chr2:27614126:C:T
27615452	chr2:27615452:T:C
27615682	chr2:27615682:G:A
27616240	chr2:27616240:T:C
27616502	chr2:27616502:T:C
27616678	chr2:27616678:A:T
27616965	chr2:27616965:C:G
27617887	chr2:27617887:G:A
27618366	chr2:27618366:C:T
27618445	chr2:27618445:A:G
27618558	chr2:27618558:T:C
27618887	chr2:27618887:T:C
27618981	chr2:27618981:C:T
27619239	chr2:27619239:A:G
27619463	chr2:27619463:A:G
27620117	chr2:27620117:T:C
27620242	chr2:27620242:T:A
27620327	chr2:27620327:T:C
27622942	chr2:27622942:G:A
27623168	chr2:27623168:A:G
27623410	chr2:27623410:A:T
27623736	chr2:27623736:T:C
27623778	chr2:27623778:C:G
27623872	chr2:27623872:C:T
27624497	chr2:27624497:C:T
27624775	chr2:27624775:C:G
27625201	chr2:27625201:C:T
27625331	chr2:27625331:G:A
27625530	chr2:27625530:A:G
27626045	chr2:27626045:G:A
27626166	chr2:27626166:G:A
27627146	chr2:27627146:A:G
27628084	chr2:27628084:T:C
27628253	chr2:27628253:T:C
27628481	chr2:27628481:G:C
27628593	chr2:27628593:C:T
27628901	chr2:27628901:G:A
27629051	chr2:27629051:G:A
27629397	chr2:27629397:A:G
27629522	chr2:27629522:C:T
27629604	chr2:27629604:G:A
27629770	chr2:27629770:A:G
27630070	chr2:27630070:G:A
27630163	chr2:27630163:T:C
27630378	chr2:27630378:C:G
27631109	chr2:27631109:T:G
27631502	chr2:27631502:G:A
27631556	chr2:27631556:A:G
27631657	chr2:27631657:G:A
27631665	chr2:27631665:T:A
27631762	chr2:27631762:G:A
27632185	chr2:27632185:T:A
27632372	chr2:27632372:A:G
27632530	chr2:27632530:A:T
27632664	chr2:27632664:T:C
27632743	chr2:27632743:A:G
27633057	chr2:27633057:G:A
27633246	chr2:27633246:T:C
27633319	chr2:27633319:GT:G
27633344	chr2:27633344:C:T
27633424	chr2:27633424:G:T
27633471	chr2:27633471:AATTTTTGT:A
27633628	chr2:27633628:T:C
27633635	chr2:27633635:C:T
27634347	chr2:27634347:C:T
27634460	chr2:27634460:A:G
27634650	chr2:27634650:G:A
27635245	chr2:27635245:G:A
27635622	chr2:27635622:G:T
27636259	chr2:27636259:A:G
27636450	chr2:27636450:G:T
27636484	chr2:27636484:T:A
27636567	chr2:27636567:G:A
27636615	chr2:27636615:T:C
27636684	chr2:27636684:A:G
27636799	chr2:27636799:G:T
27637041	chr2:27637041:G:A
27637059	chr2:27637059:C:T
27637343	chr2:27637343:TG:T
27637391	chr2:27637391:G:A
27637684	chr2:27637684:A:G
27638654	chr2:27638654:G:GT
27638751	chr2:27638751:G:T
27638840	chr2:27638840:G:A
27639168	chr2:27639168:T:C
27639472	chr2:27639472:A:G
27639530	chr2:27639530:C:T
27639964	chr2:27639964:G:A
27639969	chr2:27639969:T:C
27640206	chr2:27640206:C:A
27640408	chr2:27640408:T:C
27640436	chr2:27640436:G:A
27640582	chr2:27640582:C:G
27640585	chr2:27640585:A:G
27640960	chr2:27640960:CAAAT:C
27641512	chr2:27641512:T:G
27642377	chr2:27642377:C:T
27642458	chr2:27642458:A:G
27642792	chr2:27642792:T:C
27642964	chr2:27642964:C:T
27643062	chr2:27643062:C:T
27643158	chr2:27643158:A:G
27643198	chr2:27643198:T:A
27643342	chr2:27643342:TTA:T
27643372	chr2:27643372:G:A
27643604	chr2:27643604:C:T
27644263	chr2:27644263:G:T
27644407	chr2:27644407:C:T
27644590	chr2:27644590:C:T
27644942	chr2:27644942:C:T
27645349	chr2:27645349:G:A
27645523	chr2:27645523:A:G
27646142	chr2:27646142:A:G
27646428	chr2:27646428:T:A
27646799	chr2:27646799:T:C
27647986	chr2:27647986:T:C
27648138	chr2:27648138:C:T
27649176	chr2:27649176:C:T
27649220	chr2:27649220:C:T
27649397	chr2:27649397:C:G
27650459	chr2:27650459:C:G
27650548	chr2:27650548:G:A
27650750	chr2:27650750:T:C
27650764	chr2:27650764:T:G
27650941	chr2:27650941:G:C
27651465	chr2:27651465:A:C
27651627	chr2:27651627:T:C
27651688	chr2:27651688:G:C
27651696	chr2:27651696:G:T
27652019	chr2:27652019:G:A
27652169	chr2:27652169:TAAA:T
27652175	chr2:27652175:A:T
27653060	chr2:27653060:A:G
27653774	chr2:27653774:C:T
27653799	chr2:27653799:T:G
27654028	chr2:27654028:G:A
27654667	chr2:27654667:T:C
27654807	chr2:27654807:T:C
27655752	chr2:27655752:G:A
27655819	chr2:27655819:T:C
27655862	chr2:27655862:G:C
27655899	chr2:27655899:A:G
27655955	chr2:27655955:T:C
27656080	chr2:27656080:A:G
27656120	chr2:27656120:G:A
27656173	chr2:27656173:T:C
27656430	chr2:27656430:C:T
27657726	chr2:27657726:TG:T
27657968	chr2:27657968:G:T
27658123	chr2:27658123:C:G
27658778	chr2:27658778:CCAGT:C
27658882	chr2:27658882:G:A
27658968	chr2:27658968:A:G
27659833	chr2:27659833:A:G
27660147	chr2:27660147:TA:T
27660343	chr2:27660343:C:T
27660372	chr2:27660372:C:T
27660479	chr2:27660479:T:C
27660492	chr2:27660492:G:A
27661091	chr2:27661091:C:T
27661841	chr2:27661841:C:G
27661932	chr2:27661932:T:G
27662011	chr2:27662011:C:T
27662088	chr2:27662088:T:G
27662465	chr2:27662465:A:G
27662526	chr2:27662526:A:G
27662600	chr2:27662600:A:G
27664827	chr2:27664827:G:A
27665862	chr2:27665862:T:C
27665891	chr2:27665891:A:C
27666105	chr2:27666105:T:G
27666246	chr2:27666246:A:G
27666679	chr2:27666679:A:G
27667103	chr2:27667103:T:C
27667414	chr2:27667414:A:G
27668419	chr2:27668419:G:A
27668747	chr2:27668747:A:G
27669156	chr2:27669156:A:T
27669457	chr2:27669457:T:C
27669591	chr2:27669591:C:T
27669827	chr2:27669827:T:A
27670662	chr2:27670662:C:T
27670720	chr2:27670720:G:A
27670803	chr2:27670803:T:C
27670873	chr2:27670873:T:A
27671910	chr2:27671910:T:G
27672151	chr2:27672151:C:G
27672206	chr2:27672206:C:T
27672335	chr2:27672335:T:TTTC
27672341	chr2:27672341:G:T
27672356	chr2:27672356:A:G
27673000	chr2:27673000:C:T
27673107	chr2:27673107:C:G
27673333	chr2:27673333:C:CT
27673769	chr2:27673769:C:G
27673776	chr2:27673776:G:A
27674463	chr2:27674463:A:G
27674768	chr2:27674768:G:A
27674819	chr2:27674819:C:T
27674900	chr2:27674900:C:T
27674968	chr2:27674968:G:A
27675449	chr2:27675449:T:C
27676051	chr2:27676051:T:G
27676611	chr2:27676611:C:T
27676620	chr2:27676620:G:A
27676759	chr2:27676759:A:G
27676836	chr2:27676836:A:C
27677702	chr2:27677702:A:G
27678385	chr2:27678385:C:T
27678688	chr2:27678688:A:G
27679635	chr2:27679635:A:G
27679742	chr2:27679742:C:T
27679746	chr2:27679746:G:T
27679822	chr2:27679822:C:T
27679847	chr2:27679847:C:T
27680040	chr2:27680040:G:A
27680207	chr2:27680207:A:G
27680273	chr2:27680273:CT:C
27680300	chr2:27680300:T:A
27681389	chr2:27681389:G:A
27681620	chr2:27681620:G:C
27682121	chr2:27682121:A:G
27682617	chr2:27682617:C:T
27682644	chr2:27682644:C:T
27683847	chr2:27683847:T:C
27684051	chr2:27684051:C:T
27684289	chr2:27684289:G:A
27684577	chr2:27684577:T:C
27684606	chr2:27684606:A:G
27684950	chr2:27684950:G:A
27684961	chr2:27684961:C:T
27685108	chr2:27685108:G:A
27685598	chr2:27685598:G:C
27685741	chr2:27685741:G:T
27685776	chr2:27685776:T:C
27685800	chr2:27685800:A:G
27685837	chr2:27685837:T:C
27686039	chr2:27686039:T:C
27686874	chr2:27686874:T:C
27687055	chr2:27687055:C:G
27687348	chr2:27687348:C:T
27687693	chr2:27687693:A:G
27687839	chr2:27687839:A:C
27687921	chr2:27687921:T:C
27689050	chr2:27689050:T:C
27689196	chr2:27689196:G:A
27689909	chr2:27689909:A:G
27689935	chr2:27689935:C:T
27690321	chr2:27690321:T:C
27690793	chr2:27690793:G:A
27691430	chr2:27691430:CT:C
27691602	chr2:27691602:T:C
27691662	chr2:27691662:C:T
27691710	chr2:27691710:C:G
27692138	chr2:27692138:A:G
27692792	chr2:27692792:A:G
27693118	chr2:27693118:G:A
27694040	chr2:27694040:C:T
27694340	chr2:27694340:G:A
27695240	chr2:27695240:T:C
27697197	chr2:27697197:C:T
27697575	chr2:27697575:CAAAT:C
27697667	chr2:27697667:C:A
27698107	chr2:27698107:C:T
27698839	chr2:27698839:A:G
27698892	chr2:27698892:T:C
27698946	chr2:27698946:C:T
27698997	chr2:27698997:T:C
27699076	chr2:27699076:G:A
27699288	chr2:27699288:G:A
27699577	chr2:27699577:C:CT
27700934	chr2:27700934:A:G
27701664	chr2:27701664:T:G
27701998	chr2:27701998:A:G
27702171	chr2:27702171:A:G
27703421	chr2:27703421:C:T
27704268	chr2:27704268:C:T
27704971	chr2:27704971:CT:C
27705101	chr2:27705101:G:A
27705115	chr2:27705115:T:G
27705406	chr2:27705406:T:C
27705687	chr2:27705687:T:C
27705728	chr2:27705728:A:G
27705930	chr2:27705930:T:C
27706156	chr2:27706156:A:C
27706259	chr2:27706259:G:C
27707438	chr2:27707438:T:C
27707970	chr2:27707970:C:T
27708572	chr2:27708572:C:T
27708579	chr2:27708579:A:G
27708815	chr2:27708815:C:T
27709166	chr2:27709166:A:G
27709720	chr2:27709720:A:G
27710046	chr2:27710046:T:C
27710087	chr2:27710087:C:T
27710587	chr2:27710587:A:G
27710734	chr2:27710734:G:A
27710775	chr2:27710775:C:T
27710883	chr2:27710883:G:A
27711399	chr2:27711399:A:G
27711657	chr2:27711657:T:C
27711837	chr2:27711837:G:A
27711844	chr2:27711844:T:C
27711864	chr2:27711864:G:A
27711909	chr2:27711909:C:T
27712377	chr2:27712377:T:C
27712781	chr2:27712781:A:G
27712964	chr2:27712964:G:A
27713036	chr2:27713036:T:C
27713361	chr2:27713361:A:G
27713417	chr2:27713417:T:A
27713848	chr2:27713848:G:A
27714940	chr2:27714940:C:A
27715260	chr2:27715260:A:G
27715328	chr2:27715328:C:T
27716804	chr2:27716804:A:G
27716806	chr2:27716806:A:G
27716856	chr2:27716856:C:G
27717670	chr2:27717670:C:T
27717944	chr2:27717944:C:T
27718267	chr2:27718267:C:T
27718320	chr2:27718320:A:T
27719563	chr2:27719563:A:G
27719632	chr2:27719632:T:C
27719791	chr2:27719791:G:A
27719864	chr2:27719864:T:C
27719895	chr2:27719895:G:A
27720718	chr2:27720718:C:T
27721558	chr2:27721558:C:T
27721582	chr2:27721582:G:A
27721694	chr2:27721694:A:G
27722120	chr2:27722120:C:G
27722687	chr2:27722687:C:A
27723228	chr2:27723228:C:T
27724112	chr2:27724112:A:G
27724276	chr2:27724276:C:A
27725299	chr2:27725299:A:G
27726150	chr2:27726150:G:A
27726185	chr2:27726185:G:A
27726612	chr2:27726612:C:T
27726892	chr2:27726892:C:A
27727170	chr2:27727170:T:C
27727275	chr2:27727275:C:T
27727416	chr2:27727416:G:A
27727970	chr2:27727970:G:A
27728346	chr2:27728346:A:G
27728369	chr2:27728369:A:G
27728663	chr2:27728663:A:G
27728791	chr2:27728791:T:C
27729109	chr2:27729109:G:A
27729199	chr2:27729199:C:G
27729368	chr2:27729368:A:T
27729443	chr2:27729443:A:G
27729539	chr2:27729539:C:T
27729720	chr2:27729720:T:G
27729900	chr2:27729900:G:C
27730068	chr2:27730068:A:G
27730316	chr2:27730316:C:T
27731055	chr2:27731055:G:A
27731280	chr2:27731280:G:A
27731546	chr2:27731546:T:C
27732624	chr2:27732624:A:G
27732806	chr2:27732806:A:G
27733614	chr2:27733614:C:T
27733915	chr2:27733915:T:G
27734287	chr2:27734287:T:C
27735559	chr2:27735559:G:A
27735702	chr2:27735702:C:T
27735988	chr2:27735988:C:G
27736301	chr2:27736301:G:C
27736366	chr2:27736366:C:T
27737151	chr2:27737151:CTT:C
27737316	chr2:27737316:C:T
27737909	chr2:27737909:C:T
27738908	chr2:27738908:A:G
27739171	chr2:27739171:G:C
27739341	chr2:27739341:C:T
27740266	chr2:27740266:C:T
27740463	chr2:27740463:G:A
27740483	chr2:27740483:G:A
27740995	chr2:27740995:C:G
27741016	chr2:27741016:A:G
27741233	chr2:27741233:T:C
27741527	chr2:27741527:T:G
27745587	chr2:27745587:A:C
27746268	chr2:27746268:C:T
27746778	chr2:27746778:T:G
27746824	chr2:27746824:G:GA
27746860	chr2:27746860:T:G
27747060	chr2:27747060:C:T
27748033	chr2:27748033:G:A
27748156	chr2:27748156:C:T
27748182	chr2:27748182:G:A
27748454	chr2:27748454:A:G
27748517	chr2:27748517:A:G
27749578	chr2:27749578:G:A
27749966	chr2:27749966:A:G
27750326	chr2:27750326:A:G
27750519	chr2:27750519:G:A
27750529	chr2:27750529:G:A
27750631	chr2:27750631:C:T
27750884	chr2:27750884:T:C
27751625	chr2:27751625:C:T
27751742	chr2:27751742:G:A
27751921	chr2:27751921:C:T
27752104	chr2:27752104:A:G
27752462	chr2:27752462:T:C
27752527	chr2:27752527:T:C
27752700	chr2:27752700:G:A
27753716	chr2:27753716:TCACCTTTG:T
27754723	chr2:27754723:A:G
27754939	chr2:27754939:A:G
27755044	chr2:27755044:G:A
27755768	chr2:27755768:C:T
27755956	chr2:27755956:G:A
27757038	chr2:27757038:T:C
27757620	chr2:27757620:G:A
27757793	chr2:27757793:C:T
27757831	chr2:27757831:C:T
27758027	chr2:27758027:A:G
27758045	chr2:27758045:G:C
27758077	chr2:27758077:C:T
27758578	chr2:27758578:C:T
27759078	chr2:27759078:T:C
27759252	chr2:27759252:A:G
27759485	chr2:27759485:C:T
27759974	chr2:27759974:A:T
27761141	chr2:27761141:A:C
27761151	chr2:27761151:C:T
27761911	chr2:27761911:T:C
27763294	chr2:27763294:G:C
27763318	chr2:27763318:T:G
27763956	chr2:27763956:T:C
27763999	chr2:27763999:A:T
27765954	chr2:27765954:G:A
27766863	chr2:27766863:A:G
27767034	chr2:27767034:G:A
27767042	chr2:27767042:C:T
27767253	chr2:27767253:A:G
27768088	chr2:27768088:G:A
27768858	chr2:27768858:G:A
27769555	chr2:27769555:A:G
27769570	chr2:27769570:T:A
27769573	chr2:27769573:T:A
27770275	chr2:27770275:T:G
27770837	chr2:27770837:C:T
27770976	chr2:27770976:C:T
27771458	chr2:27771458:C:T
27771554	chr2:27771554:C:A
27772426	chr2:27772426:G:T
27772914	chr2:27772914:A:C
27773397	chr2:27773397:G:A
27774708	chr2:27774708:A:C
27774718	chr2:27774718:C:G
27775566	chr2:27775566:G:A
27776444	chr2:27776444:T:C
27776571	chr2:27776571:A:G
27776914	chr2:27776914:A:C
27777126	chr2:27777126:C:T
27777599	chr2:27777599:C:T
27778184	chr2:27778184:C:A
27778679	chr2:27778679:C:T
27778878	chr2:27778878:G:A
27778970	chr2:27778970:G:A
27779135	chr2:27779135:T:C
27780307	chr2:27780307:G:T
27780719	chr2:27780719:G:A
27780760	chr2:27780760:A:C
27780944	chr2:27780944:C:G
27782073	chr2:27782073:T:A
27782628	chr2:27782628:A:G
27782890	chr2:27782890:T:G
27783640	chr2:27783640:G:C
27783673	chr2:27783673:C:T
27785219	chr2:27785219:A:G
27785571	chr2:27785571:T:G
27785918	chr2:27785918:G:A
27786260	chr2:27786260:T:C
27786791	chr2:27786791:AAAAAG:A
27787382	chr2:27787382:G:A
27787389	chr2:27787389:T:C
27787577	chr2:27787577:G:C
27787903	chr2:27787903:C:CA
27787905	chr2:27787905:TGACC:T
27788532	chr2:27788532:C:T
27789036	chr2:27789036:A:G
27789746	chr2:27789746:G:A
27790068	chr2:27790068:G:A
27792965	chr2:27792965:T:C
27793013	chr2:27793013:C:G
27793282	chr2:27793282:T:C
27794780	chr2:27794780:C:T
27794925	chr2:27794925:A:G
27795158	chr2:27795158:A:C
27795264	chr2:27795264:T:G
27795349	chr2:27795349:C:T
27795426	chr2:27795426:A:G
27795480	chr2:27795480:G:C
27796239	chr2:27796239:C:T
27796308	chr2:27796308:G:A
27796500	chr2:27796500:G:A
27796763	chr2:27796763:C:T
27796957	chr2:27796957:G:A
27796989	chr2:27796989:T:C
27797042	chr2:27797042:T:C
27797243	chr2:27797243:A:T
27797290	chr2:27797290:C:T
27797399	chr2:27797399:G:A
27797883	chr2:27797883:C:T
27798176	chr2:27798176:G:T
27798586	chr2:27798586:C:T
27798678	chr2:27798678:ACTT:A
27798791	chr2:27798791:C:T
27799808	chr2:27799808:G:A
27800113	chr2:27800113:C:T
27800195	chr2:27800195:G:C
27800253	chr2:27800253:T:C
27800417	chr2:27800417:C:T
27800930	chr2:27800930:G:A
27800991	chr2:27800991:G:A
27801126	chr2:27801126:T:G
27801157	chr2:27801157:G:T
27801775	chr2:27801775:C:T
27802117	chr2:27802117:T:C
27802194	chr2:27802194:T:C
27802471	chr2:27802471:A:G
27802628	chr2:27802628:G:C
27802673	chr2:27802673:T:A
27802831	chr2:27802831:G:A
27803018	chr2:27803018:CAG:C
27803883	chr2:27803883:C:T
27804566	chr2:27804566:C:T
27804810	chr2:27804810:C:T
27805324	chr2:27805324:C:T
27806327	chr2:27806327:G:A
27806782	chr2:27806782:A:G
27806796	chr2:27806796:C:T
27806891	chr2:27806891:T:A
27807449	chr2:27807449:G:A
27807570	chr2:27807570:A:G
27807868	chr2:27807868:A:G
27807993	chr2:27807993:A:C
27808023	chr2:27808023:A:G
27808257	chr2:27808257:A:G
27808721	chr2:27808721:T:A
27808833	chr2:27808833:T:C
27808945	chr2:27808945:G:A
27808958	chr2:27808958:G:C
27809087	chr2:27809087:A:C
27809176	chr2:27809176:G:A
27809270	chr2:27809270:G:C
27809677	chr2:27809677:C:T
27810287	chr2:27810287:G:C
27810537	chr2:27810537:A:T
27810584	chr2:27810584:G:A
27810620	chr2:27810620:A:G
27810671	chr2:27810671:A:C
27810918	chr2:27810918:C:T
27811406	chr2:27811406:G:A
27811517	chr2:27811517:C:T
27812239	chr2:27812239:G:A
27812243	chr2:27812243:AC:A
27812592	chr2:27812592:C:A
27814273	chr2:27814273:T:A
27814948	chr2:27814948:T:TA
27815213	chr2:27815213:C:T
27815346	chr2:27815346:T:C
27815815	chr2:27815815:A:T
27815932	chr2:27815932:C:T
27816433	chr2:27816433:G:C
27816798	chr2:27816798:T:C
27816877	chr2:27816877:G:A
27817141	chr2:27817141:A:G
27817302	chr2:27817302:A:C
27817409	chr2:27817409:G:A
27817573	chr2:27817573:C:T
27817658	chr2:27817658:C:A
27818333	chr2:27818333:T:C
27818406	chr2:27818406:A:G
27819192	chr2:27819192:C:T
27819533	chr2:27819533:C:T
27820579	chr2:27820579:CTT:C
27821544	chr2:27821544:A:T
27821804	chr2:27821804:T:C
27822483	chr2:27822483:C:T
27823161	chr2:27823161:G:A
27823431	chr2:27823431:G:C
27823600	chr2:27823600:C:T
27823705	chr2:27823705:A:T
27823852	chr2:27823852:A:G
27824140	chr2:27824140:C:A
27825350	chr2:27825350:T:C
27825574	chr2:27825574:A:T
27826153	chr2:27826153:A:G
27827443	chr2:27827443:C:T
27827601	chr2:27827601:A:G
27828084	chr2:27828084:C:T
27829240	chr2:27829240:T:C
27829241	chr2:27829241:T:C
27830206	chr2:27830206:A:G
27830544	chr2:27830544:G:A
27830706	chr2:27830706:T:C
27832123	chr2:27832123:TGATA:T
27833014	chr2:27833014:A:G
27833059	chr2:27833059:G:A
27834262	chr2:27834262:G:C
27834492	chr2:27834492:C:T
27834657	chr2:27834657:T:C
27834678	chr2:27834678:T:C
27834726	chr2:27834726:T:G
27834956	chr2:27834956:T:C
27835359	chr2:27835359:C:T
27835564	chr2:27835564:C:T
27835566	chr2:27835566:T:C
27835937	chr2:27835937:C:T
27836329	chr2:27836329:G:C
27836768	chr2:27836768:C:T
27836818	chr2:27836818:TA:T
27837048	chr2:27837048:A:G
27837068	chr2:27837068:T:C
27837070	chr2:27837070:A:G
27837131	chr2:27837131:G:A
27837451	chr2:27837451:T:C
27837964	chr2:27837964:T:C
27838061	chr2:27838061:G:A
27838123	chr2:27838123:A:C
27838340	chr2:27838340:C:A
27838629	chr2:27838629:A:C
27838982	chr2:27838982:C:T
27839529	chr2:27839529:C:T
27839720	chr2:27839720:C:T
27839754	chr2:27839754:T:C
27840082	chr2:27840082:C:T
27840089	chr2:27840089:A:G
27840522	chr2:27840522:C:G
27840894	chr2:27840894:T:C
27841054	chr2:27841054:G:A
27841360	chr2:27841360:G:A
27841789	chr2:27841789:T:C
27841861	chr2:27841861:T:C
27842477	chr2:27842477:G:A
27842882	chr2:27842882:T:C
27843002	chr2:27843002:G:T
27843008	chr2:27843008:C:G
27843255	chr2:27843255:T:C
27843489	chr2:27843489:A:C
27843493	chr2:27843493:A:G
27844103	chr2:27844103:T:A
27844174	chr2:27844174:C:T
27844410	chr2:27844410:A:C
27844570	chr2:27844570:C:T
27844864	chr2:27844864:G:C
27845797	chr2:27845797:C:T
27846676	chr2:27846676:A:T
27846846	chr2:27846846:T:G
27846880	chr2:27846880:G:A
27847204	chr2:27847204:T:A
27847563	chr2:27847563:G:GC
27848323	chr2:27848323:A:G
27849193	chr2:27849193:T:C
27849360	chr2:27849360:C:T
27849683	chr2:27849683:C:T
27849835	chr2:27849835:T:C
27850112	chr2:27850112:C:G
27850624	chr2:27850624:G:T
27851027	chr2:27851027:C:T
27851834	chr2:27851834:C:T
27852431	chr2:27852431:A:G
27852545	chr2:27852545:C:T
27853437	chr2:27853437:T:C
27854262	chr2:27854262:A:G
27854302	chr2:27854302:G:A
27855102	chr2:27855102:A:C
27855474	chr2:27855474:G:A
27855502	chr2:27855502:T:G
27855584	chr2:27855584:A:C
27855874	chr2:27855874:G:A
27856005	chr2:27856005:G:T
27856127	chr2:27856127:G:A
27856706	chr2:27856706:C:T
27856908	chr2:27856908:A:G
27857347	chr2:27857347:G:A
27857994	chr2:27857994:T:G
27858763	chr2:27858763:G:T
27859175	chr2:27859175:G:A
27859379	chr2:27859379:C:T
27860513	chr2:27860513:A:G
27860977	chr2:27860977:T:C
27861257	chr2:27861257:C:T
27861927	chr2:27861927:G:C
27862094	chr2:27862094:C:A
27862141	chr2:27862141:G:C
27862175	chr2:27862175:T:G
27862261	chr2:27862261:T:C
27862444	chr2:27862444:G:A
27862480	chr2:27862480:T:C
27862677	chr2:27862677:C:A
27863873	chr2:27863873:G:A
27863898	chr2:27863898:A:G
27863926	chr2:27863926:G:A
27864190	chr2:27864190:C:A
27864338	chr2:27864338:C:T
27865051	chr2:27865051:C:T
27865713	chr2:27865713:T:A
27865776	chr2:27865776:G:A
27865995	chr2:27865995:C:A
27866613	chr2:27866613:T:A
27866920	chr2:27866920:A:G
27866981	chr2:27866981:G:A
27867192	chr2:27867192:T:C
27867331	chr2:27867331:A:T
27867476	chr2:27867476:A:C
27867512	chr2:27867512:G:A
27867686	chr2:27867686:C:A
27867953	chr2:27867953:T:C
27869155	chr2:27869155:T:C
27869813	chr2:27869813:T:C
27869859	chr2:27869859:T:C
27870055	chr2:27870055:T:C
27870811	chr2:27870811:C:T
27871293	chr2:27871293:A:C
27871403	chr2:27871403:C:G
27871903	chr2:27871903:A:T
27871937	chr2:27871937:G:A
27872174	chr2:27872174:T:C
27872401	chr2:27872401:C:T
27872672	chr2:27872672:G:A
27873306	chr2:27873306:G:A
27873490	chr2:27873490:T:C
27873925	chr2:27873925:A:G
27874120	chr2:27874120:A:C
27874143	chr2:27874143:CA:C
27874149	chr2:27874149:A:G
27874152	chr2:27874152:T:A
27874788	chr2:27874788:G:A
27875127	chr2:27875127:T:C
27875148	chr2:27875148:C:T
27875721	chr2:27875721:C:T
27875857	chr2:27875857:G:A
27876604	chr2:27876604:A:G
27877964	chr2:27877964:C:T
27878112	chr2:27878112:T:C
27878429	chr2:27878429:A:G
27879071	chr2:27879071:C:T
27879362	chr2:27879362:C:T
27879628	chr2:27879628:G:A
27879837	chr2:27879837:T:A
27880131	chr2:27880131:G:A
27880565	chr2:27880565:A:G
27880570	chr2:27880570:T:A
27881062	chr2:27881062:C:CAAA
27881670	chr2:27881670:C:T
27881699	chr2:27881699:G:A
27881841	chr2:27881841:A:G
27882856	chr2:27882856:T:C
27884703	chr2:27884703:A:T
27884825	chr2:27884825:C:T
27885880	chr2:27885880:A:G
27886221	chr2:27886221:TG:T
27886460	chr2:27886460:T:G
27887728	chr2:27887728:AATC:A
27888191	chr2:27888191:G:A
27888584	chr2:27888584:A:G
27888884	chr2:27888884:G:A
27889824	chr2:27889824:T:C
27890059	chr2:27890059:C:T
27890395	chr2:27890395:C:A
27890466	chr2:27890466:C:A
27891684	chr2:27891684:G:A
27891987	chr2:27891987:G:A
27892822	chr2:27892822:C:G
27892834	chr2:27892834:G:A
27893043	chr2:27893043:T:C
27893446	chr2:27893446:C:A
27893959	chr2:27893959:A:G
27894003	chr2:27894003:G:A
27894167	chr2:27894167:T:G
27894411	chr2:27894411:G:A
27894509	chr2:27894509:A:G
27894813	chr2:27894813:T:TC
27895106	chr2:27895106:G:A
27895267	chr2:27895267:G:A
27895795	chr2:27895795:G:A
27895896	chr2:27895896:G:T
27896035	chr2:27896035:T:G
27897401	chr2:27897401:A:G
27897490	chr2:27897490:G:A
27897550	chr2:27897550:T:C
27897920	chr2:27897920:C:T
27898249	chr2:27898249:C:T
27898323	chr2:27898323:C:T
27898345	chr2:27898345:G:A
27898376	chr2:27898376:C:T
27898666	chr2:27898666:CTAAG:C
27900023	chr2:27900023:C:T
27900312	chr2:27900312:T:C
27900507	chr2:27900507:T:G
27900893	chr2:27900893:A:T
27901304	chr2:27901304:G:A
27902506	chr2:27902506:C:A
27902988	chr2:27902988:A:G
27903730	chr2:27903730:T:C
27904348	chr2:27904348:C:T
27904614	chr2:27904614:AAGAC:A
27905375	chr2:27905375:C:T
27905844	chr2:27905844:C:T
27906291	chr2:27906291:A:G
27906524	chr2:27906524:G:A
27906673	chr2:27906673:C:T
27907518	chr2:27907518:TGTG:T
27908086	chr2:27908086:C:T
27908376	chr2:27908376:A:G
27909107	chr2:27909107:A:G
27909582	chr2:27909582:C:A
27909918	chr2:27909918:TTAA:T
27909963	chr2:27909963:G:A
27911170	chr2:27911170:A:G
27911886	chr2:27911886:G:A
27912419	chr2:27912419:A:G
27912526	chr2:27912526:G:A
27912566	chr2:27912566:TATAG:T
27912617	chr2:27912617:A:G
27912869	chr2:27912869:G:C
27913484	chr2:27913484:A:G
27913818	chr2:27913818:T:A
27914044	chr2:27914044:G:A
27914120	chr2:27914120:T:C
27914419	chr2:27914419:G:T
27914863	chr2:27914863:G:A
27915383	chr2:27915383:GT:G
27915386	chr2:27915386:A:T
27915565	chr2:27915565:A:G
27915914	chr2:27915914:C:T
27916092	chr2:27916092:A:G
27916281	chr2:27916281:TA:T
27916530	chr2:27916530:C:T
27916936	chr2:27916936:T:G
27917312	chr2:27917312:G:A
27917482	chr2:27917482:G:A
27918066	chr2:27918066:C:T
27918503	chr2:27918503:T:C
27918755	chr2:27918755:G:C
27918773	chr2:27918773:T:C
27919372	chr2:27919372:T:C
27919526	chr2:27919526:C:G
27920102	chr2:27920102:A:G
27920150	chr2:27920150:G:T
27920320	chr2:27920320:GATGCCTTTGCAGATAAA:G
27921139	chr2:27921139:A:G
27921200	chr2:27921200:G:A
27921379	chr2:27921379:CATTT:C
27921652	chr2:27921652:A:G
27921948	chr2:27921948:G:A
27922153	chr2:27922153:A:G
27922446	chr2:27922446:A:G
27923897	chr2:27923897:G:A
27924674	chr2:27924674:T:C
27924910	chr2:27924910:A:T
27925004	chr2:27925004:A:G
27926512	chr2:27926512:A:G
27926630	chr2:27926630:A:G
27927716	chr2:27927716:A:G
27927931	chr2:27927931:C:T
27927995	chr2:27927995:C:A
27928256	chr2:27928256:C:T
27928302	chr2:27928302:C:G
27928481	chr2:27928481:T:C
27928487	chr2:27928487:G:A
27928967	chr2:27928967:A:G
27928993	chr2:27928993:A:T
27929192	chr2:27929192:G:A
27930234	chr2:27930234:C:T
27930493	chr2:27930493:G:A
27930621	chr2:27930621:A:G
27930737	chr2:27930737:A:G
27931208	chr2:27931208:C:T
27931286	chr2:27931286:C:T
27931474	chr2:27931474:T:C
27931508	chr2:27931508:G:A
27931783	chr2:27931783:C:T
27932328	chr2:27932328:T:A
27932881	chr2:27932881:A:C
27932998	chr2:27932998:G:A
27933527	chr2:27933527:T:C
27933753	chr2:27933753:A:G
27933773	chr2:27933773:T:G
27933980	chr2:27933980:TA:T
27934449	chr2:27934449:C:T
27934464	chr2:27934464:C:T
27934849	chr2:27934849:T:C
27935396	chr2:27935396:A:G
27935751	chr2:27935751:T:C
27935977	chr2:27935977:G:A
27936042	chr2:27936042:C:G
27936044	chr2:27936044:A:G
27936112	chr2:27936112:G:T
27936212	chr2:27936212:G:A
27936705	chr2:27936705:G:A
27936777	chr2:27936777:A:G
27936879	chr2:27936879:C:T
27936909	chr2:27936909:T:C
27936915	chr2:27936915:T:A
27936920	chr2:27936920:T:C
27936957	chr2:27936957:CAAAT:C
27937623	chr2:27937623:G:A
27938119	chr2:27938119:G:A
27938477	chr2:27938477:C:T
27938495	chr2:27938495:G:A
27938606	chr2:27938606:G:A
27938760	chr2:27938760:G:A
27938871	chr2:27938871:C:T
27939202	chr2:27939202:C:T
27939242	chr2:27939242:C:T
27939407	chr2:27939407:T:C
27939994	chr2:27939994:T:C
27940039	chr2:27940039:A:G
27940074	chr2:27940074:A:C
27941512	chr2:27941512:C:T
27941686	chr2:27941686:C:T
27942456	chr2:27942456:G:A
27942695	chr2:27942695:T:G
27942701	chr2:27942701:T:G
27942954	chr2:27942954:TC:T
27944583	chr2:27944583:C:T
27944910	chr2:27944910:A:G
27944988	chr2:27944988:T:C
27945548	chr2:27945548:A:G
27946730	chr2:27946730:T:C
27947276	chr2:27947276:C:CT
27948213	chr2:27948213:A:G
27948245	chr2:27948245:A:G
27948563	chr2:27948563:G:A
27949258	chr2:27949258:A:T
27949426	chr2:27949426:T:C
27950176	chr2:27950176:T:A
27950305	chr2:27950305:A:G
27951837	chr2:27951837:C:T
27951877	chr2:27951877:A:T
27952164	chr2:27952164:C:G
27952354	chr2:27952354:A:G
27952556	chr2:27952556:T:C
27952776	chr2:27952776:GTC:G
27952848	chr2:27952848:TC:T
27953189	chr2:27953189:A:T
27953242	chr2:27953242:A:G
27953660	chr2:27953660:A:C
27953724	chr2:27953724:G:A
27954979	chr2:27954979:A:G
27955792	chr2:27955792:C:T
27956519	chr2:27956519:G:A
27956523	chr2:27956523:A:T
27957606	chr2:27957606:G:A
27959500	chr2:27959500:A:G
27959545	chr2:27959545:TTC:T
27959962	chr2:27959962:T:C
27960136	chr2:27960136:T:C
27960273	chr2:27960273:G:A
27960310	chr2:27960310:T:C
27960700	chr2:27960700:A:G
27961359	chr2:27961359:A:G
27961899	chr2:27961899:T:A
27962638	chr2:27962638:T:G
27962982	chr2:27962982:T:C
27963157	chr2:27963157:G:A
27963607	chr2:27963607:T:A
27964026	chr2:27964026:A:G
27964077	chr2:27964077:A:G
27964270	chr2:27964270:C:T
27964826	chr2:27964826:C:T
27965272	chr2:27965272:G:A
27966013	chr2:27966013:T:C
27966214	chr2:27966214:TTTC:T
27966413	chr2:27966413:G:A
27966770	chr2:27966770:G:T
27967266	chr2:27967266:G:A
27968762	chr2:27968762:C:T
27969238	chr2:27969238:T:C
27969730	chr2:27969730:A:G
27970037	chr2:27970037:G:A
27970607	chr2:27970607:C:G
27970622	chr2:27970622:G:A
27972274	chr2:27972274:C:T
27972540	chr2:27972540:C:T
27973114	chr2:27973114:C:A
27973271	chr2:27973271:T:G
27974062	chr2:27974062:C:A
27974076	chr2:27974076:A:G
27974082	chr2:27974082:G:C
27974202	chr2:27974202:A:G
27974361	chr2:27974361:A:T
27974974	chr2:27974974:G:A
27975457	chr2:27975457:C:T
27975752	chr2:27975752:AG:A
27975881	chr2:27975881:G:T
27976308	chr2:27976308:T:C
27976479	chr2:27976479:C:T
27976545	chr2:27976545:G:C
27976557	chr2:27976557:G:A
27977261	chr2:27977261:T:C
27977285	chr2:27977285:G:A
27977983	chr2:27977983:T:G
27978033	chr2:27978033:G:A
27978447	chr2:27978447:C:T
27978774	chr2:27978774:T:G
27978786	chr2:27978786:T:C
27978865	chr2:27978865:C:G
27979130	chr2:27979130:C:T
27979478	chr2:27979478:C:T
27980427	chr2:27980427:C:T
27982100	chr2:27982100:G:A
27982714	chr2:27982714:C:T
27983401	chr2:27983401:C:T
27984101	chr2:27984101:A:T
27984205	chr2:27984205:G:A
27984607	chr2:27984607:T:C
27984665	chr2:27984665:G:T
27984935	chr2:27984935:G:A
27985377	chr2:27985377:G:A
27985439	chr2:27985439:C:T
27985613	chr2:27985613:T:C
27986053	chr2:27986053:A:G
27986416	chr2:27986416:C:T
27986612	chr2:27986612:G:A
27986780	chr2:27986780:G:A
27987347	chr2:27987347:C:T
27988418	chr2:27988418:A:C
27988471	chr2:27988471:T:G
27989291	chr2:27989291:T:G
27989325	chr2:27989325:G:A
27989379	chr2:27989379:T:G
27990023	chr2:27990023:A:G
27990227	chr2:27990227:C:T
27990557	chr2:27990557:C:T
27991379	chr2:27991379:G:T
27992063	chr2:27992063:G:A
27992602	chr2:27992602:A:G
27992743	chr2:27992743:C:A
27992941	chr2:27992941:A:G
27993369	chr2:27993369:G:C
27993905	chr2:27993905:C:T
27994008	chr2:27994008:A:G
27994185	chr2:27994185:T:G
27994460	chr2:27994460:T:C
27995047	chr2:27995047:T:C
27995267	chr2:27995267:A:G
27995666	chr2:27995666:G:A
27995724	chr2:27995724:C:T
27996071	chr2:27996071:C:T
27996567	chr2:27996567:G:A
27996625	chr2:27996625:A:G
27996741	chr2:27996741:T:C
27996828	chr2:27996828:GC:G
27997074	chr2:27997074:A:G
27997305	chr2:27997305:G:A
27998058	chr2:27998058:G:C
27998087	chr2:27998087:A:C
27998161	chr2:27998161:A:G
27998290	chr2:27998290:G:A
27998331	chr2:27998331:A:C
27998913	chr2:27998913:A:G
27998933	chr2:27998933:G:T
27999812	chr2:27999812:A:G
28002994	chr2:28002994:G:T
28003062	chr2:28003062:G:C
28003491	chr2:28003491:A:G
28004268	chr2:28004268:C:T
28005168	chr2:28005168:G:C
28005541	chr2:28005541:T:A
28006687	chr2:28006687:G:A
28006689	chr2:28006689:A:G
28007046	chr2:28007046:A:G
28007182	chr2:28007182:G:T
28007770	chr2:28007770:A:G
```
