## Supplementary material for "Characterization of shared and ancestry-specific signals driving complex traits using multi-ancestry fine-mapping": susiex_nc1.cs80.snp

```
BP	SNP	PIP(CS1)	LogBF(CS1,Pop1)	LogBF(CS1,Pop2)
27008277	chr2:27008277:G:A	4.80444e-08	3.75114	-1.17315
27008298	chr2:27008298:G:A	1.16307e-09	-1.977e-10	-1.14308
27008891	chr2:27008891:C:T	2.14002e-09	-1.977e-10	-0.533325
27009115	chr2:27009115:T:C	8.88317e-10	-1.41257	-3.0562e-10
27009639	chr2:27009639:C:A	1.00391e-09	-1.977e-10	-1.29024
27009702	chr2:27009702:G:A	2.80048e-09	-1.977e-10	-0.264349
27010320	chr2:27010320:G:A	1.36261e-09	-1.977e-10	-0.984739
27010599	chr2:27010599:T:C	7.03739e-08	4.01323	-1.05355
27010921	chr2:27010921:T:C	7.30121e-08	4.06347	-1.06698
27010944	chr2:27010944:T:C	2.83188e-09	-1.977e-10	-0.253198
27010991	chr2:27010991:T:C	8.01168e-08	4.14616	-1.05681
27012176	chr2:27012176:A:G	1.03738e-09	-1.977e-10	-1.25744
27012967	chr2:27012967:G:T	1.34241e-09	-1.977e-10	-0.999674
27013816	chr2:27013816:T:C	1.06509e-09	-1.977e-10	-1.23108
27013843	chr2:27013843:G:T	4.98116e-09	0.311524	-3.0562e-10
27014241	chr2:27014241:C:T	1.29889e-09	-1.03263	-3.0562e-10
27014499	chr2:27014499:A:T	1.02053e-09	-1.977e-10	-1.27381
27014746	chr2:27014746:A:G	6.54503e-08	4.09089	-1.20373
27015092	chr2:27015092:A:G	1.30806e-09	-1.977e-10	-1.02559
27015181	chr2:27015181:T:C	1.31132e-09	-1.977e-10	-1.0231
27016487	chr2:27016487:C:A	2.52348e-09	-1.977e-10	-0.3685
27016509	chr2:27016509:T:C	1.23168e-09	-1.977e-10	-1.08576
27017081	chr2:27017081:G:T	5.456e-08	3.87177	-1.16661
27017106	chr2:27017106:A:T	1.58562e-09	-0.833163	-3.0562e-10
27017248	chr2:27017248:T:C	1.86721e-09	-1.977e-10	-0.669691
27017536	chr2:27017536:C:T	1.38801e-09	-1.977e-10	-0.966265
27018357	chr2:27018357:G:A	6.01184e-10	-1.80299	-3.0562e-10
27018788	chr2:27018788:T:G	1.02112e-09	-1.977e-10	-1.27324
27018899	chr2:27018899:A:T	1.48994e-09	-1.977e-10	-0.895402
27019893	chr2:27019893:C:T	7.13232e-10	-1.82609	0.193999
27020133	chr2:27020133:C:T	6.61436e-08	3.69931	-0.801624
27020496	chr2:27020496:A:G	7.54928e-08	3.83121	-0.801307
27020998	chr2:27020998:T:G	1.05912e-09	-1.977e-10	-1.2367
27021138	chr2:27021138:G:A	1.26681e-09	-1.977e-10	-1.05763
27021584	chr2:27021584:C:T	1.8061e-09	-1.977e-10	-0.70297
27021876	chr2:27021876:C:T	1.70853e-09	-1.977e-10	-0.758503
27021931	chr2:27021931:T:C	1.69509e-09	-1.977e-10	-0.766404
27022607	chr2:27022607:T:C	9.87852e-08	4.46736	-1.16855
27022761	chr2:27022761:T:C	1.84808e-09	-0.679993	-3.0562e-10
27022925	chr2:27022925:G:A	1.41662e-09	-1.977e-10	-0.945865
27023154	chr2:27023154:T:C	1.383e-09	-1.977e-10	-0.969885
27023417	chr2:27023417:C:T	1.9157e-09	-1.68366	1.03961
27024964	chr2:27024964:T:C	6.05756e-08	3.89637	-1.08661
27025168	chr2:27025168:A:G	1.22639e-09	-1.977e-10	-1.09006
27025832	chr2:27025832:A:G	1.01343e-09	-1.977e-10	-1.28079
27026377	chr2:27026377:A:G	1.14825e-07	4.68025	-1.23098
27027302	chr2:27027302:C:T	1.02309e-09	-1.977e-10	-1.27131
27027735	chr2:27027735:A:G	1.07617e-07	4.15207	-0.767625
27028433	chr2:27028433:A:G	8.14791e-09	-1.977e-10	0.803623
27028443	chr2:27028443:CCAG:C	1.84343e-09	-0.68251	-3.0562e-10
27028517	chr2:27028517:G:A	1.33526e-09	-1.977e-10	-1.00501
27028636	chr2:27028636:C:T	1.76072e-10	-1.74076	-1.29024
27028637	chr2:27028637:G:A	1.0039e-09	-1.977e-10	-1.29025
27028640	chr2:27028640:G:A	1.02063e-09	-1.977e-10	-1.27372
27028641	chr2:27028641:T:G	1.03455e-09	-1.977e-10	-1.26018
27029475	chr2:27029475:A:G	1.09481e-09	-1.977e-10	-1.20355
27029739	chr2:27029739:A:C	1.02769e-09	-1.977e-10	-1.26683
27031753	chr2:27031753:C:T	3.50335e-09	-1.977e-10	-0.0404194
27031928	chr2:27031928:T:C	2.13585e-07	5.28232	-1.21243
27032845	chr2:27032845:C:T	1.12658e-09	-1.977e-10	-1.17495
27034340	chr2:27034340:T:G	1.00587e-09	-1.977e-10	-1.28828
27035763	chr2:27035763:A:G	1.62132e-09	-1.977e-10	-0.810901
27035826	chr2:27035826:T:A	1.05075e-09	-1.977e-10	-1.24463
27035875	chr2:27035875:G:A	1.02703e-09	-1.977e-10	-1.26747
27036280	chr2:27036280:A:G	1.65941e-09	-1.977e-10	-0.787674
27036346	chr2:27036346:T:G	4.04522e-09	-1.977e-10	0.103398
27036926	chr2:27036926:G:A	1.70465e-07	4.62707	-0.78268
27037601	chr2:27037601:G:A	2.87822e-08	3.35336	-1.28775
27037672	chr2:27037672:C:A	1.67678e-09	-1.977e-10	-0.777262
27038515	chr2:27038515:G:C	1.0044e-09	-1.977e-10	-1.28974
27038749	chr2:27038749:C:T	1.00667e-09	-1.977e-10	-1.28749
27039895	chr2:27039895:GGGA:G	3.25685e-09	-1.977e-10	-0.113379
27040254	chr2:27040254:T:C	2.02413e-07	5.0599	-1.04373
27040547	chr2:27040547:G:A	1.13607e-09	-1.977e-10	-1.16656
27042034	chr2:27042034:T:C	9.36475e-10	-1.35977	-3.0562e-10
27042240	chr2:27042240:A:G	1.16671e-09	-1.977e-10	-1.13995
27042386	chr2:27042386:A:G	1.70019e-09	-1.977e-10	-0.763398
27043169	chr2:27043169:T:C	4.12832e-09	-1.977e-10	0.123733
27043439	chr2:27043439:G:A	1.72084e-09	-1.977e-10	-0.751329
27043563	chr2:27043563:A:G	1.00537e-09	-1.977e-10	-1.28879
27044405	chr2:27044405:G:C	1.71836e-09	-1.977e-10	-0.752766
27044639	chr2:27044639:T:C	1.93403e-09	-1.977e-10	-0.634535
27045304	chr2:27045304:T:G	1.52999e-09	-1.977e-10	-0.868878
27045487	chr2:27045487:G:A	1.72997e-09	-1.977e-10	-0.746036
27046008	chr2:27046008:G:A	1.02884e-09	-1.977e-10	-1.2657
27047191	chr2:27047191:C:T	8.09454e-10	-1.50553	-3.0562e-10
27047443	chr2:27047443:G:A	4.85314e-07	5.48011	-0.589449
27047605	chr2:27047605:C:A	1.20653e-09	-1.977e-10	-1.10639
27049473	chr2:27049473:TTATATC:T	1.00421e-09	-1.977e-10	-1.28994
27049644	chr2:27049644:C:G	1.32215e-09	-1.977e-10	-1.01488
27049850	chr2:27049850:G:A	1.00797e-09	-1.977e-10	-1.2862
27050260	chr2:27050260:C:T	4.70911e-07	5.78315	-0.922617
27050281	chr2:27050281:G:A	1.23338e-09	-1.977e-10	-1.08438
27054140	chr2:27054140:C:T	1.04979e-09	-1.977e-10	-1.24555
27054406	chr2:27054406:G:A	5.99665e-08	4.08781	-1.28817
27054444	chr2:27054444:TG:T	1.05282e-09	-1.977e-10	-1.24266
27054447	chr2:27054447:A:T	2.04738e-10	-1.804	-1.07617
27054682	chr2:27054682:G:A	1.58268e-09	-1.977e-10	-0.83502
27055125	chr2:27055125:T:C	1.00651e-09	-1.977e-10	-1.28765
27056145	chr2:27056145:A:G	2.29865e-10	-1.49808	-1.26632
27057224	chr2:27057224:T:A	6.19399e-08	3.74109	-0.909069
27057253	chr2:27057253:G:C	1.02122e-09	-1.977e-10	-1.27314
27057259	chr2:27057259:G:A	6.41992e-08	3.7743	-0.906444
27057592	chr2:27057592:A:G	2.76844e-07	5.26174	-0.932426
27058166	chr2:27058166:A:G	2.66931e-09	0.932736	-1.24505
27058171	chr2:27058171:G:A	1.02637e-09	-1.977e-10	-1.26811
27058250	chr2:27058250:A:G	2.26834e-09	-1.977e-10	-0.475089
27058691	chr2:27058691:A:G	1.30658e-09	-1.977e-10	-1.02673
27059261	chr2:27059261:G:A	1.03177e-09	-1.977e-10	-1.26286
27059361	chr2:27059361:T:A	1.10716e-09	-1.977e-10	-1.19234
27059562	chr2:27059562:G:A	1.03014e-09	-1.977e-10	-1.26444
27059762	chr2:27059762:T:C	1.00525e-09	-1.977e-10	-1.2889
27060107	chr2:27060107:C:G	1.53149e-09	-1.977e-10	-0.867897
27060418	chr2:27060418:G:A	1.11746e-09	-1.977e-10	-1.18308
27062111	chr2:27062111:A:G	2.47045e-09	-1.977e-10	-0.389738
27062992	chr2:27062992:C:T	1.06235e-09	-1.977e-10	-1.23366
27063527	chr2:27063527:G:A	1.19411e-09	-1.977e-10	-1.11674
27063530	chr2:27063530:G:C	3.83384e-07	5.43714	-0.78224
27063840	chr2:27063840:C:A	1.40849e-09	-0.95162	-3.0562e-10
27063932	chr2:27063932:C:G	1.0346e-09	-1.977e-10	-1.26012
27064257	chr2:27064257:CCAA:C	1.56331e-09	-1.977e-10	-0.847331
27064472	chr2:27064472:T:C	8.23397e-10	-1.48845	-3.0562e-10
27064741	chr2:27064741:T:C	2.3637e-08	3.08029	-1.21162
27064899	chr2:27064899:G:A	1.02679e-09	-1.977e-10	-1.2677
27065438	chr2:27065438:G:A	1.13117e-09	-1.977e-10	-1.17088
27066047	chr2:27066047:C:T	4.39487e-07	5.43062	-0.639146
27066809	chr2:27066809:G:A	5.77142e-10	-1.8438	-3.0562e-10
27066977	chr2:27066977:G:A	1.02902e-09	-1.977e-10	-1.26553
27067098	chr2:27067098:A:C	2.89194e-09	-0.232212	-3.0562e-10
27067230	chr2:27067230:T:C	1.17465e-09	-1.977e-10	-1.13316
27067657	chr2:27067657:A:G	6.72703e-08	3.68111	-0.766528
27068193	chr2:27068193:A:G	2.49549e-10	-1.42533	-1.25691
27068793	chr2:27068793:G:A	2.18969e-07	3.38481	0.70998
27069783	chr2:27069783:T:C	3.97723e-07	5.4308	-0.739179
27070173	chr2:27070173:C:T	1.32108e-09	-1.01569	-3.0562e-10
27070282	chr2:27070282:G:T	3.78156e-07	5.30186	-0.660694
27070393	chr2:27070393:C:G	5.76601e-10	-1.84474	-3.0562e-10
27070854	chr2:27070854:C:G	1.29112e-09	-1.977e-10	-1.03863
27071114	chr2:27071114:G:A	8.35557e-10	-0.617157	-0.856638
27071206	chr2:27071206:T:C	1.2752e-09	-1.977e-10	-1.05103
27071937	chr2:27071937:A:G	1.54186e-09	-1.977e-10	-0.861152
27072216	chr2:27072216:C:G	1.03607e-09	-1.977e-10	-1.2587
27072299	chr2:27072299:A:C	8.079e-10	-1.50746	-3.0562e-10
27072543	chr2:27072543:CA:C	1.53855e-09	-1.977e-10	-0.863297
27072860	chr2:27072860:CA:C	1.54414e-09	-1.977e-10	-0.85967
27073017	chr2:27073017:C:T	1.54361e-07	4.42963	-0.684477
27073282	chr2:27073282:A:G	1.64886e-09	-1.977e-10	-0.794057
27074456	chr2:27074456:C:G	5.95492e-10	-1.81251	-3.0562e-10
27074664	chr2:27074664:C:G	1.05578e-09	-1.977e-10	-1.23986
27074846	chr2:27074846:G:C	1.80919e-09	-1.977e-10	-0.701262
27074889	chr2:27074889:G:A	1.80567e-07	4.84244	-0.940474
27075617	chr2:27075617:T:C	1.15107e-09	-1.977e-10	-1.15345
27076791	chr2:27076791:C:T	3.35506e-09	-1.977e-10	-0.0836692
27077125	chr2:27077125:G:C	4.90752e-09	-1.977e-10	0.29663
27078536	chr2:27078536:G:T	1.07609e-09	-1.2208	-3.0562e-10
27078850	chr2:27078850:G:C	1.3041e-09	-1.977e-10	-1.02862
27079013	chr2:27079013:C:T	1.88343e-09	-0.661045	-3.0562e-10
27079297	chr2:27079297:T:C	2.56691e-07	4.89061	-0.636871
27079693	chr2:27079693:G:A	5.60636e-08	3.97282	-1.24047
27080194	chr2:27080194:C:G	1.02024e-09	-1.977e-10	-1.2741
27081037	chr2:27081037:A:T	1.15237e-09	-1.977e-10	-1.15232
27081117	chr2:27081117:G:A	1.06339e-09	-1.977e-10	-1.23268
27081676	chr2:27081676:G:A	1.39519e-09	-1.977e-10	-0.961104
27081683	chr2:27081683:A:G	9.45241e-10	-1.35045	-3.0562e-10
27083178	chr2:27083178:A:G	1.05151e-09	-1.977e-10	-1.24391
27085291	chr2:27085291:G:A	7.38032e-10	-1.59791	-3.0562e-10
27086240	chr2:27086240:AC:A	1.13743e-09	-1.977e-10	-1.16536
27086547	chr2:27086547:G:A	1.04844e-09	-1.977e-10	-1.24684
27086791	chr2:27086791:A:C	4.77424e-07	4.73094	0.143329
27086811	chr2:27086811:T:G	1.00555e-09	-1.977e-10	-1.28861
27087377	chr2:27087377:G:A	1.06073e-09	-1.977e-10	-1.23518
27087525	chr2:27087525:G:A	5.13206e-07	4.82638	0.120161
27088033	chr2:27088033:A:T	1.48824e-09	-0.896545	-3.0562e-10
27088285	chr2:27088285:G:A	2.10359e-09	-1.977e-10	-0.550495
27089121	chr2:27089121:G:A	1.23318e-09	-1.977e-10	-1.08454
27089297	chr2:27089297:C:CAG	1.79551e-09	-1.977e-10	-0.70885
27089403	chr2:27089403:C:G	2.84122e-09	-1.977e-10	-0.249903
27089564	chr2:27089564:G:A	1.02766e-09	-1.977e-10	-1.26686
27089751	chr2:27089751:G:A	1.27544e-09	-1.977e-10	-1.05084
27089902	chr2:27089902:G:T	1.27668e-09	-1.977e-10	-1.04987
27090014	chr2:27090014:A:G	1.72805e-07	4.46325	-0.605219
27090022	chr2:27090022:T:G	1.5231e-09	-1.977e-10	-0.873389
27090083	chr2:27090083:G:A	1.40195e-09	-1.977e-10	-0.956274
27090609	chr2:27090609:C:T	1.18175e-09	-1.977e-10	-1.12714
27090635	chr2:27090635:A:G	1.20195e-09	-1.977e-10	-1.11019
27090785	chr2:27090785:G:T	1.02812e-09	-1.977e-10	-1.26641
27091221	chr2:27091221:C:T	1.01972e-09	-1.977e-10	-1.27462
27091840	chr2:27091840:T:C	1.17599e-09	-1.977e-10	-1.13203
27092014	chr2:27092014:G:A	1.87329e-07	4.00077	-0.0620438
27092107	chr2:27092107:A:T	1.01734e-09	-1.977e-10	-1.27694
27092153	chr2:27092153:G:A	6.79288e-07	4.89905	0.327856
27092384	chr2:27092384:G:A	7.48168e-08	4.23627	-1.21537
27092398	chr2:27092398:C:T	1.00406e-09	-1.977e-10	-1.29009
27092574	chr2:27092574:G:A	1.16814e-09	-1.977e-10	-1.13873
27092689	chr2:27092689:T:C	1.00784e-09	-1.977e-10	-1.28633
27092766	chr2:27092766:T:C	1.1598e-09	-1.977e-10	-1.14589
27092846	chr2:27092846:C:T	4.1683e-07	5.02149	-0.282947
27094023	chr2:27094023:C:A	1.17338e-09	-1.977e-10	-1.13425
27094472	chr2:27094472:A:G	1.00465e-09	-1.977e-10	-1.2895
27095414	chr2:27095414:A:C	1.18146e-09	-1.977e-10	-1.12739
27096167	chr2:27096167:G:A	1.20857e-09	-1.977e-10	-1.1047
27096369	chr2:27096369:G:C	1.15317e-09	-1.977e-10	-1.15162
27096958	chr2:27096958:A:G	2.1339e-09	-1.977e-10	-0.536187
27096978	chr2:27096978:T:C	1.0527e-09	-1.977e-10	-1.24278
27097667	chr2:27097667:CCT:C	1.02841e-09	-1.977e-10	-1.26612
27097799	chr2:27097799:A:C	1.13245e-09	-1.977e-10	-1.16975
27097835	chr2:27097835:C:T	1.13198e-09	-1.977e-10	-1.17017
27097974	chr2:27097974:T:C	1.1427e-09	-1.977e-10	-1.16074
27098338	chr2:27098338:T:G	2.60378e-07	4.5795	-0.311506
27098356	chr2:27098356:T:C	5.48066e-08	3.97098	-1.26131
27098453	chr2:27098453:A:G	1.00417e-09	-1.977e-10	-1.28997
27098739	chr2:27098739:C:T	1.26778e-09	-1.977e-10	-1.05687
27099019	chr2:27099019:A:G	1.44566e-09	-1.977e-10	-0.92557
27099137	chr2:27099137:C:T	1.26848e-09	-1.977e-10	-1.05632
27099335	chr2:27099335:G:A	1.21753e-09	-1.977e-10	-1.09731
27099829	chr2:27099829:G:A	1.04934e-09	-1.977e-10	-1.24597
27100330	chr2:27100330:T:C	5.77249e-10	-1.84362	-3.0562e-10
27100504	chr2:27100504:T:C	2.49853e-09	-1.977e-10	-0.378434
27100600	chr2:27100600:A:C	1.35048e-09	-1.977e-10	-0.993679
27100758	chr2:27100758:G:A	1.09688e-09	-1.977e-10	-1.20167
27100759	chr2:27100759:T:G	1.04934e-09	-1.977e-10	-1.24597
27101095	chr2:27101095:T:G	2.6122e-07	4.27123	-3.0562e-10
27101125	chr2:27101125:C:T	1.09767e-09	-1.977e-10	-1.20095
27101801	chr2:27101801:C:T	1.67673e-09	-0.777293	-3.0562e-10
27101883	chr2:27101883:G:T	1.35647e-07	4.34537	-0.72945
27102256	chr2:27102256:C:T	1.14857e-09	-1.977e-10	-1.15562
27102273	chr2:27102273:G:A	1.99507e-07	4.00171	-3.0562e-10
27102969	chr2:27102969:T:A	1.17305e-08	2.23824	-1.07019
27103199	chr2:27103199:G:A	5.77932e-10	-1.84244	-3.0562e-10
27103518	chr2:27103518:A:G	1.02519e-09	-1.977e-10	-1.26927
27103720	chr2:27103720:C:A	1.04891e-09	-1.977e-10	-1.24638
27103737	chr2:27103737:C:T	1.07448e-09	-1.977e-10	-1.2223
27103852	chr2:27103852:G:A	1.43947e-09	-1.977e-10	-0.929864
27103876	chr2:27103876:G:A	1.10533e-09	-1.977e-10	-1.194
27104501	chr2:27104501:T:C	9.13456e-10	-1.38466	-3.0562e-10
27104889	chr2:27104889:G:A	1.02908e-09	-1.977e-10	-1.26547
27105238	chr2:27105238:C:T	3.76579e-09	-1.977e-10	0.0318197
27105685	chr2:27105685:T:G	1.03554e-08	2.14988	-1.10651
27106095	chr2:27106095:G:A	1.02181e-09	-1.977e-10	-1.27256
27106522	chr2:27106522:A:C	1.01151e-09	-1.977e-10	-1.2827
27106575	chr2:27106575:C:T	1.05337e-09	-1.977e-10	-1.24214
27106655	chr2:27106655:G:A	1.27877e-09	-1.977e-10	-1.04824
27108646	chr2:27108646:AC:A	6.87329e-10	-1.66908	-3.0562e-10
27108659	chr2:27108659:T:C	1.11361e-09	-1.977e-10	-1.18653
27109298	chr2:27109298:A:G	1.32139e-09	-1.977e-10	-1.01545
27109417	chr2:27109417:A:G	4.52676e-08	-1.977e-10	2.51845
27109567	chr2:27109567:G:A	2.23806e-09	-1.977e-10	-0.488527
27110691	chr2:27110691:C:T	7.97284e-10	-1.52068	-3.0562e-10
27110904	chr2:27110904:T:C	1.31054e-09	-1.977e-10	-1.0237
27111097	chr2:27111097:A:G	1.30134e-09	-1.977e-10	-1.03075
27111471	chr2:27111471:G:A	1.38682e-07	4.46367	-0.825622
27111549	chr2:27111549:C:T	1.02048e-09	-1.977e-10	-1.27387
27111733	chr2:27111733:GGGCCGGCGGGGCC:G	1.00393e-09	-1.977e-10	-1.29022
27111748	chr2:27111748:G:A	1.97121e-09	-1.977e-10	-0.615489
27111937	chr2:27111937:G:T	1.00415e-09	-1.977e-10	-1.29
27112029	chr2:27112029:G:A	1.00557e-09	-1.977e-10	-1.28858
27112032	chr2:27112032:G:T	1.07132e-07	4.56493	-1.18501
27112718	chr2:27112718:T:C	6.48688e-08	4.0748	-1.19657
27113109	chr2:27113109:CAG:C	4.43929e-10	-0.982142	-1.12409
27113389	chr2:27113389:A:G	1.07603e-09	-1.977e-10	-1.22086
27113508	chr2:27113508:T:C	1.00597e-07	4.60653	-1.28955
27113564	chr2:27113564:A:C	7.46416e-08	4.28818	-1.26962
27113635	chr2:27113635:C:T	7.31434e-09	1.9354	-1.2397
27113658	chr2:27113658:T:C	1.54673e-09	-1.977e-10	-0.857996
27113854	chr2:27113854:C:T	1.14913e-09	-1.977e-10	-1.15513
27113959	chr2:27113959:C:A	5.32125e-09	1.61256	-1.23499
27114104	chr2:27114104:C:T	1.29109e-08	-1.977e-10	1.26393
27114770	chr2:27114770:AG:A	9.91474e-10	-1.3027	-3.0562e-10
27115119	chr2:27115119:T:G	1.08035e-09	-1.977e-10	-1.21685
27115163	chr2:27115163:A:AG	2.43871e-10	-1.41645	-1.2888
27115255	chr2:27115255:C:T	1.1543e-09	-1.15064	-3.0562e-10
27115422	chr2:27115422:T:C	3.84246e-10	-1.38021	-0.870404
27115714	chr2:27115714:C:T	1.86466e-10	-1.78948	-1.18416
27116526	chr2:27116526:A:G	4.63699e-10	-0.973905	-1.08875
27116540	chr2:27116540:A:G	1.03099e-09	-1.977e-10	-1.26362
27116673	chr2:27116673:G:A	1.25419e-09	-1.977e-10	-1.06765
27117200	chr2:27117200:T:G	1.68661e-09	-1.977e-10	-0.771419
27117639	chr2:27117639:G:A	1.40376e-09	-1.977e-10	-0.954983
27117951	chr2:27117951:T:C	9.90502e-09	2.28915	-1.29025
27118171	chr2:27118171:T:C	1.29483e-09	-1.977e-10	-1.03576
27118195	chr2:27118195:A:T	6.73129e-08	4.0412	-1.12598
27118829	chr2:27118829:G:A	1.0398e-09	-1.977e-10	-1.25511
27119271	chr2:27119271:A:G	1.16691e-09	-1.977e-10	-1.13978
27119442	chr2:27119442:A:G	5.80975e-10	-1.83719	-3.0562e-10
27119502	chr2:27119502:A:G	1.31276e-09	-1.977e-10	-1.02201
27120026	chr2:27120026:C:T	1.1396e-09	-1.80103	0.637572
27120027	chr2:27120027:G:A	1.03325e-09	-1.977e-10	-1.26143
27120193	chr2:27120193:A:G	1.06121e-09	-1.977e-10	-1.23473
27120281	chr2:27120281:A:C	1.20323e-09	-1.977e-10	-1.10913
27120804	chr2:27120804:C:A	1.11208e-09	-1.977e-10	-1.18791
27121657	chr2:27121657:C:T	1.46354e-09	-1.977e-10	-0.913278
27121658	chr2:27121658:G:A	1.14685e-09	-1.977e-10	-1.15712
27121799	chr2:27121799:A:G	1.00545e-09	-1.977e-10	-1.2887
27122402	chr2:27122402:C:G	1.05683e-09	-1.977e-10	-1.23887
27122616	chr2:27122616:G:A	6.6015e-08	4.07173	-1.17599
27122913	chr2:27122913:G:A	1.86378e-09	-1.977e-10	-0.671533
27123817	chr2:27123817:C:T	1.02896e-09	-1.977e-10	-1.26559
27124426	chr2:27124426:A:G	1.26327e-09	-1.977e-10	-1.06043
27124502	chr2:27124502:A:G	2.12188e-09	-1.977e-10	-0.541835
27124977	chr2:27124977:C:T	1.06217e-08	-1.977e-10	1.06876
27125330	chr2:27125330:C:T	2.0536e-08	2.56973	-0.841692
27125382	chr2:27125382:G:A	1.25834e-09	-1.977e-10	-1.06435
27125676	chr2:27125676:A:G	1.18526e-09	-1.977e-10	-1.12418
27125819	chr2:27125819:T:C	1.65889e-08	2.18595	-0.671348
27125832	chr2:27125832:C:T	1.43117e-09	-1.977e-10	-0.935647
27126352	chr2:27126352:C:T	1.99244e-09	-0.604776	-3.0562e-10
27126385	chr2:27126385:G:A	1.01367e-09	-1.977e-10	-1.28056
27126426	chr2:27126426:G:A	1.20177e-09	-1.977e-10	-1.11034
27126632	chr2:27126632:G:T	1.0825e-09	-1.977e-10	-1.21487
27126794	chr2:27126794:G:A	5.15312e-09	-1.977e-10	0.345463
27126845	chr2:27126845:T:C	1.01587e-09	-1.977e-10	-1.27839
27127326	chr2:27127326:G:A	1.01396e-09	-1.977e-10	-1.28027
27128487	chr2:27128487:C:A	1.2006e-09	-1.977e-10	-1.11132
27130471	chr2:27130471:C:T	1.31155e-09	-1.977e-10	-1.02293
27131111	chr2:27131111:T:TA	8.32178e-10	-1.57696	0.0991132
27131168	chr2:27131168:T:C	1.2043e-09	-1.977e-10	-1.10824
27131305	chr2:27131305:C:A	1.01101e-09	-1.977e-10	-1.28319
27131438	chr2:27131438:C:T	1.43649e-09	-1.977e-10	-0.931935
27131504	chr2:27131504:A:G	1.05539e-09	-1.977e-10	-1.24023
27131551	chr2:27131551:C:T	2.74013e-09	-0.225381	-0.060751
27131819	chr2:27131819:C:T	1.05029e-09	-1.977e-10	-1.24507
27132103	chr2:27132103:C:T	4.71545e-10	-1.5253	-0.520576
27132586	chr2:27132586:A:C	1.13559e-09	-1.977e-10	-1.16699
27133031	chr2:27133031:A:G	3.55569e-09	-0.0255889	-3.0562e-10
27133410	chr2:27133410:T:C	6.54202e-10	-1.48034	-0.238137
27133544	chr2:27133544:C:T	1.18917e-09	-1.977e-10	-1.12088
27134061	chr2:27134061:G:C	1.11924e-08	1.38166	-0.26056
27134170	chr2:27134170:C:T	8.7387e-08	3.17621	-3.0562e-10
27134229	chr2:27134229:C:T	1.6366e-09	-1.977e-10	-0.801515
27134751	chr2:27134751:C:T	9.15897e-10	-1.39127	0.00928455
27135742	chr2:27135742:C:T	4.42082e-09	-1.977e-10	0.192186
27136049	chr2:27136049:C:A	1.07609e-09	-1.977e-10	-1.22081
27136359	chr2:27136359:C:A	4.89268e-09	0.374209	-0.0806072
27136537	chr2:27136537:T:G	4.37186e-09	0.253679	-0.0726299
27136601	chr2:27136601:C:T	1.09998e-09	-1.977e-10	-1.19885
27136939	chr2:27136939:CA:C	1.03178e-07	3.34232	-3.0562e-10
27136965	chr2:27136965:GA:G	1.10509e-09	-1.977e-10	-1.19421
27137019	chr2:27137019:C:T	4.336e-09	0.720767	-0.547953
27137554	chr2:27137554:C:T	1.27661e-09	-1.977e-10	-1.04993
27137988	chr2:27137988:G:T	1.00391e-09	-1.977e-10	-1.29024
27138180	chr2:27138180:C:T	1.09776e-09	-1.977e-10	-1.20086
27138201	chr2:27138201:G:A	1.09263e-09	-1.977e-10	-1.20555
27138378	chr2:27138378:C:T	9.34717e-10	-1.76176	0.400105
27138550	chr2:27138550:G:T	2.0817e-10	-1.59451	-1.26903
27138678	chr2:27138678:G:A	1.07578e-09	-1.977e-10	-1.22109
27138720	chr2:27138720:A:C	1.01491e-09	-1.977e-10	-1.27934
27139079	chr2:27139079:G:A	2.82299e-09	-1.63194	1.3756
27139464	chr2:27139464:C:T	1.0849e-09	-1.977e-10	-1.21265
27139503	chr2:27139503:A:G	6.90596e-10	-1.82375	0.159416
27140243	chr2:27140243:C:T	4.3062e-09	0.870918	-0.705
27142078	chr2:27142078:A:G	9.60672e-10	-1.33426	-3.0562e-10
27142166	chr2:27142166:T:G	1.00407e-09	-1.977e-10	-1.29008
27142400	chr2:27142400:G:T	1.26894e-09	-1.977e-10	-1.05596
27142467	chr2:27142467:C:T	1.10451e-09	-1.977e-10	-1.19474
27142747	chr2:27142747:A:G	3.73274e-09	0.826094	-0.80309
27142763	chr2:27142763:T:C	1.95977e-09	-1.977e-10	-0.621312
27143475	chr2:27143475:T:A	1.14864e-09	-1.977e-10	-1.15556
27145435	chr2:27145435:G:A	5.52544e-09	-1.64821	2.06344
27145623	chr2:27145623:G:A	2.01222e-09	-1.74013	1.14523
27145713	chr2:27145713:G:A	1.02597e-09	-1.977e-10	-1.2685
27145720	chr2:27145720:T:C	5.85426e-09	0.268242	0.20479
27146272	chr2:27146272:G:T	1.27572e-09	-1.977e-10	-1.05062
27146488	chr2:27146488:T:C	1.18979e-08	-1.977e-10	1.18222
27146516	chr2:27146516:T:C	1.09149e-09	-1.977e-10	-1.20659
27146541	chr2:27146541:C:T	1.00578e-09	-1.977e-10	-1.28837
27146553	chr2:27146553:C:T	7.41347e-09	0.414036	0.295124
27146922	chr2:27146922:C:T	1.00928e-09	-1.977e-10	-1.2849
27147286	chr2:27147286:C:G	7.05095e-09	0.659024	-3.0562e-10
27147294	chr2:27147294:T:C	1.00538e-09	-1.977e-10	-1.28878
27147336	chr2:27147336:T:C	7.22225e-09	0.683029	-3.0562e-10
27147598	chr2:27147598:T:C	1.08141e-09	-1.977e-10	-1.21588
27147737	chr2:27147737:G:C	2.90691e-09	-1.5939	1.36685
27147832	chr2:27147832:A:T	1.12292e-09	-1.977e-10	-1.17821
27147883	chr2:27147883:G:A	1.01051e-09	-1.977e-10	-1.28368
27148074	chr2:27148074:C:T	1.12488e-09	-1.977e-10	-1.17646
27148102	chr2:27148102:T:C	4.10218e-09	0.686645	-0.569266
27148335	chr2:27148335:A:G	1.00575e-09	-1.977e-10	-1.28841
27149404	chr2:27149404:G:A	1.60002e-09	-1.977e-10	-0.824122
27149551	chr2:27149551:G:T	1.88581e-09	-1.977e-10	-0.659783
27150802	chr2:27150802:T:C	6.41251e-09	1.59788	-1.03376
27150875	chr2:27150875:C:T	1.89002e-09	-1.977e-10	-0.657553
27151141	chr2:27151141:G:A	4.89843e-09	1.30008	-1.0053
27151395	chr2:27151395:C:T	2.44495e-08	1.04242	0.860055
27151551	chr2:27151551:C:A	6.9534e-10	-1.65951	0.00201736
27152324	chr2:27152324:A:T	1.16118e-09	-1.977e-10	-1.1447
27153273	chr2:27153273:C:T	1.79011e-09	-1.977e-10	-0.71186
27154086	chr2:27154086:C:T	5.807e-10	-1.83766	-3.0562e-10
27154127	chr2:27154127:A:G	1.4112e-09	-1.977e-10	-0.949699
27155793	chr2:27155793:G:A	1.08873e-09	-1.977e-10	-1.20913
27155869	chr2:27155869:T:C	1.68659e-10	-1.84396	-1.23005
27155990	chr2:27155990:T:C	1.01782e-09	-1.977e-10	-1.27648
27156394	chr2:27156394:T:C	3.40593e-07	4.92344	-0.386894
27156478	chr2:27156478:C:T	1.51323e-09	-1.977e-10	-0.87989
27156503	chr2:27156503:G:A	3.39479e-07	4.8328	-0.299523
27156698	chr2:27156698:T:A	1.06496e-09	-1.977e-10	-1.2312
27156699	chr2:27156699:C:T	1.06692e-09	-1.977e-10	-1.22936
27157655	chr2:27157655:G:A	3.14724e-07	4.8825	-0.424946
27158245	chr2:27158245:TAATC:T	7.02511e-10	-1.64723	-3.0562e-10
27158403	chr2:27158403:G:A	5.50209e-09	0.410989	-3.0562e-10
27158616	chr2:27158616:T:C	1.38401e-09	-1.977e-10	-0.969154
27159800	chr2:27159800:A:T	1.08668e-09	-1.977e-10	-1.21101
27159868	chr2:27159868:G:A	1.46021e-09	-1.977e-10	-0.915559
27159959	chr2:27159959:G:A	2.60063e-09	-1.977e-10	-0.338387
27160075	chr2:27160075:G:A	1.00431e-09	-1.977e-10	-1.28984
27160258	chr2:27160258:A:G	1.88952e-09	-1.977e-10	-0.657816
27160408	chr2:27160408:C:A	2.71875e-07	4.69001	-0.378807
27161070	chr2:27161070:T:C	1.88532e-09	-1.977e-10	-0.660039
27161153	chr2:27161153:C:T	2.34733e-07	4.70428	-0.539972
27161312	chr2:27161312:CA:C	1.79964e-10	-1.83351	-1.17563
27161333	chr2:27161333:T:G	1.12777e-09	-1.977e-10	-1.17389
27161590	chr2:27161590:C:T	1.3599e-09	-1.977e-10	-0.986724
27161711	chr2:27161711:A:G	2.98595e-07	4.82509	-0.420138
27161883	chr2:27161883:T:C	1.75092e-10	-1.75413	-1.28245
27162152	chr2:27162152:A:G	1.00773e-09	-1.977e-10	-1.28644
27162407	chr2:27162407:T:C	2.13161e-10	-1.72593	-1.11392
27162500	chr2:27162500:T:C	1.02546e-09	-1.977e-10	-1.269
27162643	chr2:27162643:G:T	1.08927e-09	-1.977e-10	-1.20863
27162853	chr2:27162853:GCCTTACAGGGTTT:G	1.57416e-09	-1.977e-10	-0.840416
27163012	chr2:27163012:G:C	2.08293e-09	-1.977e-10	-0.560362
27163219	chr2:27163219:T:C	2.12395e-07	4.86378	-0.799471
27163385	chr2:27163385:G:A	1.67622e-10	-1.84464	-1.23554
27163808	chr2:27163808:C:T	1.25383e-09	-1.06793	-3.0562e-10
27163864	chr2:27163864:C:T	1.03205e-09	-1.977e-10	-1.2626
27163931	chr2:27163931:T:C	7.4845e-07	4.70882	0.615046
27164875	chr2:27164875:A:T	1.10663e-09	-1.977e-10	-1.19282
27165085	chr2:27165085:G:A	1.2785e-08	2.45261	-1.19847
27165579	chr2:27165579:G:A	1.2432e-08	2.00143	-0.775288
27165605	chr2:27165605:G:A	1.05226e-09	-1.977e-10	-1.24319
27165629	chr2:27165629:A:G	1.17027e-09	-1.977e-10	-1.1369
27166015	chr2:27166015:A:G	1.66009e-08	2.65293	-1.13761
27166327	chr2:27166327:A:G	0.0017392	11.8682	1.20657
27166665	chr2:27166665:GA:G	1.51269e-06	5.66571	0.361791
27166766	chr2:27166766:A:G	1.43356e-06	5.60223	0.371552
27166817	chr2:27166817:G:A	1.33979e-08	1.30096	-3.0562e-10
27167245	chr2:27167245:C:T	1.0074e-09	-1.977e-10	-1.28676
27167301	chr2:27167301:A:G	1.0241e-06	5.13684	0.500582
27167485	chr2:27167485:T:G	1.01828e-09	-1.977e-10	-1.27602
27167500	chr2:27167500:T:A	1.04119e-09	-1.977e-10	-1.25377
27167505	chr2:27167505:T:C	7.65002e-10	-1.56202	-3.0562e-10
27167556	chr2:27167556:C:T	1.01131e-09	-1.977e-10	-1.28289
27167776	chr2:27167776:T:A	1.00937e-09	-1.977e-10	-1.28482
27167844	chr2:27167844:C:T	1.01258e-09	-1.977e-10	-1.28163
27168391	chr2:27168391:G:T	1.01054e-09	-1.977e-10	-1.28366
27168531	chr2:27168531:G:A	9.89948e-10	-1.30424	-3.0562e-10
27168743	chr2:27168743:G:A	1.00691e-09	-1.977e-10	-1.28725
27168805	chr2:27168805:C:T	6.98335e-08	2.95198	-3.0562e-10
27169074	chr2:27169074:G:A	1.00885e-09	-1.977e-10	-1.28533
27169866	chr2:27169866:A:G	7.68344e-10	-1.55766	-3.0562e-10
27170162	chr2:27170162:A:G	0.00123089	11.186	1.54315
27170222	chr2:27170222:C:T	1.01713e-09	-1.977e-10	-1.27715
27170340	chr2:27170340:A:G	1.0248e-09	-1.977e-10	-1.26964
27171582	chr2:27171582:C:T	1.33365e-09	-1.977e-10	-1.00622
27171664	chr2:27171664:G:A	1.04546e-09	-1.977e-10	-1.24968
27171711	chr2:27171711:CAT:C	1.59265e-09	-1.977e-10	-0.828739
27171781	chr2:27171781:A:G	1.51272e-09	-1.977e-10	-0.880232
27171912	chr2:27171912:C:T	1.04141e-09	-1.25356	-3.0562e-10
27172368	chr2:27172368:C:T	1.25971e-09	-1.977e-10	-1.06326
27172898	chr2:27172898:T:G	1.45397e-09	-1.977e-10	-0.919842
27173179	chr2:27173179:C:A	1.90785e-09	-1.977e-10	-0.648162
27173249	chr2:27173249:C:A	1.633e-09	-1.977e-10	-0.803721
27173327	chr2:27173327:T:C	1.22741e-09	-1.977e-10	-1.08923
27173613	chr2:27173613:A:T	1.6064e-09	-1.977e-10	-0.820143
27174568	chr2:27174568:G:A	4.53636e-09	1.41848	-1.20049
27174732	chr2:27174732:G:A	1.60454e-09	-1.977e-10	-0.821303
27174901	chr2:27174901:C:T	1.15082e-09	-1.977e-10	-1.15366
27175386	chr2:27175386:C:T	2.0947e-09	-1.977e-10	-0.554727
27175729	chr2:27175729:C:T	1.41294e-09	-1.977e-10	-0.948465
27175802	chr2:27175802:C:T	1.53528e-09	-1.977e-10	-0.865425
27175923	chr2:27175923:A:G	1.05078e-09	-1.977e-10	-1.2446
27176156	chr2:27176156:AACAG:A	5.77038e-10	-1.84399	-3.0562e-10
27176260	chr2:27176260:A:T	2.48733e-09	-0.382927	-3.0562e-10
27176426	chr2:27176426:C:T	0.000868573	9.51742	2.86305
27176882	chr2:27176882:G:C	1.05333e-09	-1.977e-10	-1.24218
27177427	chr2:27177427:C:T	1.47738e-09	-1.977e-10	-0.903869
27177428	chr2:27177428:A:G	1.68844e-10	-1.84342	-1.22951
27177742	chr2:27177742:G:A	1.44225e-09	0.21702	-1.14495
27177982	chr2:27177982:C:A	2.27939e-06	5.21666	1.22087
27178392	chr2:27178392:C:T	1.9876e-06	5.0731	1.22744
27178563	chr2:27178563:C:T	1.43534e-09	-1.977e-10	-0.932739
27178825	chr2:27178825:GC:G	1.26115e-09	-1.977e-10	-1.06211
27178877	chr2:27178877:T:A	3.99393e-10	-1.8442	-0.367747
27178896	chr2:27178896:T:C	3.31197e-09	-1.977e-10	-0.0965964
27179489	chr2:27179489:C:A	1.07594e-09	-1.977e-10	-1.22094
27179552	chr2:27179552:G:A	1.1475e-09	-1.977e-10	-1.15655
27180954	chr2:27180954:A:G	1.4643e-09	0.186582	-1.09934
27181588	chr2:27181588:C:A	1.2995e-09	-1.977e-10	-1.03216
27181917	chr2:27181917:G:A	2.5531e-06	5.11522	1.43571
27181953	chr2:27181953:G:C	3.10726e-09	-1.977e-10	-0.160398
27181978	chr2:27181978:C:A	4.12328e-10	-1.17503	-1.00505
27183687	chr2:27183687:A:G	6.95068e-10	-0.502458	-1.15543
27183769	chr2:27183769:AC:A	4.12162e-10	-1.84356	-0.336923
27183920	chr2:27183920:T:C	1.00614e-09	-1.977e-10	-1.28801
27184076	chr2:27184076:T:A	0.00052018	8.33754	3.53025
27184079	chr2:27184079:T:TA	3.01265e-10	-1.82503	-0.668879
27185204	chr2:27185204:G:C	1.00442e-09	-1.977e-10	-1.28973
27185334	chr2:27185334:CT:C	0.000725457	8.58371	3.61671
27185850	chr2:27185850:T:C	3.46789e-09	-1.977e-10	-0.0505929
27186226	chr2:27186226:C:T	1.2435e-09	-1.977e-10	-1.07621
27186272	chr2:27186272:T:A	0.000794485	8.69989	3.59142
27186314	chr2:27186314:C:A	1.36927e-09	0.146557	-1.12642
27186678	chr2:27186678:C:T	1.67139e-09	-1.977e-10	-0.780484
27186699	chr2:27186699:T:G	1.05437e-09	-1.977e-10	-1.2412
27187555	chr2:27187555:G:A	1.25742e-09	-1.977e-10	-1.06508
27187741	chr2:27187741:G:A	3.97562e-06	5.42881	1.56499
27187867	chr2:27187867:G:A	9.10089e-10	-0.292696	-1.09566
27188182	chr2:27188182:T:C	6.73335e-10	-1.59168	-0.0979663
27188334	chr2:27188334:G:A	1.03239e-09	-1.977e-10	-1.26226
27188424	chr2:27188424:A:G	7.23106e-10	-0.499684	-1.11865
27188486	chr2:27188486:G:A	4.08796e-06	5.35695	1.66471
27189216	chr2:27189216:C:T	1.05181e-09	-1.977e-10	-1.24363
27189363	chr2:27189363:G:A	5.99112e-06	5.45381	1.95009
27189395	chr2:27189395:A:G	0.000354664	8.51342	2.97136
27189415	chr2:27189415:A:G	8.94871e-10	-0.289039	-1.11617
27189737	chr2:27189737:T:C	7.35558e-06	5.83381	1.77527
27189875	chr2:27189875:G:A	1.25939e-09	-1.977e-10	-1.06351
27189876	chr2:27189876:C:T	7.50874e-06	5.72172	1.90796
27190004	chr2:27190004:A:G	1.90631e-09	0.392932	-1.0419
27190123	chr2:27190123:G:A	7.04268e-10	-0.494421	-1.15031
27190228	chr2:27190228:A:G	7.58785e-10	-0.40772	-1.16246
27190529	chr2:27190529:C:T	3.37041e-09	-1.977e-10	-0.0791049
27190562	chr2:27190562:T:C	1.04391e-09	-1.977e-10	-1.25116
27190776	chr2:27190776:C:A	1.47932e-09	-0.902556	-3.0562e-10
27191335	chr2:27191335:G:C	8.03568e-06	5.87844	1.81907
27192009	chr2:27192009:T:C	0.000661941	8.94457	3.16423
27192189	chr2:27192189:A:G	7.88122e-10	-0.414239	-1.118
27192817	chr2:27192817:C:G	1.05701e-09	-1.977e-10	-1.23869
27192840	chr2:27192840:C:G	1.63599e-09	0.319014	-1.12091
27193009	chr2:27193009:T:C	1.41714e-09	-1.977e-10	-0.945494
27193618	chr2:27193618:A:G	1.54905e-09	-0.172485	-0.684011
27193834	chr2:27193834:A:T	0.00700623	10.4179	4.05032
27193975	chr2:27193975:G:A	8.45515e-10	-0.461006	-1.00094
27194183	chr2:27194183:G:A	0.000990269	8.82971	3.68188
27194370	chr2:27194370:A:G	1.95721e-09	-0.622616	-3.0562e-10
27194399	chr2:27194399:GATC:G	0.00108063	8.76209	3.83682
27195348	chr2:27195348:A:T	8.31023e-10	-0.373338	-1.1059
27195421	chr2:27195421:G:A	3.99968e-06	5.69647	1.30336
27195743	chr2:27195743:C:T	4.84587e-09	0.283988	-3.0562e-10
27195920	chr2:27195920:T:C	7.72014e-10	-0.424769	-1.12812
27196432	chr2:27196432:G:A	3.33582e-09	-1.977e-10	-0.0894214
27196485	chr2:27196485:C:G	1.06511e-09	-1.977e-10	-1.23106
27196674	chr2:27196674:C:T	1.11719e-09	-1.977e-10	-1.18332
27196936	chr2:27196936:A:T	2.06466e-08	0.606228	1.12719
27197322	chr2:27197322:G:A	1.25796e-09	-1.977e-10	-1.06464
27197721	chr2:27197721:GCA:G	1.94471e-10	-1.82993	-1.10168
27197737	chr2:27197737:A:G	2.06845e-08	0.630251	1.105
27197822	chr2:27197822:C:T	0.00163596	9.04586	3.96774
27199000	chr2:27199000:GAC:G	1.11216e-09	-1.977e-10	-1.18783
27199519	chr2:27199519:C:T	1.00454e-09	-1.977e-10	-1.28961
27199737	chr2:27199737:C:T	7.74026e-10	-0.453069	-1.09722
27199786	chr2:27199786:G:A	1.66605e-09	-1.977e-10	-0.783685
27200778	chr2:27200778:T:C	2.06589e-09	0.548973	-1.11755
27201040	chr2:27201040:C:T	1.16885e-09	-1.977e-10	-1.13811
27201045	chr2:27201045:G:A	4.06772e-08	2.41153	-3.0562e-10
27201247	chr2:27201247:G:A	8.02937e-10	-1.51362	-3.0562e-10
27201507	chr2:27201507:G:A	1.00675e-09	-1.977e-10	-1.28741
27201586	chr2:27201586:C:T	8.51716e-10	-1.45464	-3.0562e-10
27201628	chr2:27201628:G:A	1.9877e-09	0.505461	-1.11262
27201735	chr2:27201735:C:T	1.07093e-09	-1.977e-10	-1.22562
27201768	chr2:27201768:G:A	0.00680421	10.5111	3.92782
27202638	chr2:27202638:C:A	1.00931e-09	-1.977e-10	-1.28487
27202796	chr2:27202796:C:T	1.00602e-09	-1.977e-10	-1.28813
27203482	chr2:27203482:C:T	1.02893e-09	-1.977e-10	-1.26562
27203646	chr2:27203646:G:C	1.78645e-10	-1.8041	-1.21239
27203985	chr2:27203985:C:T	2.10714e-08	1.75378	-3.0562e-10
27204010	chr2:27204010:C:T	0.00092361	8.54816	3.89374
27204106	chr2:27204106:G:A	1.26007e-09	-1.977e-10	-1.06297
27204183	chr2:27204183:A:G	1.0061e-09	-1.977e-10	-1.28805
27204641	chr2:27204641:C:A	1.13138e-09	-1.977e-10	-1.1707
27205279	chr2:27205279:A:G	3.12299e-09	-1.977e-10	-0.155347
27205305	chr2:27205305:C:T	2.76549e-09	0.552477	-0.829397
27205370	chr2:27205370:G:A	1.1124e-09	-1.977e-10	-1.18762
27205834	chr2:27205834:A:C	8.07412e-10	-0.402326	-1.10573
27205947	chr2:27205947:C:G	7.2356e-10	-0.491396	-1.12631
27206940	chr2:27206940:G:A	7.88098e-10	-1.53227	-3.0562e-10
27207053	chr2:27207053:T:G	1.19459e-09	-1.977e-10	-1.11633
27207369	chr2:27207369:T:C	3.04149e-09	0.584365	-0.766156
27207913	chr2:27207913:A:G	0.00104925	8.59566	3.97379
27208428	chr2:27208428:C:G	9.49203e-10	-1.34627	-3.0562e-10
27209146	chr2:27209146:T:C	1.16053e-09	-1.977e-10	-1.14527
27209557	chr2:27209557:C:A	2.00645e-09	-0.597772	-3.0562e-10
27209628	chr2:27209628:T:C	1.0705e-09	-1.977e-10	-1.22601
27209632	chr2:27209632:T:G	2.77695e-06	5.99442	0.64055
27209679	chr2:27209679:A:G	0.000780629	8.83532	3.4384
27209729	chr2:27209729:C:T	3.57437e-09	-1.977e-10	-0.0203509
27209774	chr2:27209774:C:A	3.11389e-09	0.870274	-1.02854
27209963	chr2:27209963:G:A	1.58845e-09	-0.83138	-3.0562e-10
27210356	chr2:27210356:G:A	2.68095e-09	0.504261	-0.812226
27210830	chr2:27210830:T:C	6.00423e-10	-1.80426	-3.0562e-10
27210842	chr2:27210842:T:G	1.00706e-09	-1.977e-10	-1.2871
27211794	chr2:27211794:G:A	1.00406e-09	-1.977e-10	-1.29009
27212297	chr2:27212297:G:A	2.27522e-10	-1.48588	-1.28877
27212506	chr2:27212506:G:A	0.000807499	8.59226	3.7153
27212831	chr2:27212831:C:T	1.00948e-09	-1.977e-10	-1.28471
27213621	chr2:27213621:A:G	1.03023e-09	-1.977e-10	-1.26436
27213929	chr2:27213929:T:C	1.05598e-09	-1.977e-10	-1.23967
27214170	chr2:27214170:G:A	3.2868e-09	0.863485	-0.967708
27214589	chr2:27214589:C:T	6.56028e-10	-1.71569	-3.0562e-10
27214628	chr2:27214628:C:T	0.000809622	8.67368	3.63651
27214868	chr2:27214868:G:A	1.16336e-09	-1.977e-10	-1.14283
27214928	chr2:27214928:C:T	1.09266e-09	-1.977e-10	-1.20552
27214952	chr2:27214952:AT:A	0.000964659	8.60579	3.8796
27214985	chr2:27214985:T:G	1.00965e-09	-1.977e-10	-1.28453
27215842	chr2:27215842:G:A	8.83982e-06	5.66733	2.12555
27215941	chr2:27215941:C:G	1.00948e-09	-1.977e-10	-1.28471
27215949	chr2:27215949:G:A	9.36456e-06	5.67283	2.17772
27216253	chr2:27216253:G:A	2.80083e-09	0.695581	-0.959804
27216486	chr2:27216486:G:A	1.98643e-10	-1.62075	-1.28963
27216650	chr2:27216650:A:G	3.29324e-09	0.783898	-0.886164
27216883	chr2:27216883:G:T	3.60966e-09	0.946836	-0.957361
27217016	chr2:27217016:T:C	2.91131e-09	0.653942	-0.879478
27217145	chr2:27217145:CT:C	0.00110537	8.59243	4.02912
27217854	chr2:27217854:C:T	3.08613e-09	0.701928	-0.869148
27217917	chr2:27217917:T:C	2.4652e-09	-1.977e-10	-0.391866
27218170	chr2:27218170:A:T	2.12718e-09	-1.977e-10	-0.53934
27218293	chr2:27218293:G:A	2.68273e-09	0.538794	-0.846099
27218434	chr2:27218434:C:G	0.000977381	8.43504	4.06346
27218679	chr2:27218679:TTC:T	3.20715e-09	0.756299	-0.885054
27218687	chr2:27218687:A:G	2.04534e-10	-1.59199	-1.28917
27218772	chr2:27218772:C:T	1.01194e-09	-1.977e-10	-1.28227
27218777	chr2:27218777:A:G	9.27653e-06	5.66357	2.17754
27218919	chr2:27218919:A:G	3.40327e-09	0.887893	-0.957294
27219036	chr2:27219036:A:G	7.92226e-06	5.60393	2.07937
27219231	chr2:27219231:A:G	1.01185e-09	-1.977e-10	-1.28236
27219449	chr2:27219449:C:T	3.21338e-09	0.837276	-0.964092
27219622	chr2:27219622:T:C	1.076e-09	-1.977e-10	-1.22089
27220328	chr2:27220328:A:G	0.000748465	8.43504	3.7966
27220388	chr2:27220388:C:T	7.22773e-06	5.57025	2.02129
27220453	chr2:27220453:C:T	2.15079e-09	-0.528305	-3.0562e-10
27220599	chr2:27220599:G:A	1.00678e-09	-1.977e-10	-1.28738
27220751	chr2:27220751:A:G	9.13279e-06	5.72352	2.10197
27221678	chr2:27221678:T:C	1.11113e-09	-0.0726199	-1.11614
27221850	chr2:27221850:G:A	1.01567e-09	-1.977e-10	-1.27859
27222399	chr2:27222399:T:C	2.78222e-10	-1.83359	-0.739888
27222426	chr2:27222426:A:G	9.435e-10	-1.3523	-3.0562e-10
27222447	chr2:27222447:G:GT	7.34654e-06	5.54116	2.06669
27222650	chr2:27222650:A:G	2.88835e-09	0.676925	-0.910379
27222728	chr2:27222728:A:G	1.0061e-09	-1.977e-10	-1.28806
27222776	chr2:27222776:A:G	2.30096e-09	-1.977e-10	-0.460812
27223362	chr2:27223362:T:C	0.000702115	8.24101	3.92671
27223831	chr2:27223831:G:A	2.44699e-10	-1.46566	-1.23621
27225604	chr2:27225604:G:T	1.00389e-09	-1.977e-10	-1.29025
27225645	chr2:27225645:A:T	5.54844e-09	1.12894	-0.709564
27226425	chr2:27226425:C:G	0.000405257	8.55342	3.06471
27226572	chr2:27226572:G:A	1.04387e-09	-1.977e-10	-1.2512
27227444	chr2:27227444:C:T	1.013e-09	-1.977e-10	-1.28122
27227590	chr2:27227590:C:T	1.97742e-10	-1.62545	-1.28948
27227601	chr2:27227601:T:G	1.36007e-09	-1.977e-10	-0.986604
27227856	chr2:27227856:G:A	0.0004074	8.42832	3.1951
27227895	chr2:27227895:T:G	8.29301e-09	0.821275	-3.0562e-10
27228132	chr2:27228132:C:T	7.28351e-06	5.57671	2.02252
27228146	chr2:27228146:T:TAC	9.32137e-10	-1.36441	-3.0562e-10
27228231	chr2:27228231:C:T	4.22481e-06	5.52145	1.53314
27228561	chr2:27228561:T:C	0.000955047	8.47551	3.99987
27228707	chr2:27228707:T:C	2.52061e-09	0.523558	-0.893195
27228734	chr2:27228734:G:A	1.07175e-09	-1.22485	-3.0562e-10
27228931	chr2:27228931:T:C	1.05258e-09	-1.977e-10	-1.24289
27229063	chr2:27229063:C:T	3.26614e-09	0.895042	-1.00557
27229120	chr2:27229120:A:G	1.18723e-09	-1.977e-10	-1.12251
27229218	chr2:27229218:G:A	1.65206e-10	-1.80566	-1.28904
27229500	chr2:27229500:G:T	1.01599e-09	-1.977e-10	-1.27827
27229621	chr2:27229621:T:C	1.66417e-09	-1.977e-10	-0.78481
27229834	chr2:27229834:C:T	8.27239e-10	-1.4838	-3.0562e-10
27229916	chr2:27229916:T:C	0.00217015	8.94663	4.34954
27230004	chr2:27230004:G:A	1.06718e-09	-1.977e-10	-1.22912
27230044	chr2:27230044:C:A	1.82166e-09	-0.694393	-3.0562e-10
27230302	chr2:27230302:A:G	1.21431e-09	-1.977e-10	-1.09996
27230328	chr2:27230328:G:T	1.20045e-09	-1.977e-10	-1.11144
27230340	chr2:27230340:T:C	1.75227e-10	-1.76321	-1.2726
27230370	chr2:27230370:G:A	1.00391e-09	-1.977e-10	-1.29024
27230585	chr2:27230585:C:T	2.26213e-09	-0.47783	-3.0562e-10
27230811	chr2:27230811:A:G	8.68802e-06	5.74526	2.0303
27230929	chr2:27230929:A:G	2.60508e-09	0.6409	-0.977575
27231770	chr2:27231770:G:C	3.46032e-09	0.9393	-0.992079
27232076	chr2:27232076:G:A	3.08298e-09	-1.977e-10	-0.168243
27232413	chr2:27232413:C:T	2.24505e-09	0.502505	-0.987914
27234145	chr2:27234145:G:A	1.02533e-09	-1.977e-10	-1.26912
27234342	chr2:27234342:T:C	6.33825e-10	-1.75012	-3.0562e-10
27235209	chr2:27235209:C:T	2.23904e-09	-1.977e-10	-0.488093
27235738	chr2:27235738:A:G	2.66546e-09	0.648793	-0.962555
27235922	chr2:27235922:T:C	1.47648e-06	6.07222	-0.0689413
27235930	chr2:27235930:A:G	1.75255e-09	-0.733068	-3.0562e-10
27236105	chr2:27236105:A:G	1.00996e-09	-1.977e-10	-1.28423
27236496	chr2:27236496:T:C	2.41527e-10	-1.4328	-1.28212
27236967	chr2:27236967:C:T	3.19468e-09	0.750749	-0.8834
27237118	chr2:27237118:G:A	1.00609e-09	-1.977e-10	-1.28807
27237750	chr2:27237750:G:A	1.01032e-09	-1.977e-10	-1.28387
27237801	chr2:27237801:C:T	1.24944e-09	-1.977e-10	-1.07144
27237963	chr2:27237963:G:A	2.717e-10	-1.80867	-0.788522
27238100	chr2:27238100:A:G	0.00107867	8.55323	4.04387
27238283	chr2:27238283:G:A	1.20395e-09	-1.977e-10	-1.10853
27238409	chr2:27238409:G:A	1.34383e-09	-1.977e-10	-0.998614
27238472	chr2:27238472:G:A	1.00423e-09	-1.977e-10	-1.28992
27238706	chr2:27238706:A:G	1.66453e-09	-1.977e-10	-0.784595
27239208	chr2:27239208:C:T	5.49057e-06	5.41316	1.90349
27239550	chr2:27239550:A:G	3.08906e-09	-1.977e-10	-0.166273
27239783	chr2:27239783:T:C	1.05183e-09	-0.25426	-0.989349
27240455	chr2:27240455:T:C	1.9734e-10	-1.62786	-1.2891
27240483	chr2:27240483:C:T	2.88541e-09	0.886949	-1.12142
27240600	chr2:27240600:G:A	1.34677e-09	-1.977e-10	-0.996428
27241889	chr2:27241889:T:C	1.03716e-09	-1.977e-10	-1.25765
27243087	chr2:27243087:A:G	1.0828e-09	-1.977e-10	-1.21458
27243339	chr2:27243339:G:A	1.07018e-09	-1.977e-10	-1.22631
27244038	chr2:27244038:C:G	8.11095e-10	-1.50351	-3.0562e-10
27244530	chr2:27244530:TCA:T	3.48753e-09	1.23943	-1.28437
27244556	chr2:27244556:C:T	4.64845e-09	-1.977e-10	0.242396
27244988	chr2:27244988:A:G	1.40094e-09	-1.977e-10	-0.956993
27245073	chr2:27245073:TC:T	2.79357e-09	1.01433	-1.28115
27245488	chr2:27245488:A:G	2.547e-09	0.910189	-1.26941
27245647	chr2:27245647:G:A	2.32499e-09	0.761391	-1.21181
27245761	chr2:27245761:G:A	2.73901e-09	0.733169	-1.01971
27245975	chr2:27245975:A:G	2.39619e-09	0.784166	-1.20442
27245988	chr2:27245988:T:C	1.29933e-05	5.32125	2.85679
27246218	chr2:27246218:G:A	1.00443e-09	-1.977e-10	-1.28972
27246252	chr2:27246252:G:T	1.90244e-10	-1.66336	-1.29022
27246624	chr2:27246624:C:T	2.33568e-09	-1.977e-10	-0.445834
27246688	chr2:27246688:G:A	3.19025e-09	0.873774	-1.00781
27246872	chr2:27246872:T:C	4.14216e-10	-1.82768	-0.347832
27247034	chr2:27247034:T:A	5.91023e-09	0.482547	-3.0562e-10
27247663	chr2:27247663:G:A	5.77488e-10	-1.84321	-3.0562e-10
27248063	chr2:27248063:C:A	1.00658e-09	-1.977e-10	-1.28758
27248796	chr2:27248796:A:G	4.35665e-09	-1.977e-10	0.177565
27248984	chr2:27248984:A:G	1.34057e-09	-1.977e-10	-1.00104
27249128	chr2:27249128:A:G	9.45429e-07	4.28732	1.27018
27249138	chr2:27249138:T:C	2.46314e-09	-1.977e-10	-0.3927
27249159	chr2:27249159:A:G	9.08718e-07	3.87678	1.64112
27249435	chr2:27249435:C:T	1.19714e-09	-1.977e-10	-1.11421
27249598	chr2:27249598:C:T	1.04333e-09	-1.977e-10	-1.25172
27249750	chr2:27249750:G:A	8.03985e-07	4.2006	1.19484
27249858	chr2:27249858:T:G	4.24277e-09	-1.977e-10	0.151078
27249975	chr2:27249975:A:G	4.23119e-09	-1.977e-10	0.148344
27250710	chr2:27250710:CCT:C	4.18997e-10	-1.84025	-0.323777
27250781	chr2:27250781:G:A	7.62174e-06	5.20026	2.44436
27250812	chr2:27250812:G:A	1.01977e-09	-1.977e-10	-1.27456
27251123	chr2:27251123:G:T	1.399e-09	-1.977e-10	-0.958382
27251297	chr2:27251297:T:C	7.92812e-07	4.22725	1.15419
27251438	chr2:27251438:C:T	4.97211e-07	4.71706	0.197818
27251791	chr2:27251791:G:A	1.48524e-09	-1.977e-10	-0.89856
27251897	chr2:27251897:C:T	2.34644e-10	-1.52536	-1.21846
27252001	chr2:27252001:G:A	8.44731e-07	4.3022	1.14267
27252133	chr2:27252133:T:C	1.0248e-09	-1.977e-10	-1.26964
27252538	chr2:27252538:GCA:G	1.00534e-09	-1.977e-10	-1.28881
27252611	chr2:27252611:G:A	3.85434e-09	-1.977e-10	0.0550614
27252724	chr2:27252724:T:A	2.06089e-09	-0.571003	-3.0562e-10
27252791	chr2:27252791:G:A	6.64416e-09	0.5996	-3.0562e-10
27252808	chr2:27252808:G:C	4.40744e-09	-1.977e-10	0.189156
27253414	chr2:27253414:G:A	7.57211e-09	-1.977e-10	0.730333
27253507	chr2:27253507:C:T	7.31303e-09	-1.977e-10	0.695519
27253510	chr2:27253510:G:A	3.92188e-06	4.97618	2.00401
27253745	chr2:27253745:T:C	6.88857e-07	4.02863	1.21226
27253872	chr2:27253872:G:T	1.01816e-06	4.33159	1.30002
27254124	chr2:27254124:C:G	4.28201e-09	1.08748	-0.9272
27254557	chr2:27254557:A:AC	5.27088e-09	0.368058	-3.0562e-10
27254559	chr2:27254559:A:C	5.278e-09	0.369409	-3.0562e-10
27254671	chr2:27254671:C:A	1.60771e-09	-1.977e-10	-0.81933
27254679	chr2:27254679:C:T	1.01971e-09	-1.977e-10	-1.27462
27254737	chr2:27254737:A:G	7.664e-09	-1.977e-10	0.742396
27255363	chr2:27255363:A:G	1.83709e-10	-1.73527	-1.25327
27255534	chr2:27255534:G:C	1.09266e-09	-1.977e-10	-1.20552
27255726	chr2:27255726:C:G	1.97362e-10	-1.63819	-1.27867
27256242	chr2:27256242:A:G	1.04279e-09	-1.977e-10	-1.25224
27256260	chr2:27256260:G:C	4.16274e-10	-1.84002	-0.330527
27256635	chr2:27256635:C:T	4.35667e-09	1.14765	-0.970081
27256717	chr2:27256717:A:G	1.09593e-09	-1.977e-10	-1.20253
27256909	chr2:27256909:C:A	2.6262e-10	-1.42495	-1.20623
27257068	chr2:27257068:A:G	1.9668e-10	-1.63835	-1.28196
27257125	chr2:27257125:A:G	1.35359e-09	-1.977e-10	-0.991378
27258100	chr2:27258100:G:C	1.33689e-09	-1.977e-10	-1.00379
27258592	chr2:27258592:C:T	8.85008e-06	5.35465	2.4394
27258784	chr2:27258784:A:C	1.95838e-10	-1.65421	-1.27039
27259020	chr2:27259020:A:T	1.12762e-09	-1.977e-10	-1.17403
27259217	chr2:27259217:G:A	1.00419e-09	-1.977e-10	-1.28996
27259222	chr2:27259222:T:C	7.81644e-05	8.10152	1.87091
27259597	chr2:27259597:C:T	1.5267e-09	-1.977e-10	-0.871031
27259744	chr2:27259744:A:G	6.22634e-06	5.22912	2.21328
27259833	chr2:27259833:A:C	4.58448e-09	-1.977e-10	0.228538
27261752	chr2:27261752:A:G	0.000631865	8.61042	3.45187
27262172	chr2:27262172:C:T	1.27962e-09	-1.977e-10	-1.04757
27262641	chr2:27262641:T:C	2.88497e-09	-1.977e-10	-0.234625
27262961	chr2:27262961:G:A	4.74529e-09	-1.977e-10	0.263015
27263266	chr2:27263266:G:A	5.34306e-09	0.0789753	0.302684
27263727	chr2:27263727:G:C	4.54729e-09	1.11314	-0.892745
27264604	chr2:27264604:G:A	1.11342e-09	-1.977e-10	-1.18671
27264673	chr2:27264673:ATGAGGGG:A	1.00627e-09	-1.977e-10	-1.28789
27264834	chr2:27264834:T:C	1.04509e-09	-1.25004	-3.0562e-10
27264937	chr2:27264937:G:A	3.70056e-10	-1.79512	-0.493117
27265027	chr2:27265027:T:C	1.03667e-09	-1.977e-10	-1.25812
27265184	chr2:27265184:G:A	4.91102e-09	-1.977e-10	0.297343
27265564	chr2:27265564:G:C	0.000681494	9.04178	3.09612
27265666	chr2:27265666:C:G	5.76808e-10	-1.84438	-3.0562e-10
27266262	chr2:27266262:T:C	4.45665e-09	-1.977e-10	0.20026
27266481	chr2:27266481:G:C	1.56127e-09	-1.977e-10	-0.848637
27266566	chr2:27266566:C:G	1.02651e-09	-1.977e-10	-1.26797
27266683	chr2:27266683:A:G	2.03581e-06	5.22879	1.09572
27266694	chr2:27266694:G:C	2.57742e-05	6.05074	2.81225
27266983	chr2:27266983:GC:G	2.7094e-05	6.18253	2.7304
27267884	chr2:27267884:G:A	1.22524e-09	-1.977e-10	-1.091
27267903	chr2:27267903:C:G	1.3202e-09	-1.977e-10	-1.01636
27268243	chr2:27268243:T:C	4.32887e-10	-1.13119	-1.00023
27268826	chr2:27268826:G:A	1.89174e-10	-1.66968	-1.28955
27269328	chr2:27269328:C:T	1.03237e-09	-1.977e-10	-1.26228
27269495	chr2:27269495:C:T	1.92196e-10	-1.6562	-1.28718
27269513	chr2:27269513:T:C	1.09127e-09	-1.977e-10	-1.2068
27269806	chr2:27269806:C:T	2.75136e-05	6.27892	2.64938
27270602	chr2:27270602:G:A	1.82217e-10	-1.7071	-1.28959
27270768	chr2:27270768:T:C	1.87076e-10	-1.68237	-1.28801
27270837	chr2:27270837:G:C	2.07666e-09	-1.977e-10	-0.56338
27271853	chr2:27271853:C:T	1.4734e-09	-1.977e-10	-0.906564
27272355	chr2:27272355:G:A	1.43866e-09	-1.977e-10	-0.930423
27272596	chr2:27272596:T:A	2.89951e-09	-1.977e-10	-0.229597
27273050	chr2:27273050:A:AT	2.18794e-09	0.774834	-1.28601
27273339	chr2:27273339:T:C	1.25307e-09	-1.977e-10	-1.06854
27273721	chr2:27273721:C:T	1.26455e-09	-1.977e-10	-1.05942
27275582	chr2:27275582:G:A	1.10225e-09	-1.977e-10	-1.19678
27275976	chr2:27275976:G:A	1.51306e-08	-0.0343706	1.45695
27276169	chr2:27276169:A:G	1.19253e-06	4.28169	1.508
27276739	chr2:27276739:T:G	1.00506e-09	-1.977e-10	-1.28909
27277047	chr2:27277047:T:C	1.14877e-09	-1.977e-10	-1.15545
27277208	chr2:27277208:C:G	3.62534e-09	-1.977e-10	-0.00619078
27277513	chr2:27277513:T:C	3.25585e-05	6.94105	2.1556
27277792	chr2:27277792:A:G	1.2023e-09	-1.977e-10	-1.10991
27278642	chr2:27278642:C:T	2.54422e-09	-0.360313	-3.0562e-10
27278832	chr2:27278832:C:T	8.17897e-10	-1.49516	-3.0562e-10
27279041	chr2:27279041:A:G	1.20033e-09	-1.977e-10	-1.11154
27279187	chr2:27279187:A:G	1.17753e-09	-1.977e-10	-1.13072
27279266	chr2:27279266:G:C	5.20888e-09	0.356225	-3.0562e-10
27279347	chr2:27279347:CTGGA:C	6.48782e-10	-1.7268	-3.0562e-10
27279398	chr2:27279398:G:A	1.27481e-09	-1.977e-10	-1.05134
27280394	chr2:27280394:C:T	2.61009e-08	1.96783	-3.0562e-10
27281306	chr2:27281306:G:A	1.09675e-09	-1.977e-10	-1.20179
27281444	chr2:27281444:A:G	9.80741e-07	3.97821	1.61596
27282155	chr2:27282155:G:A	5.63039e-09	-1.977e-10	0.434041
27282890	chr2:27282890:C:T	9.16467e-08	3.78186	-0.558057
27282914	chr2:27282914:C:T	1.02007e-05	4.56347	3.3726
27283122	chr2:27283122:C:T	1.00585e-09	-1.977e-10	-1.2883
27283304	chr2:27283304:AAAAC:A	1.02254e-09	-1.977e-10	-1.27185
27283349	chr2:27283349:G:A	1.80753e-08	1.60041	-3.0562e-10
27283543	chr2:27283543:T:C	1.08499e-09	-1.977e-10	-1.21257
27283964	chr2:27283964:C:T	1.33702e-09	-1.00369	-3.0562e-10
27284290	chr2:27284290:A:C	5.67312e-09	-1.977e-10	0.4416
27285372	chr2:27285372:C:T	1.0432e-09	-1.977e-10	-1.25184
27285683	chr2:27285683:G:A	1.75097e-10	-1.79843	-1.23813
27285815	chr2:27285815:T:C	1.02056e-09	-1.977e-10	-1.27379
27285842	chr2:27285842:C:T	1.84357e-05	4.822	3.7059
27286190	chr2:27286190:A:T	1.02758e-09	-1.977e-10	-1.26693
27286720	chr2:27286720:T:C	5.71449e-09	-1.977e-10	0.448867
27287026	chr2:27287026:G:A	1.33751e-09	-1.977e-10	-1.00333
27287286	chr2:27287286:C:T	1.50519e-09	-1.977e-10	-0.885218
27287959	chr2:27287959:C:G	1.00727e-09	-1.977e-10	-1.28689
27288196	chr2:27288196:C:T	1.408e-09	-1.977e-10	-0.951967
27290010	chr2:27290010:T:G	8.45445e-06	4.71944	3.02887
27290200	chr2:27290200:T:A	2.06826e-10	-1.80659	-1.06342
27290539	chr2:27290539:G:A	1.20591e-09	-1.977e-10	-1.10691
27290550	chr2:27290550:G:T	1.05558e-09	-1.977e-10	-1.24005
27290810	chr2:27290810:C:T	8.50595e-08	3.55774	-0.408526
27291074	chr2:27291074:C:T	1.84965e-08	1.62344	-3.0562e-10
27291248	chr2:27291248:A:G	3.64888e-06	4.16025	2.74778
27291572	chr2:27291572:AAC:A	1.00994e-09	-1.977e-10	-1.28424
27292237	chr2:27292237:A:G	1.29453e-05	4.56841	3.60593
27292292	chr2:27292292:T:C	1.08933e-09	-1.977e-10	-1.20857
27292444	chr2:27292444:C:T	1.63547e-09	0.480523	-1.28273
27292659	chr2:27292659:C:T	1.80284e-05	6.76433	1.74123
27292724	chr2:27292724:C:T	1.22061e-09	-1.977e-10	-1.09478
27293422	chr2:27293422:C:T	5.91069e-10	-1.81996	-3.0562e-10
27294815	chr2:27294815:A:G	8.89014e-09	-1.977e-10	0.890804
27295122	chr2:27295122:A:G	1.08288e-09	-1.977e-10	-1.21451
27295394	chr2:27295394:C:T	1.11313e-09	-1.977e-10	-1.18696
27295582	chr2:27295582:G:A	9.78755e-10	-1.31561	-3.0562e-10
27295596	chr2:27295596:G:A	1.70236e-09	-1.977e-10	-0.76212
27296285	chr2:27296285:G:T	1.31513e-05	6.46798	1.72215
27296386	chr2:27296386:G:A	1.28112e-05	6.41015	1.75379
27296522	chr2:27296522:G:A	1.02851e-09	-1.977e-10	-1.26602
27296631	chr2:27296631:G:A	1.42288e-09	-1.977e-10	-0.941454
27296722	chr2:27296722:C:T	2.13546e-09	-0.535455	-3.0562e-10
27297388	chr2:27297388:C:A	1.03226e-09	-1.977e-10	-1.26239
27297834	chr2:27297834:A:G	1.04316e-09	-1.977e-10	-1.25188
27298239	chr2:27298239:C:G	1.2229e-09	-1.09291	-3.0562e-10
27298299	chr2:27298299:A:G	1.2258e-09	-1.09054	-3.0562e-10
27299166	chr2:27299166:G:A	1.25087e-09	-1.977e-10	-1.0703
27300075	chr2:27300075:A:C	1.04082e-09	-1.977e-10	-1.25413
27300221	chr2:27300221:G:A	1.48236e-08	0.0307711	1.37131
27300451	chr2:27300451:C:T	1.01549e-09	-1.977e-10	-1.27877
27300565	chr2:27300565:T:TTTA	1.94571e-09	-1.977e-10	-0.62851
27301288	chr2:27301288:C:T	1.04739e-09	-1.977e-10	-1.24784
27302176	chr2:27302176:C:T	1.0582e-09	-1.977e-10	-1.23757
27302395	chr2:27302395:A:G	9.02003e-07	5.84492	-0.334444
27302415	chr2:27302415:C:T	1.34644e-09	-1.977e-10	-0.996676
27302482	chr2:27302482:G:A	3.41858e-06	4.72073	2.12211
27302793	chr2:27302793:A:G	7.59861e-08	2.0861	0.950315
27303547	chr2:27303547:C:T	1.05538e-09	-1.977e-10	-1.24024
27303595	chr2:27303595:T:C	5.88817e-10	-1.82378	-3.0562e-10
27303780	chr2:27303780:C:CA	1.36749e-09	-1.977e-10	-0.981165
27303813	chr2:27303813:C:G	8.81145e-07	3.09285	2.39424
27304285	chr2:27304285:T:C	1.06592e-09	-1.977e-10	-1.2303
27304453	chr2:27304453:G:A	2.41337e-09	-1.977e-10	-0.413112
27304518	chr2:27304518:C:T	1.07211e-09	-1.977e-10	-1.22451
27304802	chr2:27304802:G:A	1.60077e-09	-1.977e-10	-0.823654
27304901	chr2:27304901:G:A	1.00406e-09	-1.977e-10	-1.29009
27304982	chr2:27304982:G:A	1.07479e-09	-1.977e-10	-1.22201
27305824	chr2:27305824:T:C	2.85548e-05	6.39645	2.56899
27308317	chr2:27308317:T:A	1.34998e-09	-1.977e-10	-0.994046
27308392	chr2:27308392:C:G	1.08215e-09	-1.977e-10	-1.21519
27308797	chr2:27308797:T:C	1.68512e-09	0.409783	-1.18208
27310002	chr2:27310002:A:G	6.10119e-06	4.55492	2.86718
27310180	chr2:27310180:C:T	2.08488e-09	-0.559429	-3.0562e-10
27310248	chr2:27310248:A:C	5.94492e-10	-1.81419	-3.0562e-10
27310354	chr2:27310354:C:T	1.23058e-09	-1.977e-10	-1.08665
27311435	chr2:27311435:CCT:C	1.05445e-09	-1.977e-10	-1.24112
27311859	chr2:27311859:G:A	1.08874e-09	-1.977e-10	-1.20911
27313513	chr2:27313513:T:C	1.01482e-05	6.26278	1.66814
27314043	chr2:27314043:G:A	1.09006e-09	-1.977e-10	-1.20791
27314302	chr2:27314302:G:A	1.58058e-09	-1.977e-10	-0.836344
27314533	chr2:27314533:C:T	1.0762e-09	-1.977e-10	-1.2207
27314680	chr2:27314680:G:C	1.36312e-09	-1.977e-10	-0.984359
27314681	chr2:27314681:C:A	1.00401e-09	-1.977e-10	-1.29014
27314952	chr2:27314952:G:C	6.61118e-10	-1.70796	-3.0562e-10
27315010	chr2:27315010:A:T	1.16645e-09	-1.977e-10	-1.14018
27315313	chr2:27315313:C:T	1.85463e-10	-1.71807	-1.26097
27315768	chr2:27315768:G:A	1.95516e-09	-0.623666	-3.0562e-10
27316313	chr2:27316313:C:T	1.88368e-10	-1.71098	-1.25252
27317113	chr2:27317113:A:AG	1.16653e-09	-1.977e-10	-1.1401
27317614	chr2:27317614:TTGTA:T	2.09125e-09	-0.556377	-3.0562e-10
27317994	chr2:27317994:T:C	1.01349e-09	-1.977e-10	-1.28074
27318075	chr2:27318075:T:C	1.94404e-09	-1.977e-10	-0.629372
27318411	chr2:27318411:G:A	1.03883e-09	-1.977e-10	-1.25605
27319174	chr2:27319174:C:T	6.87727e-06	4.58514	2.9567
27319410	chr2:27319410:C:T	1.00402e-09	-1.977e-10	-1.29013
27320486	chr2:27320486:G:A	5.89856e-10	-1.82202	-3.0562e-10
27320730	chr2:27320730:CA:C	1.07971e-09	-1.977e-10	-1.21745
27320735	chr2:27320735:C:T	1.07923e-09	-1.977e-10	-1.21789
27321284	chr2:27321284:G:A	1.01645e-09	-1.977e-10	-1.27783
27321418	chr2:27321418:C:T	1.97455e-06	4.47332	1.82064
27322557	chr2:27322557:C:A	1.40357e-09	-1.977e-10	-0.955121
27322558	chr2:27322558:G:A	1.18151e-09	-1.977e-10	-1.12735
27323337	chr2:27323337:G:A	5.67947e-10	-1.83937	-0.0204929
27324065	chr2:27324065:C:T	6.42971e-09	-1.977e-10	0.56679
27325640	chr2:27325640:G:A	1.0249e-09	-1.977e-10	-1.26954
27326931	chr2:27326931:G:C	1.07704e-09	-1.977e-10	-1.21992
27326977	chr2:27326977:A:G	1.02585e-09	-1.977e-10	-1.26862
27327508	chr2:27327508:T:TAG	4.11423e-09	-1.977e-10	0.120313
27327945	chr2:27327945:T:C	1.24159e-09	-1.977e-10	-1.07775
27328219	chr2:27328219:A:G	2.88043e-09	-1.977e-10	-0.2362
27328345	chr2:27328345:CTG:C	4.13378e-09	-1.977e-10	0.125055
27328458	chr2:27328458:G:A	1.19496e-09	-1.977e-10	-1.11603
27330509	chr2:27330509:A:G	1.14286e-09	-1.977e-10	-1.1606
27330906	chr2:27330906:G:A	1.05312e-09	-1.977e-10	-1.24238
27331638	chr2:27331638:T:C	1.55125e-09	-1.977e-10	-0.855074
27331930	chr2:27331930:C:A	1.14553e-09	-1.977e-10	-1.15827
27332195	chr2:27332195:G:C	2.94075e-09	-1.977e-10	-0.215474
27332223	chr2:27332223:G:T	1.16628e-09	-1.977e-10	-1.14032
27333618	chr2:27333618:A:G	1.54814e-09	-1.977e-10	-0.857082
27333854	chr2:27333854:G:A	0.00011266	8.47661	1.86139
27334639	chr2:27334639:A:G	1.0797e-09	-1.977e-10	-1.21745
27334799	chr2:27334799:T:C	1.72608e-09	-1.977e-10	-0.748284
27334903	chr2:27334903:G:A	1.09041e-09	-1.977e-10	-1.20759
27335385	chr2:27335385:A:G	1.00036e-07	3.21679	0.0946009
27335500	chr2:27335500:G:A	8.32767e-09	-1.977e-10	0.825445
27336059	chr2:27336059:G:A	2.7155e-09	-0.295163	-3.0562e-10
27336691	chr2:27336691:C:T	2.24206e-09	-0.486742	-3.0562e-10
27336970	chr2:27336970:G:T	2.17088e-09	-1.977e-10	-0.519004
27337203	chr2:27337203:G:C	1.00487e-09	-1.977e-10	-1.28928
27338312	chr2:27338312:C:T	1.29625e-09	-1.977e-10	-1.03466
27338466	chr2:27338466:A:G	1.01652e-09	-1.977e-10	-1.27776
27338500	chr2:27338500:T:A	1.31873e-09	-1.977e-10	-1.01747
27339515	chr2:27339515:T:C	1.51531e-09	-1.977e-10	-0.878517
27340215	chr2:27340215:T:C	1.09896e-09	-1.977e-10	-1.19978
27340236	chr2:27340236:T:A	1.00469e-09	-1.977e-10	-1.28946
27340294	chr2:27340294:G:A	1.2325e-09	-1.977e-10	-1.08509
27340560	chr2:27340560:C:T	3.71423e-09	-1.977e-10	0.0180336
27340918	chr2:27340918:A:G	1.12017e-09	-1.977e-10	-1.18066
27341247	chr2:27341247:T:C	1.3712e-09	-1.977e-10	-0.978455
27341850	chr2:27341850:T:C	1.2143e-09	-1.977e-10	-1.09997
27341966	chr2:27341966:T:C	1.11775e-09	-1.977e-10	-1.18282
27343257	chr2:27343257:C:T	1.11299e-09	-1.977e-10	-1.18709
27343587	chr2:27343587:A:G	9.74748e-10	-1.31971	-3.0562e-10
27343653	chr2:27343653:T:A	1.17338e-09	0.0780797	-1.21233
27343763	chr2:27343763:G:A	1.00735e-09	-1.977e-10	-1.28682
27343903	chr2:27343903:A:T	1.76569e-09	-1.977e-10	-0.725595
27344115	chr2:27344115:C:T	1.46188e-09	-1.977e-10	-0.914418
27344122	chr2:27344122:T:C	4.01445e-07	4.76211	-0.0611781
27345594	chr2:27345594:A:G	1.2531e-09	-1.977e-10	-1.06852
27345698	chr2:27345698:T:C	2.06048e-06	4.66798	1.66857
27346004	chr2:27346004:T:C	2.60019e-05	8.18698	0.684805
27346745	chr2:27346745:A:C	1.1889e-09	-1.12111	-3.0562e-10
27347252	chr2:27347252:C:T	6.07708e-09	-1.977e-10	0.510385
27348136	chr2:27348136:C:T	3.79535e-09	-1.977e-10	0.0396379
27349398	chr2:27349398:C:T	1.01133e-09	-1.977e-10	-1.28287
27350420	chr2:27350420:C:T	1.81832e-09	-0.696226	-3.0562e-10
27350766	chr2:27350766:G:A	1.03128e-09	-1.977e-10	-1.26333
27351070	chr2:27351070:T:TG	1.48977e-09	-0.89552	-3.0562e-10
27351491	chr2:27351491:A:T	1.11849e-09	-1.977e-10	-1.18216
27351767	chr2:27351767:A:G	1.18151e-09	-1.977e-10	-1.12735
27351890	chr2:27351890:A:C	1.32019e-09	-1.977e-10	-1.01636
27351892	chr2:27351892:TCTTGTTC:T	1.32362e-09	-1.977e-10	-1.01377
27352086	chr2:27352086:T:C	4.35644e-07	4.71152	0.0711664
27353360	chr2:27353360:C:T	1.04618e-09	-1.977e-10	-1.249
27354137	chr2:27354137:G:C	1.00391e-09	-1.977e-10	-1.29024
27354198	chr2:27354198:G:A	1.87931e-08	1.63935	-3.0562e-10
27354238	chr2:27354238:A:C	1.33461e-09	-1.977e-10	-1.0055
27354598	chr2:27354598:T:C	1.14536e-09	-1.977e-10	-1.15842
27355357	chr2:27355357:C:T	1.13175e-09	-1.977e-10	-1.17037
27355387	chr2:27355387:G:A	1.13153e-09	-1.977e-10	-1.17057
27355650	chr2:27355650:C:G	1.52507e-09	-1.977e-10	-0.872096
27355878	chr2:27355878:A:G	1.01821e-09	-1.977e-10	-1.27609
27356305	chr2:27356305:T:C	1.35802e-09	0.297	-1.28511
27356364	chr2:27356364:T:C	5.14454e-07	4.65437	0.294599
27356377	chr2:27356377:T:C	1.38086e-09	-1.977e-10	-0.971431
27356592	chr2:27356592:A:G	1.04454e-09	-1.977e-10	-1.25057
27357087	chr2:27357087:G:C	1.07717e-09	-1.977e-10	-1.2198
27357166	chr2:27357166:G:A	1.10539e-09	-1.977e-10	-1.19394
27357650	chr2:27357650:G:A	1.06185e-09	-1.977e-10	-1.23412
27359855	chr2:27359855:A:G	1.18463e-09	-1.977e-10	-1.12471
27360206	chr2:27360206:C:T	2.0221e-09	-1.977e-10	-0.590003
27360267	chr2:27360267:AAAAAT:A	5.03245e-07	4.92694	-3.0562e-10
27360367	chr2:27360367:A:G	3.81816e-09	-1.977e-10	0.0456302
27360948	chr2:27360948:G:A	1.00412e-09	-1.977e-10	-1.29003
27361799	chr2:27361799:A:G	0.0003137	9.4475	1.91456
27362492	chr2:27362492:G:A	7.18359e-09	-1.977e-10	0.677661
27362883	chr2:27362883:C:T	1.05727e-09	-1.977e-10	-1.23845
27363288	chr2:27363288:A:C	4.26218e-07	5.53927	-0.778458
27363743	chr2:27363743:A:G	7.30712e-10	-1.60787	-3.0562e-10
27363759	chr2:27363759:T:C	2.80974e-09	-1.977e-10	-0.261047
27364857	chr2:27364857:G:A	1.75385e-10	-1.84038	-1.19453
27364945	chr2:27364945:A:G	1.0463e-09	-1.977e-10	-1.24888
27365120	chr2:27365120:G:A	9.33977e-10	-1.36244	-3.0562e-10
27365566	chr2:27365566:C:T	1.13294e-09	-1.977e-10	-1.16932
27365882	chr2:27365882:T:C	1.04283e-09	-1.977e-10	-1.2522
27366337	chr2:27366337:T:G	2.99339e-09	-1.977e-10	-0.197732
27366943	chr2:27366943:T:C	5.51288e-07	5.1187	-0.100582
27367298	chr2:27367298:A:G	6.1441e-10	-1.78123	-3.0562e-10
27367799	chr2:27367799:C:T	1.9001e-09	-0.652231	-3.0562e-10
27368806	chr2:27368806:G:A	1.07212e-09	-1.977e-10	-1.2245
27368841	chr2:27368841:G:A	3.28287e-09	1.07353	-1.17895
27368937	chr2:27368937:T:C	2.09772e-09	0.674977	-1.22827
27369556	chr2:27369556:C:T	8.92884e-08	3.61216	-0.414425
27369659	chr2:27369659:C:T	1.13695e-09	-1.977e-10	-1.16579
27370288	chr2:27370288:G:A	1.09428e-09	-1.977e-10	-1.20404
27370779	chr2:27370779:C:T	1.03986e-09	-1.977e-10	-1.25505
27370932	chr2:27370932:A:G	1.01939e-09	-1.977e-10	-1.27494
27371901	chr2:27371901:T:G	1.03243e-09	-1.977e-10	-1.26223
27371912	chr2:27371912:T:TG	1.03586e-09	-1.977e-10	-1.25891
27372010	chr2:27372010:G:A	4.45313e-09	-1.977e-10	0.19947
27372889	chr2:27372889:G:C	9.08712e-07	4.10773	1.41016
27373411	chr2:27373411:G:A	2.29079e-09	-1.977e-10	-0.465242
27373528	chr2:27373528:C:A	5.07884e-07	4.02796	0.908158
27373562	chr2:27373562:C:T	1.81315e-09	-1.977e-10	-0.699075
27373651	chr2:27373651:C:T	1.67456e-09	-1.977e-10	-0.778589
27373808	chr2:27373808:G:A	2.29079e-09	-1.977e-10	-0.465242
27374402	chr2:27374402:A:T	1.04752e-09	-1.977e-10	-1.24772
27374471	chr2:27374471:C:A	5.07116e-09	1.44582	-1.11639
27374573	chr2:27374573:C:T	1.01374e-09	-1.977e-10	-1.28049
27374804	chr2:27374804:G:A	1.27582e-09	-1.977e-10	-1.05055
27375288	chr2:27375288:G:A	2.74459e-09	-1.977e-10	-0.284509
27375739	chr2:27375739:G:A	2.33651e-09	-1.977e-10	-0.445481
27375748	chr2:27375748:G:A	1.21962e-09	-1.977e-10	-1.0956
27376265	chr2:27376265:G:A	1.20703e-06	4.547	1.25478
27376803	chr2:27376803:G:A	1.04097e-09	-1.977e-10	-1.25398
27377911	chr2:27377911:G:A	1.03995e-09	-1.977e-10	-1.25497
27378007	chr2:27378007:G:A	1.04458e-09	-1.977e-10	-1.25053
27378293	chr2:27378293:C:T	1.00839e-09	-1.977e-10	-1.28578
27378572	chr2:27378572:G:A	1.0271e-09	-1.977e-10	-1.2674
27379913	chr2:27379913:C:A	1.02277e-09	-1.977e-10	-1.27162
27380634	chr2:27380634:C:T	1.1387e-09	-1.977e-10	-1.16425
27380806	chr2:27380806:G:A	4.89369e-09	-1.977e-10	0.293809
27381412	chr2:27381412:A:G	5.39503e-07	3.60575	1.39076
27382003	chr2:27382003:C:T	1.00784e-09	-1.977e-10	-1.28633
27382808	chr2:27382808:TTTTTA:T	1.11651e-09	-1.977e-10	-1.18393
27382848	chr2:27382848:G:A	1.03907e-09	-1.977e-10	-1.25581
27383116	chr2:27383116:G:A	1.8862e-09	-0.24191	-0.417665
27383851	chr2:27383851:T:C	1.04535e-09	-1.977e-10	-1.24979
27383857	chr2:27383857:A:G	1.04575e-09	-1.977e-10	-1.24941
27384565	chr2:27384565:G:C	3.26194e-09	-1.977e-10	-0.111817
27385248	chr2:27385248:C:T	5.8692e-07	3.99601	1.08474
27385592	chr2:27385592:T:A	5.91741e-10	-1.81883	-3.0562e-10
27386144	chr2:27386144:C:A	1.14739e-09	-1.977e-10	-1.15665
27386345	chr2:27386345:T:C	5.52564e-09	0.41526	-3.0562e-10
27386687	chr2:27386687:T:G	1.78161e-09	-1.977e-10	-0.716624
27386848	chr2:27386848:A:T	1.13384e-09	-1.977e-10	-1.16853
27387009	chr2:27387009:G:A	8.10303e-10	-1.50449	-3.0562e-10
27387058	chr2:27387058:G:A	1.20724e-09	-1.977e-10	-1.1058
27387618	chr2:27387618:C:T	1.20962e-09	-1.977e-10	-1.10384
27387670	chr2:27387670:T:C	2.48992e-08	1.9207	-3.0562e-10
27388286	chr2:27388286:G:A	1.15736e-09	-1.977e-10	-1.148
27388287	chr2:27388287:T:C	4.12429e-09	1.18608	-1.06332
27388587	chr2:27388587:C:T	2.20687e-09	-0.502563	-3.0562e-10
27388602	chr2:27388602:A:G	3.57402e-07	3.56746	1.01727
27388644	chr2:27388644:G:A	1.39734e-09	-1.977e-10	-0.95957
27389053	chr2:27389053:C:G	1.04535e-09	-1.977e-10	-1.24979
27389590	chr2:27389590:A:G	2.28583e-09	-1.977e-10	-0.467409
27389604	chr2:27389604:A:C	1.43027e-09	-1.977e-10	-0.936273
27389737	chr2:27389737:G:C	1.11414e-09	-1.977e-10	-1.18606
27389776	chr2:27389776:C:A	1.02543e-09	-1.977e-10	-1.26902
27389973	chr2:27389973:C:G	6.15524e-10	-1.77942	-3.0562e-10
27390070	chr2:27390070:A:G	5.3884e-07	3.94863	1.04665
27390071	chr2:27390071:G:C	5.76494e-07	4.03184	1.03099
27390164	chr2:27390164:C:A	1.30743e-07	3.85453	-0.275438
27390269	chr2:27390269:C:A	1.0111e-09	-1.977e-10	-1.2831
27390750	chr2:27390750:G:A	2.71104e-09	0.993441	-1.29025
27391351	chr2:27391351:T:C	1.62546e-09	-1.977e-10	-0.80835
27391582	chr2:27391582:G:A	4.60668e-07	4.45079	0.387754
27392302	chr2:27392302:T:G	6.82453e-08	3.25079	-0.32182
27392427	chr2:27392427:C:T	5.37412e-07	3.91675	1.07587
27392522	chr2:27392522:C:T	1.14027e-07	3.76175	-0.319453
27393120	chr2:27393120:A:G	2.29079e-09	-1.977e-10	-0.465242
27393566	chr2:27393566:G:A	1.29904e-09	-1.977e-10	-1.03251
27393611	chr2:27393611:A:T	1.11462e-09	-1.977e-10	-1.18562
27393794	chr2:27393794:ACT:A	1.03853e-09	-1.977e-10	-1.25633
27393923	chr2:27393923:T:C	5.28376e-07	3.96456	1.01111
27394505	chr2:27394505:C:T	4.12918e-09	-1.977e-10	0.123941
27394604	chr2:27394604:G:A	1.32502e-09	-1.977e-10	-1.01271
27394824	chr2:27394824:T:C	1.09804e-09	-1.977e-10	-1.20061
27394967	chr2:27394967:C:T	1.27315e-09	-1.977e-10	-1.05265
27395145	chr2:27395145:CACT:C	5.35919e-07	3.7934	1.19644
27395241	chr2:27395241:AAAAAAAAAAG:A	2.53742e-09	-1.977e-10	-0.362989
27395439	chr2:27395439:G:A	1.06189e-09	-1.977e-10	-1.23408
27396182	chr2:27396182:C:G	4.99677e-05	7.26659	2.2584
27396223	chr2:27396223:G:T	1.46782e-09	-1.977e-10	-0.910359
27397220	chr2:27397220:A:G	1.02884e-09	-1.977e-10	-1.2657
27397312	chr2:27397312:AAAG:A	5.14901e-07	3.91389	1.03595
27397347	chr2:27397347:C:A	1.01255e-09	-1.977e-10	-1.28167
27397735	chr2:27397735:G:A	2.1326e-09	-0.536799	-3.0562e-10
27397960	chr2:27397960:A:G	6.07644e-07	4.03478	1.08067
27398456	chr2:27398456:AAAAC:A	1.09305e-09	-0.762285	-0.442885
27398684	chr2:27398684:T:C	1.02023e-09	-1.977e-10	-1.27411
27398795	chr2:27398795:C:T	1.10474e-09	-1.977e-10	-1.19453
27398847	chr2:27398847:A:C	6.78556e-10	-1.68193	-3.0562e-10
27399172	chr2:27399172:A:AC	1.00462e-09	-1.977e-10	-1.28953
27399730	chr2:27399730:A:G	1.12935e-09	-1.977e-10	-1.1725
27399790	chr2:27399790:G:A	1.18683e-08	-1.977e-10	1.17973
27399913	chr2:27399913:C:T	1.01084e-09	-1.977e-10	-1.28335
27399982	chr2:27399982:T:C	1.01659e-09	-1.977e-10	-1.27768
27400316	chr2:27400316:C:T	1.35431e-09	-1.977e-10	-0.99085
27400803	chr2:27400803:G:A	2.21948e-09	-1.977e-10	-0.496867
27401032	chr2:27401032:AAC:A	1.14157e-09	-1.977e-10	-1.16173
27401132	chr2:27401132:C:A	1.95629e-09	-0.623087	-3.0562e-10
27401255	chr2:27401255:T:A	1.44011e-09	-1.977e-10	-0.92942
27401826	chr2:27401826:C:T	1.3484e-09	-1.977e-10	-0.995219
27402028	chr2:27402028:C:T	1.10017e-09	-1.977e-10	-1.19867
27402535	chr2:27402535:G:A	1.04594e-09	-1.977e-10	-1.24923
27402682	chr2:27402682:G:A	1.02971e-09	-1.977e-10	-1.26487
27402794	chr2:27402794:A:G	7.97695e-05	7.9971	1.99565
27402900	chr2:27402900:C:T	3.59874e-09	-0.0135541	-3.0562e-10
27402977	chr2:27402977:TG:T	1.09255e-09	-1.977e-10	-1.20562
27403409	chr2:27403409:G:C	1.09154e-09	-1.977e-10	-1.20655
27403454	chr2:27403454:T:A	1.12896e-09	-1.977e-10	-1.17284
27403752	chr2:27403752:G:A	1.25299e-09	-1.977e-10	-1.0686
27404078	chr2:27404078:A:T	4.94419e-07	3.98544	0.923806
27404116	chr2:27404116:ATCTT:A	1.05282e-09	-1.977e-10	-1.24266
27404252	chr2:27404252:C:T	1.0594e-09	-1.977e-10	-1.23644
27404499	chr2:27404499:G:A	5.25247e-07	3.91095	1.05878
27405659	chr2:27405659:G:A	1.14408e-09	-1.977e-10	-1.15954
27405768	chr2:27405768:A:G	2.92056e-07	3.62304	0.759771
27406063	chr2:27406063:T:C	1.11166e-09	-1.977e-10	-1.18828
27406125	chr2:27406125:C:T	1.05036e-09	-1.977e-10	-1.24501
27406676	chr2:27406676:C:G	1.10259e-09	-1.977e-10	-1.19648
27407206	chr2:27407206:T:C	6.86679e-10	-1.67003	-3.0562e-10
27407255	chr2:27407255:C:T	1.06043e-09	-1.977e-10	-1.23547
27407327	chr2:27407327:G:A	1.03271e-09	-1.977e-10	-1.26196
27407635	chr2:27407635:C:T	1.09587e-09	-1.977e-10	-1.20259
27408324	chr2:27408324:C:T	5.26421e-07	3.91127	1.06069
27408433	chr2:27408433:C:T	1.01182e-09	-1.977e-10	-1.28239
27408607	chr2:27408607:CTGAT:C	9.13953e-08	3.67617	-0.455111
27408674	chr2:27408674:G:A	1.10605e-09	-1.977e-10	-1.19334
27408691	chr2:27408691:T:C	3.2496e-09	1.16117	-1.27678
27409082	chr2:27409082:T:C	1.37448e-09	-1.977e-10	-0.976062
27411147	chr2:27411147:A:G	1.4669e-09	-1.977e-10	-0.910987
27411828	chr2:27411828:A:T	1.00726e-09	-1.977e-10	-1.2869
27412596	chr2:27412596:A:G	1.24517e-05	7.30054	0.834929
27412715	chr2:27412715:A:G	5.16914e-07	3.90964	1.0441
27412940	chr2:27412940:C:T	1.06348e-09	-1.977e-10	-1.23259
27413349	chr2:27413349:G:A	1.0359e-09	-1.977e-10	-1.25887
27413591	chr2:27413591:C:T	4.51189e-07	3.22003	1.59772
27413607	chr2:27413607:A:G	5.24261e-07	4.01155	0.956296
27414167	chr2:27414167:C:T	2.35045e-09	-1.977e-10	-0.439534
27414368	chr2:27414368:C:T	1.25741e-07	4.03652	-0.49644
27414801	chr2:27414801:G:A	1.06147e-09	-1.977e-10	-1.23448
27415067	chr2:27415067:A:G	5.7666e-10	-1.84464	-3.0562e-10
27415183	chr2:27415183:ATT:A	1.04671e-09	-1.977e-10	-1.24849
27415363	chr2:27415363:C:T	1.41847e-09	-1.977e-10	-0.944561
27415774	chr2:27415774:C:T	1.00999e-09	-1.977e-10	-1.2842
27417458	chr2:27417458:A:G	4.29886e-07	4.02123	0.748155
27417470	chr2:27417470:C:T	1.13848e-09	-1.977e-10	-1.16444
27417627	chr2:27417627:G:A	5.77051e-10	-1.84396	-3.0562e-10
27417726	chr2:27417726:G:A	1.06785e-09	-1.977e-10	-1.22849
27417871	chr2:27417871:T:C	1.12737e-09	-1.977e-10	-1.17425
27418741	chr2:27418741:G:A	1.03221e-09	-1.977e-10	-1.26243
27419228	chr2:27419228:AGTGGC:A	1.79229e-09	-0.710642	-3.0562e-10
27419728	chr2:27419728:C:T	1.04765e-09	-1.977e-10	-1.24759
27419867	chr2:27419867:A:C	1.01348e-09	-0.850395	-0.430356
27420090	chr2:27420090:T:C	2.2915e-09	-1.977e-10	-0.46493
27420914	chr2:27420914:C:A	1.00872e-09	-1.977e-10	-1.28545
27421389	chr2:27421389:T:A	1.01071e-09	-1.977e-10	-1.28348
27423135	chr2:27423135:C:T	1.07428e-09	-1.977e-10	-1.22249
27423220	chr2:27423220:A:G	3.00926e-10	-1.3734	-1.12163
27423248	chr2:27423248:T:A	1.03092e-09	-1.977e-10	-1.26369
27423341	chr2:27423341:G:T	1.01618e-09	-1.977e-10	-1.27808
27424128	chr2:27424128:A:C	9.35205e-10	-1.36113	-3.0562e-10
27424194	chr2:27424194:G:C	1.10352e-09	-1.977e-10	-1.19563
27424285	chr2:27424285:A:G	4.21328e-07	3.73829	1.01098
27424479	chr2:27424479:C:T	1.63399e-09	-1.977e-10	-0.803111
27425274	chr2:27425274:C:T	1.13856e-09	-1.977e-10	-1.16438
27425316	chr2:27425316:T:C	1.02464e-09	-1.977e-10	-1.2698
27425417	chr2:27425417:A:T	8.13778e-08	3.50386	-0.398901
27425723	chr2:27425723:A:G	4.89969e-07	3.8434	1.0568
27425794	chr2:27425794:A:C	1.75974e-10	-1.74456	-1.287
27426236	chr2:27426236:C:A	5.92136e-10	-1.81816	-3.0562e-10
27426375	chr2:27426375:C:G	5.77971e-10	-1.84237	-3.0562e-10
27426508	chr2:27426508:A:G	1.20423e-07	4.05377	-0.556898
27426659	chr2:27426659:ACT:A	9.47391e-08	3.83204	-0.575047
27427062	chr2:27427062:T:G	5.16511e-05	8.2663	1.29182
27428394	chr2:27428394:T:C	1.07912e-09	-1.977e-10	-1.218
27428508	chr2:27428508:C:T	7.60396e-05	7.85407	2.0908
27428741	chr2:27428741:C:T	1.11654e-09	-1.977e-10	-1.1839
27429253	chr2:27429253:A:G	1.09808e-09	-1.977e-10	-1.20058
27429887	chr2:27429887:T:C	1.01819e-09	-1.977e-10	-1.27611
27430121	chr2:27430121:C:G	1.0389e-09	-1.977e-10	-1.25598
27430376	chr2:27430376:A:G	1.06375e-09	-1.977e-10	-1.23234
27430740	chr2:27430740:G:A	1.03225e-09	-1.977e-10	-1.2624
27430951	chr2:27430951:A:G	1.20805e-09	-1.977e-10	-1.10513
27431038	chr2:27431038:C:T	5.81058e-10	-1.83704	-3.0562e-10
27431846	chr2:27431846:G:A	1.18046e-09	-1.977e-10	-1.12824
27432208	chr2:27432208:A:G	1.45064e-09	-1.977e-10	-0.922134
27432253	chr2:27432253:T:C	1.13168e-09	-1.977e-10	-1.17043
27432939	chr2:27432939:C:T	1.16912e-09	-1.977e-10	-1.13789
27433169	chr2:27433169:A:G	3.84178e-07	4.05914	0.59783
27433588	chr2:27433588:G:A	1.10344e-09	-1.977e-10	-1.1957
27434300	chr2:27434300:T:C	3.39966e-07	3.9176	0.617105
27434814	chr2:27434814:C:T	1.33371e-09	-1.977e-10	-1.00618
27435916	chr2:27435916:T:C	1.03549e-09	-1.977e-10	-1.25926
27436624	chr2:27436624:T:C	3.87109e-07	4.09075	0.573813
27436957	chr2:27436957:T:G	3.49007e-09	-0.0442174	-3.0562e-10
27437870	chr2:27437870:C:T	1.331e-09	-1.977e-10	-1.0082
27437934	chr2:27437934:C:G	1.13406e-09	-1.977e-10	-1.16833
27437959	chr2:27437959:G:A	2.72831e-09	-1.977e-10	-0.290455
27438247	chr2:27438247:AG:A	1.20842e-07	3.61008	-0.109732
27438561	chr2:27438561:T:C	1.17739e-09	-1.977e-10	-1.13084
27438991	chr2:27438991:C:T	2.28724e-09	-1.977e-10	-0.466791
27439395	chr2:27439395:G:A	1.80353e-09	-0.704393	-3.0562e-10
27439719	chr2:27439719:T:G	1.09969e-09	-1.977e-10	-1.19911
27440459	chr2:27440459:G:A	2.27168e-09	-1.977e-10	-0.473618
27440549	chr2:27440549:G:T	3.68416e-07	3.96783	0.647245
27441021	chr2:27441021:T:C	1.03163e-09	-1.977e-10	-1.263
27441917	chr2:27441917:C:T	1.95202e-09	-1.977e-10	-0.625274
27443142	chr2:27443142:T:C	2.12688e-09	-1.977e-10	-0.539483
27443158	chr2:27443158:A:G	1.14453e-09	-1.977e-10	-1.15914
27444241	chr2:27444241:G:A	1.03122e-09	-1.977e-10	-1.2634
27444317	chr2:27444317:G:A	2.02302e-09	0.349529	-0.939076
27446474	chr2:27446474:AT:A	2.77466e-07	3.79883	0.532732
27447440	chr2:27447440:G:A	1.24441e-07	3.92707	-0.39738
27447489	chr2:27447489:T:C	1.0321e-09	-1.977e-10	-1.26254
27448168	chr2:27448168:C:T	1.17836e-09	-1.977e-10	-1.13002
27448388	chr2:27448388:T:C	1.26978e-07	3.41615	0.133731
27448910	chr2:27448910:G:C	1.05453e-09	-1.977e-10	-1.24105
27450931	chr2:27450931:T:C	4.04938e-07	3.70853	1.00106
27451072	chr2:27451072:G:A	1.06917e-09	-1.977e-10	-1.22726
27451258	chr2:27451258:C:T	5.10999e-08	3.00475	-0.365104
27451492	chr2:27451492:G:A	1.49741e-09	-0.890404	-3.0562e-10
27452064	chr2:27452064:AAAC:A	2.62142e-09	0.574711	-0.905134
27452124	chr2:27452124:G:A	1.05648e-09	-1.977e-10	-1.2392
27452450	chr2:27452450:A:G	2.31225e-09	-1.977e-10	-0.455916
27452688	chr2:27452688:T:C	2.31825e-09	-1.977e-10	-0.453326
27453420	chr2:27453420:A:T	1.09825e-07	3.8727	-0.46795
27454474	chr2:27454474:A:G	1.00558e-09	-1.977e-10	-1.28858
27454824	chr2:27454824:G:A	3.20859e-07	3.89465	0.582211
27454896	chr2:27454896:C:T	7.76019e-10	-0.713948	-0.833769
27454911	chr2:27454911:C:T	4.3506e-09	0.603442	-0.427266
27455088	chr2:27455088:A:G	1.01037e-09	-1.977e-10	-1.28382
27455272	chr2:27455272:T:G	5.87374e-10	-1.82623	-3.0562e-10
27455430	chr2:27455430:C:T	3.12933e-09	-1.977e-10	-0.15332
27455604	chr2:27455604:A:G	6.19889e-06	7.38718	0.050809
27455861	chr2:27455861:A:G	1.07188e-09	-1.977e-10	-1.22473
27456908	chr2:27456908:G:A	1.10138e-09	-1.977e-10	-1.19757
27457052	chr2:27457052:A:G	1.66025e-07	4.30597	-0.487973
27457091	chr2:27457091:C:T	1.0902e-09	-1.977e-10	-1.20778
27458530	chr2:27458530:G:A	1.68597e-09	-1.977e-10	-0.7718
27458798	chr2:27458798:C:T	2.58776e-09	-1.977e-10	-0.343348
27459870	chr2:27459870:G:A	1.43414e-09	-1.977e-10	-0.93357
27459983	chr2:27459983:G:T	1.18948e-07	3.87037	-0.385824
27461867	chr2:27461867:A:G	3.12629e-07	3.80142	0.649458
27462090	chr2:27462090:T:C	3.73237e-06	7.28346	-0.352802
27462147	chr2:27462147:C:T	3.36906e-07	3.78483	0.740837
27462248	chr2:27462248:G:A	1.69907e-09	-1.977e-10	-0.764058
27462521	chr2:27462521:G:A	5.03874e-05	7.85369	1.67966
27463613	chr2:27463613:A:G	7.17223e-08	4.16691	-1.18824
27463912	chr2:27463912:A:C	1.01204e-09	-1.977e-10	-1.28217
27463957	chr2:27463957:G:A	1.76849e-09	-1.977e-10	-0.724011
27464015	chr2:27464015:A:G	1.16207e-09	-1.977e-10	-1.14394
27464044	chr2:27464044:T:C	2.60176e-09	-0.33795	-3.0562e-10
27465676	chr2:27465676:C:A	1.15572e-09	-1.977e-10	-1.14942
27465709	chr2:27465709:C:G	1.65724e-09	-1.977e-10	-0.788983
27466120	chr2:27466120:T:A	1.10327e-09	-1.977e-10	-1.19586
27466833	chr2:27466833:A:G	5.22764e-07	4.19907	0.765922
27467032	chr2:27467032:T:C	7.7487e-08	3.783	-0.727026
27467299	chr2:27467299:G:A	1.06479e-09	-1.977e-10	-1.23136
27467724	chr2:27467724:C:CCTAA	1.08421e-09	-1.977e-10	-1.21329
27468113	chr2:27468113:T:C	1.27348e-09	-1.977e-10	-1.05238
27468124	chr2:27468124:C:T	1.70699e-07	4.28576	-0.439997
27468378	chr2:27468378:G:A	7.31895e-10	-1.60626	-3.0562e-10
27468426	chr2:27468426:G:T	1.51247e-09	-0.880392	-3.0562e-10
27468836	chr2:27468836:G:A	1.14393e-09	-1.977e-10	-1.15966
27469374	chr2:27469374:C:T	1.05876e-09	-1.23704	-3.0562e-10
27469764	chr2:27469764:A:G	4.78061e-08	0.836151	1.73686
27470026	chr2:27470026:C:T	1.44834e-09	-1.977e-10	-0.923724
27470106	chr2:27470106:A:G	1.28454e-07	3.9559	-0.394465
27470345	chr2:27470345:CAAAT:C	2.28747e-09	-1.977e-10	-0.466692
27470863	chr2:27470863:G:A	2.29741e-09	-1.977e-10	-0.462355
27471708	chr2:27471708:T:C	3.18e-09	-1.977e-10	-0.137256
27472523	chr2:27472523:C:G	1.24054e-09	-1.977e-10	-1.07859
27473422	chr2:27473422:C:T	1.02908e-09	-1.977e-10	-1.26547
27473870	chr2:27473870:C:T	8.12027e-07	4.55412	0.851273
27474054	chr2:27474054:C:T	1.06078e-09	-1.977e-10	-1.23513
27474081	chr2:27474081:T:A	1.27717e-09	-1.977e-10	-1.04949
27474234	chr2:27474234:A:T	1.48859e-09	-1.977e-10	-0.896312
27475086	chr2:27475086:C:CAGA	3.32292e-07	3.92759	0.584286
27475476	chr2:27475476:C:G	2.71319e-07	4.08636	0.222795
27475667	chr2:27475667:T:C	2.29329e-09	-1.977e-10	-0.464152
27475762	chr2:27475762:C:T	1.00689e-09	-1.977e-10	-1.28727
27475875	chr2:27475875:G:A	5.76891e-10	-1.84424	-3.0562e-10
27476714	chr2:27476714:A:G	1.20205e-09	-1.977e-10	-1.11011
27476922	chr2:27476922:C:T	3.9428e-09	1.11607	-1.03832
27476994	chr2:27476994:T:C	1.73038e-08	1.55678	-3.0562e-10
27477446	chr2:27477446:C:T	1.00434e-09	-1.977e-10	-1.28981
27477684	chr2:27477684:C:T	1.02577e-09	-1.977e-10	-1.26869
27478529	chr2:27478529:G:A	1.05296e-09	-1.977e-10	-1.24253
27478856	chr2:27478856:T:C	1.00392e-09	-1.977e-10	-1.29023
27479159	chr2:27479159:A:C	2.70371e-07	3.43679	0.868861
27481275	chr2:27481275:G:C	2.14016e-09	-0.533257	-3.0562e-10
27481709	chr2:27481709:T:G	1.21352e-09	-1.977e-10	-1.10061
27482029	chr2:27482029:G:A	4.09491e-09	0.115605	-3.0562e-10
27482295	chr2:27482295:T:C	8.58772e-10	-1.44639	-3.0562e-10
27482502	chr2:27482502:T:C	1.85488e-07	3.08348	0.845369
27482570	chr2:27482570:T:C	2.84592e-07	3.46791	0.889004
27483427	chr2:27483427:C:T	1.17506e-09	-1.977e-10	-1.13282
27483773	chr2:27483773:T:C	8.33375e-08	3.49142	-0.362656
27483949	chr2:27483949:G:A	1.52932e-09	-1.977e-10	-0.869318
27485297	chr2:27485297:G:A	2.25271e-09	-1.977e-10	-0.482003
27485699	chr2:27485699:C:T	1.00979e-09	-1.977e-10	-1.2844
27485929	chr2:27485929:C:T	1.05744e-09	-1.977e-10	-1.23829
27487508	chr2:27487508:T:C	1.05577e-09	-1.977e-10	-1.23987
27487554	chr2:27487554:C:T	2.31208e-09	0.0794619	-0.535455
27488160	chr2:27488160:T:A	1.27366e-09	-1.977e-10	-1.05224
27488222	chr2:27488222:C:T	1.08193e-09	-1.977e-10	-1.21539
27488290	chr2:27488290:A:C	3.65567e-09	0.42239	-0.420251
27488764	chr2:27488764:T:C	2.51748e-07	3.43803	0.796258
27489153	chr2:27489153:A:T	1.52896e-09	-1.977e-10	-0.869551
27489255	chr2:27489255:T:C	1.01148e-09	-1.977e-10	-1.28273
27489541	chr2:27489541:C:T	1.98003e-09	0.679223	-1.29025
27490767	chr2:27490767:G:A	1.13444e-07	4.1498	-0.712635
27490938	chr2:27490938:G:A	1.51727e-09	-1.977e-10	-0.877225
27492258	chr2:27492258:C:T	1.00836e-09	-1.977e-10	-1.28581
27492340	chr2:27492340:T:A	1.19438e-07	4.21794	-0.729284
27493137	chr2:27493137:T:C	2.06462e-07	3.9977	0.0382754
27493627	chr2:27493627:G:A	1.55739e-07	3.91516	-0.161117
27494326	chr2:27494326:G:C	1.01929e-09	-1.977e-10	-1.27503
27494694	chr2:27494694:G:C	2.3632e-09	-1.977e-10	-0.43412
27494708	chr2:27494708:A:C	5.774e-10	-1.84336	-3.0562e-10
27494890	chr2:27494890:T:C	1.04269e-09	-1.977e-10	-1.25233
27495033	chr2:27495033:G:A	1.05739e-09	-1.977e-10	-1.23833
27495656	chr2:27495656:A:T	1.0181e-09	-1.977e-10	-1.2762
27496159	chr2:27496159:C:T	1.06631e-09	-1.977e-10	-1.22993
27496556	chr2:27496556:T:G	1.09759e-09	-1.977e-10	-1.20103
27496896	chr2:27496896:C:T	1.92279e-09	-1.977e-10	-0.640363
27497406	chr2:27497406:AAG:A	1.01168e-09	-1.977e-10	-1.28253
27497495	chr2:27497495:C:G	1.19849e-09	-1.977e-10	-1.11308
27497518	chr2:27497518:C:T	2.79638e-09	1.01282	-1.27863
27498189	chr2:27498189:A:G	1.33231e-09	-1.977e-10	-1.00722
27498197	chr2:27498197:A:C	1.01418e-09	-1.977e-10	-1.28006
27498455	chr2:27498455:C:G	1.27053e-09	-1.977e-10	-1.0547
27499104	chr2:27499104:T:C	3.66675e-07	4.29079	0.319546
27499549	chr2:27499549:G:A	2.6608e-07	4.41389	-0.124229
27499988	chr2:27499988:C:G	1.04852e-09	-1.977e-10	-1.24676
27502705	chr2:27502705:C:A	1.46176e-07	4.21096	-0.520281
27502894	chr2:27502894:C:T	6.90864e-08	3.78188	-0.840657
27503978	chr2:27503978:A:C	1.42888e-09	-0.937245	-3.0562e-10
27504447	chr2:27504447:C:T	1.10466e-07	4.16846	-0.757896
27505945	chr2:27505945:G:A	1.43356e-09	-1.977e-10	-0.933981
27506326	chr2:27506326:C:T	1.05892e-09	-1.23689	-3.0562e-10
27506613	chr2:27506613:G:A	2.20974e-07	4.96568	-0.861776
27507528	chr2:27507528:C:T	1.01813e-09	-1.977e-10	-1.27617
27508073	chr2:27508073:T:C	0.955847	17.1808	2.20317
27508094	chr2:27508094:AAAGG:A	1.31113e-09	-1.977e-10	-1.02325
27508301	chr2:27508301:G:A	1.21098e-09	-1.977e-10	-1.10271
27508345	chr2:27508345:T:C	8.59884e-09	2.09111	-1.23362
27508509	chr2:27508509:C:T	9.57222e-08	4.38558	-1.11827
27509978	chr2:27509978:G:A	4.77715e-08	2.57229	-3.0562e-10
27510401	chr2:27510401:A:G	1.00914e-09	-1.977e-10	-1.28504
27510585	chr2:27510585:G:A	1.03521e-07	4.56435	-1.21872
27510765	chr2:27510765:G:T	3.37483e-09	-1.977e-10	-0.0777944
27512025	chr2:27512025:G:A	1.2947e-09	-1.977e-10	-1.03586
27512105	chr2:27512105:G:A	9.43822e-05	10.2106	-0.0495976
27512126	chr2:27512126:C:A	1.20269e-09	-1.977e-10	-1.10958
27512154	chr2:27512154:G:A	5.7659e-10	-1.84476	-3.0562e-10
27512166	chr2:27512166:G:A	2.76237e-09	-0.623718	0.34567
27512768	chr2:27512768:A:G	1.30633e-09	-1.977e-10	-1.02692
27513259	chr2:27513259:G:A	1.60831e-09	-1.977e-10	-0.818955
27513482	chr2:27513482:C:T	1.2504e-09	-1.977e-10	-1.07067
27514263	chr2:27514263:A:G	1.27459e-09	-1.977e-10	-1.05152
27514314	chr2:27514314:A:G	1.83671e-07	5.04036	-1.12136
27514770	chr2:27514770:G:A	1.8283e-09	-0.69075	-3.0562e-10
27515010	chr2:27515010:C:T	1.15188e-09	-1.977e-10	-1.15274
27515033	chr2:27515033:A:T	9.74237e-08	4.53963	-1.25469
27515412	chr2:27515412:A:T	7.86096e-09	-1.977e-10	0.76777
27515438	chr2:27515438:G:A	1.25547e-09	-1.977e-10	-1.06663
27515987	chr2:27515987:C:T	1.51362e-07	4.99875	-1.27321
27516439	chr2:27516439:C:T	1.36764e-09	-1.977e-10	-0.98105
27516511	chr2:27516511:T:TC	4.4004e-09	1.4777	-1.29014
27516732	chr2:27516732:A:C	1.07876e-09	-1.977e-10	-1.21832
27517964	chr2:27517964:T:C	1.65719e-09	-1.977e-10	-0.789017
27519307	chr2:27519307:T:C	1.03239e-09	-1.977e-10	-1.26226
27519414	chr2:27519414:G:A	1.2645e-09	-1.977e-10	-1.05946
27519581	chr2:27519581:C:T	1.40137e-09	-1.977e-10	-0.956686
27520104	chr2:27520104:G:T	6.10922e-10	-1.78692	-3.0562e-10
27520287	chr2:27520287:A:G	1.12449e-08	0.643341	0.482436
27520348	chr2:27520348:A:G	9.67211e-09	0.48299	0.492118
27520532	chr2:27520532:G:C	1.2885e-09	-1.977e-10	-1.04066
27520556	chr2:27520556:G:A	3.44996e-08	3.34243	-1.09563
27520763	chr2:27520763:C:T	3.17239e-08	3.27908	-1.11614
27520827	chr2:27520827:G:A	1.35197e-09	-1.977e-10	-0.992574
27521222	chr2:27521222:A:G	9.68523e-09	1.07704	-0.100581
27522070	chr2:27522070:G:A	1.96807e-09	-0.617087	-3.0562e-10
27522961	chr2:27522961:C:T	1.65773e-09	-0.788692	-3.0562e-10
27523079	chr2:27523079:A:G	2.9288e-08	3.12683	-1.04379
27523141	chr2:27523141:T:C	1.22876e-09	-1.977e-10	-1.08813
27523543	chr2:27523543:G:A	2.23677e-09	-1.977e-10	-0.489107
27523686	chr2:27523686:T:C	1.06961e-09	-1.977e-10	-1.22685
27523965	chr2:27523965:A:C	2.3235e-08	2.97863	-1.1271
27524074	chr2:27524074:G:A	1.87289e-09	-1.977e-10	-0.666657
27524352	chr2:27524352:A:G	1.73838e-09	-1.977e-10	-0.741187
27525082	chr2:27525082:G:A	7.41515e-09	0.709387	-3.0562e-10
27525603	chr2:27525603:C:T	1.74238e-09	-1.977e-10	-0.738886
27525757	chr2:27525757:A:G	4.24926e-05	8.82546	0.537491
27525901	chr2:27525901:G:A	1.99786e-09	-0.602064	-3.0562e-10
27525915	chr2:27525915:G:C	1.12472e-09	-0.162458	-1.01415
27525926	chr2:27525926:T:G	3.07466e-10	-1.41164	-1.06189
27526037	chr2:27526037:G:A	6.18703e-05	9.27948	0.459176
27526460	chr2:27526460:G:A	1.05662e-09	-1.23907	-3.0562e-10
27526616	chr2:27526616:G:T	2.01979e-09	-1.977e-10	-0.591144
27526802	chr2:27526802:G:A	2.69591e-08	3.02486	-1.02468
27527202	chr2:27527202:G:C	2.01636e-09	-1.977e-10	-0.592843
27527272	chr2:27527272:C:T	1.13659e-08	0.966267	0.170213
27527332	chr2:27527332:A:G	1.51939e-09	-1.977e-10	-0.875829
27527679	chr2:27527679:T:A	4.00157e-05	8.77695	0.525942
27527868	chr2:27527868:G:A	1.81031e-09	-1.977e-10	-0.700641
27528025	chr2:27528025:C:T	2.04489e-09	-1.977e-10	-0.578794
27528074	chr2:27528074:G:A	1.39748e-09	-1.977e-10	-0.959469
27528820	chr2:27528820:G:A	1.16535e-09	-1.977e-10	-1.14112
27528978	chr2:27528978:C:T	1.30699e-09	-1.977e-10	-1.02641
27529429	chr2:27529429:A:G	2.40059e-08	3.10526	-1.22109
27529457	chr2:27529457:C:T	1.23615e-09	-1.977e-10	-1.08214
27529549	chr2:27529549:C:T	1.2974e-09	-1.977e-10	-1.03377
27529576	chr2:27529576:A:G	5.81704e-10	-1.83593	-3.0562e-10
27529608	chr2:27529608:G:A	3.27512e-09	-1.977e-10	-0.107785
27529610	chr2:27529610:C:T	1.50273e-09	0.33111	-1.21796
27530004	chr2:27530004:C:T	0.000212546	9.16605	1.80672
27530057	chr2:27530057:A:C	1.54806e-09	-1.977e-10	-0.857139
27530634	chr2:27530634:A:G	1.55858e-09	-1.977e-10	-0.850364
27530824	chr2:27530824:T:TG	8.04468e-10	-1.51171	-3.0562e-10
27531008	chr2:27531008:A:G	1.20171e-09	-1.977e-10	-1.1104
27531634	chr2:27531634:A:G	5.95308e-10	-1.81281	-3.0562e-10
27531793	chr2:27531793:T:C	6.00907e-10	-1.80345	-3.0562e-10
27532174	chr2:27532174:T:C	1.16496e-09	-1.977e-10	-1.14145
27532245	chr2:27532245:T:G	2.69182e-08	3.28862	-1.28995
27532301	chr2:27532301:G:A	1.77927e-10	-1.73043	-1.29009
27532363	chr2:27532363:C:T	1.14589e-09	-1.977e-10	-1.15796
27532799	chr2:27532799:C:T	1.54929e-09	-1.977e-10	-0.856343
27533811	chr2:27533811:A:C	1.73019e-09	-0.745904	-3.0562e-10
27534247	chr2:27534247:A:T	1.20477e-09	-1.977e-10	-1.10785
27534476	chr2:27534476:A:G	2.62552e-08	2.94953	-0.975809
27535055	chr2:27535055:T:C	2.01382e-09	-1.977e-10	-0.594105
27535913	chr2:27535913:C:A	1.23005e-09	-1.977e-10	-1.08708
27536549	chr2:27536549:G:A	1.12012e-09	-1.977e-10	-1.1807
27536601	chr2:27536601:A:G	1.88049e-09	-1.977e-10	-0.662604
27536773	chr2:27536773:C:T	1.34414e-08	1.3042	-3.0562e-10
27536774	chr2:27536774:G:A	3.40563e-09	-1.977e-10	-0.0687081
27537419	chr2:27537419:G:T	1.07224e-09	-1.977e-10	-1.22439
27537451	chr2:27537451:G:A	1.01021e-09	-1.977e-10	-1.28398
27537917	chr2:27537917:G:A	1.36747e-09	-1.977e-10	-0.981178
27538133	chr2:27538133:T:C	3.29163e-09	-1.977e-10	-0.102755
27538300	chr2:27538300:G:A	1.27112e-09	-1.977e-10	-1.05424
27538867	chr2:27538867:C:T	1.00846e-09	-1.977e-10	-1.28571
27538914	chr2:27538914:A:G	5.83855e-10	-1.83224	-3.0562e-10
27539088	chr2:27539088:T:G	1.14941e-09	-1.977e-10	-1.15489
27539129	chr2:27539129:T:C	1.26338e-09	-1.977e-10	-1.06035
27541265	chr2:27541265:A:C	1.68471e-10	-1.80608	-1.26905
27541268	chr2:27541268:G:A	1.69227e-10	-1.78108	-1.28958
27541332	chr2:27541332:C:T	4.74657e-08	2.80235	-0.236482
27541597	chr2:27541597:GTT:G	1.69776e-10	-1.77754	-1.28988
27541914	chr2:27541914:G:T	3.02661e-08	3.40614	-1.29025
27542030	chr2:27542030:T:C	1.81639e-09	-1.977e-10	-0.697285
27542165	chr2:27542165:G:A	2.86938e-09	-1.977e-10	-0.240043
27542199	chr2:27542199:C:T	1.00894e-09	-1.977e-10	-1.28524
27542588	chr2:27542588:C:T	2.11688e-10	-1.81616	-1.03062
27542613	chr2:27542613:T:C	3.04978e-08	3.41018	-1.28666
27542720	chr2:27542720:T:C	4.18182e-08	2.68103	-0.241836
27543032	chr2:27543032:G:A	1.04731e-09	-1.977e-10	-1.24791
27543048	chr2:27543048:G:A	1.45176e-09	-1.977e-10	-0.921363
27543281	chr2:27543281:AT:A	1.00797e-09	-1.977e-10	-1.2862
27543417	chr2:27543417:G:A	4.30349e-07	3.14485	1.62561
27543921	chr2:27543921:A:G	1.23307e-09	-1.977e-10	-1.08463
27544240	chr2:27544240:T:G	1.7013e-10	-1.80626	-1.25907
27545205	chr2:27545205:G:T	1.7335e-10	-1.76951	-1.27707
27545514	chr2:27545514:C:T	3.34178e-08	3.50427	-1.28932
27545557	chr2:27545557:C:T	1.00657e-09	-1.977e-10	-1.28759
27545940	chr2:27545940:T:TAA	1.01334e-09	-1.977e-10	-1.28089
27545941	chr2:27545941:T:A	1.68244e-10	-1.78623	-1.29025
27546345	chr2:27546345:T:C	1.25092e-09	-0.106528	-0.963735
27547330	chr2:27547330:T:C	1.00827e-09	-1.977e-10	-1.2859
27547489	chr2:27547489:T:C	1.22457e-09	-1.977e-10	-1.09155
27548260	chr2:27548260:C:T	1.14282e-09	-1.16064	-3.0562e-10
27548289	chr2:27548289:C:A	1.0223e-09	-1.977e-10	-1.27208
27548548	chr2:27548548:C:T	4.30415e-08	3.51988	-1.05186
27548625	chr2:27548625:C:T	1.24578e-09	-1.977e-10	-1.07438
27549617	chr2:27549617:C:T	1.03311e-09	-1.977e-10	-1.26157
27550012	chr2:27550012:A:T	1.70077e-10	-1.77568	-1.28997
27550308	chr2:27550308:T:C	1.00441e-09	-1.977e-10	-1.28974
27550490	chr2:27550490:C:T	1.36994e-09	-1.977e-10	-0.979371
27550781	chr2:27550781:A:G	1.64644e-10	-1.80999	-1.28812
27550922	chr2:27550922:C:T	1.08842e-09	-1.977e-10	-1.20941
27551170	chr2:27551170:G:A	6.15051e-10	-1.78019	-3.0562e-10
27551582	chr2:27551582:G:A	5.03757e-08	3.66016	-1.03479
27551677	chr2:27551677:G:A	1.41112e-09	-1.977e-10	-0.949754
27552610	chr2:27552610:A:C	6.04262e-10	-1.79789	-3.0562e-10
27553706	chr2:27553706:G:A	2.0878e-09	-1.977e-10	-0.55803
27553764	chr2:27553764:AT:A	5.41438e-08	2.93159	-0.234085
27554344	chr2:27554344:A:G	1.01255e-09	-1.977e-10	-1.28166
27554629	chr2:27554629:A:G	1.41798e-09	-1.977e-10	-0.944906
27554741	chr2:27554741:T:C	1.10275e-09	-1.977e-10	-1.19633
27555117	chr2:27555117:A:G	2.15247e-09	-1.977e-10	-0.527522
27555143	chr2:27555143:G:T	1.71792e-10	-1.78241	-1.2732
27555149	chr2:27555149:T:C	4.62289e-08	3.61391	-1.07444
27555224	chr2:27555224:G:A	1.7308e-10	-1.75837	-1.28978
27555300	chr2:27555300:A:C	2.62398e-07	3.19021	1.08552
27555705	chr2:27555705:G:A	6.9264e-08	3.02776	-0.0839698
27555839	chr2:27555839:C:T	1.00531e-09	-1.977e-10	-1.28885
27556081	chr2:27556081:G:A	1.29943e-09	-1.977e-10	-1.03221
27556086	chr2:27556086:C:T	1.4227e-09	-1.977e-10	-0.941584
27556452	chr2:27556452:C:T	1.06028e-08	1.06698	-3.0562e-10
27556695	chr2:27556695:T:A	4.86285e-10	-0.725069	-1.29003
27556698	chr2:27556698:T:A	4.40134e-08	2.49036	-3.0562e-10
27556699	chr2:27556699:T:A	1.23746e-09	-1.977e-10	-1.08107
27558941	chr2:27558941:G:A	5.77359e-10	-1.84343	-3.0562e-10
27559695	chr2:27559695:C:T	1.23222e-09	-1.977e-10	-1.08532
27560356	chr2:27560356:T:G	1.01156e-09	-1.977e-10	-1.28265
27560359	chr2:27560359:A:G	1.09385e-09	-1.977e-10	-1.20443
27560527	chr2:27560527:G:A	5.28942e-09	-1.977e-10	0.37157
27560551	chr2:27560551:G:A	1.81295e-10	-1.71656	-1.28521
27560800	chr2:27560800:A:G	1.66906e-09	-0.781877	-3.0562e-10
27560934	chr2:27560934:T:C	3.24495e-07	3.28789	1.20024
27561198	chr2:27561198:G:A	1.12727e-08	1.12824	-3.0562e-10
27561791	chr2:27561791:C:T	8.58424e-08	3.03571	0.122661
27562006	chr2:27562006:C:A	1.10098e-09	-1.977e-10	-1.19794
27562423	chr2:27562423:A:G	1.00447e-09	-1.977e-10	-1.28967
27562572	chr2:27562572:T:C	1.02825e-09	-1.977e-10	-1.26628
27562615	chr2:27562615:G:A	1.13666e-09	-1.977e-10	-1.16605
27562685	chr2:27562685:G:C	2.24713e-09	-1.977e-10	-0.484486
27562758	chr2:27562758:G:A	6.11942e-10	-1.78526	-3.0562e-10
27562944	chr2:27562944:C:A	1.26918e-09	-1.977e-10	-1.05577
27563089	chr2:27563089:AAT:A	1.63868e-09	-1.977e-10	-0.80025
27563661	chr2:27563661:G:T	1.12686e-09	-1.977e-10	-1.17471
27564062	chr2:27564062:T:C	6.19842e-08	3.17111	-0.338365
27564258	chr2:27564258:T:C	1.09744e-09	-1.977e-10	-1.20116
27564316	chr2:27564316:G:C	1.00826e-09	-1.977e-10	-1.28592
27564418	chr2:27564418:G:A	1.33029e-09	-1.977e-10	-1.00874
27564637	chr2:27564637:CA:C	1.14573e-09	-1.977e-10	-1.1581
27564911	chr2:27564911:AAATTAAAATTCTAC:A	1.29566e-09	-1.977e-10	-1.03512
27565202	chr2:27565202:T:C	1.27561e-09	-1.977e-10	-1.05072
27565415	chr2:27565415:G:C	1.11548e-09	-1.977e-10	-1.18485
27565692	chr2:27565692:G:A	1.26816e-09	-1.977e-10	-1.05657
27566994	chr2:27566994:T:A	6.28188e-08	2.9439	-0.0977787
27567336	chr2:27567336:C:A	1.00588e-09	-1.977e-10	-1.28827
27567958	chr2:27567958:T:C	6.14948e-10	-1.78036	-3.0562e-10
27568389	chr2:27568389:G:T	1.00661e-09	-1.977e-10	-1.28755
27568440	chr2:27568440:G:T	1.1466e-09	-1.977e-10	-1.15734
27569177	chr2:27569177:A:C	2.14126e-09	-1.977e-10	-0.532745
27569283	chr2:27569283:A:G	1.21029e-09	-1.977e-10	-1.10328
27569456	chr2:27569456:A:C	6.45979e-08	3.33542	-0.461378
27570249	chr2:27570249:A:G	1.06742e-09	-1.977e-10	-1.2289
27570325	chr2:27570325:A:G	1.14711e-09	-1.977e-10	-1.1569
27570667	chr2:27570667:A:T	1.26679e-09	-1.977e-10	-1.05766
27571054	chr2:27571054:G:T	9.58258e-08	3.10929	0.1591
27571227	chr2:27571227:G:A	1.23247e-09	-1.977e-10	-1.08512
27571283	chr2:27571283:C:G	1.71295e-10	-1.77378	-1.28473
27571366	chr2:27571366:C:T	1.71109e-10	-1.78551	-1.27408
27572175	chr2:27572175:T:G	1.17907e-09	-1.977e-10	-1.12941
27572978	chr2:27572978:C:T	1.32318e-09	-1.977e-10	-1.0141
27573253	chr2:27573253:G:A	3.61262e-09	-1.977e-10	-0.00970501
27573292	chr2:27573292:G:T	1.60803e-08	2.09194	-0.608487
27573659	chr2:27573659:C:T	1.80112e-10	-1.71979	-1.28852
27573662	chr2:27573662:G:A	1.05203e-09	-1.977e-10	-1.24342
27573689	chr2:27573689:C:T	1.31348e-09	-1.977e-10	-1.02146
27573964	chr2:27573964:T:C	1.28297e-09	-1.977e-10	-1.04496
27574060	chr2:27574060:A:G	5.76876e-08	3.1507	-0.389802
27574496	chr2:27574496:G:A	1.78486e-09	-1.977e-10	-0.714798
27574703	chr2:27574703:A:G	1.30267e-09	-1.977e-10	-1.02972
27575433	chr2:27575433:A:T	1.16845e-09	-1.977e-10	-1.13846
27575734	chr2:27575734:C:A	1.13419e-09	-1.977e-10	-1.16822
27575839	chr2:27575839:T:C	1.10354e-09	-1.977e-10	-1.19561
27575991	chr2:27575991:C:A	1.32691e-09	-1.977e-10	-1.01128
27576130	chr2:27576130:T:C	1.87522e-09	-1.977e-10	-0.66541
27576190	chr2:27576190:T:C	5.79203e-10	-1.84024	-3.0562e-10
27576329	chr2:27576329:C:A	1.56173e-09	-1.977e-10	-0.848343
27576906	chr2:27576906:A:C	6.06476e-10	-1.79423	-3.0562e-10
27578086	chr2:27578086:A:T	1.02431e-09	-1.977e-10	-1.27012
27578260	chr2:27578260:T:C	1.16838e-09	-1.977e-10	-1.13852
27578536	chr2:27578536:C:G	1.71496e-10	-1.78506	-1.27228
27578551	chr2:27578551:C:A	1.70367e-10	-1.7908	-1.27313
27578872	chr2:27578872:T:C	1.26527e-09	-1.977e-10	-1.05885
27578892	chr2:27578892:A:G	9.81542e-07	3.5141	2.08088
27579590	chr2:27579590:T:C	1.30749e-09	-1.977e-10	-1.02603
27579938	chr2:27579938:A:G	5.73703e-08	3.62163	-0.866245
27580412	chr2:27580412:C:T	2.10866e-09	-0.548085	-3.0562e-10
27581225	chr2:27581225:C:T	3.76605e-09	-1.977e-10	0.0318892
27581247	chr2:27581247:C:T	1.17537e-09	-1.977e-10	-1.13255
27584034	chr2:27584034:G:A	1.38126e-09	-1.977e-10	-0.971145
27584072	chr2:27584072:A:G	1.19732e-09	-1.977e-10	-1.11406
27584543	chr2:27584543:T:C	1.03367e-09	-1.977e-10	-1.26103
27584617	chr2:27584617:A:G	1.19556e-09	-1.977e-10	-1.11552
27584757	chr2:27584757:G:A	1.76939e-10	-1.7365	-1.28958
27584874	chr2:27584874:A:G	1.15053e-09	-1.977e-10	-1.15392
27585143	chr2:27585143:A:G	6.15706e-10	-1.77912	-3.0562e-10
27585199	chr2:27585199:A:G	1.7212e-09	-1.977e-10	-0.751116
27585314	chr2:27585314:A:G	3.02405e-09	-1.977e-10	-0.187542
27585383	chr2:27585383:C:T	1.20129e-09	-1.977e-10	-1.11074
27585815	chr2:27585815:A:G	6.07411e-10	-1.79269	-3.0562e-10
27586268	chr2:27586268:C:T	1.1459e-09	-1.977e-10	-1.15794
27586506	chr2:27586506:AG:A	1.00723e-09	-1.977e-10	-1.28693
27586893	chr2:27586893:T:C	1.00861e-09	-1.977e-10	-1.28557
27586921	chr2:27586921:G:A	2.27439e-09	-0.472427	-3.0562e-10
27587386	chr2:27587386:T:C	1.03069e-09	-1.977e-10	-1.26391
27587631	chr2:27587631:G:A	1.07668e-09	-1.977e-10	-1.22025
27587837	chr2:27587837:C:T	1.1588e-09	-1.977e-10	-1.14676
27587956	chr2:27587956:C:T	3.50552e-09	-1.977e-10	-0.0397999
27588248	chr2:27588248:G:T	2.3934e-09	-0.421422	-3.0562e-10
27588262	chr2:27588262:C:T	1.18055e-09	-1.977e-10	-1.12816
27588300	chr2:27588300:G:C	6.43896e-10	-1.73436	-3.0562e-10
27588303	chr2:27588303:G:A	1.17992e-09	-1.977e-10	-1.12869
27588635	chr2:27588635:C:T	1.62212e-09	-1.977e-10	-0.810407
27588855	chr2:27588855:A:G	7.74736e-08	3.02318	0.032615
27589465	chr2:27589465:A:G	1.00421e-09	-1.977e-10	-1.28994
27590336	chr2:27590336:T:TGG	1.25018e-09	-1.977e-10	-1.07085
27590356	chr2:27590356:A:T	1.08306e-09	-1.977e-10	-1.21435
27590453	chr2:27590453:G:A	2.13612e-09	-1.977e-10	-0.535149
27590960	chr2:27590960:T:G	1.78487e-10	-1.72712	-1.29025
27591476	chr2:27591476:T:C	1.79207e-10	-1.72319	-1.29016
27591507	chr2:27591507:C:T	3.6238e-08	2.87278	-0.57681
27591571	chr2:27591571:C:T	4.86821e-08	3.07539	-0.484213
27591676	chr2:27591676:C:T	3.94078e-09	-1.977e-10	0.0772411
27591690	chr2:27591690:C:T	1.14327e-09	-1.977e-10	-1.16025
27591698	chr2:27591698:C:T	1.21519e-09	-1.977e-10	-1.09924
27591865	chr2:27591865:T:G	1.02024e-09	-1.977e-10	-1.2741
27592301	chr2:27592301:A:T	1.22206e-09	-1.977e-10	-1.0936
27592343	chr2:27592343:G:A	1.18139e-09	-1.977e-10	-1.12745
27592411	chr2:27592411:A:G	1.83137e-10	-1.71846	-1.27319
27592464	chr2:27592464:C:T	1.18673e-09	-1.977e-10	-1.12294
27592643	chr2:27592643:A:C	3.08186e-09	-1.977e-10	-0.168606
27592951	chr2:27592951:C:T	6.04204e-10	-1.79798	-3.0562e-10
27593448	chr2:27593448:G:A	5.79498e-08	3.67566	-0.910219
27593570	chr2:27593570:A:G	1.59343e-09	-1.977e-10	-0.828249
27593726	chr2:27593726:T:C	6.91046e-08	3.83176	-0.890277
27593824	chr2:27593824:T:G	1.26439e-09	-1.977e-10	-1.05955
27593862	chr2:27593862:TC:T	6.02483e-10	-1.80083	-3.0562e-10
27593921	chr2:27593921:T:C	1.18423e-09	-1.977e-10	-1.12505
27594753	chr2:27594753:T:C	1.33984e-09	-1.977e-10	-1.00159
27594779	chr2:27594779:C:T	1.00461e-09	-1.977e-10	-1.28954
27594807	chr2:27594807:C:T	9.70595e-10	-1.32399	-3.0562e-10
27594950	chr2:27594950:G:A	8.14437e-08	3.14707	-0.0413004
27595387	chr2:27595387:C:T	8.02118e-10	-1.51464	-3.0562e-10
27595500	chr2:27595500:T:C	3.65085e-09	-1.977e-10	0.000820555
27595516	chr2:27595516:G:A	1.33968e-09	-1.977e-10	-1.00171
27595628	chr2:27595628:C:G	1.18363e-09	-1.977e-10	-1.12555
27595854	chr2:27595854:C:G	1.91261e-08	2.28216	-0.625244
27596112	chr2:27596112:T:G	1.02516e-09	-1.977e-10	-1.26929
27596226	chr2:27596226:C:T	1.0067e-09	-1.977e-10	-1.28746
27596235	chr2:27596235:A:G	1.16889e-09	-1.977e-10	-1.13808
27596305	chr2:27596305:G:A	6.022e-08	3.28851	-0.484642
27596416	chr2:27596416:G:A	6.02417e-10	-1.80094	-3.0562e-10
27596456	chr2:27596456:G:A	1.18645e-09	-1.977e-10	-1.12318
27596523	chr2:27596523:C:T	6.0286e-10	-1.80021	-3.0562e-10
27596553	chr2:27596553:A:G	1.19686e-09	-1.977e-10	-1.11444
27596705	chr2:27596705:C:G	1.11271e-09	-1.977e-10	-1.18734
27596744	chr2:27596744:T:C	1.06831e-09	-1.977e-10	-1.22806
27596746	chr2:27596746:G:A	1.29974e-09	-1.977e-10	-1.03198
27596747	chr2:27596747:G:C	1.18423e-09	-1.977e-10	-1.12505
27596777	chr2:27596777:C:T	3.67909e-09	-1.977e-10	0.00852786
27596778	chr2:27596778:T:C	5.95876e-10	-1.81186	-3.0562e-10
27597285	chr2:27597285:A:T	1.00394e-09	-1.977e-10	-1.29021
27597363	chr2:27597363:A:G	1.0799e-09	-1.977e-10	-1.21727
27598290	chr2:27598290:ACTTC:A	1.02455e-09	-1.977e-10	-1.26989
27598434	chr2:27598434:C:T	1.33501e-09	-1.977e-10	-1.0052
27598606	chr2:27598606:G:A	1.33401e-09	-1.977e-10	-1.00595
27598615	chr2:27598615:C:T	7.91999e-08	3.07381	0.00402948
27598616	chr2:27598616:G:A	1.24724e-09	-1.977e-10	-1.0732
27599416	chr2:27599416:G:GAC	5.30167e-08	3.15929	-0.482822
27599587	chr2:27599587:A:C	1.00433e-09	-1.977e-10	-1.28982
27599623	chr2:27599623:G:A	1.28325e-09	-1.977e-10	-1.04474
27599854	chr2:27599854:TAGGCAG:T	2.34159e-09	-0.443307	-3.0562e-10
27600252	chr2:27600252:TC:T	1.15341e-09	-1.977e-10	-1.15142
27600312	chr2:27600312:T:G	1.32283e-09	-1.977e-10	-1.01436
27600546	chr2:27600546:G:A	1.18544e-09	-1.977e-10	-1.12402
27600580	chr2:27600580:A:G	6.02612e-10	-1.80062	-3.0562e-10
27600974	chr2:27600974:C:T	1.61576e-09	-1.977e-10	-0.814331
27601061	chr2:27601061:AAAT:A	6.02643e-10	-1.80057	-3.0562e-10
27601109	chr2:27601109:C:T	3.67909e-09	-1.977e-10	0.00852786
27601301	chr2:27601301:G:C	5.01022e-08	3.08943	-0.469507
27602073	chr2:27602073:T:C	1.74818e-10	-1.77513	-1.26302
27602354	chr2:27602354:G:A	1.13935e-09	-1.977e-10	-1.16368
27602437	chr2:27602437:T:C	1.63469e-09	-1.977e-10	-0.802687
27602831	chr2:27602831:A:G	1.20621e-09	-1.977e-10	-1.10665
27602848	chr2:27602848:T:C	8.83649e-07	3.52625	1.96367
27603541	chr2:27603541:T:C	5.97811e-10	-1.80862	-3.0562e-10
27603597	chr2:27603597:T:A	1.28673e-09	-1.977e-10	-1.04203
27603599	chr2:27603599:T:A	1.80213e-09	-1.977e-10	-0.705171
27604225	chr2:27604225:C:T	6.2812e-07	3.27776	1.87083
27604459	chr2:27604459:TACAGTCATGTAACC:T	2.98484e-07	3.25219	1.15239
27604819	chr2:27604819:C:T	1.0049e-09	-1.977e-10	-1.28925
27605085	chr2:27605085:T:C	1.08272e-09	-1.977e-10	-1.21466
27605089	chr2:27605089:C:T	1.54388e-09	-1.977e-10	-0.85984
27605120	chr2:27605120:A:C	3.72106e-09	-1.977e-10	0.0198711
27606099	chr2:27606099:CACCA:C	1.06003e-09	-1.977e-10	-1.23584
27606286	chr2:27606286:G:GTTTGA	1.71256e-10	-1.78831	-1.27043
27606482	chr2:27606482:C:T	1.00598e-09	-1.977e-10	-1.28818
27606853	chr2:27606853:G:A	1.22773e-09	-1.977e-10	-1.08897
27606983	chr2:27606983:C:T	1.19616e-09	-1.977e-10	-1.11502
27607126	chr2:27607126:A:G	1.18049e-09	-1.977e-10	-1.12821
27607200	chr2:27607200:A:G	1.94671e-08	2.26477	-0.59018
27607432	chr2:27607432:A:G	6.1561e-10	-1.77928	-3.0562e-10
27608100	chr2:27608100:A:G	1.28564e-09	-1.977e-10	-1.04288
27608123	chr2:27608123:G:T	1.7194e-10	-1.79326	-1.26149
27608740	chr2:27608740:T:C	2.17888e-08	2.32438	-0.537124
27608900	chr2:27608900:A:G	1.10484e-09	-1.977e-10	-1.19444
27609188	chr2:27609188:A:G	7.45524e-08	2.93344	0.0839251
27609345	chr2:27609345:C:T	1.34824e-09	-1.977e-10	-0.995342
27609437	chr2:27609437:A:G	1.02515e-09	-1.977e-10	-1.2693
27609477	chr2:27609477:C:T	1.00781e-09	-1.977e-10	-1.28636
27609934	chr2:27609934:GGGAGGCTGAGGCA:G	2.30328e-09	-0.459806	-3.0562e-10
27610411	chr2:27610411:A:T	1.11955e-09	-1.977e-10	-1.18121
27610673	chr2:27610673:C:T	1.21416e-09	-1.977e-10	-1.10009
27610820	chr2:27610820:C:T	1.85064e-07	2.93893	0.987634
27610885	chr2:27610885:C:T	1.68775e-10	-1.80358	-1.26975
27611155	chr2:27611155:G:C	1.36411e-09	-1.977e-10	-0.983635
27611285	chr2:27611285:T:C	6.05714e-07	3.1671	1.94517
27611412	chr2:27611412:C:G	2.83241e-09	-1.977e-10	-0.253012
27611476	chr2:27611476:C:T	3.26722e-09	-1.977e-10	-0.110198
27612022	chr2:27612022:A:T	2.16664e-09	-1.977e-10	-0.520961
27612197	chr2:27612197:A:G	1.08035e-09	-1.977e-10	-1.21685
27612215	chr2:27612215:G:A	5.2206e-08	3.59859	-0.937532
27612903	chr2:27612903:C:G	1.12036e-09	-1.977e-10	-1.18048
27613184	chr2:27613184:C:T	1.28639e-09	-1.977e-10	-1.0423
27613554	chr2:27613554:T:C	2.42408e-09	-0.408688	-3.0562e-10
27614126	chr2:27614126:C:T	1.38138e-09	-1.977e-10	-0.971058
27615452	chr2:27615452:T:C	1.02406e-09	-1.977e-10	-1.27037
27615682	chr2:27615682:G:A	1.50908e-08	2.40821	-0.988261
27616240	chr2:27616240:T:C	1.70517e-10	-1.77431	-1.28875
27616502	chr2:27616502:T:C	3.69824e-08	2.3765	-0.0601999
27616678	chr2:27616678:A:T	1.59759e-09	-1.977e-10	-0.825639
27616965	chr2:27616965:C:G	1.99142e-08	2.24769	-0.550397
27617887	chr2:27617887:G:A	1.00488e-09	-1.977e-10	-1.28927
27618366	chr2:27618366:C:T	1.60056e-09	-1.977e-10	-0.823786
27618445	chr2:27618445:A:G	6.10429e-10	-1.78773	-3.0562e-10
27618558	chr2:27618558:T:C	1.26932e-09	-1.977e-10	-1.05566
27618887	chr2:27618887:T:C	1.31462e-09	-1.977e-10	-1.02059
27618981	chr2:27618981:C:T	1.11348e-09	-1.977e-10	-1.18665
27619239	chr2:27619239:A:G	1.04374e-09	-1.977e-10	-1.25132
27619463	chr2:27619463:A:G	6.14815e-10	-1.78057	-3.0562e-10
27620117	chr2:27620117:T:C	1.38746e-09	-1.977e-10	-0.966664
27620242	chr2:27620242:T:A	1.72752e-09	-1.977e-10	-0.747454
27620327	chr2:27620327:T:C	1.62683e-09	-1.977e-10	-0.807504
27622942	chr2:27622942:G:A	1.9807e-09	-1.977e-10	-0.610688
27623168	chr2:27623168:A:G	1.19506e-09	-1.977e-10	-1.11595
27623410	chr2:27623410:A:T	2.64949e-10	-1.62555	-0.996809
27623736	chr2:27623736:T:C	1.73454e-10	-1.77493	-1.27105
27623778	chr2:27623778:C:G	2.59743e-10	-1.74869	-0.893509
27623872	chr2:27623872:C:T	2.02942e-09	-1.977e-10	-0.586389
27624497	chr2:27624497:C:T	1.84907e-10	-1.74556	-1.23648
27624775	chr2:27624775:C:G	2.73181e-08	1.45557	0.557842
27625201	chr2:27625201:C:T	4.32389e-09	0.170017	-3.0562e-10
27625331	chr2:27625331:G:A	2.19608e-09	-0.507467	-3.0562e-10
27625530	chr2:27625530:A:G	1.90963e-10	-1.67967	-1.27015
27626045	chr2:27626045:G:A	4.52065e-09	-1.977e-10	0.214516
27626166	chr2:27626166:G:A	1.09407e-09	-1.977e-10	-1.20423
27627146	chr2:27627146:A:G	6.21596e-10	-1.7696	-3.0562e-10
27628084	chr2:27628084:T:C	1.76686e-10	-1.7514	-1.27612
27628253	chr2:27628253:T:C	1.90607e-10	-1.70381	-1.24787
27628481	chr2:27628481:G:C	1.331e-09	-1.977e-10	-1.0082
27628593	chr2:27628593:C:T	1.07614e-09	-1.977e-10	-1.22076
27628901	chr2:27628901:G:A	1.88962e-09	-1.977e-10	-0.657762
27629051	chr2:27629051:G:A	0.000475818	10.569	1.20967
27629397	chr2:27629397:A:G	6.6165e-10	-1.70716	-3.0562e-10
27629522	chr2:27629522:C:T	5.76594e-10	-1.84476	-3.0562e-10
27629604	chr2:27629604:G:A	1.39543e-09	-1.977e-10	-0.960935
27629770	chr2:27629770:A:G	1.77095e-10	-1.76254	-1.26267
27630070	chr2:27630070:G:A	1.01096e-09	-1.977e-10	-1.28324
27630163	chr2:27630163:T:C	1.68034e-10	-1.79814	-1.27958
27630378	chr2:27630378:C:G	0.000218181	10.9989	-3.0562e-10
27631109	chr2:27631109:T:G	1.28571e-09	-1.977e-10	-1.04283
27631502	chr2:27631502:G:A	1.75165e-10	-1.79324	-1.24292
27631556	chr2:27631556:A:G	1.0241e-09	-1.977e-10	-1.27033
27631657	chr2:27631657:G:A	0.00106766	11.1028	1.48407
27631665	chr2:27631665:T:A	1.16285e-09	-1.977e-10	-1.14326
27631762	chr2:27631762:G:A	1.16424e-09	-1.977e-10	-1.14207
27632185	chr2:27632185:T:A	3.11259e-10	-1.76103	-0.700241
27632372	chr2:27632372:A:G	1.7698e-10	-1.75143	-1.27443
27632530	chr2:27632530:A:T	2.62828e-05	9.92761	-1.04508
27632664	chr2:27632664:T:C	1.15416e-09	-1.977e-10	-1.15076
27632743	chr2:27632743:A:G	6.69238e-10	-1.69575	-3.0562e-10
27633057	chr2:27633057:G:A	1.72347e-10	-1.80103	-1.25135
27633246	chr2:27633246:T:C	2.38593e-09	-1.977e-10	-0.424548
27633319	chr2:27633319:GT:G	1.79529e-10	-1.73753	-1.27403
27633344	chr2:27633344:C:T	2.15868e-09	-1.977e-10	-0.524641
27633424	chr2:27633424:G:T	3.08242e-10	-1.75211	-0.7189
27633471	chr2:27633471:AATTTTTGT:A	1.22664e-09	-1.977e-10	-1.08986
27633628	chr2:27633628:T:C	1.71076e-10	-1.79897	-1.26081
27633635	chr2:27633635:C:T	1.0601e-09	-1.977e-10	-1.23577
27634347	chr2:27634347:C:T	1.78122e-10	-1.74046	-1.27897
27634460	chr2:27634460:A:G	1.18639e-09	-1.977e-10	-1.12322
27634650	chr2:27634650:G:A	1.73066e-10	-1.79677	-1.25145
27635245	chr2:27635245:G:A	2.40651e-10	-1.6425	-1.07604
27635622	chr2:27635622:G:T	1.42491e-09	-1.977e-10	-0.940029
27636259	chr2:27636259:A:G	2.06252e-09	-1.977e-10	-0.570209
27636450	chr2:27636450:G:T	5.82187e-10	-1.8351	-3.0562e-10
27636484	chr2:27636484:T:A	4.53362e-05	9.87529	-0.447569
27636567	chr2:27636567:G:A	1.19502e-09	-1.977e-10	-1.11598
27636615	chr2:27636615:T:C	1.78774e-10	-1.74386	-1.27191
27636684	chr2:27636684:A:G	1.04467e-09	-1.977e-10	-1.25044
27636799	chr2:27636799:G:T	1.12985e-09	-1.977e-10	-1.17205
27637041	chr2:27637041:G:A	1.16318e-09	-1.977e-10	-1.14298
27637059	chr2:27637059:C:T	2.19167e-10	-1.55895	-1.25311
27637343	chr2:27637343:TG:T	6.81016e-09	0.510751	0.113526
27637391	chr2:27637391:G:A	7.97944e-06	8.24767	-0.557182
27637684	chr2:27637684:A:G	2.96688e-10	-1.74534	-0.763876
27638654	chr2:27638654:G:GT	2.79962e-09	-1.84199	1.57734
27638751	chr2:27638751:G:T	1.35221e-08	1.31019	-3.0562e-10
27638840	chr2:27638840:G:A	2.12975e-10	-1.69378	-1.14694
27639168	chr2:27639168:T:C	1.02409e-09	-1.977e-10	-1.27033
27639472	chr2:27639472:A:G	3.9739e-09	-1.977e-10	0.0856089
27639530	chr2:27639530:C:T	2.43469e-10	-1.75042	-0.956484
27639969	chr2:27639969:T:C	1.00391e-09	-1.977e-10	-1.29024
27640206	chr2:27640206:C:A	1.02385e-09	-1.977e-10	-1.27057
27640408	chr2:27640408:T:C	2.44012e-09	-1.83681	1.43472
27640436	chr2:27640436:G:A	1.0039e-09	-1.977e-10	-1.29024
27640582	chr2:27640582:C:G	1.41279e-09	-1.977e-10	-0.948574
27640585	chr2:27640585:A:G	2.96238e-10	-1.67566	-0.83507
27640960	chr2:27640960:CAAAT:C	1.2204e-09	-1.977e-10	-1.09496
27641512	chr2:27641512:T:G	2.17592e-09	-1.83852	1.32184
27642377	chr2:27642377:C:T	1.61239e-09	-1.977e-10	-0.816423
27642458	chr2:27642458:A:G	7.89748e-09	-1.977e-10	0.772405
27642792	chr2:27642792:T:C	2.42515e-09	-1.82977	1.42153
27642964	chr2:27642964:C:T	1.10491e-09	-1.977e-10	-1.19438
27643062	chr2:27643062:C:T	3.86017e-09	-1.977e-10	0.056572
27643158	chr2:27643158:A:G	1.38116e-09	-1.977e-10	-0.971214
27643198	chr2:27643198:T:A	1.45149e-09	-1.977e-10	-0.921549
27643342	chr2:27643342:TTA:T	1.16752e-09	-1.977e-10	-1.13926
27643372	chr2:27643372:G:A	1.69262e-09	-1.977e-10	-0.767863
27643604	chr2:27643604:C:T	1.15231e-09	-1.977e-10	-1.15237
27644263	chr2:27644263:G:T	1.06492e-09	-1.977e-10	-1.23124
27644407	chr2:27644407:C:T	2.81065e-09	-1.81951	1.55878
27644590	chr2:27644590:C:T	1.12375e-09	-1.977e-10	-1.17747
27644942	chr2:27644942:C:T	2.38857e-09	-1.83942	1.41598
27645349	chr2:27645349:G:A	1.60822e-09	-1.977e-10	-0.819013
27645523	chr2:27645523:A:G	2.50866e-09	-1.84297	1.46858
27646142	chr2:27646142:A:G	1.39018e-09	-1.977e-10	-0.964702
27647986	chr2:27647986:T:C	6.13302e-10	-1.78304	-3.0562e-10
27648138	chr2:27648138:C:T	2.59969e-09	-1.83657	1.49783
27649176	chr2:27649176:C:T	9.85194e-10	-1.78426	0.4752
27649220	chr2:27649220:C:T	1.51948e-09	-1.977e-10	-0.87577
27649397	chr2:27649397:C:G	2.9021e-09	-0.228703	-3.0562e-10
27650459	chr2:27650459:C:G	2.51226e-05	9.93996	-1.10258
27650548	chr2:27650548:G:A	2.44718e-10	-1.72183	-0.979957
27650750	chr2:27650750:T:C	2.30529e-09	-1.977e-10	-0.458932
27650764	chr2:27650764:T:G	1.00575e-09	-1.977e-10	-1.2884
27650941	chr2:27650941:G:C	2.20483e-09	-1.84271	1.33922
27651465	chr2:27651465:A:C	3.22293e-10	-1.65822	-0.768208
27651627	chr2:27651627:T:C	1.4892e-09	-1.977e-10	-0.895898
27651688	chr2:27651688:G:C	1.186e-09	-1.977e-10	-1.12355
27651696	chr2:27651696:G:T	3.27018e-10	-1.66795	-0.743923
27652019	chr2:27652019:G:A	2.84485e-10	-1.71407	-0.837148
27652169	chr2:27652169:TAAA:T	2.45767e-05	9.9759	-1.16048
27653060	chr2:27653060:A:G	1.17933e-09	-1.977e-10	-1.12919
27653774	chr2:27653774:C:T	2.62621e-09	-1.83661	1.50801
27653799	chr2:27653799:T:G	3.93707e-09	0.0762977	-3.0562e-10
27654028	chr2:27654028:G:A	1.1266e-09	-1.977e-10	-1.17494
27654667	chr2:27654667:T:C	2.50242e-09	-1.83495	1.45807
27654807	chr2:27654807:T:C	3.38575e-10	-1.64435	-0.732798
27655752	chr2:27655752:G:A	1.18472e-09	-1.977e-10	-1.12463
27655819	chr2:27655819:T:C	1.53065e-05	9.47444	-1.13255
27655862	chr2:27655862:G:C	1.05157e-09	-1.977e-10	-1.24385
27655899	chr2:27655899:A:G	1.32188e-09	-1.977e-10	-1.01508
27655955	chr2:27655955:T:C	1.42334e-09	-1.75471	0.81358
27656080	chr2:27656080:A:G	2.16509e-09	-1.84181	1.32014
27656120	chr2:27656120:G:A	2.83845e-09	-1.977e-10	-0.250881
27656173	chr2:27656173:T:C	1.18206e-09	-1.977e-10	-1.12688
27656430	chr2:27656430:C:T	2.35211e-09	-1.83969	1.40087
27657726	chr2:27657726:TG:T	1.1671e-09	-1.977e-10	-1.13962
27657968	chr2:27657968:G:T	2.23107e-09	-1.977e-10	-0.491659
27658123	chr2:27658123:C:G	2.49712e-09	-1.8393	1.4603
27658778	chr2:27658778:CCAGT:C	5.54379e-09	-1.977e-10	0.418539
27658882	chr2:27658882:G:A	1.53362e-09	-1.977e-10	-0.866511
27658968	chr2:27658968:A:G	1.02044e-09	-1.977e-10	-1.2739
27659833	chr2:27659833:A:G	2.13892e-10	-1.63373	-1.2027
27660147	chr2:27660147:TA:T	2.8481e-09	-1.977e-10	-0.247487
27660343	chr2:27660343:C:T	1.05112e-09	-1.977e-10	-1.24428
27660372	chr2:27660372:C:T	5.82859e-10	-1.83395	-3.0562e-10
27660479	chr2:27660479:T:C	1.18489e-09	-1.977e-10	-1.12449
27660492	chr2:27660492:G:A	2.90092e-09	-1.977e-10	-0.229111
27661091	chr2:27661091:C:T	2.71371e-09	-1.83748	1.54166
27661841	chr2:27661841:C:G	7.32865e-10	-1.60493	-3.0562e-10
27661932	chr2:27661932:T:G	2.24308e-09	-1.977e-10	-0.48629
27662011	chr2:27662011:C:T	1.00839e-09	-1.977e-10	-1.28578
27662088	chr2:27662088:T:G	1.75106e-09	-1.977e-10	-0.733916
27662465	chr2:27662465:A:G	1.00917e-09	-1.977e-10	-1.28501
27662526	chr2:27662526:A:G	1.18489e-09	-1.977e-10	-1.12449
27662600	chr2:27662600:A:G	1.01702e-09	-1.977e-10	-1.27726
27664827	chr2:27664827:G:A	1.18787e-09	-1.977e-10	-1.12198
27665862	chr2:27665862:T:C	2.39239e-09	-1.82098	1.39913
27665891	chr2:27665891:A:C	4.98478e-09	-1.977e-10	0.312251
27666105	chr2:27666105:T:G	1.2125e-09	-1.977e-10	-1.10146
27666246	chr2:27666246:A:G	5.76601e-10	-1.84474	-3.0562e-10
27666679	chr2:27666679:A:G	1.51194e-09	-1.977e-10	-0.880747
27667103	chr2:27667103:T:C	1.65397e-08	-1.977e-10	1.51163
27667414	chr2:27667414:A:G	1.18713e-09	-1.977e-10	-1.1226
27668419	chr2:27668419:G:A	1.26516e-09	-1.977e-10	-1.05894
27668747	chr2:27668747:A:G	1.18542e-09	-1.977e-10	-1.12404
27669156	chr2:27669156:A:T	4.84916e-06	6.35687	0.835554
27669457	chr2:27669457:T:C	1.24834e-09	-1.977e-10	-1.07233
27669591	chr2:27669591:C:T	2.07842e-09	-1.977e-10	-0.562532
27669827	chr2:27669827:T:A	3.22455e-10	-1.6608	-0.765131
27670662	chr2:27670662:C:T	1.31988e-09	-1.977e-10	-1.0166
27670720	chr2:27670720:G:A	1.31221e-09	-1.977e-10	-1.02243
27670803	chr2:27670803:T:C	2.84224e-10	-1.63646	-0.915667
27670873	chr2:27670873:T:A	1.4702e-09	-1.977e-10	-0.90874
27671910	chr2:27671910:T:G	1.01369e-09	-1.977e-10	-1.28055
27672151	chr2:27672151:C:G	1.18477e-09	-1.977e-10	-1.12459
27672206	chr2:27672206:C:T	3.51911e-06	5.8928	0.979026
27672335	chr2:27672335:T:TTTC	1.19863e-09	-1.73885	0.625885
27672341	chr2:27672341:G:T	1.89183e-09	-1.977e-10	-0.656596
27672356	chr2:27672356:A:G	1.14675e-09	-1.977e-10	-1.15721
27673000	chr2:27673000:C:T	6.67396e-10	-1.69851	-3.0562e-10
27673107	chr2:27673107:C:G	4.21254e-09	-1.977e-10	0.143927
27673333	chr2:27673333:C:CT	1.01869e-09	-1.977e-10	-1.27563
27673769	chr2:27673769:C:G	2.27736e-09	-1.82764	1.35652
27673776	chr2:27673776:G:A	6.81337e-09	0.624748	-3.0562e-10
27674463	chr2:27674463:A:G	2.56224e-09	-1.82541	1.47216
27674768	chr2:27674768:G:A	2.11234e-09	-1.8191	1.27276
27674819	chr2:27674819:C:T	1.02213e-09	-1.977e-10	-1.27225
27674900	chr2:27674900:C:T	1.21378e-09	-1.977e-10	-1.1004
27674968	chr2:27674968:G:A	2.2901e-07	5.38739	-1.24776
27675449	chr2:27675449:T:C	2.68943e-09	-1.977e-10	-0.304811
27676051	chr2:27676051:T:G	1.3633e-09	-1.977e-10	-0.984227
27676611	chr2:27676611:C:T	8.21415e-09	-1.977e-10	0.81172
27676620	chr2:27676620:G:A	1.01159e-09	-1.977e-10	-1.28262
27676759	chr2:27676759:A:G	1.12888e-09	-1.7335	0.56059
27676836	chr2:27676836:A:C	7.35857e-09	-1.977e-10	0.701728
27677702	chr2:27677702:A:G	1.32019e-09	-1.01637	-3.0562e-10
27678385	chr2:27678385:C:T	2.22603e-09	-1.83782	1.3439
27678688	chr2:27678688:A:G	6.32694e-10	-1.75191	-3.0562e-10
27679635	chr2:27679635:A:G	1.30621e-09	-1.977e-10	-1.02701
27679742	chr2:27679742:C:T	3.8272e-09	-1.977e-10	0.0479949
27679746	chr2:27679746:G:T	2.82303e-09	-1.977e-10	-0.256327
27679822	chr2:27679822:C:T	1.4122e-09	-1.977e-10	-0.94899
27679847	chr2:27679847:C:T	2.72034e-09	-1.977e-10	-0.293382
27680040	chr2:27680040:G:A	1.13364e-09	-1.977e-10	-1.1687
27680207	chr2:27680207:A:G	3.44603e-09	-1.977e-10	-0.0569168
27680273	chr2:27680273:CT:C	5.88886e-09	-1.977e-10	0.478924
27680300	chr2:27680300:T:A	1.18421e-09	-1.977e-10	-1.12506
27681620	chr2:27681620:G:C	1.19747e-09	-1.977e-10	-1.11393
27682121	chr2:27682121:A:G	1.91977e-09	-1.977e-10	-0.641934
27682617	chr2:27682617:C:T	1.01348e-09	-1.977e-10	-1.28075
27682644	chr2:27682644:C:T	4.55811e-09	-1.977e-10	0.222769
27683847	chr2:27683847:T:C	2.05312e-09	-1.84108	1.2663
27684051	chr2:27684051:C:T	5.77655e-10	-1.84292	-3.0562e-10
27684289	chr2:27684289:G:A	2.28004e-09	-0.469944	-3.0562e-10
27684577	chr2:27684577:T:C	1.22301e-08	1.20976	-3.0562e-10
27684606	chr2:27684606:A:G	1.33477e-09	-1.977e-10	-1.00538
27684950	chr2:27684950:G:A	5.01418e-09	-1.977e-10	0.318131
27684961	chr2:27684961:C:T	5.02277e-09	-1.977e-10	0.319844
27685108	chr2:27685108:G:A	1.19747e-09	-1.977e-10	-1.11393
27685598	chr2:27685598:G:C	1.20384e-08	1.19396	-3.0562e-10
27685741	chr2:27685741:G:T	6.8831e-10	-1.72353	0.0558803
27685776	chr2:27685776:T:C	1.03947e-09	-1.977e-10	-1.25543
27685800	chr2:27685800:A:G	1.19558e-09	-1.977e-10	-1.1155
27685837	chr2:27685837:T:C	1.05528e-09	-1.977e-10	-1.24033
27686039	chr2:27686039:T:C	4.85408e-09	-1.977e-10	0.285682
27686874	chr2:27686874:T:C	9.85276e-09	-1.977e-10	0.993613
27687055	chr2:27687055:C:G	1.00751e-09	-1.977e-10	-1.28665
27687348	chr2:27687348:C:T	1.25341e-09	-1.977e-10	-1.06827
27687693	chr2:27687693:A:G	1.09114e-09	-1.76026	0.553344
27687839	chr2:27687839:A:C	3.15198e-06	6.66233	0.0993225
27687921	chr2:27687921:T:C	1.074e-09	-1.977e-10	-1.22275
27689050	chr2:27689050:T:C	1.07421e-09	-1.977e-10	-1.22255
27689196	chr2:27689196:G:A	1.23695e-09	-1.977e-10	-1.08149
27689909	chr2:27689909:A:G	1.14234e-08	2.35465	-1.21312
27689935	chr2:27689935:C:T	9.81429e-10	-1.79407	0.481188
27690321	chr2:27690321:T:C	7.93912e-06	6.54001	1.14541
27690793	chr2:27690793:G:A	6.02908e-10	-1.80013	-3.0562e-10
27691430	chr2:27691430:CT:C	1.13813e-09	-1.977e-10	-1.16476
27691602	chr2:27691602:T:C	1.00711e-09	-1.977e-10	-1.28705
27691662	chr2:27691662:C:T	1.15853e-09	-1.977e-10	-1.14699
27691710	chr2:27691710:C:G	1.2395e-09	-1.977e-10	-1.07943
27692138	chr2:27692138:A:G	6.77985e-10	-1.7334	0.0506334
27692792	chr2:27692792:A:G	2.82376e-10	-1.66996	-0.888698
27694040	chr2:27694040:C:T	1.18368e-09	-1.977e-10	-1.12551
27694340	chr2:27694340:G:A	1.16161e-09	-1.977e-10	-1.14433
27695240	chr2:27695240:T:C	1.0767e-09	-1.977e-10	-1.22024
27697197	chr2:27697197:C:T	3.02905e-10	-1.696	-0.792475
27697575	chr2:27697575:CAAAT:C	1.12043e-09	-1.977e-10	-1.18043
27697667	chr2:27697667:C:A	1.08033e-09	-1.977e-10	-1.21688
27698107	chr2:27698107:C:T	1.8083e-09	-1.977e-10	-0.701753
27698839	chr2:27698839:A:G	1.18137e-09	-1.977e-10	-1.12747
27698892	chr2:27698892:T:C	9.47561e-10	-1.81006	0.462054
27698946	chr2:27698946:C:T	1.00425e-09	-1.977e-10	-1.2899
27698997	chr2:27698997:T:C	5.16752e-09	-1.977e-10	0.348254
27699076	chr2:27699076:G:A	1.04454e-09	-1.977e-10	-1.25056
27699288	chr2:27699288:G:A	1.18187e-09	-1.977e-10	-1.12704
27699577	chr2:27699577:C:CT	1.00858e-09	-1.977e-10	-1.28559
27700934	chr2:27700934:A:G	1.02551e-09	-1.81076	0.541813
27701664	chr2:27701664:T:G	1.10958e-09	-1.80264	0.612489
27701998	chr2:27701998:A:G	1.17251e-09	-1.977e-10	-1.13499
27702171	chr2:27702171:A:G	1.12213e-09	-1.977e-10	-1.17891
27703421	chr2:27703421:C:T	1.01734e-09	-1.977e-10	-1.27695
27704268	chr2:27704268:C:T	1.09113e-09	-1.977e-10	-1.20692
27704971	chr2:27704971:CT:C	2.17113e-09	-1.977e-10	-0.518891
27705101	chr2:27705101:G:A	1.83071e-09	-1.02967	0.340237
27705115	chr2:27705115:T:G	1.00849e-09	-1.977e-10	-1.28568
27705406	chr2:27705406:T:C	1.02919e-09	-1.977e-10	-1.26536
27705687	chr2:27705687:T:C	7.89999e-10	-1.52986	-3.0562e-10
27705728	chr2:27705728:A:G	1.18147e-08	-1.977e-10	1.1752
27705930	chr2:27705930:T:C	7.83333e-06	6.30151	1.37049
27706156	chr2:27706156:A:C	8.01538e-10	-1.51536	-3.0562e-10
27706259	chr2:27706259:G:C	1.41552e-09	-1.977e-10	-0.946643
27707438	chr2:27707438:T:C	1.01778e-09	-1.977e-10	-1.27651
27707970	chr2:27707970:C:T	2.74334e-07	5.56272	-1.24251
27708572	chr2:27708572:C:T	1.58488e-09	-1.977e-10	-0.833631
27708579	chr2:27708579:A:G	1.03159e-09	-1.977e-10	-1.26304
27708815	chr2:27708815:C:T	1.11001e-09	-1.977e-10	-1.18977
27709166	chr2:27709166:A:G	1.58628e-09	-1.977e-10	-0.832746
27709720	chr2:27709720:A:G	6.08777e-06	6.1903	1.2296
27710046	chr2:27710046:T:C	1.41628e-09	-1.977e-10	-0.946104
27710087	chr2:27710087:C:T	2.0559e-09	-1.977e-10	-0.573423
27710587	chr2:27710587:A:G	1.00566e-09	-1.977e-10	-1.2885
27710734	chr2:27710734:G:A	1.26803e-08	1.24591	-3.0562e-10
27710775	chr2:27710775:C:T	8.42856e-06	6.3721	1.37315
27710883	chr2:27710883:G:A	1.17471e-09	-1.13312	-3.0562e-10
27711399	chr2:27711399:A:G	1.00841e-09	-1.977e-10	-1.28576
27711657	chr2:27711657:T:C	0.000683008	13.3821	-1.24194
27711844	chr2:27711844:T:C	3.14979e-10	-1.83862	-0.610767
27711864	chr2:27711864:G:A	2.40825e-06	6.35699	0.13553
27711909	chr2:27711909:C:T	1.26927e-09	-1.977e-10	-1.05569
27712377	chr2:27712377:T:C	1.00961e-09	-1.977e-10	-1.28457
27712781	chr2:27712781:A:G	1.08309e-08	-1.977e-10	1.08826
27712964	chr2:27712964:G:A	1.90775e-09	-1.977e-10	-0.648215
27713036	chr2:27713036:T:C	4.95315e-10	-0.752408	-1.24429
27713361	chr2:27713361:A:G	1.03509e-09	-1.977e-10	-1.25965
27713417	chr2:27713417:T:A	1.01186e-09	-1.977e-10	-1.28235
27713848	chr2:27713848:G:A	1.1171e-09	-1.977e-10	-1.1834
27714940	chr2:27714940:C:A	3.0453e-10	-1.66867	-0.814459
27715260	chr2:27715260:A:G	1.41323e-09	-1.977e-10	-0.94826
27715328	chr2:27715328:C:T	8.94022e-09	0.896422	-3.0562e-10
27716804	chr2:27716804:A:G	1.90513e-09	-1.977e-10	-0.649589
27716806	chr2:27716806:A:G	1.89063e-10	-1.84121	-1.1186
27716856	chr2:27716856:C:G	1.06301e-09	-1.977e-10	-1.23303
27717670	chr2:27717670:C:T	1.13413e-09	-1.977e-10	-1.16828
27717944	chr2:27717944:C:T	1.2231e-09	-1.977e-10	-1.09275
27718267	chr2:27718267:C:T	1.06722e-09	-1.977e-10	-1.22908
27718320	chr2:27718320:A:T	1.03017e-09	-1.977e-10	-1.26441
27719563	chr2:27719563:A:G	1.00426e-09	-1.977e-10	-1.28989
27719632	chr2:27719632:T:C	1.11949e-09	-1.977e-10	-1.18126
27719791	chr2:27719791:G:A	6.34914e-10	-1.7484	-3.0562e-10
27719864	chr2:27719864:T:C	3.4629e-09	-1.977e-10	-0.052031
27719895	chr2:27719895:G:A	1.35961e-09	-0.986942	-3.0562e-10
27720718	chr2:27720718:C:T	1.28357e-09	-1.977e-10	-1.04449
27721558	chr2:27721558:C:T	1.19605e-09	-1.977e-10	-1.11511
27721582	chr2:27721582:G:A	1.07086e-09	-1.977e-10	-1.22567
27721694	chr2:27721694:A:G	1.05656e-09	-1.977e-10	-1.23912
27722120	chr2:27722120:C:G	1.53393e-09	-1.977e-10	-0.866308
27722687	chr2:27722687:C:A	1.06665e-09	-1.977e-10	-1.22962
27723228	chr2:27723228:C:T	9.07646e-09	-1.977e-10	0.911546
27724112	chr2:27724112:A:G	1.04135e-09	-1.977e-10	-1.25362
27724276	chr2:27724276:C:A	1.04852e-09	-1.977e-10	-1.24676
27726150	chr2:27726150:G:A	1.03354e-09	-1.977e-10	-1.26115
27726185	chr2:27726185:G:A	6.98553e-08	4.16777	-1.21548
27726612	chr2:27726612:C:T	1.65019e-08	2.78583	-1.2765
27726892	chr2:27726892:C:A	1.10576e-09	-1.977e-10	-1.19361
27727170	chr2:27727170:T:C	3.22296e-09	-1.977e-10	-0.123838
27727275	chr2:27727275:C:T	1.10993e-09	-1.977e-10	-1.18984
27727416	chr2:27727416:G:A	1.00431e-09	-1.977e-10	-1.28984
27727970	chr2:27727970:G:A	1.86242e-06	6.22435	0.0111449
27728369	chr2:27728369:A:G	1.24389e-09	-1.977e-10	-1.0759
27728663	chr2:27728663:A:G	2.84184e-09	-1.977e-10	-0.249687
27728791	chr2:27728791:T:C	9.05295e-07	6.71155	-1.19743
27729109	chr2:27729109:G:A	1.22509e-09	-1.977e-10	-1.09113
27729199	chr2:27729199:C:G	1.45567e-09	-1.977e-10	-0.918673
27729368	chr2:27729368:A:T	2.22411e-06	6.93885	-0.525879
27729443	chr2:27729443:A:G	1.02067e-09	-1.977e-10	-1.27368
27729539	chr2:27729539:C:T	3.15097e-06	7.40618	-0.644852
27729720	chr2:27729720:T:G	1.42736e-09	-1.977e-10	-0.938312
27729900	chr2:27729900:G:C	2.81078e-06	7.15499	-0.507911
27730068	chr2:27730068:A:G	1.05311e-09	-1.977e-10	-1.24239
27730316	chr2:27730316:C:T	3.40996e-09	-1.977e-10	-0.0674385
27730836	chr2:27730836:T:C	1.91972e-09	-1.977e-10	-0.64196
27731055	chr2:27731055:G:A	1.04212e-09	-1.977e-10	-1.25288
27731280	chr2:27731280:G:A	1.55121e-09	-1.977e-10	-0.855103
27731546	chr2:27731546:T:C	1.00891e-09	-1.977e-10	-1.28527
27732624	chr2:27732624:A:G	1.24434e-09	-1.977e-10	-1.07553
27732806	chr2:27732806:A:G	1.75163e-09	-1.977e-10	-0.733591
27733614	chr2:27733614:C:T	1.23923e-06	7.11751	-1.28941
27733915	chr2:27733915:T:G	1.77217e-09	-1.977e-10	-0.721935
27734287	chr2:27734287:T:C	1.11954e-09	-1.977e-10	-1.18122
27735559	chr2:27735559:G:A	1.14735e-09	-1.977e-10	-1.15668
27735702	chr2:27735702:C:T	1.33231e-09	-1.977e-10	-1.00722
27735988	chr2:27735988:C:G	1.81083e-06	6.84135	-0.633943
27736301	chr2:27736301:G:C	1.13599e-09	-1.977e-10	-1.16663
27737151	chr2:27737151:CTT:C	7.09538e-10	-1.63728	-3.0562e-10
27737316	chr2:27737316:C:T	1.01196e-09	-1.977e-10	-1.28225
27737909	chr2:27737909:C:T	6.96699e-07	4.43575	0.816466
27738908	chr2:27738908:A:G	1.01231e-09	-1.977e-10	-1.28191
27739171	chr2:27739171:G:C	3.92199e-09	-1.977e-10	0.0724615
27739341	chr2:27739341:C:T	3.39447e-09	-1.977e-10	-0.0719914
27740266	chr2:27740266:C:T	3.70592e-06	8.18811	-1.26456
27740463	chr2:27740463:G:A	2.55809e-06	7.41526	-0.862379
27740483	chr2:27740483:G:A	4.07557e-09	-1.977e-10	0.110871
27740995	chr2:27740995:C:G	1.34277e-09	-1.977e-10	-0.999402
27741016	chr2:27741016:A:G	5.85952e-10	-1.82866	-3.0562e-10
27741233	chr2:27741233:T:C	1.00585e-09	-1.977e-10	-1.2883
27741527	chr2:27741527:T:G	1.64075e-09	-1.977e-10	-0.798985
27745587	chr2:27745587:A:C	1.6804e-06	6.93231	-0.799657
27746268	chr2:27746268:C:T	1.02606e-09	-1.977e-10	-1.26841
27746778	chr2:27746778:T:G	9.91859e-09	1.00027	-3.0562e-10
27746824	chr2:27746824:G:GA	3.28936e-09	-1.977e-10	-0.103445
27746860	chr2:27746860:T:G	1.03336e-09	-1.977e-10	-1.26133
27747060	chr2:27747060:C:T	1.03322e-09	-1.977e-10	-1.26146
27748033	chr2:27748033:G:A	1.26714e-09	-1.977e-10	-1.05738
27748156	chr2:27748156:C:T	1.29751e-09	-1.977e-10	-1.03369
27748182	chr2:27748182:G:A	1.00991e-09	-1.977e-10	-1.28428
27748454	chr2:27748454:A:G	1.76878e-09	-1.977e-10	-0.72385
27748517	chr2:27748517:A:G	1.01497e-09	-1.977e-10	-1.27928
27749578	chr2:27749578:G:A	2.23612e-06	7.23137	-0.813009
27749966	chr2:27749966:A:G	8.03943e-07	4.20163	1.19376
27750326	chr2:27750326:A:G	1.14685e-09	-1.977e-10	-1.15712
27750519	chr2:27750519:G:A	1.00921e-09	-1.977e-10	-1.28497
27750529	chr2:27750529:G:A	1.00867e-09	-1.977e-10	-1.28551
27750631	chr2:27750631:C:T	1.36056e-09	-1.977e-10	-0.986243
27750884	chr2:27750884:T:C	1.04828e-09	-1.977e-10	-1.24699
27751625	chr2:27751625:C:T	1.21031e-09	-1.977e-10	-1.10326
27751921	chr2:27751921:C:T	1.55513e-09	-1.977e-10	-0.852582
27752104	chr2:27752104:A:G	1.9892e-06	7.106	-0.804648
27752462	chr2:27752462:T:C	5.45708e-09	-1.977e-10	0.402775
27752527	chr2:27752527:T:C	1.82077e-06	7.06232	-0.849444
27752700	chr2:27752700:G:A	1.00389e-09	-1.977e-10	-1.29025
27753716	chr2:27753716:TCACCTTTG:T	7.73184e-10	-1.55138	-3.0562e-10
27754723	chr2:27754723:A:G	2.12107e-09	-1.977e-10	-0.542216
27754939	chr2:27754939:A:G	6.7462e-10	-1.68774	-3.0562e-10
27755044	chr2:27755044:G:A	1.22779e-09	-1.977e-10	-1.08893
27755956	chr2:27755956:G:A	1.06314e-09	-1.977e-10	-1.23291
27757038	chr2:27757038:T:C	1.04766e-09	-1.977e-10	-1.24758
27757620	chr2:27757620:G:A	1.18984e-09	-1.977e-10	-1.12032
27757793	chr2:27757793:C:T	1.18971e-09	-1.977e-10	-1.12043
27757831	chr2:27757831:C:T	2.6291e-09	-1.977e-10	-0.327495
27758045	chr2:27758045:G:C	4.92746e-06	8.34229	-1.13385
27758077	chr2:27758077:C:T	3.26389e-06	7.37236	-0.575826
27758578	chr2:27758578:C:T	1.06315e-09	-1.977e-10	-1.23291
27759078	chr2:27759078:T:C	1.09366e-09	-1.977e-10	-1.2046
27759252	chr2:27759252:A:G	7.62596e-06	8.1847	-0.539525
27759485	chr2:27759485:C:T	1.12996e-09	-1.977e-10	-1.17196
27759974	chr2:27759974:A:T	1.04633e-09	-1.977e-10	-1.24885
27761141	chr2:27761141:A:C	4.22925e-09	1.03388	-0.885992
27761151	chr2:27761151:C:T	8.90762e-10	-1.40982	-3.0562e-10
27763294	chr2:27763294:G:C	1.01091e-09	-1.977e-10	-1.28329
27763318	chr2:27763318:T:G	1.11488e-09	-1.977e-10	-1.1854
27763956	chr2:27763956:T:C	1.0042e-09	-1.977e-10	-1.28995
27763999	chr2:27763999:A:T	1.03915e-09	-1.977e-10	-1.25574
27765954	chr2:27765954:G:A	9.33691e-07	6.1679	-0.622891
27766863	chr2:27766863:A:G	1.03185e-09	-1.977e-10	-1.26278
27767034	chr2:27767034:G:A	1.00474e-09	-1.977e-10	-1.28941
27767042	chr2:27767042:C:T	6.16462e-06	8.4112	-0.978755
27767253	chr2:27767253:A:G	1.51971e-09	0.196807	-1.07242
27768088	chr2:27768088:G:A	1.87103e-09	-0.667652	-3.0562e-10
27768858	chr2:27768858:G:A	2.3566e-09	-1.977e-10	-0.436917
27769555	chr2:27769555:A:G	1.06135e-09	-1.977e-10	-1.2346
27769573	chr2:27769573:T:A	4.55983e-09	-1.977e-10	0.223147
27770275	chr2:27770275:T:G	1.01437e-09	-1.27987	-3.0562e-10
27770837	chr2:27770837:C:T	1.30497e-09	-1.977e-10	-1.02796
27770976	chr2:27770976:C:T	9.52284e-08	4.50659	-1.24445
27771458	chr2:27771458:C:T	1.00392e-09	-1.977e-10	-1.29022
27771554	chr2:27771554:C:A	1.83223e-09	-1.977e-10	-0.688607
27772426	chr2:27772426:G:T	3.37154e-09	-1.977e-10	-0.0787686
27772914	chr2:27772914:A:C	2.30702e-06	6.99242	-0.542843
27773397	chr2:27773397:G:A	5.80264e-10	-1.83841	-3.0562e-10
27774708	chr2:27774708:A:C	5.09545e-09	-1.977e-10	0.334208
27774718	chr2:27774718:C:G	2.53028e-09	-1.977e-10	-0.365807
27775566	chr2:27775566:G:A	2.37192e-09	-1.977e-10	-0.430441
27776444	chr2:27776444:T:C	2.53684e-09	-1.977e-10	-0.363221
27776571	chr2:27776571:A:G	1.00971e-09	-1.977e-10	-1.28448
27776914	chr2:27776914:A:C	1.0584e-09	-1.977e-10	-1.23738
27777599	chr2:27777599:C:T	1.04356e-09	-1.977e-10	-1.2515
27778184	chr2:27778184:C:A	3.14476e-07	5.65059	-1.19382
27778679	chr2:27778679:C:T	3.30864e-09	-1.977e-10	-0.097601
27778878	chr2:27778878:G:A	9.93049e-10	-1.30111	-3.0562e-10
27778970	chr2:27778970:G:A	1.13513e-09	-1.977e-10	-1.1674
27779135	chr2:27779135:T:C	3.1176e-07	5.6428	-1.1947
27780307	chr2:27780307:G:T	1.2869e-07	4.03335	-0.470078
27780719	chr2:27780719:G:A	1.45068e-09	-1.977e-10	-0.922107
27780760	chr2:27780760:A:C	6.543e-10	-1.71833	-3.0562e-10
27780944	chr2:27780944:C:G	1.0651e-09	-1.977e-10	-1.23107
27782073	chr2:27782073:T:A	2.43584e-10	-1.84053	-0.865902
27782628	chr2:27782628:A:G	1.00622e-09	-1.977e-10	-1.28793
27782890	chr2:27782890:T:G	1.49286e-09	-1.977e-10	-0.893444
27783640	chr2:27783640:G:C	1.38829e-09	-1.977e-10	-0.966068
27783673	chr2:27783673:C:T	5.88396e-10	-1.82449	-3.0562e-10
27785219	chr2:27785219:A:G	7.18193e-09	-1.977e-10	0.677429
27785571	chr2:27785571:T:G	1.1642e-09	-1.977e-10	-1.14211
27785918	chr2:27785918:G:A	1.87302e-10	-1.80123	-1.16795
27786260	chr2:27786260:T:C	1.91482e-09	-1.977e-10	-0.644513
27786791	chr2:27786791:AAAAAG:A	2.50268e-09	-1.977e-10	-0.376776
27787382	chr2:27787382:G:A	1.00471e-09	-1.977e-10	-1.28943
27787389	chr2:27787389:T:C	5.73878e-09	-1.977e-10	0.453108
27787577	chr2:27787577:G:C	5.8273e-10	-1.83417	-3.0562e-10
27787903	chr2:27787903:C:CA	1.03696e-09	-1.977e-10	-1.25784
27787905	chr2:27787905:TGACC:T	1.03634e-09	-1.977e-10	-1.25844
27788532	chr2:27788532:C:T	1.00483e-09	-1.977e-10	-1.28932
27789036	chr2:27789036:A:G	1.12364e-09	-1.977e-10	-1.17757
27789746	chr2:27789746:G:A	1.00393e-09	-1.977e-10	-1.29021
27790068	chr2:27790068:G:A	1.00553e-09	-1.977e-10	-1.28862
27792965	chr2:27792965:T:C	1.05463e-09	-1.977e-10	-1.24095
27793013	chr2:27793013:C:G	9.93013e-10	-1.30115	-3.0562e-10
27793282	chr2:27793282:T:C	6.49409e-10	-1.72583	-3.0562e-10
27794780	chr2:27794780:C:T	1.02079e-09	-1.977e-10	-1.27356
27794925	chr2:27794925:A:G	2.0073e-07	4.51484	-0.507011
27795158	chr2:27795158:A:C	6.57408e-07	5.50535	-0.311187
27795264	chr2:27795264:T:G	3.33607e-07	5.3551	-0.839273
27795349	chr2:27795349:C:T	1.28824e-09	-1.977e-10	-1.04086
27795426	chr2:27795426:A:G	7.33734e-07	5.589	-0.284987
27795480	chr2:27795480:G:C	1.21075e-09	-1.977e-10	-1.1029
27796239	chr2:27796239:C:T	4.91552e-07	5.43598	-0.53255
27796308	chr2:27796308:G:A	1.86118e-07	4.50888	-0.576637
27796500	chr2:27796500:G:A	5.65669e-07	5.58745	-0.543583
27796763	chr2:27796763:C:T	1.27907e-09	-1.977e-10	-1.048
27796957	chr2:27796957:G:A	6.24929e-10	-1.76426	-3.0562e-10
27796989	chr2:27796989:T:C	3.98813e-07	5.35733	-0.662978
27797042	chr2:27797042:T:C	1.06358e-09	-1.977e-10	-1.2325
27797243	chr2:27797243:A:T	1.04359e-09	-1.977e-10	-1.25148
27797290	chr2:27797290:C:T	6.3101e-07	5.50275	-0.349569
27797399	chr2:27797399:G:A	1.06288e-09	-1.977e-10	-1.23316
27797883	chr2:27797883:C:T	6.74428e-10	-1.68803	-3.0562e-10
27798176	chr2:27798176:G:T	5.18395e-07	5.30435	-0.347748
27798586	chr2:27798586:C:T	3.26018e-09	-1.977e-10	-0.112355
27798678	chr2:27798678:ACTT:A	1.02398e-09	-1.977e-10	-1.27044
27798791	chr2:27798791:C:T	7.10447e-10	-0.771431	-0.864569
27799808	chr2:27799808:G:A	7.3385e-07	5.46744	-0.163278
27800113	chr2:27800113:C:T	7.02843e-10	-1.64676	-3.0562e-10
27800195	chr2:27800195:G:C	5.52567e-10	-1.14116	-0.746162
27800253	chr2:27800253:T:C	6.85204e-07	5.45566	-0.220081
27800417	chr2:27800417:C:T	1.81217e-07	4.32943	-0.423872
27800930	chr2:27800930:G:A	4.91163e-07	5.52181	-0.619176
27800991	chr2:27800991:G:A	7.17444e-09	-1.977e-10	0.676386
27801126	chr2:27801126:T:G	2.25733e-09	-1.977e-10	-0.479955
27801157	chr2:27801157:G:T	7.38249e-07	5.52082	-0.210673
27801775	chr2:27801775:C:T	5.59689e-07	5.57433	-0.541084
27802117	chr2:27802117:T:C	1.29858e-06	5.48867	0.386219
27802194	chr2:27802194:T:C	1.07255e-06	5.58662	0.0970384
27802471	chr2:27802471:A:G	3.53704e-09	-1.977e-10	-0.0308495
27802628	chr2:27802628:G:C	1.13536e-09	-1.977e-10	-1.16719
27802673	chr2:27802673:T:A	1.05982e-09	-1.977e-10	-1.23604
27802831	chr2:27802831:G:A	1.34275e-09	-1.977e-10	-0.999418
27803018	chr2:27803018:CAG:C	2.23048e-09	-1.977e-10	-0.491923
27804566	chr2:27804566:C:T	1.06311e-09	-1.977e-10	-1.23294
27804810	chr2:27804810:C:T	6.79035e-09	-1.977e-10	0.621364
27805324	chr2:27805324:C:T	2.20899e-09	-1.977e-10	-0.501603
27806327	chr2:27806327:G:A	1.61101e-09	-1.977e-10	-0.81728
27806782	chr2:27806782:A:G	2.25621e-09	-1.977e-10	-0.480451
27806796	chr2:27806796:C:T	1.31015e-09	-1.977e-10	-1.024
27806891	chr2:27806891:T:A	7.42765e-10	-1.59151	-3.0562e-10
27807449	chr2:27807449:G:A	1.01324e-09	-1.977e-10	-1.28099
27807570	chr2:27807570:A:G	2.21458e-07	4.57386	-0.467768
27807868	chr2:27807868:A:G	5.83557e-10	-1.83275	-3.0562e-10
27807993	chr2:27807993:A:C	1.37674e-09	-1.977e-10	-0.974417
27808023	chr2:27808023:A:G	1.46631e-09	-1.977e-10	-0.911386
27808257	chr2:27808257:A:G	1.01121e-09	-1.977e-10	-1.28299
27808721	chr2:27808721:T:A	1.00645e-09	-1.977e-10	-1.28771
27808833	chr2:27808833:T:C	1.12982e-09	-1.977e-10	-1.17208
27808945	chr2:27808945:G:A	1.07247e-09	-1.977e-10	-1.22418
27808958	chr2:27808958:G:C	1.15886e-09	-1.1467	-3.0562e-10
27809087	chr2:27809087:A:C	1.70548e-09	-1.977e-10	-0.760294
27809176	chr2:27809176:G:A	1.38411e-09	-1.977e-10	-0.969084
27809270	chr2:27809270:G:C	6.47653e-07	5.89761	-0.718394
27809677	chr2:27809677:C:T	1.05099e-09	-1.977e-10	-1.24441
27810287	chr2:27810287:G:C	1.05083e-09	-1.977e-10	-1.24456
27810537	chr2:27810537:A:T	1.01961e-09	-1.977e-10	-1.27471
27810584	chr2:27810584:G:A	6.17267e-09	-1.977e-10	0.525993
27810620	chr2:27810620:A:G	1.21081e-09	-1.977e-10	-1.10284
27810671	chr2:27810671:A:C	3.31572e-07	5.65957	-1.14986
27810918	chr2:27810918:C:T	1.09826e-09	-1.977e-10	-1.20041
27811406	chr2:27811406:G:A	1.01128e-09	-1.977e-10	-1.28292
27811517	chr2:27811517:C:T	1.45793e-08	2.55347	-1.168
27812239	chr2:27812239:G:A	2.07681e-09	-0.563308	-3.0562e-10
27812243	chr2:27812243:AC:A	2.98093e-09	-1.977e-10	-0.201904
27812592	chr2:27812592:C:A	1.0433e-09	-1.977e-10	-1.25175
27814273	chr2:27814273:T:A	1.02648e-08	2.18242	-1.14783
27814948	chr2:27814948:T:TA	1.48342e-09	-0.899787	-3.0562e-10
27815213	chr2:27815213:C:T	1.03907e-08	2.19803	-1.15126
27815346	chr2:27815346:T:C	1.034e-09	-1.977e-10	-1.2607
27815815	chr2:27815815:A:T	1.06411e-09	-1.977e-10	-1.232
27815932	chr2:27815932:C:T	4.93431e-08	3.54109	-0.936434
27816433	chr2:27816433:G:C	1.09329e-08	2.24103	-1.1434
27816798	chr2:27816798:T:C	2.09886e-10	-1.73317	-1.12216
27816877	chr2:27816877:G:A	2.03665e-09	-1.977e-10	-0.582831
27817141	chr2:27817141:A:G	1.00982e-09	-1.977e-10	-1.28437
27817302	chr2:27817302:A:C	1.02388e-09	-1.977e-10	-1.27054
27817409	chr2:27817409:G:A	1.1692e-08	2.31967	-1.15491
27817573	chr2:27817573:C:T	1.09523e-09	-1.977e-10	-1.20318
27817658	chr2:27817658:C:A	1.09266e-08	2.24379	-1.14673
27818333	chr2:27818333:T:C	1.06485e-08	2.21326	-1.14198
27818406	chr2:27818406:A:G	1.15401e-08	2.30114	-1.14945
27819192	chr2:27819192:C:T	1.00244e-08	2.19749	-1.1866
27820579	chr2:27820579:CTT:C	2.27243e-09	-1.977e-10	-0.473287
27821804	chr2:27821804:T:C	1.05747e-09	-1.977e-10	-1.23826
27822483	chr2:27822483:C:T	1.21868e-09	-1.977e-10	-1.09637
27823161	chr2:27823161:G:A	1.55598e-08	2.74056	-1.29001
27823431	chr2:27823431:G:C	2.77377e-10	-1.40663	-1.16989
27823600	chr2:27823600:C:T	2.54179e-10	-1.50638	-1.15748
27823705	chr2:27823705:A:T	1.00422e-09	-1.977e-10	-1.28993
27823852	chr2:27823852:A:G	2.73553e-10	-1.48599	-1.1044
27825350	chr2:27825350:T:C	1.20178e-09	-1.977e-10	-1.11033
27826153	chr2:27826153:A:G	1.53594e-09	-0.864999	-3.0562e-10
27826323	chr2:27826323:C:A	2.64965e-09	-1.977e-10	-0.319712
27827443	chr2:27827443:C:T	4.36339e-10	-0.837601	-1.28587
27827601	chr2:27827601:A:G	1.25089e-09	-1.977e-10	-1.07029
27828084	chr2:27828084:C:T	2.69948e-08	3.29169	-1.29018
27829240	chr2:27829240:T:C	2.36985e-10	-1.67632	-1.05757
27829241	chr2:27829241:T:C	1.83671e-09	-1.977e-10	-0.68616
27830206	chr2:27830206:A:G	2.44576e-10	-1.5915	-1.11086
27830544	chr2:27830544:G:A	1.68413e-09	-1.977e-10	-0.772888
27830706	chr2:27830706:T:C	1.39376e-09	-1.977e-10	-0.962134
27832123	chr2:27832123:TGATA:T	3.36774e-10	-1.61638	-0.766097
27833014	chr2:27833014:A:G	1.28607e-07	4.46145	-0.898824
27833059	chr2:27833059:G:A	1.15095e-09	-1.977e-10	-1.15355
27834262	chr2:27834262:G:C	2.24881e-08	3.10124	-1.2824
27834492	chr2:27834492:C:T	5.93029e-08	4.00485	-1.21633
27834657	chr2:27834657:T:C	1.83792e-08	2.82801	-1.21093
27834678	chr2:27834678:T:C	1.02825e-09	-1.977e-10	-1.26628
27834726	chr2:27834726:T:G	2.51397e-10	-1.68806	-0.986802
27834956	chr2:27834956:T:C	2.58263e-08	3.20075	-1.2435
27835359	chr2:27835359:C:T	2.4569e-08	3.19234	-1.28499
27835564	chr2:27835564:C:T	1.27845e-09	-1.977e-10	-1.04849
27835566	chr2:27835566:T:C	1.61722e-08	2.77854	-1.28938
27835937	chr2:27835937:C:T	1.59779e-09	-1.977e-10	-0.825514
27836329	chr2:27836329:G:C	1.0137e-09	-1.977e-10	-1.28053
27836768	chr2:27836768:C:T	1.58731e-09	-1.977e-10	-0.832098
27836818	chr2:27836818:TA:T	2.9813e-09	-1.977e-10	-0.201781
27837048	chr2:27837048:A:G	1.13431e-09	-1.16812	-3.0562e-10
27837068	chr2:27837068:T:C	1.0047e-09	-1.977e-10	-1.28945
27837070	chr2:27837070:A:G	2.54792e-08	3.22097	-1.27725
27837131	chr2:27837131:G:A	1.03016e-09	-1.977e-10	-1.26443
27837451	chr2:27837451:T:C	1.15471e-09	-1.977e-10	-1.15029
27837964	chr2:27837964:T:C	1.98286e-08	2.97632	-1.28333
27838061	chr2:27838061:G:A	1.258e-09	-1.977e-10	-1.06461
27838123	chr2:27838123:A:C	2.22375e-08	3.08839	-1.28074
27838340	chr2:27838340:C:A	9.69075e-10	-1.32555	-3.0562e-10
27838629	chr2:27838629:A:C	1.01431e-09	-1.977e-10	-1.27993
27838982	chr2:27838982:C:T	2.57786e-10	-1.71354	-0.936225
27839529	chr2:27839529:C:T	8.44245e-09	1.59583	-0.756696
27839720	chr2:27839720:C:T	2.90691e-09	-1.977e-10	-0.227047
27839754	chr2:27839754:T:C	1.05315e-09	-1.977e-10	-1.24235
27840082	chr2:27840082:C:T	2.79849e-09	-1.977e-10	-0.265059
27840089	chr2:27840089:A:G	3.73191e-08	3.48929	-1.16393
27840522	chr2:27840522:C:G	1.01491e-09	-1.977e-10	-1.27934
27840894	chr2:27840894:T:C	1.5577e-09	-0.850927	-3.0562e-10
27841054	chr2:27841054:G:A	1.52207e-09	-0.874069	-3.0562e-10
27841360	chr2:27841360:G:A	1.02404e-09	-1.977e-10	-1.27038
27841789	chr2:27841789:T:C	2.53904e-10	-1.7035	-0.961434
27841861	chr2:27841861:T:C	5.37873e-09	-1.977e-10	0.388314
27842477	chr2:27842477:G:A	1.35749e-09	-0.988503	-3.0562e-10
27842882	chr2:27842882:T:C	1.01786e-09	-1.977e-10	-1.27644
27843002	chr2:27843002:G:T	1.01794e-09	-1.977e-10	-1.27635
27843008	chr2:27843008:C:G	8.22331e-09	1.9569	-1.14406
27843255	chr2:27843255:T:C	1.5211e-07	2.78577	0.944696
27843489	chr2:27843489:A:C	2.64371e-10	-1.7006	-0.923943
27843493	chr2:27843493:A:G	2.2774e-08	3.04792	-1.21643
27844103	chr2:27844103:T:A	2.25967e-08	3.03387	-1.21021
27844174	chr2:27844174:C:T	3.52284e-09	-1.977e-10	-0.0348697
27844410	chr2:27844410:A:C	7.54857e-09	-1.977e-10	0.727219
27844570	chr2:27844570:C:T	1.01618e-09	-1.977e-10	-1.27809
27844864	chr2:27844864:G:C	1.16387e-09	-1.977e-10	-1.14239
27845797	chr2:27845797:C:T	1.01443e-09	-1.977e-10	-1.27982
27846676	chr2:27846676:A:T	3.13943e-08	3.44138	-1.28889
27846846	chr2:27846846:T:G	3.11499e-08	3.38381	-1.23914
27846880	chr2:27846880:G:A	1.01701e-09	-1.977e-10	-1.27727
27847204	chr2:27847204:T:A	5.6828e-10	-1.29907	-0.560209
27848323	chr2:27848323:A:G	5.61895e-08	3.69812	-0.963529
27849193	chr2:27849193:T:C	1.0135e-09	-1.977e-10	-1.28073
27849360	chr2:27849360:C:T	1.01175e-09	-1.977e-10	-1.28246
27849683	chr2:27849683:C:T	2.11807e-10	-1.66258	-1.18364
27849835	chr2:27849835:T:C	2.24912e-08	3.05926	-1.24027
27850112	chr2:27850112:C:G	6.05808e-08	3.77455	-0.96471
27850624	chr2:27850624:G:T	1.17326e-09	-1.977e-10	-1.13435
27851027	chr2:27851027:C:T	2.16032e-08	2.99864	-1.21994
27851834	chr2:27851834:C:T	2.2717e-08	3.04618	-1.2172
27852431	chr2:27852431:A:G	2.62285e-08	3.24025	-1.26754
27852545	chr2:27852545:C:T	1.28301e-09	-1.977e-10	-1.04493
27853437	chr2:27853437:T:C	5.20299e-09	-1.977e-10	0.355095
27854262	chr2:27854262:A:G	1.67145e-09	-1.977e-10	-0.780445
27854302	chr2:27854302:G:A	1.10377e-09	-1.977e-10	-1.19541
27855102	chr2:27855102:A:C	1.11216e-09	-1.977e-10	-1.18783
27855474	chr2:27855474:G:A	1.00888e-09	-1.977e-10	-1.28529
27855502	chr2:27855502:T:G	1.15611e-09	-1.977e-10	-1.14907
27855584	chr2:27855584:A:C	1.01452e-09	-1.977e-10	-1.27973
27855874	chr2:27855874:G:A	1.59046e-09	-1.977e-10	-0.830116
27856005	chr2:27856005:G:T	2.14805e-09	-1.977e-10	-0.529577
27856127	chr2:27856127:G:A	5.59429e-08	4.00916	-1.27897
27856706	chr2:27856706:C:T	2.60497e-10	-1.5671	-1.0722
27856908	chr2:27856908:A:G	1.14784e-09	-1.977e-10	-1.15625
27857347	chr2:27857347:G:A	1.16149e-09	-1.977e-10	-1.14444
27857994	chr2:27857994:T:G	2.38336e-10	-1.47045	-1.25776
27858763	chr2:27858763:G:T	1.16251e-09	-1.977e-10	-1.14355
27859175	chr2:27859175:G:A	5.73721e-09	-1.977e-10	0.452835
27859379	chr2:27859379:C:T	2.75936e-10	-1.50894	-1.07278
27860513	chr2:27860513:A:G	2.07126e-09	-0.565982	-3.0562e-10
27860972	chr2:27860972:TCTC:T	1.14319e-09	-1.977e-10	-1.16032
27860977	chr2:27860977:T:C	1.17446e-07	4.76106	-1.28922
27861257	chr2:27861257:C:T	7.23295e-09	-1.977e-10	0.684509
27861927	chr2:27861927:G:C	2.67504e-10	-1.39032	-1.22244
27862094	chr2:27862094:C:A	2.71993e-10	-1.42059	-1.17553
27862141	chr2:27862141:G:C	1.03196e-09	-1.977e-10	-1.26268
27862175	chr2:27862175:T:G	3.09099e-09	-1.977e-10	-0.165647
27862261	chr2:27862261:T:C	8.05153e-09	-1.977e-10	0.791724
27862444	chr2:27862444:G:A	5.41686e-08	3.97616	-1.2782
27862480	chr2:27862480:T:C	1.19949e-09	-1.977e-10	-1.11224
27862677	chr2:27862677:C:A	6.72806e-08	2.14682	0.767911
27863873	chr2:27863873:G:A	1.00842e-09	-1.977e-10	-1.28575
27863898	chr2:27863898:A:G	1.17147e-09	-1.977e-10	-1.13588
27863926	chr2:27863926:G:A	3.1111e-10	-1.84032	-0.621431
27864190	chr2:27864190:C:A	1.91144e-09	-1.977e-10	-0.646281
27864338	chr2:27864338:C:T	1.33444e-07	4.69867	-1.09913
27865051	chr2:27865051:C:T	3.86007e-08	3.64869	-1.28956
27865713	chr2:27865713:T:A	1.15621e-09	-1.977e-10	-1.14899
27865776	chr2:27865776:G:A	2.67725e-10	-1.52605	-1.08588
27865995	chr2:27865995:C:A	3.00342e-10	-1.36167	-1.1353
27866613	chr2:27866613:T:A	1.0009e-08	-1.977e-10	1.00935
27866981	chr2:27866981:G:A	2.41194e-09	0.711489	-1.1252
27867192	chr2:27867192:T:C	1.70956e-09	0.532131	-1.29003
27867331	chr2:27867331:A:T	1.04757e-09	-1.977e-10	-1.24766
27867476	chr2:27867476:A:C	1.16516e-09	-1.14128	-3.0562e-10
27867512	chr2:27867512:G:A	1.00442e-09	-1.977e-10	-1.28973
27867686	chr2:27867686:C:A	1.01039e-09	-1.977e-10	-1.2838
27867953	chr2:27867953:T:C	1.69467e-09	0.522775	-1.28943
27869155	chr2:27869155:T:C	5.96566e-10	-1.8107	-3.0562e-10
27869859	chr2:27869859:T:C	1.11258e-08	-1.977e-10	1.11513
27870055	chr2:27870055:T:C	4.95469e-08	3.89175	-1.28297
27870811	chr2:27870811:C:T	2.11759e-09	-1.977e-10	-0.543858
27871293	chr2:27871293:A:C	1.16494e-09	-1.977e-10	-1.14147
27871403	chr2:27871403:C:G	1.18042e-09	-1.977e-10	-1.12827
27871903	chr2:27871903:A:T	1.55641e-07	4.81057	-1.05715
27871937	chr2:27871937:G:A	2.44629e-10	-1.56703	-1.13512
27872174	chr2:27872174:T:C	2.62257e-10	-1.60243	-1.03014
27872401	chr2:27872401:C:T	5.82138e-10	-1.83519	-3.0562e-10
27872672	chr2:27872672:G:A	3.45341e-09	-1.977e-10	-0.0547765
27873306	chr2:27873306:G:A	1.04012e-09	-1.977e-10	-1.2548
27873490	chr2:27873490:T:C	3.21025e-09	-1.977e-10	-0.127788
27873925	chr2:27873925:A:G	7.05823e-08	4.22296	-1.26032
27874120	chr2:27874120:A:C	1.00784e-09	-1.977e-10	-1.28633
27874143	chr2:27874143:CA:C	1.1076e-09	-1.977e-10	-1.19194
27874149	chr2:27874149:A:G	1.02912e-09	-1.977e-10	-1.26544
27874152	chr2:27874152:T:A	1.00705e-09	-1.977e-10	-1.28712
27874788	chr2:27874788:G:A	1.01536e-09	-1.977e-10	-1.27889
27875127	chr2:27875127:T:C	1.79176e-09	-1.977e-10	-0.710939
27875148	chr2:27875148:C:T	1.01134e-09	-1.977e-10	-1.28286
27875721	chr2:27875721:C:T	3.52353e-10	-1.40056	-0.936704
27875857	chr2:27875857:G:A	5.04148e-08	3.90144	-1.2753
27876604	chr2:27876604:A:G	1.32377e-09	-1.977e-10	-1.01366
27877964	chr2:27877964:C:T	1.05695e-09	-1.977e-10	-1.23876
27878112	chr2:27878112:T:C	1.11736e-09	-1.977e-10	-1.18317
27878429	chr2:27878429:A:G	1.41996e-07	4.77485	-1.1132
27879071	chr2:27879071:C:T	5.69959e-08	4.03754	-1.2887
27879362	chr2:27879362:C:T	1.13582e-09	-1.977e-10	-1.16679
27879628	chr2:27879628:G:A	1.08797e-09	-1.20982	-3.0562e-10
27879837	chr2:27879837:T:A	7.55276e-08	4.27562	-1.24526
27880131	chr2:27880131:G:A	5.06429e-08	3.92076	-1.2901
27880570	chr2:27880570:T:A	1.33344e-09	-1.977e-10	-1.00638
27881062	chr2:27881062:C:CAAA	7.00967e-09	-1.977e-10	0.653152
27881670	chr2:27881670:C:T	1.14736e-09	-1.977e-10	-1.15668
27881699	chr2:27881699:G:A	5.38845e-08	3.98296	-1.29025
27881841	chr2:27881841:A:G	2.71174e-10	-1.59244	-1.00669
27882856	chr2:27882856:T:C	3.41342e-09	-1.977e-10	-0.0664249
27884703	chr2:27884703:A:T	6.4904e-09	-1.977e-10	0.576185
27884825	chr2:27884825:C:T	2.71004e-07	5.37279	-1.06479
27885880	chr2:27885880:A:G	2.62634e-10	-1.54191	-1.08922
27886221	chr2:27886221:TG:T	1.4629e-09	-0.913715	-3.0562e-10
27886460	chr2:27886460:T:G	5.56261e-09	-1.977e-10	0.421929
27887728	chr2:27887728:AATC:A	3.11089e-09	-1.977e-10	-0.15923
27888584	chr2:27888584:A:G	5.99329e-09	-1.977e-10	0.496503
27888884	chr2:27888884:G:A	1.04982e-09	-1.977e-10	-1.24552
27889824	chr2:27889824:T:C	1.55179e-09	-0.854727	-3.0562e-10
27890059	chr2:27890059:C:T	1.01904e-09	-1.977e-10	-1.27528
27890395	chr2:27890395:C:A	1.30329e-09	-1.977e-10	-1.02925
27890466	chr2:27890466:C:A	3.52971e-09	-1.977e-10	-0.0329227
27891684	chr2:27891684:G:A	4.88299e-10	-1.23775	-0.773212
27891987	chr2:27891987:G:A	1.00398e-09	-1.977e-10	-1.29017
27892822	chr2:27892822:C:G	5.19899e-09	-1.977e-10	0.354327
27892834	chr2:27892834:G:A	1.3295e-09	-1.977e-10	-1.00934
27893043	chr2:27893043:T:C	1.59347e-09	-0.828225	-3.0562e-10
27893446	chr2:27893446:C:A	3.45282e-10	-1.38056	-0.976974
27893959	chr2:27893959:A:G	1.02879e-09	-1.977e-10	-1.26575
27894003	chr2:27894003:G:A	1.21955e-09	-1.977e-10	-1.09565
27894167	chr2:27894167:T:G	3.57167e-09	-1.977e-10	-0.0211061
27894411	chr2:27894411:G:A	1.05988e-09	-1.977e-10	-1.23598
27894813	chr2:27894813:T:TC	1.07224e-09	-1.977e-10	-1.22439
27895106	chr2:27895106:G:A	1.03487e-09	-1.977e-10	-1.25986
27895267	chr2:27895267:G:A	2.54436e-10	-1.58545	-1.07739
27895795	chr2:27895795:G:A	1.10072e-09	-1.977e-10	-1.19817
27895896	chr2:27895896:G:T	2.56923e-10	-1.56283	-1.09028
27896035	chr2:27896035:T:G	1.61513e-09	-1.977e-10	-0.814723
27897401	chr2:27897401:A:G	8.18591e-10	-1.49431	-3.0562e-10
27897490	chr2:27897490:G:A	1.10906e-09	-1.977e-10	-1.19063
27897550	chr2:27897550:T:C	1.02249e-09	-1.977e-10	-1.27189
27897920	chr2:27897920:C:T	7.7325e-10	-1.55129	-3.0562e-10
27898249	chr2:27898249:C:T	1.00816e-09	-1.977e-10	-1.28601
27898323	chr2:27898323:C:T	4.17915e-07	5.28971	-0.548568
27898345	chr2:27898345:G:A	3.55635e-09	-1.977e-10	-0.0254034
27898376	chr2:27898376:C:T	7.70386e-10	-1.555	-3.0562e-10
27900023	chr2:27900023:C:T	3.34332e-09	-0.087174	-3.0562e-10
27900312	chr2:27900312:T:C	1.65057e-09	-1.977e-10	-0.793015
27900507	chr2:27900507:T:G	6.95661e-08	4.19179	-1.24365
27900893	chr2:27900893:A:T	1.07495e-07	4.64215	-1.25885
27901304	chr2:27901304:G:A	6.90727e-08	4.22357	-1.28255
27902506	chr2:27902506:C:A	1.78766e-09	-0.713233	-3.0562e-10
27902988	chr2:27902988:A:G	1.31988e-09	-1.977e-10	-1.0166
27903730	chr2:27903730:T:C	1.21609e-09	-1.977e-10	-1.0985
27904348	chr2:27904348:C:T	1.05971e-09	-1.977e-10	-1.23614
27904614	chr2:27904614:AAGAC:A	1.17617e-09	-1.977e-10	-1.13188
27905375	chr2:27905375:C:T	3.27484e-10	-1.45056	-0.959889
27905844	chr2:27905844:C:T	1.04976e-08	1.05701	-3.0562e-10
27906291	chr2:27906291:A:G	1.24657e-09	-1.977e-10	-1.07374
27906524	chr2:27906524:G:A	2.12858e-07	5.0212	-0.954719
27906673	chr2:27906673:C:T	3.25263e-10	-1.46715	-0.950107
27907518	chr2:27907518:TGTG:T	1.28618e-09	-1.977e-10	-1.04246
27908086	chr2:27908086:C:T	1.1267e-09	-1.977e-10	-1.17485
27908376	chr2:27908376:A:G	6.04361e-08	3.95414	-1.14669
27909107	chr2:27909107:A:G	1.03402e-09	-1.977e-10	-1.26068
27909582	chr2:27909582:C:A	1.48291e-09	-0.900135	-3.0562e-10
27909918	chr2:27909918:TTAA:T	1.66663e-09	-1.977e-10	-0.783334
27909963	chr2:27909963:G:A	1.25136e-09	-1.977e-10	-1.0699
27911170	chr2:27911170:A:G	6.56091e-08	4.06733	-1.17776
27911886	chr2:27911886:G:A	1.66591e-09	-1.977e-10	-0.783767
27912419	chr2:27912419:A:G	1.4251e-09	-0.939897	-3.0562e-10
27912526	chr2:27912526:G:A	1.01497e-09	-1.977e-10	-1.27928
27912566	chr2:27912566:TATAG:T	1.39536e-09	-1.977e-10	-0.960984
27912617	chr2:27912617:A:G	1.15936e-09	-1.977e-10	-1.14627
27912869	chr2:27912869:G:C	1.1499e-09	-1.977e-10	-1.15446
27913484	chr2:27913484:A:G	5.59677e-08	4.01518	-1.28454
27913818	chr2:27913818:T:A	1.03758e-09	-1.977e-10	-1.25725
27914044	chr2:27914044:G:A	5.82739e-10	-1.83415	-3.0562e-10
27914120	chr2:27914120:T:C	4.1185e-09	-1.977e-10	0.12135
27914419	chr2:27914419:G:T	1.03537e-09	-1.977e-10	-1.25938
27914863	chr2:27914863:G:A	3.0269e-10	-1.45199	-1.0372
27915383	chr2:27915383:GT:G	1.22868e-09	-1.0882	-3.0562e-10
27915386	chr2:27915386:A:T	1.23096e-09	-1.08635	-3.0562e-10
27915914	chr2:27915914:C:T	1.17763e-09	-1.977e-10	-1.13063
27916092	chr2:27916092:A:G	2.3682e-10	-1.65848	-1.07611
27916281	chr2:27916281:TA:T	1.28657e-07	4.64471	-1.0817
27916530	chr2:27916530:C:T	6.21575e-10	-1.76964	-3.0562e-10
27916936	chr2:27916936:T:G	1.67038e-09	-1.977e-10	-0.781086
27917312	chr2:27917312:G:A	1.38328e-09	-1.977e-10	-0.969682
27917482	chr2:27917482:G:A	2.10218e-07	4.55796	-0.503952
27918066	chr2:27918066:C:T	1.11212e-09	-1.977e-10	-1.18787
27918503	chr2:27918503:T:C	4.32854e-09	-1.977e-10	0.171092
27918755	chr2:27918755:G:C	3.04447e-10	-1.46744	-1.01596
27918773	chr2:27918773:T:C	1.0149e-09	-1.977e-10	-1.27935
27919372	chr2:27919372:T:C	1.18308e-09	-1.977e-10	-1.12602
27919526	chr2:27919526:C:G	1.48823e-09	-1.977e-10	-0.896553
27920102	chr2:27920102:A:G	1.51643e-09	-1.977e-10	-0.877781
27920150	chr2:27920150:G:T	5.12785e-07	5.83811	-0.892392
27920320	chr2:27920320:GATGCCTTTGCAGATAAA:G	1.25703e-09	-1.977e-10	-1.06538
27921139	chr2:27921139:A:G	4.38824e-09	-1.977e-10	0.18479
27921200	chr2:27921200:G:A	1.17982e-07	4.539	-1.0626
27921379	chr2:27921379:CATTT:C	1.3749e-09	-1.977e-10	-0.975758
27921652	chr2:27921652:A:G	1.17371e-09	-1.977e-10	-1.13397
27921948	chr2:27921948:G:A	1.06386e-09	-1.977e-10	-1.23223
27922153	chr2:27922153:A:G	1.69668e-09	-1.977e-10	-0.765467
27922446	chr2:27922446:A:G	2.74784e-10	-1.49593	-1.08998
27923897	chr2:27923897:G:A	2.52553e-10	-1.49986	-1.17041
27924674	chr2:27924674:T:C	1.15555e-09	-1.977e-10	-1.14956
27924910	chr2:27924910:A:T	1.66891e-09	-1.977e-10	-0.781969
27925004	chr2:27925004:A:G	1.72164e-09	-1.977e-10	-0.750862
27926512	chr2:27926512:A:G	1.3732e-09	-1.977e-10	-0.976998
27926630	chr2:27926630:A:G	2.92597e-10	-1.29868	-1.22442
27927716	chr2:27927716:A:G	1.44908e-09	-1.977e-10	-0.923208
27927931	chr2:27927931:C:T	8.85464e-08	4.44359	-1.2542
27927995	chr2:27927995:C:A	5.76588e-10	-1.84477	-3.0562e-10
27928256	chr2:27928256:C:T	3.82485e-10	-0.988527	-1.26668
27928302	chr2:27928302:C:G	2.86438e-10	-1.302	-1.24237
27928481	chr2:27928481:T:C	1.02705e-09	-1.977e-10	-1.26745
27928487	chr2:27928487:G:A	1.74339e-07	4.92895	-1.06209
27928967	chr2:27928967:A:G	2.34467e-10	-1.45469	-1.28989
27928993	chr2:27928993:A:T	5.74084e-09	-1.977e-10	0.453467
27929192	chr2:27929192:G:A	5.01145e-09	-1.977e-10	0.317587
27930234	chr2:27930234:C:T	4.86863e-10	-0.751174	-1.26274
27930493	chr2:27930493:G:A	1.21135e-09	-1.977e-10	-1.1024
27930621	chr2:27930621:A:G	2.61778e-10	-1.45865	-1.17575
27930737	chr2:27930737:A:G	1.15667e-09	-1.977e-10	-1.1486
27931208	chr2:27931208:C:T	1.86299e-10	-1.81744	-1.1571
27931286	chr2:27931286:C:T	1.0956e-09	-1.977e-10	-1.20284
27931474	chr2:27931474:T:C	1.03424e-09	-1.977e-10	-1.26047
27931508	chr2:27931508:G:A	2.20846e-10	-1.67898	-1.12545
27931783	chr2:27931783:C:T	1.04505e-09	-1.977e-10	-1.25007
27932328	chr2:27932328:T:A	1.75979e-07	4.98584	-1.10962
27932881	chr2:27932881:A:C	3.39747e-08	3.46156	-1.23009
27932998	chr2:27932998:G:A	3.04032e-09	-1.977e-10	-0.182174
27933527	chr2:27933527:T:C	2.77044e-10	-1.42687	-1.15085
27933753	chr2:27933753:A:G	5.46758e-08	3.88685	-1.17957
27933773	chr2:27933773:T:G	1.26938e-07	4.66065	-1.11109
27933980	chr2:27933980:TA:T	3.15569e-10	-1.23412	-1.2134
27934449	chr2:27934449:C:T	1.04462e-09	-1.977e-10	-1.25049
27934849	chr2:27934849:T:C	3.52602e-10	-1.04642	-1.29013
27935396	chr2:27935396:A:G	1.20127e-09	-1.977e-10	-1.11076
27935751	chr2:27935751:T:C	1.00739e-09	-1.977e-10	-1.28678
27935977	chr2:27935977:G:A	1.00523e-09	-1.977e-10	-1.28892
27936042	chr2:27936042:C:G	5.77159e-10	-1.84378	-3.0562e-10
27936044	chr2:27936044:A:G	1.11506e-09	-1.977e-10	-1.18523
27936112	chr2:27936112:G:T	1.0053e-09	-1.977e-10	-1.28886
27936212	chr2:27936212:G:A	8.40525e-08	4.40783	-1.27053
27936705	chr2:27936705:G:A	1.47943e-07	4.8353	-1.1326
27936777	chr2:27936777:A:G	8.78468e-08	4.46302	-1.28157
27936879	chr2:27936879:C:T	1.21146e-09	-1.977e-10	-1.10231
27936909	chr2:27936909:T:C	1.03841e-09	-1.977e-10	-1.25645
27936915	chr2:27936915:T:A	2.92192e-10	-1.30744	-1.21705
27936920	chr2:27936920:T:C	2.9373e-10	-1.29929	-1.21995
27936957	chr2:27936957:CAAAT:C	2.7381e-09	-1.977e-10	-0.286874
27937623	chr2:27937623:G:A	1.00883e-09	-1.977e-10	-1.28534
27938119	chr2:27938119:G:A	1.74085e-09	-1.977e-10	-0.739767
27938477	chr2:27938477:C:T	2.14511e-09	-0.530948	-3.0562e-10
27938495	chr2:27938495:G:A	1.21974e-09	-1.977e-10	-1.0955
27938606	chr2:27938606:G:A	6.79286e-09	0.621734	-3.0562e-10
27938760	chr2:27938760:G:A	1.14993e-09	-1.977e-10	-1.15444
27938871	chr2:27938871:C:T	1.1575e-09	-1.977e-10	-1.14787
27939202	chr2:27939202:C:T	2.47784e-10	-1.53385	-1.15549
27939242	chr2:27939242:C:T	8.35277e-08	4.42056	-1.28952
27939407	chr2:27939407:T:C	7.8672e-08	4.32062	-1.24948
27939994	chr2:27939994:T:C	9.5973e-08	4.51798	-1.24806
27940039	chr2:27940039:A:G	1.28928e-09	-1.977e-10	-1.04006
27940074	chr2:27940074:A:C	1.54559e-09	-1.977e-10	-0.858734
27941686	chr2:27941686:C:T	6.56198e-08	4.12747	-1.23773
27942456	chr2:27942456:G:A	1.15221e-09	-1.977e-10	-1.15246
27942695	chr2:27942695:T:G	4.13832e-09	-1.977e-10	0.126152
27942701	chr2:27942701:T:G	9.14256e-10	-1.38378	-3.0562e-10
27942954	chr2:27942954:TC:T	1.06846e-09	-1.977e-10	-1.22792
27944583	chr2:27944583:C:T	4.8057e-08	3.62628	-1.04803
27944910	chr2:27944910:A:G	2.72947e-09	-1.977e-10	-0.29003
27944988	chr2:27944988:T:C	5.78874e-10	-1.84081	-3.0562e-10
27945548	chr2:27945548:A:G	8.14637e-08	4.32006	-1.21404
27946730	chr2:27946730:T:C	4.75238e-08	3.63585	-1.06875
27947276	chr2:27947276:C:CT	1.54271e-09	-1.977e-10	-0.860596
27948213	chr2:27948213:A:G	1.32926e-09	-1.00952	-3.0562e-10
27948245	chr2:27948245:A:G	3.77564e-09	0.796448	-0.762017
27948563	chr2:27948563:G:A	1.3749e-09	-1.977e-10	-0.975758
27949258	chr2:27949258:A:T	4.01909e-08	3.46493	-1.06543
27949426	chr2:27949426:T:C	4.31487e-08	3.53778	-1.06726
27950176	chr2:27950176:T:A	6.87115e-08	4.17167	-1.23589
27950305	chr2:27950305:A:G	1.19002e-09	-1.977e-10	-1.12017
27951837	chr2:27951837:C:T	7.9305e-10	-1.52601	-3.0562e-10
27951877	chr2:27951877:A:T	1.00925e-09	-1.977e-10	-1.28493
27952164	chr2:27952164:C:G	1.64407e-08	1.50562	-3.0562e-10
27952354	chr2:27952354:A:G	5.9037e-10	-1.82114	-3.0562e-10
27952556	chr2:27952556:T:C	2.64542e-10	-1.49039	-1.1335
27952776	chr2:27952776:GTC:G	4.94464e-09	-1.977e-10	0.304165
27952848	chr2:27952848:TC:T	6.38701e-10	-1.74246	-3.0562e-10
27953189	chr2:27953189:A:T	7.63184e-08	4.27961	-1.23883
27953242	chr2:27953242:A:G	4.77563e-08	3.64158	-1.06961
27953660	chr2:27953660:A:C	3.70814e-08	3.38897	-1.07
27953724	chr2:27953724:G:A	1.1188e-09	-1.977e-10	-1.18188
27954979	chr2:27954979:A:G	1.13318e-09	-1.977e-10	-1.16911
27955792	chr2:27955792:C:T	2.7934e-10	-1.43387	-1.1356
27956519	chr2:27956519:G:A	1.14296e-09	-1.977e-10	-1.16052
27956523	chr2:27956523:A:T	1.14884e-09	-1.977e-10	-1.15538
27957606	chr2:27957606:G:A	1.23403e-09	-1.08386	-3.0562e-10
27959500	chr2:27959500:A:G	4.60626e-09	-1.977e-10	0.233277
27959545	chr2:27959545:TTC:T	1.0632e-09	-1.977e-10	-1.23286
27959962	chr2:27959962:T:C	1.24559e-09	-1.977e-10	-1.07453
27960136	chr2:27960136:T:C	1.66964e-09	-1.977e-10	-0.781532
27960273	chr2:27960273:G:A	1.18049e-09	-1.977e-10	-1.12821
27960310	chr2:27960310:T:C	3.06517e-10	-1.29609	-1.18053
27960700	chr2:27960700:A:G	1.33462e-09	-1.00549	-3.0562e-10
27961359	chr2:27961359:A:G	1.16781e-09	-1.977e-10	-1.13901
27961899	chr2:27961899:T:A	3.15182e-10	-1.16042	-1.28832
27962638	chr2:27962638:T:G	1.22084e-09	-1.977e-10	-1.0946
27962982	chr2:27962982:T:C	3.24481e-10	-1.20939	-1.21028
27963157	chr2:27963157:G:A	1.00475e-09	-1.977e-10	-1.2894
27963607	chr2:27963607:T:A	1.2704e-09	-1.977e-10	-1.05481
27964026	chr2:27964026:A:G	3.00688e-10	-1.35941	-1.13641
27964077	chr2:27964077:A:G	1.07335e-09	-1.977e-10	-1.22335
27964270	chr2:27964270:C:T	4.16755e-10	-0.879749	-1.28965
27964826	chr2:27964826:C:T	1.14963e-09	-1.977e-10	-1.1547
27965272	chr2:27965272:G:A	2.54955e-09	-1.977e-10	-0.358221
27966013	chr2:27966013:T:C	3.79072e-10	-0.985539	-1.27863
27966214	chr2:27966214:TTTC:T	6.33578e-08	4.07334	-1.21868
27966413	chr2:27966413:G:A	6.05159e-08	4.0381	-1.22933
27966770	chr2:27966770:G:T	2.8592e-09	-0.243596	-3.0562e-10
27967266	chr2:27967266:G:A	5.77119e-10	-1.84385	-3.0562e-10
27968762	chr2:27968762:C:T	7.50815e-08	4.2593	-1.23486
27969238	chr2:27969238:T:C	3.14552e-10	-1.36583	-1.08492
27969730	chr2:27969730:A:G	7.66862e-10	-0.747842	-0.811745
27970037	chr2:27970037:G:A	1.33237e-09	-1.977e-10	-1.00718
27970607	chr2:27970607:C:G	1.01304e-09	-1.977e-10	-1.28118
27970622	chr2:27970622:G:A	2.38452e-09	-1.977e-10	-0.42514
27972274	chr2:27972274:C:T	1.15853e-09	-1.977e-10	-1.14699
27972540	chr2:27972540:C:T	1.32454e-09	-1.977e-10	-1.01308
27973114	chr2:27973114:C:A	3.24596e-10	-1.20685	-1.21246
27973271	chr2:27973271:T:G	1.38612e-09	-1.977e-10	-0.967632
27974062	chr2:27974062:C:A	6.33392e-09	-1.977e-10	0.55178
27974076	chr2:27974076:A:G	1.14989e-09	-1.977e-10	-1.15447
27974082	chr2:27974082:G:C	1.48808e-09	-1.977e-10	-0.896649
27974202	chr2:27974202:A:G	4.73533e-09	-1.977e-10	0.260912
27974361	chr2:27974361:A:T	3.27249e-10	-1.18982	-1.22135
27974974	chr2:27974974:G:A	1.00442e-09	-1.977e-10	-1.28972
27975457	chr2:27975457:C:T	1.68271e-09	-1.977e-10	-0.77373
27975752	chr2:27975752:AG:A	2.5834e-09	-1.977e-10	-0.345031
27975881	chr2:27975881:G:T	6.36154e-09	-1.977e-10	0.556131
27976308	chr2:27976308:T:C	5.94366e-10	-1.8144	-3.0562e-10
27976479	chr2:27976479:C:T	4.77076e-09	-1.977e-10	0.268366
27976545	chr2:27976545:G:C	5.8462e-10	-1.83093	-3.0562e-10
27976557	chr2:27976557:G:A	7.8994e-08	4.35235	-1.27712
27977261	chr2:27977261:T:C	4.76456e-09	-1.977e-10	0.267066
27977285	chr2:27977285:G:A	6.58187e-08	4.13077	-1.238
27977983	chr2:27977983:T:G	1.27935e-09	-1.04779	-3.0562e-10
27978033	chr2:27978033:G:A	1.27852e-09	-1.977e-10	-1.04844
27978447	chr2:27978447:C:T	3.64198e-10	-1.10885	-1.19534
27978774	chr2:27978774:T:G	3.12717e-10	-1.24753	-1.20907
27978786	chr2:27978786:T:C	1.25266e-09	-1.977e-10	-1.06887
27978865	chr2:27978865:C:G	3.05433e-10	-1.261	-1.21916
27979130	chr2:27979130:C:T	3.78008e-10	-1.01795	-1.24903
27980427	chr2:27980427:C:T	3.34401e-10	-1.1125	-1.27705
27982100	chr2:27982100:G:A	3.48177e-10	-1.14763	-1.20155
27982714	chr2:27982714:C:T	6.42898e-08	4.09865	-1.22938
27983401	chr2:27983401:C:T	3.61752e-09	0.976803	-0.985153
27984205	chr2:27984205:G:A	4.81847e-09	-1.977e-10	0.278318
27984607	chr2:27984607:T:C	1.38372e-09	-1.977e-10	-0.969363
27984665	chr2:27984665:G:T	5.03268e-09	-1.977e-10	0.321815
27984935	chr2:27984935:G:A	3.4707e-10	-1.1435	-1.20887
27985377	chr2:27985377:G:A	1.34005e-09	-1.977e-10	-1.00143
27985439	chr2:27985439:C:T	3.64966e-09	-1.977e-10	0.000495775
27985613	chr2:27985613:T:C	1.14719e-09	-1.977e-10	-1.15683
27986053	chr2:27986053:A:G	8.19249e-08	4.37867	-1.26701
27986416	chr2:27986416:C:T	8.22786e-08	4.35883	-1.24286
27986612	chr2:27986612:G:A	1.34434e-09	-0.998235	-3.0562e-10
27986780	chr2:27986780:G:A	5.76668e-10	-1.84463	-3.0562e-10
27987347	chr2:27987347:C:T	5.58664e-09	-1.977e-10	0.426239
27988418	chr2:27988418:A:C	4.75372e-09	-1.977e-10	0.264789
27988471	chr2:27988471:T:G	4.55204e-09	-1.977e-10	0.221436
27989291	chr2:27989291:T:G	1.08976e-09	-1.977e-10	-1.20818
27989325	chr2:27989325:G:A	4.75131e-10	-1.06854	-0.96976
27989379	chr2:27989379:T:G	1.11187e-09	-1.977e-10	-1.1881
27990023	chr2:27990023:A:G	1.21069e-07	4.73027	-1.22805
27990227	chr2:27990227:C:T	5.91807e-10	-1.81871	-3.0562e-10
27990557	chr2:27990557:C:T	6.07195e-08	4.06764	-1.25551
27991379	chr2:27991379:G:T	1.06979e-09	-1.977e-10	-1.22668
27992063	chr2:27992063:G:A	1.04461e-09	-1.977e-10	-1.25049
27992602	chr2:27992602:A:G	1.19571e-09	-1.977e-10	-1.1154
27992743	chr2:27992743:C:A	1.04464e-09	-1.977e-10	-1.25046
27992941	chr2:27992941:A:G	1.25434e-09	-1.06753	-3.0562e-10
27993369	chr2:27993369:G:C	1.79323e-09	-1.977e-10	-0.71012
27993905	chr2:27993905:C:T	1.63794e-09	-1.977e-10	-0.800698
27994008	chr2:27994008:A:G	1.16935e-09	-1.977e-10	-1.13769
27994185	chr2:27994185:T:G	3.59351e-10	-1.03599	-1.2816
27994460	chr2:27994460:T:C	9.9895e-08	4.55927	-1.24929
27995047	chr2:27995047:T:C	2.21362e-09	-1.977e-10	-0.499512
27995267	chr2:27995267:A:G	3.14171e-10	-1.23034	-1.22162
27995666	chr2:27995666:G:A	1.37981e-09	-1.977e-10	-0.972191
27995724	chr2:27995724:C:T	1.00667e-09	-1.977e-10	-1.28749
27996071	chr2:27996071:C:T	1.71566e-09	-0.754338	-3.0562e-10
27996567	chr2:27996567:G:A	4.80364e-09	-1.977e-10	0.275235
27996625	chr2:27996625:A:G	3.23251e-10	-1.19687	-1.22659
27996741	chr2:27996741:T:C	3.31603e-08	3.2342	-1.02699
27996828	chr2:27996828:GC:G	1.2539e-09	-1.977e-10	-1.06788
27997074	chr2:27997074:A:G	5.58164e-08	3.97038	-1.24245
27997305	chr2:27997305:G:A	3.25831e-10	-1.17793	-1.23758
27998058	chr2:27998058:G:C	3.49371e-08	3.27258	-1.01316
27998087	chr2:27998087:A:C	2.65444e-10	-1.33128	-1.28921
27998161	chr2:27998161:A:G	1.04773e-09	-1.977e-10	-1.24752
27998290	chr2:27998290:G:A	7.17835e-10	-1.62565	-3.0562e-10
27998331	chr2:27998331:A:C	4.74235e-09	-1.977e-10	0.262393
27998913	chr2:27998913:A:G	1.17982e-09	-1.977e-10	-1.12878
27998933	chr2:27998933:G:T	1.17019e-09	-1.977e-10	-1.13697
27999812	chr2:27999812:A:G	1.04462e-09	-1.977e-10	-1.25049
28002994	chr2:28002994:G:T	4.93148e-10	-0.716501	-1.28458
28003062	chr2:28003062:G:C	1.83654e-09	-1.977e-10	-0.686256
28003491	chr2:28003491:A:G	3.4838e-10	-1.16741	-1.18119
28004268	chr2:28004268:C:T	3.30918e-09	-1.977e-10	-0.0974395
28005168	chr2:28005168:G:C	2.07095e-09	-1.977e-10	-0.566131
28005541	chr2:28005541:T:A	3.03976e-08	3.14719	-1.02696
28006687	chr2:28006687:G:A	1.13709e-09	-1.977e-10	-1.16567
28007046	chr2:28007046:A:G	1.15894e-09	-1.14664	-3.0562e-10
28007182	chr2:28007182:G:T	1.14922e-09	-1.977e-10	-1.15505
28007770	chr2:28007770:A:G	1.53507e-09	-1.977e-10	-0.865561
28008188	chr2:28008188:G:A	3.92702e-10	-1.00692	-1.22193
28008641	chr2:28008641:A:T	1.13843e-09	-1.977e-10	-1.16449
28009029	chr2:28009029:A:G	5.79e-10	-1.84059	-3.0562e-10
28009121	chr2:28009121:G:T	3.41674e-10	-1.25763	-1.11041
28009181	chr2:28009181:T:A	3.23469e-10	-1.30301	-1.11978
28009220	chr2:28009220:A:G	3.40459e-08	3.23624	-1.00267
28009412	chr2:28009412:A:C	6.0027e-08	4.04346	-1.24281
28009529	chr2:28009529:G:A	1.19273e-09	-1.977e-10	-1.1179
28010632	chr2:28010632:T:A	1.14582e-09	-1.977e-10	-1.15802
28011259	chr2:28011259:G:A	1.21649e-09	-1.977e-10	-1.09817
28011829	chr2:28011829:G:GA	3.71874e-08	3.31119	-0.989359
28011834	chr2:28011834:T:A	3.89008e-08	3.36869	-1.00181
28011972	chr2:28011972:G:A	2.52854e-09	-1.977e-10	-0.366498
28012850	chr2:28012850:A:C	1.25253e-09	-1.977e-10	-1.06897
28012896	chr2:28012896:C:T	1.8036e-07	4.90209	-1.00128
28013088	chr2:28013088:T:C	3.0607e-07	5.07052	-0.640844
28013253	chr2:28013253:C:T	8.99816e-08	4.43544	-1.22997
28013297	chr2:28013297:G:A	1.71305e-09	-1.977e-10	-0.755862
28014787	chr2:28014787:C:T	1.03663e-09	-1.977e-10	-1.25817
28017210	chr2:28017210:C:G	1.73812e-09	-1.977e-10	-0.741336
28017495	chr2:28017495:A:C	1.14651e-09	-1.977e-10	-1.15742
28017658	chr2:28017658:T:C	1.29638e-09	-1.977e-10	-1.03456
28017995	chr2:28017995:T:A	1.00394e-09	-1.977e-10	-1.2902
28019441	chr2:28019441:G:A	5.76448e-08	4.00117	-1.24101
28019585	chr2:28019585:G:T	8.73525e-08	4.41366	-1.23785
28019781	chr2:28019781:C:T	2.01151e-10	-1.79178	-1.10606
28020015	chr2:28020015:A:G	1.21194e-09	-1.977e-10	-1.10191
28020493	chr2:28020493:C:CA	1.22368e-09	-1.977e-10	-1.09227
28020675	chr2:28020675:T:C	1.74474e-09	-1.977e-10	-0.737532
28021023	chr2:28021023:T:TA	2.00051e-10	-1.80341	-1.09992
28021370	chr2:28021370:C:T	2.55895e-09	-1.977e-10	-0.354542
28021747	chr2:28021747:C:G	1.04507e-09	-1.977e-10	-1.25006
28021783	chr2:28021783:C:T	1.32294e-09	-1.977e-10	-1.01428
28022059	chr2:28022059:G:C	1.52795e-07	2.76291	0.97205
28022163	chr2:28022163:T:TGAGGGGTCACATGAACTTGGAG	1.03652e-09	-1.977e-10	-1.25827
28022212	chr2:28022212:A:G	1.20857e-09	-1.977e-10	-1.1047
28023731	chr2:28023731:T:C	3.19052e-10	-1.33188	-1.10465
28023974	chr2:28023974:G:A	1.5171e-07	2.76099	0.966837
28024793	chr2:28024793:AC:A	1.15737e-09	-1.977e-10	-1.14799
28026340	chr2:28026340:T:C	3.57252e-10	-1.11331	-1.21014
28026388	chr2:28026388:A:G	1.02081e-09	-1.977e-10	-1.27354
28026438	chr2:28026438:T:C	1.09816e-09	-1.977e-10	-1.2005
28027522	chr2:28027522:A:G	2.69006e-07	4.74415	-0.443557
28027973	chr2:28027973:A:G	1.0048e-09	-1.977e-10	-1.28935
28028479	chr2:28028479:C:T	1.00766e-09	-1.977e-10	-1.28651
28028540	chr2:28028540:T:C	1.00441e-09	-1.977e-10	-1.28973
28029660	chr2:28029660:A:G	4.41944e-10	-1.05809	-1.05262
28030005	chr2:28030005:G:C	1.15209e-09	-1.977e-10	-1.15256
28030097	chr2:28030097:TTAA:T	1.58779e-09	-1.977e-10	-0.831795
28031169	chr2:28031169:C:T	4.43277e-09	-1.977e-10	0.194886
28031707	chr2:28031707:A:C	1.36825e-09	-0.980608	-3.0562e-10
28031825	chr2:28031825:G:A	2.02336e-09	-0.589377	-3.0562e-10
28032027	chr2:28032027:A:G	7.65458e-10	-1.56142	-3.0562e-10
28032875	chr2:28032875:T:A	1.04427e-09	-1.977e-10	-1.25082
28033624	chr2:28033624:A:C	4.75226e-10	-1.06412	-0.973988
28033964	chr2:28033964:A:G	7.67801e-08	4.25567	-1.20887
28034557	chr2:28034557:T:C	1.07204e-09	-1.977e-10	-1.22458
28035160	chr2:28035160:G:A	7.20315e-08	4.24685	-1.26389
28036828	chr2:28036828:G:A	1.15224e-09	-1.977e-10	-1.15243
28037269	chr2:28037269:G:A	3.67104e-10	-1.01179	-1.28446
28037431	chr2:28037431:A:G	3.17207e-10	-1.17975	-1.26259
28037511	chr2:28037511:TAATA:T	1.17405e-09	-1.977e-10	-1.13368
28038296	chr2:28038296:C:A	8.00488e-08	4.29827	-1.20977
28038517	chr2:28038517:G:A	1.00325e-07	4.40234	-1.08807
28038807	chr2:28038807:C:T	1.74501e-10	-1.75905	-1.28091
28039068	chr2:28039068:T:G	1.01319e-09	-1.977e-10	-1.28103
28039507	chr2:28039507:G:T	1.02821e-09	-1.977e-10	-1.26632
28040153	chr2:28040153:C:G	1.33355e-09	-1.977e-10	-1.00629
28040461	chr2:28040461:C:T	3.41299e-10	-1.09791	-1.27122
28040590	chr2:28040590:G:A	1.02884e-09	-1.977e-10	-1.26571
28041205	chr2:28041205:G:A	1.5204e-09	-0.875167	-3.0562e-10
28041743	chr2:28041743:A:G	6.08269e-10	-1.79128	-3.0562e-10
28042855	chr2:28042855:T:C	1.01885e-09	-1.977e-10	-1.27546
28043177	chr2:28043177:A:G	3.19158e-08	3.38275	-1.21378
28043202	chr2:28043202:C:T	6.54322e-08	4.15754	-1.27066
28044373	chr2:28044373:G:A	1.54557e-09	-1.977e-10	-0.858749
28044499	chr2:28044499:G:A	3.29722e-10	-1.15688	-1.24677
28045600	chr2:28045600:C:T	5.89426e-08	4.01918	-1.23676
28045875	chr2:28045875:C:T	1.81252e-09	-0.330982	-0.368438
28045955	chr2:28045955:G:A	1.62544e-09	-1.977e-10	-0.808362
28046230	chr2:28046230:A:G	1.50718e-09	-1.977e-10	-0.883901
28046547	chr2:28046547:TA:T	4.41601e-09	-1.977e-10	0.191097
28046848	chr2:28046848:C:A	2.90243e-10	-1.24975	-1.28143
28046883	chr2:28046883:C:T	1.23664e-09	-1.977e-10	-1.08174
28047459	chr2:28047459:T:A	3.00356e-10	-1.21676	-1.28016
28048021	chr2:28048021:T:C	2.71036e-10	-1.32332	-1.27632
28048264	chr2:28048264:T:C	3.39094e-10	-1.14235	-1.23326
28049561	chr2:28049561:TCTA:T	3.21652e-10	-1.80929	-0.619129
28049632	chr2:28049632:T:C	1.05436e-09	-1.977e-10	-1.24121
28050728	chr2:28050728:A:G	2.54224e-10	-1.37794	-1.28574
28050827	chr2:28050827:G:A	1.01921e-09	-1.977e-10	-1.27511
28052370	chr2:28052370:C:T	1.07515e-09	-1.977e-10	-1.22168
28052530	chr2:28052530:T:C	2.94097e-10	-1.24474	-1.27325
28052667	chr2:28052667:C:T	1.0462e-09	-1.24897	-3.0562e-10
28052936	chr2:28052936:A:G	1.60404e-09	-1.977e-10	-0.821615
28053331	chr2:28053331:T:G	1.19471e-09	-1.977e-10	-1.11624
28053433	chr2:28053433:G:A	1.092e-09	-1.977e-10	-1.20612
28054547	chr2:28054547:T:C	2.769e-09	-0.0915911	-0.184062
28054664	chr2:28054664:C:T	1.20646e-09	-1.977e-10	-1.10645
28054712	chr2:28054712:A:G	2.75539e-10	-1.33065	-1.25251
28055661	chr2:28055661:G:A	1.30003e-09	-1.977e-10	-1.03175
28056042	chr2:28056042:T:A	1.01004e-09	-1.977e-10	-1.28415
28056055	chr2:28056055:T:C	1.4937e-09	-1.977e-10	-0.892884
28056684	chr2:28056684:A:C	4.7527e-09	-1.977e-10	0.264575
28056782	chr2:28056782:T:G	1.01781e-09	-1.977e-10	-1.27649
28056826	chr2:28056826:G:A	1.01789e-09	-1.977e-10	-1.27641
28057302	chr2:28057302:A:G	1.07221e-09	-1.977e-10	-1.22442
28058108	chr2:28058108:C:T	1.23356e-09	-1.977e-10	-1.08423
28058126	chr2:28058126:A:G	1.03108e-09	-1.977e-10	-1.26353
28058210	chr2:28058210:A:G	1.28628e-09	-1.977e-10	-1.04239
28058239	chr2:28058239:A:C	1.35564e-09	-1.977e-10	-0.989864
28058678	chr2:28058678:G:A	1.68963e-07	5.09825	-1.26271
28058823	chr2:28058823:G:A	1.03876e-09	-1.977e-10	-1.25611
28060372	chr2:28060372:A:G	1.04879e-09	-1.977e-10	-1.2465
28060642	chr2:28060642:T:G	1.6707e-09	-1.977e-10	-0.780897
28060663	chr2:28060663:A:G	1.01992e-09	-1.977e-10	-1.27441
28061091	chr2:28061091:C:A	1.27876e-09	-1.977e-10	-1.04825
28061516	chr2:28061516:C:T	1.03457e-09	-1.977e-10	-1.26015
28061766	chr2:28061766:T:C	1.02916e-09	-1.977e-10	-1.2654
28061951	chr2:28061951:A:G	1.18497e-09	-1.977e-10	-1.12442
28062074	chr2:28062074:G:A	2.02125e-09	-1.977e-10	-0.590423
28062084	chr2:28062084:C:G	1.03831e-09	-1.977e-10	-1.25654
28062253	chr2:28062253:G:A	2.6534e-09	-1.977e-10	-0.318296
28063298	chr2:28063298:C:T	1.20888e-09	-1.977e-10	-1.10445
28064210	chr2:28064210:G:A	7.99974e-10	-1.51731	-3.0562e-10
28064670	chr2:28064670:A:G	1.0303e-09	-1.977e-10	-1.26429
28064767	chr2:28064767:G:A	1.14474e-09	-1.977e-10	-1.15896
28065153	chr2:28065153:C:T	2.658e-08	3.1845	-1.19848
28065525	chr2:28065525:C:T	2.77288e-10	-1.52912	-1.04772
28066108	chr2:28066108:G:A	1.3266e-09	-1.01152	-3.0562e-10
28066987	chr2:28066987:G:A	8.69087e-10	-1.43445	-3.0562e-10
28067224	chr2:28067224:G:A	3.26029e-10	-1.17257	-1.24234
28067480	chr2:28067480:T:C	3.91221e-10	-1.01207	-1.22056
28068327	chr2:28068327:C:T	1.32195e-09	-1.977e-10	-1.01503
28069906	chr2:28069906:G:A	5.85989e-10	-0.553733	-1.27486
28070109	chr2:28070109:A:G	1.40703e-09	-1.977e-10	-0.952655
28070139	chr2:28070139:G:A	2.66723e-10	-1.34245	-1.27323
28070432	chr2:28070432:C:A	2.83822e-10	-1.67119	-0.882355
28071232	chr2:28071232:A:G	2.74888e-10	-1.32332	-1.26221
28071509	chr2:28071509:C:T	1.48872e-09	-1.977e-10	-0.896222
28071657	chr2:28071657:C:T	4.34961e-09	-1.977e-10	0.175947
28072155	chr2:28072155:G:A	1.00912e-09	-1.977e-10	-1.28506
28072562	chr2:28072562:T:C	1.16372e-09	-1.977e-10	-1.14252
28073086	chr2:28073086:A:G	2.00007e-09	-0.600958	-3.0562e-10
28073141	chr2:28073141:C:T	1.15004e-09	-1.977e-10	-1.15434
28073763	chr2:28073763:A:T	4.91142e-09	-0.517291	0.814715
28074000	chr2:28074000:TACACATATATACAC:T	1.3296e-09	-1.977e-10	-1.00926
28074467	chr2:28074467:A:T	5.80852e-10	-1.8374	-3.0562e-10
28075034	chr2:28075034:A:T	4.92708e-09	-1.977e-10	0.300608
28075445	chr2:28075445:A:C	1.01339e-09	-1.977e-10	-1.28084
28076044	chr2:28076044:A:C	1.0702e-09	-1.977e-10	-1.22629
28076400	chr2:28076400:A:G	1.13913e-08	0.399335	0.73938
28076588	chr2:28076588:C:T	5.04171e-09	-1.977e-10	0.323607
28076701	chr2:28076701:T:G	1.00415e-09	-1.977e-10	-1.29
28076774	chr2:28076774:A:G	1.84064e-10	-1.80314	-1.18347
28076838	chr2:28076838:A:G	3.01297e-09	-1.977e-10	-0.191212
28077352	chr2:28077352:G:T	1.65159e-10	-1.83882	-1.25616
28077447	chr2:28077447:A:G	2.78183e-10	-1.42176	-1.15185
28077518	chr2:28077518:T:C	1.70526e-10	-1.80764	-1.25537
28077891	chr2:28077891:A:T	2.11971e-10	-1.67538	-1.17007
28078102	chr2:28078102:A:G	5.78743e-10	-1.84103	-3.0562e-10
28078304	chr2:28078304:A:G	1.31073e-09	-1.977e-10	-1.02355
28078673	chr2:28078673:T:C	9.23099e-10	-0.542794	-0.831364
28079102	chr2:28079102:A:T	1.89736e-10	-1.66614	-1.29012
28079322	chr2:28079322:A:G	2.07228e-10	-1.58021	-1.28786
28079839	chr2:28079839:A:G	1.6027e-09	-1.977e-10	-0.822446
28080450	chr2:28080450:T:G	1.08315e-09	-1.977e-10	-1.21427
28080568	chr2:28080568:T:C	5.7714e-10	-1.84381	-3.0562e-10
28080687	chr2:28080687:G:T	1.61839e-09	-0.812708	-3.0562e-10
28080846	chr2:28080846:C:T	7.0536e-10	-1.67335	0.0301672
28081194	chr2:28081194:G:A	3.94206e-10	-1.56873	-0.656295
28081763	chr2:28081763:A:G	3.36176e-10	-1.21063	-1.17363
28081793	chr2:28081793:C:T	1.00651e-09	-1.977e-10	-1.28765
28082048	chr2:28082048:T:C	5.77216e-10	-1.84368	-3.0562e-10
28082288	chr2:28082288:T:A	2.25944e-09	-1.977e-10	-0.479019
28082796	chr2:28082796:C:T	3.03936e-10	-1.53421	-0.950867
28084076	chr2:28084076:G:A	9.00761e-09	1.43724	-0.533312
28084595	chr2:28084595:A:T	2.28163e-09	-1.977e-10	-0.469249
28084924	chr2:28084924:G:A	2.25961e-09	-0.722693	0.243746
28085300	chr2:28085300:C:T	1.84423e-09	-1.977e-10	-0.682076
28086411	chr2:28086411:G:A	2.07376e-09	-1.977e-10	-0.564773
28086785	chr2:28086785:C:T	1.19212e-09	-1.977e-10	-1.1184
28086862	chr2:28086862:T:C	8.00438e-10	-1.51673	-3.0562e-10
28087078	chr2:28087078:T:A	1.09287e-09	-1.977e-10	-1.20533
28087209	chr2:28087209:A:G	1.02682e-09	-1.977e-10	-1.26767
28087227	chr2:28087227:A:T	6.87794e-10	-0.542879	-1.12553
28087741	chr2:28087741:T:C	3.48751e-10	-1.84219	-0.50535
28087794	chr2:28087794:G:A	8.5984e-10	-1.44515	-3.0562e-10
28088018	chr2:28088018:C:A	1.00704e-09	-1.977e-10	-1.28712
28088140	chr2:28088140:T:C	8.14348e-10	-1.49951	-3.0562e-10
28088254	chr2:28088254:A:G	1.54117e-09	-0.452521	-0.409076
28088761	chr2:28088761:G:A	1.01506e-09	-1.977e-10	-1.27919
28088817	chr2:28088817:G:A	1.09285e-09	-1.977e-10	-1.20535
28088875	chr2:28088875:A:C	5.59422e-09	-1.977e-10	0.427596
28088925	chr2:28088925:A:G	1.12451e-09	-1.977e-10	-1.1768
28089268	chr2:28089268:G:A	2.00475e-09	-1.977e-10	-0.598618
28089269	chr2:28089269:C:T	1.00408e-09	-1.977e-10	-1.29007
28089270	chr2:28089270:G:A	6.52925e-09	-1.977e-10	0.582154
28089331	chr2:28089331:A:G	1.03623e-09	-1.977e-10	-1.25855
28089906	chr2:28089906:G:A	8.58229e-10	-0.682781	-0.764242
28089965	chr2:28089965:A:C	7.42511e-10	-1.59186	-3.0562e-10
28089971	chr2:28089971:A:G	2.68372e-10	-1.36554	-1.24398
28090003	chr2:28090003:C:T	5.92197e-10	-1.81805	-3.0562e-10
28090241	chr2:28090241:A:G	1.33158e-09	-1.977e-10	-1.00777
28090435	chr2:28090435:G:T	1.10031e-09	-1.977e-10	-1.19854
28090766	chr2:28090766:C:T	8.35607e-10	-1.47374	-3.0562e-10
28090778	chr2:28090778:G:A	1.06584e-09	-1.977e-10	-1.23038
28090779	chr2:28090779:C:T	3.12244e-10	-1.2023	-1.25581
28091497	chr2:28091497:C:T	2.55358e-09	-1.977e-10	-0.356643
28091991	chr2:28091991:G:T	6.75035e-10	-1.56049	-0.126638
28092227	chr2:28092227:G:A	2.00896e-10	-1.62884	-1.27026
28092263	chr2:28092263:G:A	1.5729e-09	-1.977e-10	-0.841218
28092277	chr2:28092277:G:T	7.707e-10	-1.52812	-0.0264734
28092597	chr2:28092597:G:A	1.06911e-09	-1.977e-10	-1.22731
28092691	chr2:28092691:A:G	1.97906e-09	-1.38836	0.776848
28092860	chr2:28092860:AG:A	7.8862e-10	-1.53161	-3.0562e-10
28092898	chr2:28092898:G:A	1.12173e-09	-1.977e-10	-1.17926
28092903	chr2:28092903:T:C	2.36403e-08	3.00163	-1.13281
28093639	chr2:28093639:TA:T	1.2255e-09	-1.977e-10	-1.09079
28093796	chr2:28093796:CAGTT:C	4.40905e-10	-1.0401	-1.07297
28093889	chr2:28093889:A:C	1.03705e-09	-1.977e-10	-1.25776
28094219	chr2:28094219:A:G	2.50308e-10	-1.40644	-1.27277
28094774	chr2:28094774:G:A	4.83601e-10	-0.950196	-1.07044
28094942	chr2:28094942:A:G	7.02657e-10	-1.4606	-0.186421
28095141	chr2:28095141:A:G	1.38188e-09	-0.618103	-0.352591
28095152	chr2:28095152:C:T	2.91443e-09	-1.977e-10	-0.224463
28095191	chr2:28095191:G:A	7.69067e-10	-1.55672	-3.0562e-10
28096012	chr2:28096012:G:A	7.6044e-10	-0.317609	-1.25039
28096267	chr2:28096267:A:G	2.80365e-10	-1.61327	-0.952532
28096316	chr2:28096316:T:C	1.01013e-09	-1.977e-10	-1.28406
28096429	chr2:28096429:C:T	3.27289e-10	-1.82169	-0.589363
28096442	chr2:28096442:G:A	1.23184e-09	-1.977e-10	-1.08563
28096453	chr2:28096453:T:C	5.7726e-10	-0.593631	-1.24997
28097007	chr2:28097007:G:A	1.2596e-09	-1.977e-10	-1.06334
28097090	chr2:28097090:A:G	2.17728e-09	-1.977e-10	-0.516063
28097094	chr2:28097094:G:T	2.27747e-08	1.64531	0.186205
28097166	chr2:28097166:T:C	6.83778e-09	1.52092	-0.892593
28097314	chr2:28097314:C:T	2.9733e-10	-1.81643	-0.690622
28097809	chr2:28097809:G:A	2.92894e-10	-1.45242	-1.06966
28097986	chr2:28097986:T:C	2.9334e-10	-1.46112	-1.05944
28098189	chr2:28098189:A:G	7.26758e-10	-0.323773	-1.28953
28098506	chr2:28098506:G:A	1.27532e-09	-1.977e-10	-1.05094
28098606	chr2:28098606:A:G	5.77072e-10	-1.84393	-3.0562e-10
28098731	chr2:28098731:T:C	5.18777e-09	-1.977e-10	0.352165
28099455	chr2:28099455:C:T	1.09287e-08	-1.977e-10	1.09726
28099593	chr2:28099593:G:A	4.90744e-10	-1.60491	-0.401058
28099726	chr2:28099726:G:A	1.50723e-09	-1.977e-10	-0.883862
28100140	chr2:28100140:G:A	5.18804e-10	-0.852553	-1.09781
28100353	chr2:28100353:G:A	4.04253e-10	-1.17986	-1.02
28100474	chr2:28100474:A:G	1.09229e-09	-1.977e-10	-1.20586
28101002	chr2:28101002:C:T	4.67085e-10	-1.13343	-0.92195
28101263	chr2:28101263:A:G	2.04667e-09	-1.44079	0.862868
28101379	chr2:28101379:G:C	2.344e-09	-1.977e-10	-0.44228
28101842	chr2:28101842:TC:T	4.94301e-10	-1.67196	-0.326793
28102169	chr2:28102169:C:T	2.36417e-09	-1.977e-10	-0.433711
28102220	chr2:28102220:G:A	1.31228e-09	-1.977e-10	-1.02237
28102263	chr2:28102263:A:C	1.11384e-09	-1.977e-10	-1.18633
28103158	chr2:28103158:T:A	2.17073e-09	-1.977e-10	-0.519076
28103388	chr2:28103388:C:G	1.47686e-09	-1.977e-10	-0.904219
28103391	chr2:28103391:G:C	1.07149e-08	0.423257	0.654241
28103647	chr2:28103647:A:G	8.1315e-10	-1.50098	-3.0562e-10
28103982	chr2:28103982:AT:A	5.76698e-10	-1.84458	-3.0562e-10
28104403	chr2:28104403:G:A	8.37488e-10	-1.47149	-3.0562e-10
28104404	chr2:28104404:A:G	8.38562e-10	-1.4702	-3.0562e-10
28104869	chr2:28104869:A:G	1.10474e-09	-1.977e-10	-1.19452
28104938	chr2:28104938:G:A	5.2097e-09	-1.977e-10	0.356384
28104955	chr2:28104955:T:C	1.48328e-09	-1.977e-10	-0.899883
28104963	chr2:28104963:C:G	4.2693e-10	-1.71398	-0.431293
28104965	chr2:28104965:C:T	1.02483e-09	-1.977e-10	-1.26961
28105160	chr2:28105160:C:T	1.73698e-10	-1.84192	-1.20265
28105593	chr2:28105593:T:G	2.41422e-10	-1.81152	-0.903828
28105629	chr2:28105629:G:A	2.48976e-10	-1.80667	-0.877869
28105631	chr2:28105631:T:C	5.82998e-10	-1.83371	-3.0562e-10
28105735	chr2:28105735:G:A	3.63495e-10	-1.32009	-0.986042
28106225	chr2:28106225:T:A	1.31094e-09	-1.977e-10	-1.02339
28106446	chr2:28106446:A:C	5.32296e-10	-0.643029	-1.28166
28106534	chr2:28106534:A:G	2.67211e-10	-1.73572	-0.878134
28106721	chr2:28106721:TA:T	1.00924e-09	-1.977e-10	-1.28495
28106775	chr2:28106775:C:T	9.19524e-10	-1.37804	-3.0562e-10
28106927	chr2:28106927:T:C	7.5307e-09	-1.977e-10	0.724849
28106963	chr2:28106963:C:T	1.67398e-09	-1.977e-10	-0.778932
28107028	chr2:28107028:A:G	3.40273e-08	1.34976	0.883267
28107031	chr2:28107031:T:A	3.23508e-10	-1.19969	-1.22298
28107092	chr2:28107092:T:C	1.11178e-09	-1.977e-10	-1.18818
28107204	chr2:28107204:A:G	1.0744e-09	-0.134754	-1.08762
28107550	chr2:28107550:C:G	1.98782e-09	-1.977e-10	-0.607102
28107566	chr2:28107566:T:C	1.98924e-09	-0.0648603	-0.541528
28107772	chr2:28107772:C:A	2.28901e-09	0.0719777	-0.537998
28108346	chr2:28108346:C:T	1.61495e-09	-1.977e-10	-0.814832
28109074	chr2:28109074:A:G	1.1248e-09	-1.977e-10	-1.17653
28109521	chr2:28109521:A:G	5.54274e-09	-1.977e-10	0.41835
28109884	chr2:28109884:A:G	8.60493e-09	0.258616	0.599581
28109913	chr2:28109913:G:A	1.00943e-09	-1.977e-10	-1.28475
28110081	chr2:28110081:G:A	8.59997e-10	-1.44496	-3.0562e-10
28110209	chr2:28110209:TG:T	2.54934e-10	-1.44379	-1.2171
28110242	chr2:28110242:A:G	2.4669e-10	-1.4397	-1.25406
28110320	chr2:28110320:A:G	4.77362e-09	-1.977e-10	0.268967
28110999	chr2:28110999:C:T	1.49188e-09	-1.977e-10	-0.894102
28111424	chr2:28111424:G:A	1.09441e-09	-1.977e-10	-1.20393
28111488	chr2:28111488:T:A	4.31292e-09	-1.977e-10	0.167477
28111578	chr2:28111578:C:G	6.1532e-09	0.0528753	0.469958
28111652	chr2:28111652:CT:C	2.42233e-09	0.327078	-0.736488
28112469	chr2:28112469:G:A	4.28996e-10	-1.81178	-0.328662
28112486	chr2:28112486:C:T	1.07361e-08	2.25368	-1.17421
28112542	chr2:28112542:C:CT	1.6866e-09	-1.977e-10	-0.771422
28112572	chr2:28112572:G:A	1.11875e-09	-1.977e-10	-1.18193
28112690	chr2:28112690:T:A	1.51408e-09	-1.977e-10	-0.87933
28113056	chr2:28113056:A:T	2.3545e-10	-1.52854	-1.21186
28113377	chr2:28113377:G:A	2.97808e-09	1.02435	-1.22721
28113391	chr2:28113391:C:T	1.8014e-10	-1.83879	-1.16936
28113914	chr2:28113914:G:A	1.50026e-09	-1.977e-10	-0.888501
28113934	chr2:28113934:T:C	2.11797e-10	-1.63991	-1.20635
28113994	chr2:28113994:A:G	2.93539e-09	-1.977e-10	-0.217299
28114054	chr2:28114054:A:C	1.80246e-10	-1.82032	-1.18725
28114429	chr2:28114429:C:T	2.07877e-09	-1.977e-10	-0.562361
28114612	chr2:28114612:C:T	1.7872e-10	-1.84308	-1.173
28114808	chr2:28114808:T:G	1.30732e-09	-1.977e-10	-1.02616
28114868	chr2:28114868:A:C	1.08652e-09	-1.977e-10	-1.21116
28114874	chr2:28114874:A:G	5.76722e-10	-1.84453	-3.0562e-10
28115397	chr2:28115397:C:T	1.86096e-10	-1.75038	-1.22525
28115402	chr2:28115402:G:A	5.85419e-10	-1.82957	-3.0562e-10
28115499	chr2:28115499:G:A	6.40028e-09	-1.977e-10	0.562202
28115591	chr2:28115591:A:G	6.90339e-09	-1.977e-10	0.637874
28115880	chr2:28115880:C:T	1.34596e-09	-1.977e-10	-0.997033
28115996	chr2:28115996:A:T	2.4635e-09	-0.211655	-0.1809
28116775	chr2:28116775:G:C	1.30732e-09	-1.977e-10	-1.02616
28117017	chr2:28117017:T:TA	1.30976e-09	-1.977e-10	-1.0243
28117123	chr2:28117123:T:A	1.36636e-09	-1.977e-10	-0.981987
28117213	chr2:28117213:A:C	1.11912e-09	-1.977e-10	-1.1816
28117458	chr2:28117458:G:A	2.07563e-09	-1.977e-10	-0.563875
28117775	chr2:28117775:C:T	1.77894e-10	-1.84052	-1.18018
28117981	chr2:28117981:A:G	4.53942e-09	-0.0587532	0.277415
28118508	chr2:28118508:C:T	2.39263e-09	0.85847	-1.28022
28118609	chr2:28118609:C:T	6.98606e-10	-1.52086	-0.131943
28118750	chr2:28118750:A:G	6.98955e-09	-1.977e-10	0.650277
28118767	chr2:28118767:A:G	1.25501e-09	-1.977e-10	-1.06699
28119155	chr2:28119155:A:G	1.59524e-09	-1.977e-10	-0.827113
28119286	chr2:28119286:A:G	7.43085e-09	1.96631	-1.25481
28119669	chr2:28119669:C:T	3.61483e-09	0.212543	-0.221637
28120413	chr2:28120413:C:T	2.06027e-10	-1.68369	-1.1902
28120428	chr2:28120428:T:C	1.30742e-09	-1.977e-10	-1.02608
28120583	chr2:28120583:G:A	1.66454e-10	-1.79782	-1.28936
28120729	chr2:28120729:A:G	7.15968e-09	-1.977e-10	0.674326
28120996	chr2:28120996:A:G	6.04167e-09	-1.977e-10	0.504542
28121418	chr2:28121418:G:A	6.24667e-09	0.798019	-0.26011
28121696	chr2:28121696:C:A	2.74578e-09	-1.977e-10	-0.284073
28121722	chr2:28121722:TA:T	9.8182e-10	-1.31249	-3.0562e-10
28121996	chr2:28121996:T:C	7.02161e-08	3.90819	-0.950748
28122075	chr2:28122075:C:G	2.08779e-10	-1.67474	-1.18588
28122121	chr2:28122121:C:T	1.59913e-09	-1.977e-10	-0.824681
28122132	chr2:28122132:C:G	2.70313e-10	-1.70303	-0.899283
28122385	chr2:28122385:C:T	6.45009e-09	-1.977e-10	0.569956
28122397	chr2:28122397:T:A	1.3024e-07	3.51536	0.0598763
28122599	chr2:28122599:T:G	2.10061e-10	-1.69537	-1.15913
28122733	chr2:28122733:G:A	5.98206e-10	-1.80796	-3.0562e-10
28122778	chr2:28122778:ATTG:A	6.56058e-09	-1.977e-10	0.58694
28122827	chr2:28122827:G:T	5.8925e-09	-1.977e-10	0.479542
28122922	chr2:28122922:T:G	1.49945e-09	-0.497387	-0.391653
28123327	chr2:28123327:G:A	2.06923e-10	-1.70075	-1.16879
28123413	chr2:28123413:C:T	1.25814e-09	-1.977e-10	-1.0645
28123459	chr2:28123459:A:G	5.96949e-10	-1.81006	-3.0562e-10
28123616	chr2:28123616:G:A	1.16475e-09	-1.977e-10	-1.14163
28123938	chr2:28123938:T:G	4.04052e-09	-1.977e-10	0.102234
28123957	chr2:28123957:T:C	1.10869e-09	-1.977e-10	-1.19096
28124286	chr2:28124286:T:C	5.16105e-09	-1.977e-10	0.347001
28124659	chr2:28124659:A:G	3.46346e-09	-1.977e-10	-0.0518702
28124815	chr2:28124815:C:T	3.66471e-10	-1.02666	-1.27131
28125011	chr2:28125011:A:G	1.3279e-09	-1.977e-10	-1.01054
28125238	chr2:28125238:G:A	1.63951e-09	-1.977e-10	-0.799741
28125483	chr2:28125483:G:T	1.24958e-09	-1.977e-10	-1.07133
28125493	chr2:28125493:G:A	1.25733e-09	-0.0141576	-1.05099
28125617	chr2:28125617:T:C	8.84578e-10	-1.23652	-0.180263
28126087	chr2:28126087:T:C	1.01383e-09	-1.977e-10	-1.2804
28126119	chr2:28126119:G:GT	6.10527e-10	-1.78757	-3.0562e-10
28126138	chr2:28126138:T:A	6.2539e-10	-1.76352	-3.0562e-10
28126546	chr2:28126546:T:A	1.71178e-10	-1.77861	-1.28058
28126741	chr2:28126741:C:G	1.17711e-09	-1.977e-10	-1.13108
28126903	chr2:28126903:G:A	2.1259e-09	-1.977e-10	-0.539944
28127135	chr2:28127135:T:G	1.33084e-09	-1.977e-10	-1.00833
28127260	chr2:28127260:A:G	5.67393e-09	0.768772	-0.327029
28127353	chr2:28127353:C:T	8.57765e-10	-1.07524	-0.372325
28127380	chr2:28127380:A:G	3.04508e-09	0.593825	-0.774437
28127443	chr2:28127443:A:G	5.7672e-10	-1.84454	-3.0562e-10
28127508	chr2:28127508:C:T	1.73684e-08	1.50268	0.057838
28127744	chr2:28127744:A:G	2.87414e-09	0.578675	-0.817059
28127810	chr2:28127810:T:TC	2.83503e-09	-1.977e-10	-0.252086
28127845	chr2:28127845:T:C	2.35939e-09	-1.977e-10	-0.435737
28127876	chr2:28127876:C:T	6.97222e-10	-1.07932	-0.575471
28127926	chr2:28127926:C:T	3.57401e-09	-1.977e-10	-0.0204512
28128144	chr2:28128144:T:C	1.07094e-09	-1.977e-10	-1.2256
28128264	chr2:28128264:A:G	1.52733e-09	0.063599	-0.934217
28128871	chr2:28128871:AAGGT:A	1.10418e-09	-0.438236	-0.756797
28128905	chr2:28128905:TG:T	1.10656e-09	-1.19289	-3.0562e-10
28130277	chr2:28130277:T:C	1.28333e-09	-1.977e-10	-1.04468
28131577	chr2:28131577:A:G	1.01556e-09	-1.977e-10	-1.2787
28131941	chr2:28131941:A:G	1.46751e-09	-1.977e-10	-0.910568
28132129	chr2:28132129:C:T	1.12556e-09	-1.17586	-3.0562e-10
28132300	chr2:28132300:G:A	1.38169e-09	-1.58291	0.612079
28132357	chr2:28132357:C:G	1.27018e-09	-1.56125	0.506266
28132373	chr2:28132373:C:T	9.67786e-10	-0.565487	-0.761396
28132386	chr2:28132386:C:T	1.52426e-09	-1.977e-10	-0.872631
28132399	chr2:28132399:A:G	7.4247e-10	-1.59191	-3.0562e-10
28132428	chr2:28132428:A:G	1.34323e-09	-1.54638	0.547325
28132560	chr2:28132560:C:T	1.93846e-09	-1.977e-10	-0.632246
28132963	chr2:28132963:G:A	2.27701e-09	-1.977e-10	-0.471277
28133363	chr2:28133363:T:C	1.17804e-08	-1.977e-10	1.1723
28133479	chr2:28133479:C:T	1.37685e-09	-1.977e-10	-0.974337
28133528	chr2:28133528:A:G	2.32737e-09	-0.699662	0.250264
28133804	chr2:28133804:A:G	6.99575e-10	-1.65142	-3.0562e-10
28134403	chr2:28134403:T:G	7.06313e-10	-1.20791	-0.433925
28134460	chr2:28134460:A:G	7.08557e-10	-1.19184	-0.446826
28134684	chr2:28134684:G:A	1.34765e-08	1.12068	0.186129
28134841	chr2:28134841:A:G	1.0007e-09	-1.14963	-0.143803
28134863	chr2:28134863:T:C	2.75954e-09	-0.279074	-3.0562e-10
28135003	chr2:28135003:G:A	1.0888e-09	-1.20907	-3.0562e-10
28135467	chr2:28135467:C:T	1.48087e-08	1.25189	0.149183
28135507	chr2:28135507:C:T	1.03996e-08	-1.977e-10	1.04763
28135570	chr2:28135570:G:A	1.09251e-09	-1.977e-10	-1.20566
28135788	chr2:28135788:C:G	2.43966e-10	-1.50181	-1.20306
28135836	chr2:28135836:C:T	4.19106e-09	-1.977e-10	0.138816
28135863	chr2:28135863:G:A	2.07503e-09	-1.977e-10	-0.564161
28135884	chr2:28135884:C:T	1.07665e-09	-1.14434	-0.0759362
28136016	chr2:28136016:G:A	1.26514e-09	-1.977e-10	-1.05896
28136095	chr2:28136095:G:A	1.8267e-10	-1.74445	-1.24976
28136207	chr2:28136207:G:A	1.89727e-09	-1.977e-10	-0.653725
28136282	chr2:28136282:C:T	2.84481e-10	-1.80833	-0.742895
28137127	chr2:28137127:C:T	1.75403e-09	-1.977e-10	-0.732225
28137216	chr2:28137216:G:A	9.83246e-10	-1.31103	-3.0562e-10
28137361	chr2:28137361:T:C	7.75309e-10	-1.2091	-0.339527
28137823	chr2:28137823:T:C	1.09701e-09	-1.977e-10	-1.20155
28138229	chr2:28138229:A:G	1.22938e-09	-1.977e-10	-1.08763
28138258	chr2:28138258:T:C	1.91821e-09	-0.145676	-0.497069
28138439	chr2:28138439:C:T	1.06165e-09	-1.977e-10	-1.23431
28138547	chr2:28138547:G:A	1.00477e-09	-1.977e-10	-1.28937
28138571	chr2:28138571:T:C	1.11345e-09	-1.977e-10	-1.18667
28138594	chr2:28138594:A:G	7.29791e-10	-1.20456	-0.404575
28138693	chr2:28138693:C:T	5.80341e-10	-1.83828	-3.0562e-10
28138964	chr2:28138964:T:C	3.80499e-09	1.32032	-1.27815
28139071	chr2:28139071:G:A	7.60874e-10	-1.16441	-0.403014
28139111	chr2:28139111:G:T	1.04497e-09	-1.25015	-3.0562e-10
28139135	chr2:28139135:C:A	3.29602e-10	-1.47961	-0.924402
28139147	chr2:28139147:G:A	7.60043e-10	-1.21573	-0.352792
28139152	chr2:28139152:G:T	1.51586e-09	-0.604029	-0.274126
28139201	chr2:28139201:G:A	3.53318e-09	1.24583	-1.27777
28139383	chr2:28139383:A:G	1.19453e-09	-1.977e-10	-1.11639
28139451	chr2:28139451:C:G	8.10234e-10	-1.22525	-0.279326
28139685	chr2:28139685:G:A	8.90211e-10	-1.03663	-0.373805
28139872	chr2:28139872:G:T	1.70136e-10	-1.77949	-1.28581
28139987	chr2:28139987:AAC:A	2.34096e-09	-1.977e-10	-0.443575
28140273	chr2:28140273:A:G	1.48532e-09	-1.977e-10	-0.89851
28140657	chr2:28140657:A:G	1.4791e-09	0.332747	-1.23546
28140718	chr2:28140718:A:G	2.21905e-09	-1.977e-10	-0.497061
28140730	chr2:28140730:A:T	5.97408e-10	-0.965519	-0.843775
28140760	chr2:28140760:G:A	6.05477e-10	-1.79588	-3.0562e-10
28140771	chr2:28140771:A:T	1.56151e-09	-1.977e-10	-0.848484
28140789	chr2:28140789:G:A	2.3472e-09	-1.977e-10	-0.440915
28140874	chr2:28140874:G:A	1.08831e-08	1.09307	-3.0562e-10
28141405	chr2:28141405:T:C	3.59294e-09	1.26102	-1.27619
28141416	chr2:28141416:C:T	1.44426e-08	1.14322	0.23282
28141559	chr2:28141559:C:T	1.43258e-09	0.284321	-1.21898
28141616	chr2:28141616:G:A	1.52542e-09	-1.977e-10	-0.871867
28142224	chr2:28142224:G:A	1.09096e-09	-1.20708	-3.0562e-10
28142315	chr2:28142315:A:G	1.01531e-09	-1.977e-10	-1.27895
28143047	chr2:28143047:G:A	1.16555e-09	-1.13404	-0.00690315
28143200	chr2:28143200:T:C	1.23479e-09	-1.977e-10	-1.08323
28143317	chr2:28143317:GA:G	2.98734e-09	-1.977e-10	-0.199755
28144055	chr2:28144055:C:T	5.79329e-10	-1.84002	-3.0562e-10
28144382	chr2:28144382:G:A	1.4822e-08	1.07484	0.327136
28144478	chr2:28144478:A:G	3.11156e-09	-1.977e-10	-0.159015
28144665	chr2:28144665:C:T	1.73246e-10	-1.79568	-1.2515
28144752	chr2:28144752:T:C	1.23389e-08	-1.977e-10	1.21861
28145054	chr2:28145054:A:G	1.82613e-09	-1.977e-10	-0.69194
28145408	chr2:28145408:G:A	6.70531e-10	-1.21002	-0.4838
28145642	chr2:28145642:T:C	6.21294e-09	1.02547	-0.492976
28146062	chr2:28146062:G:A	1.03836e-09	-1.2565	-3.0562e-10
28146367	chr2:28146367:AT:A	1.28258e-09	-1.977e-10	-1.04526
28146569	chr2:28146569:C:T	1.42338e-09	-1.28962	0.348519
28146892	chr2:28146892:C:T	3.84307e-10	-1.47797	-0.772482
28147114	chr2:28147114:T:C	2.002e-09	-0.169491	-0.4305
28147345	chr2:28147345:A:G	1.02646e-09	-1.977e-10	-1.26802
28147517	chr2:28147517:A:G	3.12641e-09	-0.363298	0.209046
28147622	chr2:28147622:C:T	2.33249e-09	-1.977e-10	-0.447202
28147664	chr2:28147664:G:A	1.16885e-09	-1.977e-10	-1.13812
28147816	chr2:28147816:G:A	1.82646e-09	-0.449311	-0.242448
28148327	chr2:28148327:T:C	1.72447e-10	-1.77171	-1.28009
28148412	chr2:28148412:A:G	1.02133e-09	-1.977e-10	-1.27303
28148478	chr2:28148478:G:A	6.07433e-10	-1.79265	-3.0562e-10
28148608	chr2:28148608:A:G	3.03715e-09	-0.461694	0.278475
28149380	chr2:28149380:G:A	1.02408e-09	-1.27034	-3.0562e-10
28149497	chr2:28149497:G:A	2.32206e-09	-1.977e-10	-0.451686
28150033	chr2:28150033:C:T	3.52061e-10	-1.49418	-0.843915
28150109	chr2:28150109:T:C	1.05999e-09	-1.977e-10	-1.23588
28150580	chr2:28150580:A:T	4.57872e-09	-1.977e-10	0.22728
28150685	chr2:28150685:A:G	7.24449e-09	1.29576	-0.609656
28150711	chr2:28150711:A:G	2.55657e-09	-0.355473	-3.0562e-10
28150886	chr2:28150886:A:C	3.12262e-09	-0.78378	0.628316
28150951	chr2:28150951:A:T	3.65055e-09	-0.415015	0.415753
28151287	chr2:28151287:A:G	6.15491e-10	-1.77947	-3.0562e-10
28151552	chr2:28151552:G:A	1.03881e-09	-1.25606	-3.0562e-10
28151894	chr2:28151894:A:G	1.17729e-09	-1.977e-10	-1.13093
28151903	chr2:28151903:C:T	1.33137e-09	-1.977e-10	-1.00793
28151904	chr2:28151904:A:C	1.0909e-08	-1.977e-10	1.09545
28152322	chr2:28152322:A:G	1.07309e-09	-1.977e-10	-1.2236
28153133	chr2:28153133:C:A	2.74927e-10	-1.84301	-0.742382
28153342	chr2:28153342:T:G	8.74583e-10	-1.25264	-0.175506
28153662	chr2:28153662:A:C	1.77468e-09	-0.276439	-0.444082
28153805	chr2:28153805:C:T	1.05092e-09	-1.977e-10	-1.24447
28153981	chr2:28153981:A:C	1.5372e-09	-1.977e-10	-0.864176
28154715	chr2:28154715:A:G	1.11555e-08	-1.977e-10	1.11779
28155677	chr2:28155677:A:G	1.05827e-09	-1.977e-10	-1.2375
28155692	chr2:28155692:T:C	5.64571e-10	-1.11598	-0.749851
28155815	chr2:28155815:T:C	1.46246e-08	1.09717	0.291399
28156424	chr2:28156424:A:G	1.91912e-09	-1.977e-10	-0.642271
28156463	chr2:28156463:A:T	1.08939e-09	-1.20852	-3.0562e-10
28156576	chr2:28156576:A:G	5.33801e-10	-1.29795	-0.623922
28156789	chr2:28156789:G:A	1.78806e-09	-0.144425	-0.568582
28157109	chr2:28157109:A:C	3.22801e-10	-1.29652	-1.12834
28157125	chr2:28157125:T:G	1.01563e-09	-1.27863	-3.0562e-10
28157428	chr2:28157428:A:G	4.16709e-09	1.23692	-1.10384
28158020	chr2:28158020:G:C	1.52542e-09	-1.977e-10	-0.871867
28158607	chr2:28158607:C:T	1.04486e-09	-1.977e-10	-1.25026
28158905	chr2:28158905:G:A	8.10145e-10	-1.32266	-0.182018
28158966	chr2:28158966:A:G	4.83897e-10	-1.52278	-0.497246
28158988	chr2:28158988:T:A	4.46353e-09	-1.977e-10	0.201802
28160261	chr2:28160261:A:T	1.67961e-10	-1.78904	-1.28913
28160820	chr2:28160820:T:G	5.64175e-10	-1.29236	-0.574165
28160870	chr2:28160870:T:G	8.50735e-10	-1.45579	-3.0562e-10
28160881	chr2:28160881:A:G	1.17892e-08	-1.977e-10	1.17304
28160924	chr2:28160924:G:C	1.16154e-09	-1.977e-10	-1.14439
28160974	chr2:28160974:G:A	8.49242e-10	-1.55411	0.0965574
28161006	chr2:28161006:G:A	8.71962e-10	-1.28661	-0.144541
28161105	chr2:28161105:A:G	8.71065e-10	-1.26308	-0.169099
28161404	chr2:28161404:G:A	6.16702e-10	-1.77751	-3.0562e-10
28161509	chr2:28161509:A:G	1.0652e-09	-1.977e-10	-1.23098
28161913	chr2:28161913:T:C	1.63665e-10	-1.84477	-1.2593
28162150	chr2:28162150:A:G	1.73075e-09	-0.298873	-0.446712
28162280	chr2:28162280:G:A	4.28734e-10	-1.30505	-0.836004
28162282	chr2:28162282:A:T	1.0586e-08	-1.977e-10	1.06539
28162577	chr2:28162577:C:T	1.10158e-09	-1.977e-10	-1.19739
28162936	chr2:28162936:C:T	3.53179e-09	0.0705083	-0.102842
28163278	chr2:28163278:C:T	7.39251e-10	-1.59626	-3.0562e-10
28163839	chr2:28163839:T:TGAGGCC	2.19449e-09	-1.977e-10	-0.50819
28163971	chr2:28163971:A:C	1.07504e-09	-1.977e-10	-1.22178
28164171	chr2:28164171:G:A	1.19679e-09	-1.977e-10	-1.11449
28164221	chr2:28164221:A:G	2.36254e-09	-1.977e-10	-0.4344
28164472	chr2:28164472:C:T	7.4903e-10	-0.584673	-0.998442
28164989	chr2:28164989:T:C	8.38054e-10	-1.47081	-3.0562e-10
28165114	chr2:28165114:G:A	1.65173e-09	-1.977e-10	-0.792314
28165191	chr2:28165191:A:G	1.42601e-09	-0.939255	-3.0562e-10
28165620	chr2:28165620:C:T	9.64345e-10	-0.554446	-0.775999
28166917	chr2:28166917:C:T	8.75235e-10	-0.630432	-0.796969
28166979	chr2:28166979:A:C	9.24131e-10	-1.61664	0.2436
28167970	chr2:28167970:A:G	4.35927e-09	0.178166	-3.0562e-10
28168159	chr2:28168159:C:T	1.1977e-09	-1.977e-10	-1.11374
28168964	chr2:28168964:G:C	7.68078e-09	-1.977e-10	0.744583
28169595	chr2:28169595:A:G	8.31701e-09	2.08301	-1.25885
28169643	chr2:28169643:C:T	1.57544e-09	-0.236395	-0.60321
28169927	chr2:28169927:T:C	6.57596e-10	-0.864696	-0.848607
28170344	chr2:28170344:T:C	1.34725e-09	-1.977e-10	-0.996076
28170462	chr2:28170462:A:G	1.44118e-09	-1.977e-10	-0.928677
28170675	chr2:28170675:G:A	6.38027e-10	-1.74351	-3.0562e-10
28171072	chr2:28171072:G:A	2.80339e-09	-1.977e-10	-0.26331
28171320	chr2:28171320:T:A	6.39768e-09	-1.977e-10	0.561797
28171426	chr2:28171426:T:C	5.40902e-10	-0.721801	-1.18685
28171593	chr2:28171593:T:C	1.00232e-09	-1.33849	0.0466682
28172016	chr2:28172016:A:G	6.98078e-09	-1.977e-10	0.649022
28172221	chr2:28172221:A:G	8.73254e-10	-1.42967	-3.0562e-10
28172334	chr2:28172334:G:A	8.44664e-10	-1.46296	-3.0562e-10
28172778	chr2:28172778:C:T	9.1157e-10	-1.38673	-3.0562e-10
28173135	chr2:28173135:T:C	8.52591e-10	-1.45361	-3.0562e-10
28173438	chr2:28173438:G:A	1.02231e-09	-1.977e-10	-1.27207
28173488	chr2:28173488:C:T	6.72468e-10	-1.69094	-3.0562e-10
28173532	chr2:28173532:AC:A	2.69252e-09	-1.977e-10	-0.303662
28173616	chr2:28173616:G:A	2.73608e-08	1.11455	0.900419
28173655	chr2:28173655:C:G	6.94469e-10	-1.65875	-3.0562e-10
28174393	chr2:28174393:G:A	1.54549e-09	-1.977e-10	-0.858799
28174581	chr2:28174581:GA:G	3.6696e-10	-1.63173	-0.664914
28174824	chr2:28174824:C:T	9.03481e-10	-1.39564	-3.0562e-10
28175297	chr2:28175297:A:C	1.38302e-09	-1.977e-10	-0.96987
28175457	chr2:28175457:G:A	5.49422e-09	0.622684	-0.213126
28175528	chr2:28175528:A:G	4.20794e-10	-0.877802	-1.28195
28175897	chr2:28175897:C:A	1.86667e-09	-1.977e-10	-0.669983
28176054	chr2:28176054:A:G	4.44614e-10	-0.821529	-1.28316
28176343	chr2:28176343:G:A	4.22789e-10	-1.63026	-0.524759
28177113	chr2:28177113:C:A	2.46339e-09	-1.977e-10	-0.3926
28177227	chr2:28177227:C:T	1.02713e-09	-1.977e-10	-1.26737
28177332	chr2:28177332:A:T	1.17138e-09	-1.977e-10	-1.13596
28177439	chr2:28177439:TCTATCATCATGAAAACACCCAAAAGTATAAAACTCACTGGTAAAGCAAACACACAAATGAGGAA:T	1.68431e-09	-1.977e-10	-0.772784
28177621	chr2:28177621:A:G	1.06075e-09	-1.23516	-3.0562e-10
28177977	chr2:28177977:TGGA:T	1.49723e-09	-1.977e-10	-0.890523
28178439	chr2:28178439:A:G	4.38201e-09	0.199725	-0.0163551
28178818	chr2:28178818:T:C	9.48579e-10	-1.34693	-3.0562e-10
28179078	chr2:28179078:ACTT:A	4.24586e-09	0.151807	-3.0562e-10
28179091	chr2:28179091:C:T	2.21424e-09	-1.977e-10	-0.499229
28179228	chr2:28179228:T:C	6.64197e-09	-1.977e-10	0.59927
28179431	chr2:28179431:G:A	6.98694e-09	-1.977e-10	0.649904
28179530	chr2:28179530:G:A	9.43091e-10	-1.35273	-3.0562e-10
28179838	chr2:28179838:G:A	7.02607e-09	-1.977e-10	0.655489
28180117	chr2:28180117:C:G	1.01866e-09	-1.977e-10	-1.27565
28180307	chr2:28180307:A:G	9.26188e-10	-1.37082	-3.0562e-10
28180424	chr2:28180424:C:T	9.20934e-10	-1.53515	0.158644
28180524	chr2:28180524:G:A	7.76506e-09	-1.977e-10	0.755496
28180746	chr2:28180746:G:A	4.86558e-10	-1.1211	-0.893435
28180778	chr2:28180778:AT:A	3.61387e-09	-1.977e-10	-0.00935838
28180832	chr2:28180832:G:A	5.24681e-10	-1.04092	-0.898187
28180916	chr2:28180916:T:C	5.33499e-10	-1.08229	-0.840149
28181792	chr2:28181792:T:A	1.34245e-09	-0.99964	-3.0562e-10
28181795	chr2:28181795:A:T	4.62954e-10	-1.39927	-0.664997
28181982	chr2:28181982:A:G	1.59545e-09	-1.977e-10	-0.826983
28182278	chr2:28182278:T:C	7.50064e-10	-0.397902	-1.18383
28182519	chr2:28182519:C:T	1.26189e-09	-0.447332	-0.614193
28182789	chr2:28182789:A:C	9.30643e-10	-1.36602	-3.0562e-10
28184092	chr2:28184092:G:A	1.0401e-09	-1.977e-10	-1.25482
28184625	chr2:28184625:A:G	1.0632e-09	-1.977e-10	-1.23286
28184672	chr2:28184672:G:A	2.08959e-09	-1.977e-10	-0.557171
28184901	chr2:28184901:T:C	1.03563e-09	-1.25913	-3.0562e-10
28184949	chr2:28184949:T:C	1.53849e-09	-1.977e-10	-0.863337
28185340	chr2:28185340:T:C	9.65813e-10	-1.32892	-3.0562e-10
28185429	chr2:28185429:C:T	1.30061e-09	-0.313903	-0.717405
28185503	chr2:28185503:A:G	1.21372e-09	-1.977e-10	-1.10045
28185605	chr2:28185605:G:T	6.83219e-08	2.93009	-3.0562e-10
28185795	chr2:28185795:T:C	8.02185e-10	-0.310816	-1.20374
28185962	chr2:28185962:A:T	6.57745e-09	-1.977e-10	0.589508
28186607	chr2:28186607:G:A	2.44764e-09	-1.977e-10	-0.399016
28186625	chr2:28186625:G:C	1.01142e-09	-1.977e-10	-1.28279
28187195	chr2:28187195:A:G	4.95824e-10	-0.819366	-1.17631
28187322	chr2:28187322:T:C	1.39259e-09	-1.977e-10	-0.96297
28188035	chr2:28188035:C:T	2.09968e-09	-1.977e-10	-0.552355
28188088	chr2:28188088:A:C	1.10495e-08	0.655846	0.452402
28188155	chr2:28188155:G:A	3.12007e-09	0.0338671	-0.190151
28188288	chr2:28188288:G:A	4.92001e-09	0.628701	-0.329528
28188582	chr2:28188582:T:C	1.02343e-09	-1.977e-10	-1.27098
28188604	chr2:28188604:C:T	9.42214e-10	-1.35366	-3.0562e-10
28188773	chr2:28188773:G:T	1.5155e-09	-1.977e-10	-0.87839
28188971	chr2:28188971:C:T	1.58053e-09	-0.213644	-0.622737
28188990	chr2:28188990:C:T	1.49974e-09	-1.977e-10	-0.888848
28189034	chr2:28189034:C:T	1.47598e-09	-0.287792	-0.617023
28189167	chr2:28189167:C:T	9.81333e-10	-1.56291	0.249931
28189182	chr2:28189182:A:G	6.19218e-10	-1.77344	-3.0562e-10
28189565	chr2:28189565:T:G	5.70554e-09	-1.977e-10	0.447299
28189632	chr2:28189632:C:T	9.73996e-10	-1.32049	-3.0562e-10
28189691	chr2:28189691:A:G	5.45851e-10	-0.677823	-1.22173
28189785	chr2:28189785:C:A	9.75406e-10	-1.31904	-3.0562e-10
28191100	chr2:28191100:T:G	9.47817e-10	-1.34773	-3.0562e-10
28191435	chr2:28191435:C:A	7.52558e-09	1.91254	-1.18837
28191721	chr2:28191721:T:C	1.06017e-09	-1.977e-10	-1.23571
28191886	chr2:28191886:A:G	9.76951e-10	-1.31746	-3.0562e-10
28192058	chr2:28192058:A:G	1.41947e-09	-1.977e-10	-0.943855
28192403	chr2:28192403:A:T	4.16012e-09	-1.977e-10	0.131405
28192615	chr2:28192615:G:A	1.03681e-09	-1.977e-10	-1.25799
28192731	chr2:28192731:C:T	9.83454e-10	-1.31082	-3.0562e-10
28193379	chr2:28193379:G:A	9.71593e-10	-1.60111	0.278149
28193614	chr2:28193614:A:G	9.38738e-10	-1.35736	-3.0562e-10
28194017	chr2:28194017:G:T	1.00155e-08	1.9876	-0.977608
28194362	chr2:28194362:G:C	1.08345e-09	-1.977e-10	-1.21399
28194613	chr2:28194613:T:C	8.03919e-09	-1.977e-10	0.79019
28194637	chr2:28194637:G:A	1.70604e-08	-1.977e-10	1.54262
28194931	chr2:28194931:C:T	8.63153e-10	-0.237804	-1.2035
28195102	chr2:28195102:A:G	1.34938e-09	-1.977e-10	-0.994494
28195164	chr2:28195164:T:C	1.41819e-08	0.621722	0.736107
28195322	chr2:28195322:G:A	1.98502e-08	0.946445	0.747629
28196094	chr2:28196094:G:A	1.03704e-09	-1.57923	0.321461
28196247	chr2:28196247:A:G	1.37398e-09	-0.368598	-0.607828
28196306	chr2:28196306:A:G	2.61011e-09	-1.977e-10	-0.334748
28196314	chr2:28196314:A:G	2.28225e-09	-1.977e-10	-0.468978
28197259	chr2:28197259:A:T	5.80232e-10	-1.83847	-3.0562e-10
28197595	chr2:28197595:T:C	6.0972e-10	-1.78889	-3.0562e-10
28198250	chr2:28198250:G:A	1.05249e-09	-1.977e-10	-1.24298
28198418	chr2:28198418:A:G	2.2272e-09	-1.977e-10	-0.493393
28198594	chr2:28198594:G:A	8.45747e-09	2.06599	-1.22508
28198606	chr2:28198606:T:C	4.93485e-10	-0.710396	-1.29001
28198785	chr2:28198785:T:C	1.79104e-09	-1.977e-10	-0.71134
28198926	chr2:28198926:G:A	1.38068e-09	0.18824	-1.1598
28198959	chr2:28198959:T:C	1.0477e-09	-1.977e-10	-1.24754
28199122	chr2:28199122:T:C	3.19422e-09	-1.8377	1.70491
28199189	chr2:28199189:G:A	1.63827e-09	-1.977e-10	-0.800499
28199191	chr2:28199191:T:C	3.38013e-09	-1.977e-10	-0.076224
28199700	chr2:28199700:C:G	1.25029e-09	-1.977e-10	-1.07076
28199763	chr2:28199763:T:C	8.57469e-10	-1.44791	-3.0562e-10
28199981	chr2:28199981:G:A	1.00481e-09	-1.977e-10	-1.28934
28200169	chr2:28200169:A:G	1.11579e-09	-1.977e-10	-1.18458
28200202	chr2:28200202:T:G	1.14926e-09	-1.977e-10	-1.15502
28200222	chr2:28200222:C:T	1.12483e-09	-1.977e-10	-1.1765
28200511	chr2:28200511:A:G	8.6077e-10	-1.44407	-3.0562e-10
28200571	chr2:28200571:G:A	4.88372e-09	-1.977e-10	0.291769
28200946	chr2:28200946:T:C	3.89288e-09	-1.977e-10	0.0650096
28201055	chr2:28201055:G:A	1.26148e-09	-0.954742	-0.107114
28201066	chr2:28201066:C:T	3.76226e-09	-1.977e-10	0.030881
28201078	chr2:28201078:G:A	2.48827e-10	-1.55958	-1.12556
28201159	chr2:28201159:AGT:A	1.60789e-09	-1.977e-10	-0.819218
28201599	chr2:28201599:TA:T	3.04595e-09	-0.180325	-3.0562e-10
28201809	chr2:28201809:A:G	1.1836e-07	3.47959	-3.0562e-10
28201948	chr2:28201948:G:A	1.01548e-09	-1.977e-10	-1.27877
28202339	chr2:28202339:C:T	3.1921e-09	-1.977e-10	-0.13346
28202500	chr2:28202500:A:G	8.63253e-10	-1.44119	-3.0562e-10
28202606	chr2:28202606:C:T	1.15194e-09	-1.977e-10	-1.15269
28202643	chr2:28202643:T:G	1.04214e-09	-1.977e-10	-1.25286
28203544	chr2:28203544:C:CT	8.88687e-10	-1.41215	-3.0562e-10
28203693	chr2:28203693:T:C	5.15257e-08	-1.977e-10	2.64794
28203922	chr2:28203922:G:A	2.27426e-10	-1.61904	-1.15603
28204132	chr2:28204132:A:G	5.57314e-09	-1.24451	1.66833
28204385	chr2:28204385:A:G	1.02941e-09	-1.977e-10	-1.26516
28204674	chr2:28204674:T:C	1.21624e-09	-1.977e-10	-1.09837
28205181	chr2:28205181:T:A	1.0495e-09	-1.977e-10	-1.24582
28205434	chr2:28205434:TAGAGGTCAC:T	1.09546e-08	1.28107	-0.181446
28205863	chr2:28205863:G:A	3.17408e-09	-1.977e-10	-0.139122
28205922	chr2:28205922:G:A	1.0039e-09	-1.977e-10	-1.29025
28206198	chr2:28206198:A:G	1.53099e-09	-1.977e-10	-0.868221
28206261	chr2:28206261:G:A	5.80253e-10	-1.83843	-3.0562e-10
28206371	chr2:28206371:G:A	3.01311e-09	-1.977e-10	-0.191166
28206540	chr2:28206540:A:G	2.10404e-09	-1.977e-10	-0.550277
28206729	chr2:28206729:C:T	1.11573e-09	-1.977e-10	-1.18463
28206814	chr2:28206814:T:C	1.493e-09	-1.977e-10	-0.893354
28206927	chr2:28206927:A:G	5.57045e-09	-1.23041	1.65375
28207486	chr2:28207486:A:G	1.0061e-09	-1.977e-10	-1.28805
28207664	chr2:28207664:T:C	4.62466e-09	-1.977e-10	0.237263
28207924	chr2:28207924:G:T	1.14913e-09	-0.872482	-0.282647
28208023	chr2:28208023:T:C	4.02503e-09	-1.977e-10	0.0983949
28208170	chr2:28208170:T:C	2.07163e-08	-0.576776	2.31356
28208592	chr2:28208592:T:C	1.00469e-09	-1.977e-10	-1.28946
28208606	chr2:28208606:C:T	3.14155e-09	-1.977e-10	-0.149424
28209074	chr2:28209074:A:T	2.0133e-09	-1.977e-10	-0.594365
28209313	chr2:28209313:T:C	1.39541e-09	-1.977e-10	-0.960948
28209370	chr2:28209370:A:G	2.91733e-10	-1.63064	-0.895409
28209459	chr2:28209459:GA:G	1.14611e-08	-1.05261	2.19744
28209478	chr2:28209478:G:C	3.0152e-09	-1.977e-10	-0.190471
28209668	chr2:28209668:A:G	1.9779e-09	-1.977e-10	-0.612103
28209926	chr2:28209926:T:C	2.18716e-10	-1.52427	-1.28985
28210313	chr2:28210313:G:A	8.1815e-10	-1.49485	-3.0562e-10
28210658	chr2:28210658:G:A	1.51972e-09	-1.977e-10	-0.875613
28211309	chr2:28211309:A:G	8.46111e-10	-0.724488	-0.736755
28211456	chr2:28211456:C:T	1.90006e-10	-1.75376	-1.20108
28211527	chr2:28211527:A:G	4.85379e-10	-1.44265	-0.574312
28211610	chr2:28211610:A:G	2.46304e-10	-1.70271	-0.992619
28211612	chr2:28211612:C:T	1.13982e-09	-1.10458	-0.0586946
28211804	chr2:28211804:A:T	1.00447e-08	-1.977e-10	1.01291
28211823	chr2:28211823:A:G	3.6534e-09	-1.977e-10	0.00151856
28212302	chr2:28212302:G:A	1.037e-09	-1.977e-10	-1.25781
28212397	chr2:28212397:T:C	2.17107e-10	-1.8098	-1.0117
28213011	chr2:28213011:C:A	1.24821e-09	-1.10098	0.0285494
28213152	chr2:28213152:A:C	1.0114e-09	-1.977e-10	-1.2828
28213303	chr2:28213303:C:G	1.43202e-09	-1.04957	0.114518
28213370	chr2:28213370:C:T	8.3867e-10	-1.47008	-3.0562e-10
28214544	chr2:28214544:G:A	1.00433e-09	-1.977e-10	-1.28982
28214757	chr2:28214757:C:T	3.05006e-09	-1.977e-10	-0.178976
28215018	chr2:28215018:A:G	1.15529e-09	-1.977e-10	-1.14979
28215192	chr2:28215192:A:G	1.00601e-09	-1.977e-10	-1.28815
28215664	chr2:28215664:AT:A	1.08583e-09	-1.977e-10	-1.21179
28215978	chr2:28215978:A:G	1.03333e-09	-1.977e-10	-1.26135
28216035	chr2:28216035:T:C	2.41807e-10	-1.5402	-1.17356
28216179	chr2:28216179:A:G	7.48373e-10	-1.58399	-3.0562e-10
28216917	chr2:28216917:A:G	2.57952e-10	-1.60972	-1.0394
28216937	chr2:28216937:C:A	8.63856e-10	-0.539168	-0.90132
28216978	chr2:28216978:A:G	5.77047e-10	-1.84397	-3.0562e-10
28217078	chr2:28217078:A:G	2.70693e-10	-1.59365	-1.00726
28217159	chr2:28217159:CT:C	2.6429e-10	-1.62541	-0.999437
28218025	chr2:28218025:T:C	7.1127e-10	-0.814675	-0.820166
28218200	chr2:28218200:A:G	6.27716e-09	-1.11648	1.65926
28218645	chr2:28218645:G:A	2.03697e-10	-1.66684	-1.21842
28218692	chr2:28218692:T:A	2.63896e-10	-1.49106	-1.13528
28218963	chr2:28218963:C:T	3.48077e-09	-1.977e-10	-0.0468853
28219329	chr2:28219329:A:G	2.04024e-09	-1.05226	0.471186
28219359	chr2:28219359:CTCT:C	3.09579e-09	-1.977e-10	-0.164096
28219399	chr2:28219399:T:C	1.71203e-09	-1.977e-10	-0.756459
28219439	chr2:28219439:A:G	2.64665e-09	-1.977e-10	-0.320843
28219555	chr2:28219555:A:C	3.01931e-09	-1.977e-10	-0.18911
28219679	chr2:28219679:A:G	1.1499e-09	-1.977e-10	-1.15447
28219968	chr2:28219968:C:T	1.21577e-09	-1.977e-10	-1.09876
28220013	chr2:28220013:C:T	1.17497e-09	-1.977e-10	-1.13289
28220051	chr2:28220051:TTTC:T	1.07853e-09	-1.977e-10	-1.21854
28220183	chr2:28220183:C:T	8.09161e-07	6.1464	-0.744545
28220206	chr2:28220206:G:A	1.14815e-09	-1.977e-10	-1.15599
28220592	chr2:28220592:G:A	1.01524e-09	-1.977e-10	-1.27901
28220820	chr2:28220820:G:A	7.00617e-09	0.768978	-0.116325
28221251	chr2:28221251:A:G	1.13895e-09	-0.22808	-0.935952
28221274	chr2:28221274:G:A	1.25283e-09	-1.977e-10	-1.06874
28221562	chr2:28221562:T:A	7.62082e-10	-0.743868	-0.821972
28221812	chr2:28221812:C:T	4.26422e-08	-1.977e-10	2.45871
28221845	chr2:28221845:G:A	5.76589e-10	-1.84476	-3.0562e-10
28221994	chr2:28221994:G:A	3.95069e-08	-1.977e-10	2.38234
28222021	chr2:28222021:G:A	3.95069e-08	-1.977e-10	2.38234
28222025	chr2:28222025:T:C	3.93391e-08	-1.977e-10	2.37808
28222297	chr2:28222297:A:G	3.86471e-08	-1.977e-10	2.36033
28222435	chr2:28222435:C:T	1.01896e-09	-1.27536	-3.0562e-10
28222474	chr2:28222474:A:G	1.58504e-09	-0.833532	-3.0562e-10
28222751	chr2:28222751:C:A	1.00395e-09	-1.977e-10	-1.2902
28222856	chr2:28222856:C:G	1.00403e-09	-1.977e-10	-1.29012
28222986	chr2:28222986:A:G	1.3985e-07	4.42386	-0.77743
28223896	chr2:28223896:A:G	1.78989e-09	-0.177053	-0.53493
28223983	chr2:28223983:G:T	3.47256e-09	-0.049247	-3.0562e-10
28224485	chr2:28224485:T:C	1.00391e-09	-1.977e-10	-1.29024
28224529	chr2:28224529:C:T	1.09707e-09	-1.977e-10	-1.2015
28224549	chr2:28224549:T:G	2.87315e-08	-1.977e-10	2.06385
28224598	chr2:28224598:C:T	1.30096e-09	-1.977e-10	-1.03104
28224609	chr2:28224609:A:G	1.27838e-09	-1.977e-10	-1.04854
28224641	chr2:28224641:C:A	1.39575e-09	-1.977e-10	-0.96071
28225147	chr2:28225147:G:A	7.89058e-10	-0.742768	-0.788286
28225245	chr2:28225245:G:A	1.00566e-09	-1.977e-10	-1.28849
28225341	chr2:28225341:G:C	2.63775e-09	-1.977e-10	-0.324213
28225347	chr2:28225347:G:A	6.43636e-10	-0.628054	-1.10671
28225415	chr2:28225415:G:T	3.55401e-09	1.26233	-1.28839
28225967	chr2:28225967:G:A	1.36051e-09	-1.977e-10	-0.98628
28226210	chr2:28226210:A:G	1.27881e-09	-1.977e-10	-1.04821
28226316	chr2:28226316:G:C	7.73083e-10	-0.728906	-0.822602
28226554	chr2:28226554:G:A	4.55661e-10	-0.86743	-1.21271
28227089	chr2:28227089:G:C	2.75332e-09	-1.977e-10	-0.281333
28227209	chr2:28227209:C:T	1.00452e-09	-1.977e-10	-1.28962
28227288	chr2:28227288:C:T	8.30037e-10	-1.48042	-3.0562e-10
28227345	chr2:28227345:G:A	1.30981e-09	-1.977e-10	-1.02426
28227533	chr2:28227533:A:G	1.00573e-09	-1.977e-10	-1.28842
28227722	chr2:28227722:TC:T	1.31637e-09	-1.977e-10	-1.01926
28227860	chr2:28227860:C:G	5.97391e-08	-1.977e-10	2.79585
28228115	chr2:28228115:T:C	1.00443e-09	-1.977e-10	-1.28972
28228691	chr2:28228691:C:T	5.97391e-08	-1.977e-10	2.79585
28229324	chr2:28229324:G:A	3.37725e-09	-1.977e-10	-0.0770763
28229411	chr2:28229411:A:G	1.00734e-09	-1.977e-10	-1.28682
28229823	chr2:28229823:G:C	1.27588e-09	-1.977e-10	-1.0505
28230091	chr2:28230091:A:C	8.80789e-10	-0.732473	-0.688603
28230339	chr2:28230339:G:A	3.65481e-09	-1.977e-10	0.0019042
28230468	chr2:28230468:C:T	7.64202e-10	-0.565125	-0.997937
28230588	chr2:28230588:T:G	8.76138e-10	-0.319582	-1.10679
28230848	chr2:28230848:G:A	9.83908e-10	-0.19105	-1.11931
28230879	chr2:28230879:G:A	1.38359e-09	-1.977e-10	-0.969456
28231143	chr2:28231143:G:A	1.30001e-09	-1.977e-10	-1.03177
28231372	chr2:28231372:G:A	1.379e-09	-1.977e-10	-0.972782
28231614	chr2:28231614:G:A	1.38093e-09	-1.977e-10	-0.971382
28232469	chr2:28232469:C:T	5.79556e-10	-0.881509	-0.958123
28232900	chr2:28232900:A:G	1.3719e-09	-1.977e-10	-0.97794
28233478	chr2:28233478:CA:C	9.32369e-10	-1.36417	-3.0562e-10
28233708	chr2:28233708:G:A	1.58767e-09	-1.977e-10	-0.831873
28234136	chr2:28234136:G:A	6.44257e-10	-1.7338	-3.0562e-10
28234220	chr2:28234220:G:A	1.40028e-09	-1.977e-10	-0.957463
28234512	chr2:28234512:T:A	1.20247e-09	-1.977e-10	-1.10976
28234519	chr2:28234519:T:A	1.46438e-08	1.38988	-3.0562e-10
28234631	chr2:28234631:C:A	3.0839e-09	-1.977e-10	-0.167943
28234909	chr2:28234909:A:G	1.12733e-09	-1.977e-10	-1.17429
28235080	chr2:28235080:T:C	1.55098e-09	-1.977e-10	-0.855253
28235239	chr2:28235239:G:A	7.5664e-09	-1.977e-10	0.729578
28235578	chr2:28235578:G:A	1.28153e-09	-1.977e-10	-1.04608
28235719	chr2:28235719:C:T	1.81655e-09	-1.977e-10	-0.6972
28235756	chr2:28235756:A:G	1.26082e-09	-1.977e-10	-1.06238
28235824	chr2:28235824:T:G	9.27322e-10	-0.690424	-0.679169
28235826	chr2:28235826:T:G	6.91801e-08	-1.977e-10	2.94258
28235875	chr2:28235875:G:A	1.01648e-09	-1.977e-10	-1.2778
28235960	chr2:28235960:A:G	1.20944e-09	-1.977e-10	-1.10398
28236062	chr2:28236062:TATAA:T	1.02349e-09	-1.977e-10	-1.27092
28236066	chr2:28236066:A:G	6.65117e-08	-1.977e-10	2.90324
28236274	chr2:28236274:C:T	1.25928e-09	-1.977e-10	-1.06359
28236462	chr2:28236462:C:T	6.71072e-08	-1.977e-10	2.91215
28236519	chr2:28236519:A:G	7.75363e-10	-1.54856	-3.0562e-10
28236794	chr2:28236794:G:C	1.33652e-09	-0.307864	-0.696205
28236901	chr2:28236901:A:G	1.24102e-09	-1.977e-10	-1.0782
28237114	chr2:28237114:A:G	5.92886e-08	-1.977e-10	2.78828
28237399	chr2:28237399:G:A	3.4242e-09	-1.977e-10	-0.0632705
28237506	chr2:28237506:T:G	1.06536e-09	-1.977e-10	-1.23083
28237524	chr2:28237524:GTCTTA:G	1.3707e-09	-1.977e-10	-0.978815
28237644	chr2:28237644:T:C	1.37377e-09	-1.977e-10	-0.976581
28237707	chr2:28237707:C:T	1.17527e-09	-1.977e-10	-1.13264
28237999	chr2:28237999:G:A	2.25993e-10	-1.74444	-1.03695
28238118	chr2:28238118:G:A	1.71265e-09	-0.401192	-0.354905
28238763	chr2:28238763:T:A	1.46739e-08	-1.977e-10	1.39193
28238939	chr2:28238939:A:G	1.26e-09	-1.977e-10	-1.06303
28239146	chr2:28239146:ATC:A	6.08064e-08	-1.977e-10	2.81356
28239268	chr2:28239268:G:A	4.13438e-09	-1.141	1.2662
28239481	chr2:28239481:G:A	3.9149e-09	-1.11711	1.18776
28239861	chr2:28239861:C:A	6.0684e-08	-1.977e-10	2.81154
28240122	chr2:28240122:T:A	1.48097e-08	-1.977e-10	1.40114
28240746	chr2:28240746:T:C	1.16568e-09	-1.977e-10	-1.14084
28240895	chr2:28240895:C:A	1.66388e-09	-0.298512	-0.486476
28240932	chr2:28240932:A:G	3.12341e-09	-1.977e-10	-0.155213
28241066	chr2:28241066:A:C	1.09612e-09	-1.977e-10	-1.20236
28241107	chr2:28241107:C:G	1.09654e-09	-0.381772	-0.820203
28241331	chr2:28241331:C:T	1.17338e-09	-1.13425	-3.0562e-10
28241423	chr2:28241423:C:T	7.92215e-10	-1.52706	-3.0562e-10
28241521	chr2:28241521:G:A	1.01594e-09	-1.977e-10	-1.27833
28241656	chr2:28241656:A:G	1.01668e-09	-1.977e-10	-1.2776
28242812	chr2:28242812:C:G	1.72119e-09	-1.977e-10	-0.751124
28243222	chr2:28243222:A:G	1.23836e-09	-1.977e-10	-1.08035
28243308	chr2:28243308:C:T	8.11692e-10	-0.663096	-0.839677
28243570	chr2:28243570:AG:A	5.99941e-08	-1.977e-10	2.80011
28243600	chr2:28243600:G:A	1.00555e-09	-1.977e-10	-1.28861
28243611	chr2:28243611:G:T	4.34331e-09	-1.977e-10	0.174498
28243754	chr2:28243754:G:A	1.26823e-09	-1.977e-10	-1.05652
28243883	chr2:28243883:G:A	1.65023e-09	-0.498045	-0.29518
28244344	chr2:28244344:A:T	1.00446e-09	-1.977e-10	-1.28969
28244354	chr2:28244354:C:T	8.38897e-10	-1.46981	-3.0562e-10
28244420	chr2:28244420:A:ATGT	4.56601e-09	0.224502	-3.0562e-10
28244459	chr2:28244459:CTTAT:C	3.22174e-10	-1.789	-0.637804
28244571	chr2:28244571:GAT:G	5.98271e-10	-1.80785	-3.0562e-10
28245161	chr2:28245161:T:C	1.02844e-09	-1.2661	-3.0562e-10
28245187	chr2:28245187:C:T	1.09454e-09	-0.627895	-0.575907
28245230	chr2:28245230:A:G	6.88525e-10	-1.66734	-3.0562e-10
28245314	chr2:28245314:A:G	1.19807e-09	-1.977e-10	-1.11343
28245321	chr2:28245321:G:C	1.0451e-09	-0.668283	-0.581739
28245647	chr2:28245647:A:G	3.66895e-09	0.320111	-0.314344
28245652	chr2:28245652:G:A	3.95373e-09	0.399796	-0.319276
28245894	chr2:28245894:G:A	1.928e-09	-0.724378	0.0867222
28246186	chr2:28246186:C:T	8.76165e-10	-1.42634	-3.0562e-10
28246474	chr2:28246474:G:A	1.2156e-09	-1.977e-10	-1.0989
28246589	chr2:28246589:G:A	2.36854e-09	-0.502353	0.0704879
28247096	chr2:28247096:C:T	2.27349e-09	-0.670989	0.198167
28247109	chr2:28247109:A:G	1.20003e-09	-1.977e-10	-1.11179
28247249	chr2:28247249:C:T	2.77567e-09	-1.06736	0.794118
28247343	chr2:28247343:T:C	1.78467e-09	-0.762469	0.0475658
28247365	chr2:28247365:T:G	1.29921e-09	-0.922082	-0.110301
28247580	chr2:28247580:C:T	1.00639e-09	-1.977e-10	-1.28777
28248381	chr2:28248381:G:A	1.68289e-09	-0.935664	0.16204
28248383	chr2:28248383:A:G	2.62798e-10	-1.83398	-0.796526
28248671	chr2:28248671:A:G	1.57422e-09	-0.840379	-3.0562e-10
28248923	chr2:28248923:G:A	1.12298e-09	-1.977e-10	-1.17815
28248958	chr2:28248958:T:C	1.75974e-09	-0.721709	-0.00726055
28249024	chr2:28249024:C:T	4.48969e-09	-1.977e-10	0.207645
28249075	chr2:28249075:G:A	2.02783e-09	-0.657562	0.0703878
28249325	chr2:28249325:G:T	1.42788e-09	-1.977e-10	-0.937946
28249937	chr2:28249937:G:T	3.41776e-09	-0.468685	0.403532
28250216	chr2:28250216:G:T	1.49736e-09	-1.977e-10	-0.890432
28250595	chr2:28250595:G:T	5.97436e-10	-1.04227	-0.766978
28250630	chr2:28250630:C:T	1.22175e-09	-1.977e-10	-1.09385
28251086	chr2:28251086:T:C	1.41854e-09	-1.977e-10	-0.944514
28251456	chr2:28251456:G:A	1.22786e-09	-1.977e-10	-1.08887
28251556	chr2:28251556:G:A	2.57709e-10	-1.82038	-0.829684
28251628	chr2:28251628:T:A	1.04861e-09	-1.977e-10	-1.24668
28251699	chr2:28251699:T:A	1.2203e-09	-1.977e-10	-1.09504
28251725	chr2:28251725:C:T	1.208e-09	-1.977e-10	-1.10517
28251965	chr2:28251965:T:C	1.94279e-10	-1.79746	-1.13514
28252096	chr2:28252096:G:T	1.004e-09	-1.977e-10	-1.29015
28252353	chr2:28252353:A:G	6.55015e-10	-1.71724	-3.0562e-10
28252796	chr2:28252796:T:C	4.05251e-09	-1.977e-10	0.105199
28253368	chr2:28253368:C:T	4.51479e-09	-1.977e-10	0.213221
28253463	chr2:28253463:A:G	1.0039e-09	-1.977e-10	-1.29025
28253493	chr2:28253493:C:T	7.96144e-10	-1.52211	-3.0562e-10
28253500	chr2:28253500:A:T	3.73602e-09	-1.977e-10	0.0238834
28253528	chr2:28253528:C:T	1.19625e-09	-1.977e-10	-1.11495
28253624	chr2:28253624:G:A	2.22633e-09	-0.716695	0.222912
28253682	chr2:28253682:C:A	1.56675e-09	-0.770265	-0.0748732
28253696	chr2:28253696:G:A	4.70826e-10	-0.826922	-1.22048
28253761	chr2:28253761:G:A	2.74499e-09	-1.977e-10	-0.284363
28254252	chr2:28254252:C:T	2.20467e-09	-0.730192	0.226634
28254326	chr2:28254326:G:A	1.81487e-09	-0.698127	-3.0562e-10
28254428	chr2:28254428:C:T	2.44438e-10	-1.78956	-0.913369
28254906	chr2:28254906:A:T	3.14325e-10	-1.79876	-0.652702
28255071	chr2:28255071:T:C	3.46363e-09	-1.977e-10	-0.0518215
28255305	chr2:28255305:A:G	1.23713e-09	-1.977e-10	-1.08135
28255810	chr2:28255810:T:C	2.28606e-09	-1.977e-10	-0.467311
28255909	chr2:28255909:G:A	2.38691e-09	-0.605837	0.181696
28255957	chr2:28255957:C:T	2.60038e-09	-0.53324	0.194758
28256282	chr2:28256282:G:A	1.44752e-09	-1.10685	0.182557
28256287	chr2:28256287:A:G	1.00405e-09	-1.977e-10	-1.2901
28256294	chr2:28256294:C:A	1.31824e-09	-1.977e-10	-1.01784
28256502	chr2:28256502:C:T	1.01804e-09	-1.977e-10	-1.27626
28256605	chr2:28256605:A:G	2.33544e-09	-0.604222	0.158283
28256757	chr2:28256757:C:T	1.04372e-09	-1.25135	-3.0562e-10
28256840	chr2:28256840:G:A	6.83417e-09	-0.687871	1.31567
28256942	chr2:28256942:A:G	1.30446e-09	-1.977e-10	-1.02835
28257378	chr2:28257378:G:A	1.10934e-09	-1.977e-10	-1.19037
28257466	chr2:28257466:A:G	1.24918e-09	-0.90226	-0.169389
28257909	chr2:28257909:G:A	9.75115e-10	-0.690336	-0.629002
28258706	chr2:28258706:A:G	1.16853e-09	-0.871528	-0.266865
28258807	chr2:28258807:C:T	1.06892e-09	-1.977e-10	-1.22749
28259304	chr2:28259304:T:C	2.78017e-09	-1.977e-10	-0.271626
28259388	chr2:28259388:A:T	1.32501e-09	-1.977e-10	-1.01272
28259615	chr2:28259615:A:G	1.13489e-09	-1.977e-10	-1.1676
28259989	chr2:28259989:T:C	2.5822e-09	-1.977e-10	-0.345498
28260167	chr2:28260167:A:T	7.09082e-10	-0.936012	-0.70191
28260443	chr2:28260443:A:G	1.44268e-09	-1.977e-10	-0.927634
28260528	chr2:28260528:C:G	1.24052e-09	-1.977e-10	-1.07861
28260851	chr2:28260851:T:C	1.28043e-09	-1.08163	0.0346894
28260852	chr2:28260852:A:G	1.01225e-09	-1.977e-10	-1.28196
28260946	chr2:28260946:T:C	1.84878e-09	-0.861365	0.181754
28261293	chr2:28261293:G:T	3.09375e-09	-1.977e-10	-0.164756
28261350	chr2:28261350:G:A	1.05249e-09	-1.977e-10	-1.24298
28261351	chr2:28261351:G:A	1.30306e-09	-1.977e-10	-1.02942
28261408	chr2:28261408:C:T	1.07389e-09	-1.977e-10	-1.22285
28261570	chr2:28261570:T:C	1.0506e-09	-1.977e-10	-1.24478
28261624	chr2:28261624:C:T	2.38648e-09	-1.977e-10	-0.42432
28261667	chr2:28261667:A:G	1.41158e-09	-1.977e-10	-0.949426
28262055	chr2:28262055:C:T	1.61449e-09	-0.815117	-3.0562e-10
28262154	chr2:28262154:T:C	1.07978e-09	-1.977e-10	-1.21738
28262415	chr2:28262415:A:T	2.66825e-09	-0.0936041	-0.219113
28262548	chr2:28262548:G:A	1.28917e-09	-1.977e-10	-1.04014
28262577	chr2:28262577:G:A	4.0522e-10	-1.7562	-0.441263
28262617	chr2:28262617:A:G	1.79605e-09	-0.564509	-0.144041
28262669	chr2:28262669:G:A	1.19928e-09	-1.977e-10	-1.11241
28263144	chr2:28263144:AAAAG:A	2.29115e-09	-1.977e-10	-0.465086
28263470	chr2:28263470:A:G	5.82389e-10	-0.563927	-1.27083
28263549	chr2:28263549:G:A	1.08723e-09	-1.2423	0.0317889
28263590	chr2:28263590:C:T	1.15455e-08	-1.977e-10	1.15216
28263653	chr2:28263653:A:G	9.79323e-10	-0.896279	-0.418753
28263677	chr2:28263677:T:A	1.47636e-09	-0.848356	-0.0562046
28263953	chr2:28263953:C:G	1.33346e-09	-0.855754	-0.150605
28264316	chr2:28264316:A:G	1.4092e-09	-1.977e-10	-0.951114
28264839	chr2:28264839:A:T	2.93742e-10	-1.83474	-0.68445
28264984	chr2:28264984:T:G	4.03233e-09	-1.977e-10	0.100206
28265942	chr2:28265942:T:C	3.20367e-09	-1.1851	1.05526
28266019	chr2:28266019:A:G	1.02192e-09	-1.977e-10	-1.27246
28266682	chr2:28266682:G:A	2.07916e-09	-0.391433	-0.170741
28266696	chr2:28266696:A:G	2.07168e-09	-0.385825	-0.179952
28266721	chr2:28266721:T:G	1.25356e-09	-1.977e-10	-1.06816
28266937	chr2:28266937:G:C	3.14269e-09	-0.229145	0.0800848
28267366	chr2:28267366:A:G	3.06658e-09	-1.45547	1.28189
28267436	chr2:28267436:CAT:C	6.54039e-09	-1.977e-10	0.583858
28269231	chr2:28269231:G:A	1.15131e-09	0.13085	-1.28408
28269743	chr2:28269743:C:T	1.64191e-09	0.242921	-1.0412
28271282	chr2:28271282:G:C	2.08044e-09	-0.561559	-3.0562e-10
28271324	chr2:28271324:TC:T	2.27943e-09	-1.977e-10	-0.470213
28271427	chr2:28271427:TCA:T	3.02654e-09	-1.36609	1.17938
28271755	chr2:28271755:T:A	1.17454e-09	-1.977e-10	-1.13326
28272005	chr2:28272005:T:C	5.16428e-10	-1.0765	-0.878459
28272043	chr2:28272043:A:G	4.28503e-09	-1.32093	1.48192
28272697	chr2:28272697:A:G	5.74172e-09	-1.977e-10	0.45362
28272903	chr2:28272903:A:G	1.17331e-09	-1.977e-10	-1.13431
28273115	chr2:28273115:C:T	1.8392e-09	-1.977e-10	-0.684811
28273872	chr2:28273872:G:A	1.84126e-09	-1.977e-10	-0.68369
28274409	chr2:28274409:C:T	2.92639e-09	-0.529767	0.309397
28274683	chr2:28274683:C:T	1.88236e-09	-1.977e-10	-0.661614
28275600	chr2:28275600:T:C	1.77753e-09	-1.977e-10	-0.718915
28275950	chr2:28275950:T:G	1.76936e-09	0.281275	-1.00479
28276022	chr2:28276022:G:A	1.30471e-09	-1.02816	-3.0562e-10
28276060	chr2:28276060:T:TTTTTACC	1.01105e-09	-1.977e-10	-1.28315
28276286	chr2:28276286:TTCTC:T	1.52302e-09	-1.977e-10	-0.873443
28276307	chr2:28276307:G:A	1.02795e-09	-1.977e-10	-1.26657
28276457	chr2:28276457:G:A	5.94885e-10	-1.81353	-3.0562e-10
28276458	chr2:28276458:C:T	2.17855e-08	1.78711	-3.0562e-10
28276566	chr2:28276566:A:G	3.12787e-09	-1.977e-10	-0.153787
28276650	chr2:28276650:T:A	2.6525e-09	-1.45245	1.13381
28276737	chr2:28276737:T:A	3.39553e-09	-0.589974	0.518297
28276934	chr2:28276934:G:A	1.93699e-09	-1.977e-10	-0.633005
28278393	chr2:28278393:C:T	1.8579e-09	0.400262	-1.07495
28278501	chr2:28278501:C:G	1.04925e-09	-1.977e-10	-1.24606
28279226	chr2:28279226:G:A	1.6415e-09	-1.977e-10	-0.798529
28279618	chr2:28279618:C:T	1.19841e-09	-1.977e-10	-1.11314
28279769	chr2:28279769:G:A	1.0935e-09	-1.977e-10	-1.20475
28280011	chr2:28280011:T:C	1.15741e-09	-0.253591	-0.894358
28280033	chr2:28280033:G:T	1.85061e-09	-1.977e-10	-0.678621
28280157	chr2:28280157:C:A	1.07926e-09	-1.977e-10	-1.21786
28280158	chr2:28280158:A:C	1.13765e-09	-1.977e-10	-1.16518
28280180	chr2:28280180:T:C	4.21678e-09	-1.26462	1.40955
28280187	chr2:28280187:C:T	5.10109e-09	-0.279435	0.61475
28280350	chr2:28280350:A:T	1.16609e-09	-1.977e-10	-1.14048
28280452	chr2:28280452:T:C	1.24203e-09	0.0762621	-1.15366
28280564	chr2:28280564:T:C	1.52579e-09	-1.977e-10	-0.871625
28281074	chr2:28281074:G:A	5.02036e-09	0.850697	-0.531333
28281101	chr2:28281101:A:G	7.67265e-09	-1.26425	2.00778
28281187	chr2:28281187:C:T	1.05648e-09	-1.977e-10	-1.2392
28281344	chr2:28281344:G:A	1.01505e-09	-1.977e-10	-1.2792
28281637	chr2:28281637:C:T	1.09373e-09	-1.977e-10	-1.20455
28281948	chr2:28281948:G:T	1.063e-09	-1.977e-10	-1.23304
28281962	chr2:28281962:T:C	1.05903e-09	-1.977e-10	-1.23679
28282507	chr2:28282507:A:G	1.2108e-09	-1.977e-10	-1.10286
28282526	chr2:28282526:G:A	1.05474e-09	-0.742363	-0.498484
28282556	chr2:28282556:C:T	1.3849e-09	-1.977e-10	-0.968511
28282781	chr2:28282781:C:T	1.44004e-09	-1.977e-10	-0.929466
28283084	chr2:28283084:C:T	4.37605e-09	0.186382	-0.00437441
28283276	chr2:28283276:C:T	1.04732e-09	-1.977e-10	-1.24791
28283489	chr2:28283489:C:A	1.1249e-09	-1.977e-10	-1.17645
28283832	chr2:28283832:C:A	3.10676e-09	-1.977e-10	-0.160557
28283958	chr2:28283958:G:A	1.1249e-09	-1.977e-10	-1.17645
28284387	chr2:28284387:T:C	1.39097e-08	-0.103461	1.44191
28284554	chr2:28284554:A:T	2.85299e-09	-1.28277	1.037
28284661	chr2:28284661:T:C	1.07032e-09	-1.977e-10	-1.22618
28285144	chr2:28285144:G:A	1.1249e-09	-1.977e-10	-1.17645
28285363	chr2:28285363:A:AT	1.07475e-09	-1.977e-10	-1.22205
28285716	chr2:28285716:A:G	1.12902e-09	-1.977e-10	-1.17279
28286244	chr2:28286244:G:A	1.33113e-09	-1.977e-10	-1.00811
28286246	chr2:28286246:G:A	1.20627e-09	-1.977e-10	-1.10661
28286521	chr2:28286521:G:A	1.065e-09	-1.977e-10	-1.23117
28287051	chr2:28287051:C:T	1.07024e-09	-1.977e-10	-1.22626
28287429	chr2:28287429:G:A	1.13049e-09	-1.977e-10	-1.17148
28287480	chr2:28287480:A:G	4.03694e-09	-1.32921	1.43056
28287684	chr2:28287684:A:C	7.02539e-09	-1.977e-10	0.655392
28288265	chr2:28288265:A:C	1.12285e-09	-1.977e-10	-1.17827
28288368	chr2:28288368:A:C	1.12048e-09	-1.977e-10	-1.18038
28288404	chr2:28288404:C:T	1.14236e-09	-1.977e-10	-1.16105
28288510	chr2:28288510:C:T	2.26692e-09	-1.977e-10	-0.475715
28288683	chr2:28288683:G:T	1.93254e-08	-0.143476	1.81076
28288720	chr2:28288720:C:T	1.70573e-09	-1.977e-10	-0.760145
28288867	chr2:28288867:G:T	1.05639e-09	-1.977e-10	-1.23928
28289044	chr2:28289044:G:A	5.8739e-08	0.437418	2.34155
28289255	chr2:28289255:A:C	1.13268e-09	-1.977e-10	-1.16956
28289333	chr2:28289333:G:A	1.00587e-09	-1.977e-10	-1.28829
28289812	chr2:28289812:G:A	1.12326e-09	-1.977e-10	-1.1779
28290633	chr2:28290633:T:C	6.71045e-09	-1.977e-10	0.609527
28290653	chr2:28290653:T:C	1.1636e-09	-1.977e-10	-1.14262
28291267	chr2:28291267:G:A	6.81114e-09	-1.23564	1.86006
28291836	chr2:28291836:G:A	6.9903e-09	1.74579	-1.0954
28291850	chr2:28291850:G:T	6.66708e-10	-1.69954	-3.0562e-10
28291893	chr2:28291893:G:A	1.00769e-09	-1.977e-10	-1.28648
28292413	chr2:28292413:T:G	1.00878e-09	-1.977e-10	-1.28539
28292428	chr2:28292428:C:T	6.67834e-09	-1.16503	1.76976
28293379	chr2:28293379:G:T	1.07014e-09	-1.977e-10	-1.22635
28293395	chr2:28293395:G:T	1.05472e-09	-1.977e-10	-1.24086
28293404	chr2:28293404:G:A	1.23064e-08	-1.977e-10	1.21598
28293739	chr2:28293739:C:T	2.98048e-09	0.366806	-0.568859
28294188	chr2:28294188:G:A	1.08534e-09	-1.977e-10	-1.21224
28294543	chr2:28294543:G:C	1.81821e-09	-1.977e-10	-0.696288
28294826	chr2:28294826:G:A	1.08511e-09	-1.977e-10	-1.21246
28294994	chr2:28294994:A:G	3.63536e-08	3.58908	-1.28993
28295236	chr2:28295236:C:T	7.57075e-10	-1.57243	-3.0562e-10
28295237	chr2:28295237:C:T	1.086e-09	-1.977e-10	-1.21164
28295286	chr2:28295286:T:C	1.14804e-09	-1.977e-10	-1.15608
28295351	chr2:28295351:A:G	1.24474e-08	2.24038	-1.01301
28295623	chr2:28295623:G:A	1.13463e-09	-1.33974	0.171904
28296290	chr2:28296290:A:G	1.22591e-09	-1.977e-10	-1.09045
28296535	chr2:28296535:C:G	1.41038e-08	2.44592	-1.09362
28297060	chr2:28297060:T:C	1.14654e-09	-1.977e-10	-1.15739
28297216	chr2:28297216:A:G	3.86342e-08	3.63371	-1.27371
28297418	chr2:28297418:G:A	2.82306e-09	-1.977e-10	-0.256317
28297618	chr2:28297618:A:G	1.14569e-09	-1.977e-10	-1.15813
28297880	chr2:28297880:G:T	1.19675e-09	-1.977e-10	-1.11453
28297906	chr2:28297906:T:G	1.1562e-09	-1.977e-10	-1.149
28298133	chr2:28298133:C:CCT	1.14584e-09	-1.977e-10	-1.158
28298179	chr2:28298179:TC:T	5.78519e-10	-1.84142	-3.0562e-10
28298190	chr2:28298190:C:T	1.55357e-09	0.0831697	-0.936755
28298296	chr2:28298296:GTT:G	3.50268e-09	-1.977e-10	-0.0406109
28298642	chr2:28298642:A:G	1.02368e-09	-1.977e-10	-1.27073
28299458	chr2:28299458:A:G	7.6434e-10	-1.4275	-0.135382
28300099	chr2:28300099:G:A	1.08653e-09	-1.977e-10	-1.21115
28300160	chr2:28300160:G:A	1.08793e-09	-1.977e-10	-1.20986
28300179	chr2:28300179:T:A	2.05751e-09	-1.977e-10	-0.572642
28300878	chr2:28300878:A:G	1.03397e-09	-1.977e-10	-1.26074
28300967	chr2:28300967:C:T	7.73953e-09	1.92723	-1.17503
28301128	chr2:28301128:T:C	2.01108e-09	-1.8438	1.24834
28301179	chr2:28301179:A:G	1.04854e-09	-1.977e-10	-1.24674
28301693	chr2:28301693:T:C	1.08304e-09	-1.977e-10	-1.21436
28302069	chr2:28302069:T:C	1.20325e-09	-1.977e-10	-1.10912
28302146	chr2:28302146:A:C	1.14541e-09	-1.977e-10	-1.15838
28302191	chr2:28302191:C:T	1.40369e-09	-1.26931	0.314275
28302349	chr2:28302349:G:A	1.40479e-09	0.118531	-1.07278
28302573	chr2:28302573:G:A	1.04891e-09	-1.977e-10	-1.24639
28302592	chr2:28302592:T:C	1.12711e-09	-1.977e-10	-1.17448
28303111	chr2:28303111:C:T	1.08744e-09	-1.977e-10	-1.21032
28304308	chr2:28304308:G:A	1.38672e-09	-1.977e-10	-0.9672
28304343	chr2:28304343:A:G	9.99709e-10	-1.29443	-3.0562e-10
28304600	chr2:28304600:G:A	9.51849e-10	-1.09519	-0.248295
28304638	chr2:28304638:A:G	3.04036e-08	3.18459	-1.06417
28304692	chr2:28304692:C:T	2.07755e-09	0.351643	-0.91459
28304732	chr2:28304732:C:T	5.20324e-10	-1.80839	-0.139049
28304771	chr2:28304771:G:A	1.06181e-09	-1.977e-10	-1.23416
28304814	chr2:28304814:ACAGGCAATCCACCTGCCTTGGCCTCCCAAAGTGCTAGGATTACAGGCATGACGGGATTTCACCATGTGGCCCAGGCTGGTCTTGAACTCCTGAGCT:A	8.33306e-10	-1.47649	-3.0562e-10
28304917	chr2:28304917:A:G	1.08639e-09	-1.977e-10	-1.21128
28305037	chr2:28305037:A:G	1.08482e-09	-1.977e-10	-1.21273
28305134	chr2:28305134:A:G	1.18544e-09	-1.977e-10	-1.12403
28305638	chr2:28305638:G:T	1.76185e-09	-1.977e-10	-0.727773
28306097	chr2:28306097:A:G	1.00408e-09	-1.977e-10	-1.29007
28306298	chr2:28306298:G:A	3.169e-08	2.94737	-0.785507
28306557	chr2:28306557:A:G	2.50685e-08	3.1635	-1.23603
28306770	chr2:28306770:C:T	5.91463e-10	-1.81929	-3.0562e-10
28307099	chr2:28307099:C:T	1.32189e-09	-1.977e-10	-1.01507
28307503	chr2:28307503:A:G	1.49118e-09	-1.977e-10	-0.89457
28307852	chr2:28307852:C:T	1.07317e-09	-1.977e-10	-1.22352
28307853	chr2:28307853:A:G	3.8036e-08	3.36531	-1.02091
28308058	chr2:28308058:G:T	1.23573e-09	-1.977e-10	-1.08247
28308864	chr2:28308864:C:G	6.54245e-10	-1.71841	-3.0562e-10
28309036	chr2:28309036:A:G	2.10122e-09	0.322302	-0.873922
28309442	chr2:28309442:A:G	5.47462e-08	3.68109	-0.972522
28309887	chr2:28309887:A:G	1.53201e-09	-0.843061	-0.0244984
28310415	chr2:28310415:C:A	1.25651e-09	-1.977e-10	-1.0658
28310516	chr2:28310516:G:C	2.09696e-09	-1.977e-10	-0.553648
28310794	chr2:28310794:G:A	1.17895e-09	-1.977e-10	-1.12952
28310879	chr2:28310879:G:A	5.83493e-10	-1.83286	-3.0562e-10
28310990	chr2:28310990:G:A	2.36436e-09	-0.00508313	-0.428546
28311216	chr2:28311216:G:A	1.09184e-09	-1.977e-10	-1.20627
28311653	chr2:28311653:C:G	1.086e-09	-1.977e-10	-1.21164
28311865	chr2:28311865:T:G	1.29872e-09	-0.0223012	-1.01046
28311919	chr2:28311919:G:A	2.76117e-08	-1.977e-10	2.0241
28312194	chr2:28312194:A:G	1.41231e-09	-0.0625238	-0.886385
28312835	chr2:28312835:A:G	1.21065e-09	-0.898373	-0.204605
28312993	chr2:28312993:G:A	1.47147e-09	-1.977e-10	-0.907877
28313214	chr2:28313214:A:AGG	1.26769e-09	-1.977e-10	-1.05694
28313216	chr2:28313216:TAC:T	1.223e-09	-1.977e-10	-1.09283
28313265	chr2:28313265:G:A	5.81781e-09	-1.977e-10	0.466786
28313597	chr2:28313597:G:A	1.11587e-09	-1.0806	-0.103898
28313886	chr2:28313886:G:A	2.12914e-10	-1.56473	-1.27627
28314069	chr2:28314069:G:A	1.11188e-09	-1.977e-10	-1.18809
28314178	chr2:28314178:T:C	1.14824e-09	-1.977e-10	-1.15591
28315130	chr2:28315130:GAGA:G	3.01135e-09	0.528155	-0.719905
28315824	chr2:28315824:G:T	1.01046e-09	-1.977e-10	-1.28373
28315929	chr2:28315929:A:T	1.04418e-09	-1.977e-10	-1.25091
28316277	chr2:28316277:G:A	1.05955e-09	-1.977e-10	-1.23629
28316652	chr2:28316652:G:A	2.10171e-09	0.590603	-1.14199
28317010	chr2:28317010:C:T	7.15818e-10	-1.75159	0.123122
28317046	chr2:28317046:C:T	1.03184e-09	-1.977e-10	-1.2628
28317079	chr2:28317079:G:A	5.15944e-07	3.79033	1.16153
28317260	chr2:28317260:A:G	5.86001e-10	-1.82857	-3.0562e-10
28317277	chr2:28317277:C:T	1.31212e-09	-1.977e-10	-1.02249
28317353	chr2:28317353:A:AATAGC	1.79943e-09	-1.977e-10	-0.706667
28318122	chr2:28318122:C:T	1.28168e-09	-1.977e-10	-1.04597
28319478	chr2:28319478:T:C	2.87333e-10	-1.57475	-0.966498
28319891	chr2:28319891:G:A	1.79106e-09	-1.977e-10	-0.71133
28319959	chr2:28319959:TCCA:T	1.36132e-09	-1.977e-10	-0.985683
28320014	chr2:28320014:CTG:C	4.42856e-08	3.10439	-0.607871
28320067	chr2:28320067:A:G	8.53689e-10	-1.03902	-0.413312
28320526	chr2:28320526:A:G	2.53727e-08	-1.977e-10	1.93954
28320588	chr2:28320588:G:A	1.02183e-09	-1.977e-10	-1.27255
28320596	chr2:28320596:C:T	1.74854e-09	-1.977e-10	-0.735355
28320598	chr2:28320598:C:G	4.30523e-09	1.42426	-1.25857
28321143	chr2:28321143:T:G	1.4911e-09	-1.977e-10	-0.894626
28321728	chr2:28321728:C:T	1.01435e-09	-1.977e-10	-1.27989
28322030	chr2:28322030:A:C	9.89846e-10	-1.30434	-3.0562e-10
28322242	chr2:28322242:G:T	1.24893e-09	-1.977e-10	-1.07185
28322321	chr2:28322321:G:A	2.6334e-08	2.73241	-0.755686
28322542	chr2:28322542:G:A	1.14596e-09	-1.977e-10	-1.1579
28323156	chr2:28323156:G:A	2.04655e-10	-1.84326	-1.03731
28323657	chr2:28323657:T:A	1.37005e-09	-1.977e-10	-0.979288
28323815	chr2:28323815:C:T	2.87117e-09	-0.23942	-3.0562e-10
28324273	chr2:28324273:C:G	1.68716e-09	-1.977e-10	-0.771094
28324612	chr2:28324612:A:G	5.73264e-09	1.36597	-0.913929
28325189	chr2:28325189:T:C	6.11535e-09	1.78976	-1.27309
28325259	chr2:28325259:G:A	4.02618e-09	1.05963	-0.960951
28325392	chr2:28325392:T:C	3.99642e-09	1.06032	-0.969064
28325424	chr2:28325424:T:C	4.95223e-09	1.28497	-0.979272
28325496	chr2:28325496:T:A	1.40084e-09	-1.977e-10	-0.957067
28325642	chr2:28325642:C:T	1.39225e-09	-1.977e-10	-0.963218
28325784	chr2:28325784:A:G	1.00849e-09	-1.977e-10	-1.28569
28325862	chr2:28325862:G:C	1.26174e-09	-1.977e-10	-1.06164
28325887	chr2:28325887:A:G	4.00262e-09	-1.977e-10	0.0928106
28326118	chr2:28326118:C:G	1.2555e-09	-1.977e-10	-1.0666
28326441	chr2:28326441:T:C	6.51612e-09	1.84725	-1.2671
28326662	chr2:28326662:G:T	1.20733e-09	-1.977e-10	-1.10573
28326732	chr2:28326732:T:C	1.21408e-09	-1.977e-10	-1.10015
28326782	chr2:28326782:C:T	1.83722e-09	-1.977e-10	-0.685884
28326890	chr2:28326890:T:C	2.31372e-09	-1.977e-10	-0.45528
28328556	chr2:28328556:A:G	1.28662e-09	-1.977e-10	-1.04212
28328567	chr2:28328567:G:T	9.48679e-09	2.24189	-1.28613
28328996	chr2:28328996:T:C	1.38087e-09	-1.977e-10	-0.971426
28330231	chr2:28330231:G:A	1.01325e-09	-1.977e-10	-1.28098
28330518	chr2:28330518:G:A	4.0801e-09	-1.977e-10	0.111983
28330722	chr2:28330722:A:T	2.34675e-08	1.86148	-3.0562e-10
28330826	chr2:28330826:A:T	1.86198e-09	-1.977e-10	-0.672496
28331283	chr2:28331283:G:A	1.17493e-09	-1.977e-10	-1.13293
28331335	chr2:28331335:T:C	1.53066e-09	-0.868438	-3.0562e-10
28331865	chr2:28331865:C:T	1.92211e-09	-0.508119	-0.132597
28332031	chr2:28332031:A:G	1.37864e-09	-1.977e-10	-0.973039
28332114	chr2:28332114:G:T	9.93421e-09	-1.977e-10	1.00185
28332436	chr2:28332436:A:G	6.88161e-10	-1.01624	-0.651634
28332627	chr2:28332627:C:G	1.22534e-09	-1.977e-10	-1.09092
28332700	chr2:28332700:C:T	1.00752e-09	-1.977e-10	-1.28664
28333042	chr2:28333042:C:T	2.02434e-09	0.436867	-1.02576
28333409	chr2:28333409:G:A	3.45429e-09	1.19738	-1.2519
28333542	chr2:28333542:A:C	1.23547e-09	-1.977e-10	-1.08268
28333931	chr2:28333931:T:G	2.00772e-08	-1.977e-10	1.70544
28334213	chr2:28334213:C:T	4.80796e-09	1.54738	-1.27125
28334782	chr2:28334782:C:G	2.12415e-09	-1.977e-10	-0.540766
28335123	chr2:28335123:C:T	8.16188e-10	-0.210068	-1.28718
28335133	chr2:28335133:A:G	1.10292e-09	-1.977e-10	-1.19617
28336151	chr2:28336151:A:G	1.94174e-09	-1.977e-10	-0.630554
28336441	chr2:28336441:G:T	1.4584e-09	-1.977e-10	-0.916796
28336443	chr2:28336443:G:A	1.4405e-09	-1.977e-10	-0.929146
28336618	chr2:28336618:A:T	1.00637e-09	-1.977e-10	-1.28779
28336623	chr2:28336623:G:C	1.03189e-09	-1.977e-10	-1.26275
28336850	chr2:28336850:C:T	3.55965e-09	-1.977e-10	-0.0244765
28336861	chr2:28336861:C:T	2.4967e-09	0.890304	-1.26947
28337560	chr2:28337560:C:T	6.34101e-10	-0.500439	-1.24925
28337568	chr2:28337568:C:T	1.41657e-09	-1.977e-10	-0.945899
28337790	chr2:28337790:G:A	1.13621e-09	-1.977e-10	-1.16644
28337820	chr2:28337820:G:A	1.28234e-09	0.0114704	-1.05693
28338559	chr2:28338559:T:C	1.27598e-09	-1.977e-10	-1.05042
28338890	chr2:28338890:C:T	2.07565e-09	-1.977e-10	-0.563865
28338891	chr2:28338891:T:C	1.44885e-09	-1.977e-10	-0.923367
28339131	chr2:28339131:C:G	1.35917e-09	-1.977e-10	-0.987262
28339205	chr2:28339205:G:A	1.81118e-09	-1.977e-10	-0.700157
28339277	chr2:28339277:G:T	2.29746e-09	-1.977e-10	-0.462334
28339580	chr2:28339580:G:A	1.90377e-09	-1.977e-10	-0.650303
28339836	chr2:28339836:C:T	1.84551e-09	-1.977e-10	-0.681381
28339921	chr2:28339921:C:T	1.02084e-09	-1.977e-10	-1.27352
28340006	chr2:28340006:T:C	1.37421e-09	-1.977e-10	-0.97626
28340241	chr2:28340241:G:A	1.03409e-09	-1.977e-10	-1.26061
28340392	chr2:28340392:C:T	1.08809e-09	-1.977e-10	-1.20972
28340396	chr2:28340396:A:G	1.44331e-09	-1.977e-10	-0.927198
28340463	chr2:28340463:T:C	1.01271e-09	-1.977e-10	-1.28151
28340535	chr2:28340535:G:T	1.37763e-09	-1.977e-10	-0.973772
28340718	chr2:28340718:G:A	1.00561e-09	-1.977e-10	-1.28854
28341024	chr2:28341024:G:A	1.27326e-09	-1.977e-10	-1.05256
28341050	chr2:28341050:A:C	1.88552e-09	-1.977e-10	-0.659936
28341132	chr2:28341132:A:C	1.00413e-09	-1.977e-10	-1.29001
28341173	chr2:28341173:A:G	1.00583e-09	-1.977e-10	-1.28832
28341230	chr2:28341230:A:T	1.06836e-09	-1.977e-10	-1.22801
28341256	chr2:28341256:T:C	1.00806e-09	-1.977e-10	-1.28611
28341307	chr2:28341307:A:G	1.02368e-09	-1.977e-10	-1.27073
28341430	chr2:28341430:G:A	1.38886e-09	-1.977e-10	-0.965655
28341436	chr2:28341436:C:T	1.20844e-09	-1.977e-10	-1.10481
28341451	chr2:28341451:AG:A	1.67484e-09	-1.977e-10	-0.778421
28341772	chr2:28341772:TG:T	2.09349e-09	-1.977e-10	-0.555308
28341777	chr2:28341777:TG:T	2.20833e-09	-1.977e-10	-0.501902
28341782	chr2:28341782:TA:T	1.73466e-09	-1.977e-10	-0.743329
28342028	chr2:28342028:G:A	1.1356e-09	-1.977e-10	-1.16698
28342278	chr2:28342278:G:A	1.6905e-09	-1.977e-10	-0.769112
28342479	chr2:28342479:C:T	1.25699e-09	-1.977e-10	-1.06542
28343117	chr2:28343117:G:A	3.68622e-09	1.27758	-1.26712
28343141	chr2:28343141:C:G	1.10883e-09	-1.977e-10	-1.19084
```
