## Supplementary material for "Characterization of shared and ancestry-specific signals driving complex traits using multi-ancestry fine-mapping": susiex_nc2.cs80.cs

```
CS_ID	SNP	BP	REF_ALLELE	ALT_ALLELE	REF_FRQ	BETA	SE	-LOG10P	CS_PIP	OVRL_PIP
1	chr2:27508073:T:C	27508073	C,C	T,T	1,1	inf,inf	inf,inf	9.37536,2.22342	0.963145	0.963145
2	chr2:28317079:G:A	28317079	A,A	G,G	1,1	-inf,inf	inf,inf	3.17017,1.672	0.0708352	0.0708355
2	chr2:27711657:T:C	27711657	C,C	T,T	1,1	inf,inf	inf,inf	7.63804,0.126976	0.0217083	0.0219058
2	chr2:27092014:G:A	27092014	A,A	G,G	1,1	inf,inf	inf,inf	3.27085,0.986711	0.0111205	0.0111206
2	chr2:28235826:T:G	28235826	NA,G	NA,T	NA,1	NA,inf	NA,inf	NA,2.60578	0.0103997	0.0103998
2	chr2:28236462:C:T	28236462	NA,T	NA,C	NA,1	NA,inf	NA,inf	NA,2.59016	0.0100685	0.0100685
2	chr2:28236066:A:G	28236066	NA,G	NA,A	NA,1	NA,inf	NA,inf	NA,2.58558	0.00994145	0.00994151
2	chr2:28239146:ATC:A	28239146	NA,A	NA,ATC	NA,1	NA,inf	NA,inf	NA,2.53947	0.00906907	0.00906912
2	chr2:28239861:C:A	28239861	NA,A	NA,C	NA,1	NA,inf	NA,inf	NA,2.53843	0.00904823	0.00904828
2	chr2:27073017:C:T	27073017	T,T	C,C	1,1	inf,inf	inf,inf	3.47534,0.598041	0.00897681	0.00897687
2	chr2:28243570:AG:A	28243570	NA,A	NA,AG	NA,1	NA,inf	NA,inf	NA,2.53255	0.00894338	0.00894344
2	chr2:28227860:C:G	28227860	NA,G	NA,C	NA,1	NA,inf	NA,inf	NA,2.53035	0.00893319	0.00893324
2	chr2:28228691:C:T	28228691	NA,T	NA,C	NA,1	NA,inf	NA,inf	NA,2.53035	0.00893319	0.00893324
2	chr2:28237114:A:G	28237114	NA,G	NA,A	NA,1	NA,inf	NA,inf	NA,2.52646	0.00884993	0.00884998
2	chr2:28203693:T:C	28203693	NA,C	NA,T	NA,1	NA,inf	NA,inf	NA,2.45411	0.00742005	0.0074201
2	chr2:27650459:C:G	27650459	G,G	C,C	1,1	inf,inf	inf,inf	6.05326,0.280654	0.00683938	0.00684762
2	chr2:27652169:TAAA:T	27652169	T,T	TAAA,TAAA	1,1	inf,inf	inf,inf	6.06987,0.224584	0.00673453	0.00674258
2	chr2:27632530:A:T	27632530	T,T	A,A	1,1	inf,inf	inf,inf	6.04755,0.331185	0.0066215	0.00663014
2	chr2:28221812:C:T	28221812	NA,T	NA,C	NA,1	NA,inf	NA,inf	NA,2.35623	0.00621359	0.00621363
2	chr2:27050260:C:T	27050260	T,T	C,C	1,1	-inf,-inf	inf,inf	4.11587,0.428856	0.00590448	0.00590465
2	chr2:28222021:G:A	28222021	NA,A	NA,G	NA,1	NA,inf	NA,inf	NA,2.31662	0.0057112	0.00571123
2	chr2:28221994:G:A	28221994	NA,A	NA,G	NA,1	NA,inf	NA,inf	NA,2.31662	0.0057112	0.00571123
2	chr2:28222025:T:C	28222025	NA,C	NA,T	NA,1	NA,inf	NA,inf	NA,2.31441	0.0056854	0.00568544
2	chr2:27047443:G:A	27047443	A,A	G,G	1,1	-inf,-inf	inf,inf	3.97302,0.661079	0.00559256	0.00559273
2	chr2:28222297:A:G	28222297	NA,G	NA,A	NA,1	NA,inf	NA,inf	NA,2.3052	0.00558054	0.00558058
2	chr2:27092153:G:A	27092153	A,A	G,G	1,1	-inf,-inf	inf,inf	3.69826,1.21211	0.00537101	0.00537125
2	chr2:27066047:C:T	27066047	T,T	C,C	1,1	-inf,-inf	inf,inf	3.94966,0.628352	0.00488269	0.00488285
2	chr2:27069783:T:C	27069783	C,C	T,T	1,1	-inf,-inf	inf,inf	3.94975,0.560803	0.00475748	0.00475762
2	chr2:27655819:T:C	27655819	C,C	T,T	1,1	inf,inf	inf,inf	5.83785,0.252456	0.00463997	0.00464525
2	chr2:27063530:G:C	27063530	C,C	G,G	1,1	-inf,-inf	inf,inf	3.95274,0.530908	0.00455074	0.00455088
2	chr2:27087525:G:A	27087525	A,A	G,G	1,1	-inf,-inf	inf,inf	3.66381,1.09318	0.00434731	0.0043475
2	chr2:27092846:C:T	27092846	T,T	C,C	1,1	-inf,-inf	inf,inf	3.75626,0.854155	0.00425939	0.00425954
2	chr2:27070282:G:T	27070282	T,T	G,G	1,1	-inf,-inf	inf,inf	3.88886,0.614002	0.0042487	0.00424884
2	chr2:27112032:G:T	27112032	T,T	G,G	1,1	inf,inf	inf,inf	3.53969,0.198418	0.00411738	0.00411743
2	chr2:28224549:T:G	28224549	NA,G	NA,T	NA,1	NA,inf	NA,inf	NA,2.15067	0.00407358	0.0040736
2	chr2:28311919:G:A	28311919	NA,A	NA,G	NA,1	NA,-inf	NA,inf	NA,2.12986	0.00406672	0.00406679
2	chr2:27086791:A:C	27086791	C,C	A,A	1,1	-inf,-inf	inf,inf	3.61853,1.10656	0.00404189	0.00404207
2	chr2:27090014:A:G	27090014	G,G	A,A	1,1	-inf,-inf	inf,inf	3.49134,0.650747	0.00401276	0.00401283
2	chr2:27057592:A:G	27057592	G,G	A,A	1,1	-inf,-inf	inf,inf	3.8699,0.421394	0.00396232	0.00396242
2	chr2:27074889:G:A	27074889	A,A	G,G	1,1	inf,inf	inf,inf	3.67142,0.415233	0.00392882	0.00392889
2	chr2:27079297:T:C	27079297	C,C	T,T	1,1	-inf,-inf	inf,inf	3.69426,0.629861	0.00384312	0.00384322
2	chr2:27031928:T:C	27031928	C,C	T,T	1,1	-inf,-inf	inf,inf	3.87963,0.166483	0.00343119	0.00343128
2	chr2:27026377:A:G	27026377	G,G	A,A	1,1	-inf,-inf	inf,inf	3.59447,0.142493	0.00337163	0.00337168
2	chr2:27040254:T:C	27040254	C,C	T,T	1,1	-inf,-inf	inf,inf	3.77444,0.332326	0.00324429	0.00324437
2	chr2:27022607:T:C	27022607	C,C	T,T	1,1	inf,-inf	inf,inf	3.4933,0.216173	0.00324167	0.00324171
2	chr2:28320014:CTG:C	28320014	C,C	CTG,CTG	1,1	-inf,inf	inf,inf	2.84028,0.649005	0.00320806	0.00320815
2	chr2:27227895:T:G	27227895	G,NA	T,NA	1,NA	-inf,NA	inf,NA	1.71258,NA	0.00298561	0.00298562
2	chr2:28320526:A:G	28320526	NA,G	NA,A	NA,1	NA,-inf	NA,inf	NA,2.08553	0.00293115	0.00293121
2	chr2:27027735:A:G	27027735	G,G	A,A	1,1	-inf,-inf	inf,inf	3.34309,0.541116	0.00279341	0.00279346
2	chr2:27098338:T:G	27098338	G,G	T,T	1,1	-inf,-inf	inf,inf	3.54661,0.836678	0.00272356	0.00272366
2	chr2:27122616:G:A	27122616	A,A	G,G	1,1	inf,inf	inf,inf	3.30475,0.208257	0.00258457	0.0025846
2	chr2:27112718:T:C	27112718	C,C	T,T	1,1	inf,inf	inf,inf	3.30621,0.185361	0.00248794	0.00248797
2	chr2:27758045:G:C	27758045	C,C	G,G	1,1	inf,inf	inf,inf	5.31259,0.251197	0.0024145	0.0024165
2	chr2:27767042:C:T	27767042	T,T	C,C	1,1	inf,inf	inf,inf	5.34462,0.385395	0.00235712	0.00235965
2	chr2:27147336:T:C	27147336	C,NA	T,NA	1,NA	-inf,NA	inf,NA	1.64194,NA	0.00221019	0.0022102
2	chr2:27147286:C:G	27147286	G,NA	C,NA	1,NA	-inf,NA	inf,NA	1.62963,NA	0.00218971	0.00218972
2	chr2:27113564:A:C	27113564	C,C	A,A	1,1	inf,inf	inf,inf	3.40799,0.0795155	0.00218851	0.00218854
2	chr2:27036926:G:A	27036926	A,A	G,G	1,1	-inf,-inf	inf,inf	3.56921,0.530599	0.00213036	0.00213043
2	chr2:27092384:G:A	27092384	A,A	G,G	1,1	inf,inf	inf,inf	3.38325,0.162836	0.00211659	0.00211662
2	chr2:27759252:A:G	27759252	G,G	A,A	1,1	inf,inf	inf,inf	5.2393,0.693483	0.00203305	0.0020362
2	chr2:27113508:T:C	27113508	C,C	T,T	1,1	inf,-inf	inf,inf	3.55945,0.013765	0.00203009	0.00203014
2	chr2:27247034:T:A	27247034	A,NA	T,NA	1,NA	-inf,NA	inf,NA	1.53873,NA	0.00199455	0.00199456
2	chr2:28322321:G:A	28322321	A,A	G,G	1,1	-inf,inf	inf,inf	2.6601,0.549408	0.00194468	0.00194473
2	chr2:27740266:C:T	27740266	T,T	C,C	1,1	inf,inf	inf,inf	5.24089,0.0895739	0.00193443	0.00193599
2	chr2:27102969:T:A	27102969	A,A	T,T	1,1	inf,-inf	inf,inf	2.41905,0.309602	0.00189443	0.00189444
2	chr2:27111471:G:A	27111471	A,A	G,G	1,1	-inf,-inf	inf,inf	3.49154,0.500194	0.00184044	0.0018405
2	chr2:27109417:A:G	27109417	NA,G	NA,A	NA,1	NA,-inf	NA,inf	NA,2.38718	0.00180072	0.00180083
2	chr2:27068793:G:A	27068793	A,A	G,G	1,1	-inf,-inf	inf,inf	2.97549,1.42578	0.00174972	0.00174983
2	chr2:27101883:G:T	27101883	T,T	G,G	1,1	-inf,-inf	inf,inf	3.43523,0.567483	0.00171041	0.00171046
2	chr2:27279266:G:C	27279266	C,NA	G,NA	1,NA	-inf,NA	inf,NA	1.47319,NA	0.00168694	0.00168695
2	chr2:27024964:T:C	27024964	C,C	T,T	1,1	-inf,-inf	inf,inf	3.22093,0.295097	0.00167051	0.00167054
2	chr2:27158403:G:A	27158403	A,NA	G,NA	1,NA	-inf,NA	inf,NA	1.50165,NA	0.00160188	0.00160189
2	chr2:28185605:G:T	28185605	T,NA	G,NA	1,NA	-inf,NA	inf,NA	2.75598,NA	0.00157831	0.00157845
2	chr2:27705728:A:G	27705728	NA,G	NA,A	NA,1	NA,-inf	NA,inf	NA,1.67937	0.00157205	0.00157207
2	chr2:27266694:G:C	27266694	C,C	G,G	1,1	inf,inf	inf,inf	4.24176,2.5388	0.00157123	0.00159954
2	chr2:27010991:T:C	27010991	C,C	T,T	1,1	-inf,-inf	inf,inf	3.34027,0.321189	0.00155912	0.00155916
2	chr2:27098356:T:C	27098356	C,C	T,T	1,1	inf,inf	inf,inf	3.25661,0.0955996	0.00153458	0.0015346
2	chr2:27266983:GC:G	27266983	G,G	GC,GC	1,1	inf,inf	inf,inf	4.3037,2.49664	0.00153261	0.00156227
2	chr2:28289044:G:A	28289044	A,A	G,G	1,1	-inf,inf	inf,inf	1.51536,2.29544	0.00152772	0.00152779
2	chr2:27269806:C:T	27269806	T,T	C,C	1,1	inf,inf	inf,inf	4.34896,2.45485	0.00150484	0.00153489
2	chr2:28263590:C:T	28263590	NA,T	NA,C	NA,1	NA,-inf	NA,inf	NA,1.66694	0.00147454	0.00147457
2	chr2:27193834:A:T	27193834	T,T	A,A	1,1	-inf,-inf	inf,inf	6.27408,3.16968	0.001468	0.00681991
2	chr2:27399790:G:A	27399790	NA,A	NA,G	NA,1	NA,-inf	NA,inf	NA,1.68181	0.00144762	0.00144764
2	chr2:27010921:T:C	27010921	C,C	T,T	1,1	-inf,-inf	inf,inf	3.3008,0.312402	0.00144283	0.00144286
2	chr2:28293404:G:A	28293404	NA,A	NA,G	NA,1	NA,-inf	NA,inf	NA,1.70133	0.00143415	0.00143418
2	chr2:27712781:A:G	27712781	NA,G	NA,A	NA,1	NA,-inf	NA,inf	NA,1.63242	0.00142988	0.0014299
2	chr2:27010599:T:C	27010599	C,C	T,T	1,1	-inf,-inf	inf,inf	3.2768,0.323985	0.00139438	0.00139441
2	chr2:27136939:CA:C	27136939	C,NA	CA,NA	1,NA	inf,NA	inf,NA	2.95503,NA	0.00138617	0.00138647
2	chr2:27020496:A:G	27020496	G,G	A,A	1,1	-inf,-inf	inf,inf	3.18974,0.517487	0.00132697	0.001327
2	chr2:27146488:T:C	27146488	NA,C	NA,T	NA,1	NA,-inf	NA,inf	NA,1.68315	0.00132428	0.00132431
2	chr2:27014746:A:G	27014746	G,G	A,A	1,1	-inf,-inf	inf,inf	3.31389,0.176989	0.00129936	0.00129939
2	chr2:27758077:C:T	27758077	T,T	C,C	1,1	-inf,-inf	inf,inf	4.86078,0.669966	0.00127359	0.00127509
2	chr2:27118195:A:T	27118195	T,T	A,A	1,1	inf,inf	inf,inf	3.29016,0.258765	0.00126135	0.00126139
2	chr2:28201809:A:G	28201809	G,NA	A,NA	1,NA	-inf,NA	inf,NA	3.02107,NA	0.00124101	0.00124124
2	chr2:27637391:G:A	27637391	A,A	G,G	1,1	-inf,-inf	inf,inf	5.26859,0.682074	0.0012355	0.00124019
2	chr2:27079693:G:A	27079693	A,A	G,G	1,1	inf,inf	inf,inf	3.25749,0.129135	0.00122337	0.00122339
2	chr2:27134170:C:T	27134170	T,NA	C,NA	1,NA	inf,NA	inf,NA	2.87496,NA	0.00122074	0.001221
2	chr2:27245988:T:C	27245988	C,C	T,T	1,1	inf,inf	inf,inf	3.89802,2.56171	0.00120559	0.00122024
2	chr2:28333931:T:G	28333931	NA,G	NA,T	NA,1	NA,inf	NA,inf	NA,1.96224	0.00118506	0.0011851
2	chr2:28144752:T:C	28144752	NA,C	NA,T	NA,1	NA,inf	NA,inf	NA,1.70275	0.00118393	0.00118396
2	chr2:28209459:GA:G	28209459	G,G	GA,GA	1,1	-inf,inf	inf,inf	0.693585,2.22043	0.00116453	0.00116455
2	chr2:27201768:G:A	27201768	A,A	G,G	1,1	-inf,-inf	inf,inf	6.31713,3.10774	0.00114937	0.00633056
2	chr2:27114104:C:T	27114104	NA,T	NA,C	NA,1	NA,inf	NA,inf	NA,1.7271	0.00113874	0.00113877
2	chr2:28160881:A:G	28160881	NA,G	NA,A	NA,1	NA,inf	NA,inf	NA,1.67821	0.00113118	0.00113121
2	chr2:28133363:T:C	28133363	NA,C	NA,T	NA,1	NA,inf	NA,inf	NA,1.67781	0.00112626	0.00112628
2	chr2:28194613:T:C	28194613	NA,C	NA,T	NA,1	NA,inf	NA,inf	NA,1.46995	0.00108356	0.00108358
2	chr2:28154715:A:G	28154715	NA,G	NA,A	NA,1	NA,inf	NA,inf	NA,1.64839	0.00106847	0.00106849
2	chr2:28180524:G:A	28180524	NA,A	NA,G	NA,1	NA,inf	NA,inf	NA,1.45087	0.00104709	0.00104711
2	chr2:28151904:A:C	28151904	NA,C	NA,A	NA,1	NA,inf	NA,inf	NA,1.63631	0.00104638	0.0010464
2	chr2:27723228:C:T	27723228	NA,T	NA,C	NA,1	NA,-inf	NA,inf	NA,1.5364	0.00104553	0.00104555
2	chr2:27017081:G:T	27017081	T,T	G,G	1,1	-inf,-inf	inf,inf	3.20916,0.218215	0.00103549	0.00103552
2	chr2:28168964:G:C	28168964	NA,C	NA,G	NA,1	NA,inf	NA,inf	NA,1.44486	0.00103187	0.00103189
2	chr2:28162282:A:T	28162282	NA,T	NA,A	NA,1	NA,inf	NA,inf	NA,1.62004	0.00101313	0.00101315
2	chr2:27285842:C:T	27285842	T,T	C,C	1,1	inf,inf	inf,inf	3.66173,2.99529	0.00100944	0.00103445
2	chr2:27419228:AGTGGC:A	27419228	A,NA	AGTGGC,NA	1,NA	inf,NA	inf,NA	0.895273,NA	0.00100072	0.00100072
2	chr2:28135507:C:T	28135507	NA,T	NA,C	NA,1	NA,inf	NA,inf	NA,1.61041	0.000997939	0.000997961
2	chr2:27235922:T:C	27235922	C,C	T,T	1,1	inf,inf	inf,inf	4.25186,0.982634	0.000978188	0.000979766
2	chr2:27809270:G:C	27809270	C,C	G,G	1,1	inf,inf	inf,inf	4.16975,0.575044	0.000969904	0.000970257
2	chr2:28194637:G:A	28194637	NA,A	NA,G	NA,1	NA,inf	NA,inf	NA,1.87595	0.000963326	0.000963362
2	chr2:27898323:C:T	27898323	T,T	C,C	1,1	inf,inf	inf,inf	3.88312,0.687647	0.000945869	0.000946123
2	chr2:27008277:G:A	27008277	A,A	G,G	1,1	-inf,-inf	inf,inf	3.1514,0.211299	0.000943927	0.000943952
2	chr2:27707970:C:T	27707970	T,T	C,C	1,1	inf,inf	inf,inf	4.01199,0.126134	0.000942738	0.000942889
2	chr2:27740463:G:A	27740463	A,A	G,G	1,1	-inf,-inf	inf,inf	4.8808,0.473636	0.000942631	0.000943847
2	chr2:28179838:G:A	28179838	NA,A	NA,G	NA,1	NA,inf	NA,inf	NA,1.39565	0.000941617	0.000941633
2	chr2:28179431:G:A	28179431	NA,A	NA,G	NA,1	NA,inf	NA,inf	NA,1.39256	0.000936653	0.00093667
2	chr2:28172016:A:G	28172016	NA,G	NA,A	NA,1	NA,inf	NA,inf	NA,1.39207	0.00093022	0.000930237
2	chr2:27258592:C:T	27258592	T,T	C,C	1,1	inf,inf	inf,inf	3.9138,2.34622	0.000916393	0.000926614
2	chr2:27254737:A:G	27254737	NA,G	NA,A	NA,1	NA,-inf	NA,inf	NA,1.44366	0.00089865	0.000898668
2	chr2:28099455:C:T	28099455	NA,T	NA,C	NA,1	NA,inf	NA,inf	NA,1.63729	0.000897068	0.000897092
2	chr2:27920150:G:T	27920150	T,T	G,G	1,1	-inf,inf	inf,inf	4.14174,0.451536	0.000893183	0.000893518
2	chr2:27229916:T:C	27229916	C,C	T,T	1,1	inf,inf	inf,inf	5.59323,3.32061	0.000890222	0.00265865
2	chr2:28179228:T:C	28179228	NA,C	NA,T	NA,1	NA,inf	NA,inf	NA,1.36446	0.00088545	0.000885466
2	chr2:27772914:A:C	27772914	C,C	A,A	1,1	-inf,-inf	inf,inf	4.68326,0.691343	0.000880815	0.000881943
2	chr2:27667103:T:C	27667103	NA,C	NA,T	NA,1	NA,inf	NA,inf	NA,1.85947	0.000880667	0.000880703
2	chr2:27292237:A:G	27292237	G,G	A,A	1,1	inf,inf	inf,inf	3.54134,2.94452	0.000879886	0.000897644
2	chr2:28185962:A:T	28185962	NA,T	NA,A	NA,1	NA,inf	NA,inf	NA,1.35903	0.000877095	0.00087711
2	chr2:27749578:G:A	27749578	A,A	G,G	1,1	-inf,-inf	inf,inf	4.79494,0.509191	0.000871792	0.000872867
2	chr2:28276458:C:T	28276458	T,NA	C,NA	1,NA	inf,NA	inf,NA	2.19695,NA	0.000868007	0.000868053
2	chr2:27124977:C:T	27124977	NA,T	NA,C	NA,1	NA,inf	NA,inf	NA,1.62186	0.000859485	0.000859511
2	chr2:27250781:G:A	27250781	A,A	G,G	1,1	inf,inf	inf,inf	3.84084,2.3488	0.000857255	0.000866108
2	chr2:27802117:T:C	27802117	C,C	T,T	1,1	inf,inf	inf,inf	3.97706,1.24514	0.000852294	0.000853024
2	chr2:27253507:C:T	27253507	NA,T	NA,C	NA,1	NA,-inf	NA,inf	NA,1.41779	0.000851871	0.000851889
2	chr2:28171320:T:A	28171320	NA,A	NA,T	NA,1	NA,inf	NA,inf	NA,1.3436	0.000847189	0.000847204
2	chr2:27166327:A:G	27166327	G,G	A,A	1,1	-inf,-inf	inf,inf	6.94259,1.69627	0.000818478	0.00215525
2	chr2:27674968:G:A	27674968	A,A	G,G	1,1	inf,inf	inf,inf	3.92926,0.118181	0.000816935	0.000817063
2	chr2:27752104:A:G	27752104	G,G	A,A	1,1	-inf,-inf	inf,inf	4.73636,0.515123	0.000808093	0.00080906
2	chr2:28287684:A:C	28287684	NA,C	NA,A	NA,1	NA,-inf	NA,inf	NA,1.3956	0.000801166	0.000801183
2	chr2:27215949:G:A	27215949	A,A	G,G	1,1	inf,inf	inf,inf	4.0639,2.21015	0.00080091	0.000811646
2	chr2:27218777:A:G	27218777	G,G	A,A	1,1	inf,inf	inf,inf	4.05953,2.21005	0.000797464	0.000808097
2	chr2:28013088:T:C	28013088	C,C	T,T	1,1	inf,inf	inf,inf	3.77947,0.627225	0.000770389	0.00077058
2	chr2:27220751:A:G	27220751	G,G	A,A	1,1	inf,inf	inf,inf	4.08778,2.1706	0.000765675	0.000776133
2	chr2:27729539:C:T	27729539	T,T	C,C	1,1	-inf,-inf	inf,inf	4.87656,0.624562	0.000765116	0.000766585
2	chr2:27752527:T:C	27752527	C,C	T,T	1,1	-inf,-inf	inf,inf	4.71594,0.483043	0.00076446	0.000765349
2	chr2:27215842:G:A	27215842	A,A	G,G	1,1	inf,inf	inf,inf	4.06131,2.18292	0.000763098	0.000773244
2	chr2:28290633:T:C	28290633	NA,C	NA,T	NA,1	NA,-inf	NA,inf	NA,1.37016	0.000762727	0.000762743
2	chr2:28189565:T:G	28189565	NA,G	NA,T	NA,1	NA,inf	NA,inf	NA,1.27954	0.000751415	0.000751429
2	chr2:28288683:G:T	28288683	T,T	G,G	1,1	-inf,inf	inf,inf	1.20902,2.01781	0.000751256	0.000751282
2	chr2:27197822:C:T	27197822	T,T	C,C	1,1	-inf,-inf	inf,inf	5.63925,3.12793	0.000748247	0.00208672
2	chr2:27802194:T:C	27802194	C,C	T,T	1,1	inf,inf	inf,inf	4.02326,1.07979	0.000745041	0.00074564
2	chr2:28106927:T:C	28106927	NA,C	NA,T	NA,1	NA,inf	NA,inf	NA,1.43398	0.000739122	0.000739138
2	chr2:27745587:A:C	27745587	C,C	A,A	1,1	-inf,-inf	inf,inf	4.65514,0.518654	0.000736488	0.000737317
2	chr2:27230811:A:G	27230811	G,G	A,A	1,1	inf,inf	inf,inf	4.09802,2.13311	0.000730428	0.000740385
2	chr2:27259744:A:G	27259744	G,G	A,A	1,1	inf,inf	inf,inf	3.85449,2.22869	0.000716376	0.000723635
2	chr2:27194399:GATC:G	27194399	G,G	GATC,GATC	1,1	-inf,-inf	inf,inf	5.5076,3.06167	0.000714203	0.00162236
2	chr2:27219036:A:G	27219036	G,G	A,A	1,1	inf,inf	inf,inf	4.03142,2.15878	0.000714055	0.00072318
2	chr2:27729900:G:C	27729900	C,C	G,G	1,1	-inf,-inf	inf,inf	4.75926,0.713781	0.000711787	0.000713119
2	chr2:27283964:C:T	27283964	T,NA	C,NA	1,NA	inf,NA	inf,NA	0.723303,NA	0.000709913	0.000709916
2	chr2:27282914:C:T	27282914	T,T	C,C	1,1	inf,inf	inf,inf	3.539,2.82576	0.000709153	0.000723189
2	chr2:28027522:A:G	28027522	G,G	A,A	1,1	inf,inf	inf,inf	3.6248,0.75462	0.000707727	0.000707909
2	chr2:27125330:C:T	27125330	T,T	C,C	1,1	inf,inf	inf,inf	2.58098,0.488647	0.000697971	0.000697985
2	chr2:27222447:G:GT	27222447	GT,GT	G,G	1,1	inf,inf	inf,inf	4.00182,2.15215	0.000687154	0.000695644
2	chr2:28120729:A:G	28120729	NA,G	NA,A	NA,1	NA,inf	NA,inf	NA,1.40608	0.000686503	0.000686519
2	chr2:28120996:A:G	28120996	NA,G	NA,A	NA,1	NA,-inf	NA,inf	NA,1.31163	0.000680604	0.000680618
2	chr2:27733614:C:T	27733614	T,T	C,C	1,1	inf,inf	inf,inf	4.74174,0.0150497	0.000676375	0.000676961
2	chr2:27795426:A:G	27795426	G,G	A,A	1,1	inf,inf	inf,inf	4.02438,0.85291	0.000672388	0.000672799
2	chr2:27228132:C:T	27228132	T,T	C,C	1,1	inf,inf	inf,inf	4.01859,2.12903	0.000672155	0.000680569
2	chr2:28118750:A:G	28118750	NA,G	NA,A	NA,1	NA,inf	NA,inf	NA,1.39276	0.000670824	0.000670839
2	chr2:28207664:T:C	28207664	NA,C	NA,T	NA,1	NA,inf	NA,inf	NA,1.16052	0.000669611	0.000669622
2	chr2:27220388:C:T	27220388	T,T	C,C	1,1	inf,inf	inf,inf	4.01554,2.12839	0.000668435	0.000676784
2	chr2:28330722:A:T	28330722	T,NA	A,NA	1,NA	-inf,NA	inf,NA	2.23371,NA	0.000665587	0.000665639
2	chr2:27810671:A:C	27810671	C,C	A,A	1,1	inf,inf	inf,inf	4.05765,0.235389	0.000665104	0.000665345
2	chr2:28115591:A:G	28115591	NA,G	NA,A	NA,1	NA,inf	NA,inf	NA,1.38589	0.000661475	0.00066149
2	chr2:27189876:C:T	27189876	T,T	C,C	1,1	inf,inf	inf,inf	4.08693,2.06895	0.000658809	0.000667439
2	chr2:27686874:T:C	27686874	NA,C	NA,T	NA,1	NA,inf	NA,inf	NA,1.58109	0.000658238	0.00065826
2	chr2:28313265:G:A	28313265	NA,A	NA,G	NA,1	NA,-inf	NA,inf	NA,1.29048	0.000657323	0.000657337
2	chr2:27729368:A:T	27729368	T,T	A,A	1,1	-inf,-inf	inf,inf	4.6582,0.702265	0.00065671	0.000657785
2	chr2:27191335:G:C	27191335	C,C	G,G	1,1	inf,inf	inf,inf	4.16072,2.02219	0.000653802	0.000662997
2	chr2:27020133:C:T	27020133	T,T	C,C	1,1	inf,-inf	inf,inf	3.12656,0.517263	0.000653234	0.000653279
2	chr2:27778184:C:A	27778184	A,A	C,C	1,1	inf,inf	inf,inf	4.05342,0.18851	0.000651778	0.000651958
2	chr2:27779135:T:C	27779135	C,C	T,T	1,1	inf,inf	inf,inf	4.04974,0.18751	0.000648614	0.000648793
2	chr2:27801775:C:T	27801775	T,T	C,C	1,1	inf,inf	inf,inf	4.01747,0.692478	0.000638053	0.000638374
2	chr2:27217145:CT:C	27217145	C,C	CT,CT	1,1	-inf,-inf	inf,inf	5.42882,3.15897	0.000633174	0.00155332
2	chr2:28158988:T:A	28158988	NA,A	NA,T	NA,1	NA,inf	NA,inf	NA,1.14021	0.000633159	0.000633166
2	chr2:28122778:ATTG:A	28122778	NA,A	NA,ATTG	NA,1	NA,inf	NA,inf	NA,1.3576	0.000628947	0.000628961
2	chr2:28272697:A:G	28272697	NA,G	NA,A	NA,1	NA,-inf	NA,inf	NA,1.28309	0.000628808	0.000628822
2	chr2:28200571:G:A	28200571	NA,A	NA,G	NA,1	NA,-inf	NA,inf	NA,1.19161	0.000627877	0.000627889
2	chr2:27335500:G:A	27335500	NA,A	NA,G	NA,1	NA,inf	NA,inf	NA,1.4893	0.000625239	0.000625259
2	chr2:27101095:T:G	27101095	G,NA	T,NA	1,NA	-inf,NA	inf,NA	3.39991,NA	0.000624349	0.000624767
2	chr2:27238100:A:G	27238100	G,G	A,A	1,1	inf,inf	inf,inf	5.41062,3.16642	0.000623275	0.0015192
2	chr2:27207913:A:G	27207913	G,G	A,A	1,1	-inf,-inf	inf,inf	5.43033,3.13099	0.000620987	0.00149621
2	chr2:28122385:C:T	28122385	NA,T	NA,C	NA,1	NA,inf	NA,inf	NA,1.34815	0.000618791	0.000618805
2	chr2:27189737:T:C	27189737	C,C	T,T	1,1	inf,inf	inf,inf	4.13972,1.9991	0.000617964	0.000626401
2	chr2:28115499:G:A	28115499	NA,A	NA,G	NA,1	NA,inf	NA,inf	NA,1.34383	0.000614823	0.000614837
2	chr2:27752462:T:C	27752462	NA,C	NA,T	NA,1	NA,-inf	NA,inf	NA,1.25448	0.000613123	0.000613136
2	chr2:28208170:T:C	28208170	C,C	T,T	1,1	-inf,inf	inf,inf	0.971164,2.28089	0.000611623	0.000611653
2	chr2:28253368:C:T	28253368	NA,T	NA,C	NA,1	NA,inf	NA,inf	NA,1.14676	0.000611506	0.000611513
2	chr2:27218434:C:G	27218434	G,G	C,C	1,1	-inf,-inf	inf,inf	5.3557,3.17632	0.000606376	0.00142454
2	chr2:28249024:C:T	28249024	NA,T	NA,C	NA,1	NA,inf	NA,inf	NA,1.14356	0.000605987	0.000605993
2	chr2:27189363:G:A	27189363	A,A	G,G	1,1	inf,inf	inf,inf	3.96061,2.09106	0.000605397	0.000612363
2	chr2:27799808:G:A	27799808	A,A	G,G	1,1	inf,inf	inf,inf	3.96705,0.9265	0.000599638	0.000600058
2	chr2:27801157:G:T	27801157	T,T	G,G	1,1	inf,inf	inf,inf	3.99223,0.898011	0.000597646	0.000598066
2	chr2:28204132:A:G	28204132	G,G	A,A	1,1	-inf,inf	inf,inf	0.573081,1.94261	0.000597172	0.00059718
2	chr2:28089270:G:A	28089270	NA,A	NA,G	NA,1	NA,inf	NA,inf	NA,1.35494	0.000597131	0.000597145
2	chr2:27975881:G:T	27975881	NA,T	NA,G	NA,1	NA,-inf	NA,inf	NA,1.34045	0.000594135	0.00059415
2	chr2:27974062:C:A	27974062	NA,A	NA,C	NA,1	NA,-inf	NA,inf	NA,1.33802	0.000591553	0.000591568
2	chr2:27228561:T:C	27228561	C,C	T,T	1,1	inf,inf	inf,inf	5.37451,3.14418	0.000591069	0.00139039
2	chr2:28135836:C:T	28135836	NA,T	NA,C	NA,1	NA,inf	NA,inf	NA,1.10396	0.000590968	0.000590974
2	chr2:27917482:G:A	27917482	A,A	G,G	1,1	inf,inf	inf,inf	3.53638,0.716312	0.000589017	0.000589163
2	chr2:27800930:G:A	27800930	A,A	G,G	1,1	inf,inf	inf,inf	3.9927,0.641563	0.000586092	0.000586376
2	chr2:28206927:A:G	28206927	G,G	A,A	1,1	-inf,inf	inf,inf	0.582187,1.93489	0.000585393	0.000585401
2	chr2:27028433:A:G	27028433	NA,G	NA,A	NA,1	NA,-inf	NA,inf	NA,1.47733	0.000582367	0.000582386
2	chr2:27214952:AT:A	27214952	A,A	AT,AT	1,1	-inf,-inf	inf,inf	5.43503,3.08333	0.000579594	0.0013862
2	chr2:27906524:G:A	27906524	A,A	G,G	1,1	inf,inf	inf,inf	3.75612,0.404236	0.000579371	0.000579509
2	chr2:27204010:C:T	27204010	T,T	C,C	1,1	-inf,-inf	inf,inf	5.40826,3.09049	0.000579191	0.00135286
2	chr2:27515412:A:T	27515412	NA,T	NA,A	NA,1	NA,inf	NA,inf	NA,1.45762	0.000568731	0.000568749
2	chr2:27800253:T:C	27800253	C,C	T,T	1,1	inf,inf	inf,inf	3.96148,0.892332	0.000568711	0.000569104
2	chr2:27290010:T:G	27290010	G,G	T,T	1,1	inf,inf	inf,inf	3.61307,2.65005	0.000565731	0.000577387
2	chr2:28075034:A:T	28075034	NA,T	NA,A	NA,1	NA,-inf	NA,inf	NA,1.19664	0.000562751	0.000562763
2	chr2:28122827:G:T	28122827	NA,T	NA,G	NA,1	NA,inf	NA,inf	NA,1.29763	0.000562053	0.000562065
2	chr2:27239208:C:T	27239208	T,T	C,C	1,1	inf,inf	inf,inf	3.94142,2.0666	0.000561637	0.000568035
2	chr2:28332114:G:T	28332114	NA,T	NA,G	NA,1	NA,inf	NA,inf	NA,1.58557	0.000560259	0.000560284
2	chr2:27810584:G:A	27810584	NA,A	NA,G	NA,1	NA,-inf	NA,inf	NA,1.32363	0.000555636	0.000555651
2	chr2:27682644:C:T	27682644	NA,T	NA,C	NA,1	NA,-inf	NA,inf	NA,1.15223	0.000555233	0.000555243
2	chr2:27800991:G:A	27800991	NA,A	NA,G	NA,1	NA,inf	NA,inf	NA,1.40722	0.000554345	0.000554362
2	chr2:27735988:C:G	27735988	G,G	C,C	1,1	-inf,-inf	inf,inf	4.61258,0.631802	0.000549437	0.000550327
2	chr2:27795158:A:C	27795158	C,C	A,A	1,1	inf,inf	inf,inf	3.98493,0.836873	0.000549283	0.000549653
2	chr2:28150580:A:T	28150580	NA,T	NA,A	NA,1	NA,-inf	NA,inf	NA,1.15481	0.00054817	0.000548181
2	chr2:27984205:G:A	27984205	NA,A	NA,G	NA,1	NA,-inf	NA,inf	NA,1.18395	0.000547673	0.000547684
2	chr2:27976479:C:T	27976479	NA,T	NA,C	NA,1	NA,-inf	NA,inf	NA,1.17828	0.000541998	0.000542009
2	chr2:27977261:T:C	27977261	NA,C	NA,T	NA,1	NA,-inf	NA,inf	NA,1.17754	0.000541254	0.000541265
2	chr2:28252796:T:C	28252796	NA,C	NA,T	NA,1	NA,inf	NA,inf	NA,1.08452	0.000541108	0.000541114
2	chr2:27988418:A:C	27988418	NA,C	NA,A	NA,1	NA,-inf	NA,inf	NA,1.17624	0.000539952	0.000539963
2	chr2:28056684:A:C	28056684	NA,C	NA,A	NA,1	NA,-inf	NA,inf	NA,1.17612	0.000539871	0.000539882
2	chr2:27974202:A:G	27974202	NA,G	NA,A	NA,1	NA,-inf	NA,inf	NA,1.17403	0.000537771	0.000537782
2	chr2:27998331:A:C	27998331	NA,C	NA,A	NA,1	NA,-inf	NA,inf	NA,1.17487	0.000536449	0.00053646
2	chr2:27928993:A:T	27928993	NA,T	NA,A	NA,1	NA,-inf	NA,inf	NA,1.283	0.000534879	0.000534893
2	chr2:27798176:G:T	27798176	T,T	G,G	1,1	inf,inf	inf,inf	3.89004,0.814368	0.000533698	0.000534001
2	chr2:27054406:G:A	27054406	A,A	G,G	1,1	inf,inf	inf,inf	3.31242,0.0239166	0.000532525	0.000532561
2	chr2:28012896:C:T	28012896	T,T	C,C	1,1	inf,inf	inf,inf	3.6997,0.367385	0.000526906	0.000527029
2	chr2:27253510:G:A	27253510	A,A	G,G	1,1	inf,inf	inf,inf	3.7348,2.11934	0.000525427	0.000530073
2	chr2:27804810:C:T	27804810	NA,T	NA,C	NA,1	NA,inf	NA,inf	NA,1.37673	0.000525269	0.000525286
2	chr2:27959500:A:G	27959500	NA,G	NA,A	NA,1	NA,-inf	NA,inf	NA,1.15824	0.00052276	0.00052277
2	chr2:28284387:T:C	28284387	C,C	T,T	1,1	-inf,inf	inf,inf	1.23051,1.82234	0.000522302	0.000522322
2	chr2:27362492:G:A	27362492	NA,A	NA,G	NA,1	NA,inf	NA,inf	NA,1.40792	0.000521443	0.00052146
2	chr2:27319174:C:T	27319174	T,T	C,C	1,1	inf,inf	inf,inf	3.54929,2.61303	0.000520287	0.000529884
2	chr2:27988471:T:G	27988471	NA,G	NA,T	NA,1	NA,-inf	NA,inf	NA,1.15146	0.00051576	0.00051577
2	chr2:27220328:A:G	27220328	G,G	A,A	1,1	inf,inf	inf,inf	5.3557,3.04128	0.000513804	0.00114522
2	chr2:27223362:T:C	27223362	C,C	T,T	1,1	inf,inf	inf,inf	5.2655,3.10717	0.000513629	0.00110786
2	chr2:27728791:T:C	27728791	C,C	T,T	1,1	-inf,-inf	inf,inf	4.55181,0.184369	0.000513069	0.000513523
2	chr2:27186272:T:A	27186272	A,A	T,T	1,1	-inf,-inf	inf,inf	5.47873,2.93714	0.000512702	0.00117488
2	chr2:27795264:T:G	27795264	G,G	T,T	1,1	inf,inf	inf,inf	3.91401,0.490392	0.000511903	0.000512093
2	chr2:27797290:C:T	27797290	T,T	C,C	1,1	inf,inf	inf,inf	3.98371,0.813243	0.000511453	0.000511811
2	chr2:27214628:C:T	27214628	T,T	C,C	1,1	-inf,-inf	inf,inf	5.46655,2.96006	0.000509672	0.00118887
2	chr2:27212506:G:A	27212506	A,A	G,G	1,1	-inf,-inf	inf,inf	5.42875,3.00005	0.000508021	0.00117333
2	chr2:27476994:T:C	27476994	C,NA	T,NA	1,NA	inf,NA	inf,NA	2.08267,NA	0.00050234	0.000502381
2	chr2:27841861:T:C	27841861	NA,C	NA,T	NA,1	NA,-inf	NA,inf	NA,1.24632	0.00049941	0.000499424
2	chr2:27921139:A:G	27921139	NA,G	NA,A	NA,1	NA,-inf	NA,inf	NA,1.13044	0.000499407	0.000499418
2	chr2:28124286:T:C	28124286	NA,C	NA,T	NA,1	NA,inf	NA,inf	NA,1.22296	0.000497165	0.000497177
2	chr2:27192009:T:C	27192009	C,C	T,T	1,1	-inf,-inf	inf,inf	5.59227,2.71936	0.000497071	0.00105986
2	chr2:28208023:T:C	28208023	NA,C	NA,T	NA,1	NA,-inf	NA,inf	NA,1.08058	0.00049689	0.000496899
2	chr2:28253500:A:T	28253500	NA,T	NA,A	NA,1	NA,inf	NA,inf	NA,1.0372	0.000495385	0.000495391
2	chr2:28109521:A:G	28109521	NA,G	NA,A	NA,1	NA,inf	NA,inf	NA,1.26325	0.000494372	0.000494384
2	chr2:27185334:CT:C	27185334	C,C	CT,CT	1,1	-inf,-inf	inf,inf	5.42477,2.95	0.000491122	0.00109881
2	chr2:27676611:C:T	27676611	NA,T	NA,C	NA,1	NA,inf	NA,inf	NA,1.48177	0.000489722	0.000489741
2	chr2:27918503:T:C	27918503	NA,C	NA,T	NA,1	NA,-inf	NA,inf	NA,1.12256	0.000489177	0.000489187
2	chr2:27585314:A:G	27585314	NA,G	NA,A	NA,1	NA,inf	NA,inf	NA,0.911941	0.000485782	0.000485789
2	chr2:28104938:G:A	28104938	NA,A	NA,G	NA,1	NA,inf	NA,inf	NA,1.22827	0.000484787	0.000484799
2	chr2:28098731:T:C	28098731	NA,C	NA,T	NA,1	NA,inf	NA,inf	NA,1.22589	0.000484019	0.00048403
2	chr2:27194183:G:A	27194183	A,A	G,G	1,1	-inf,-inf	inf,inf	5.53898,2.9831	0.000480752	0.0013164
2	chr2:27853437:T:C	27853437	NA,C	NA,T	NA,1	NA,-inf	NA,inf	NA,1.22755	0.000480608	0.00048062
2	chr2:27796500:G:A	27796500	A,A	G,G	1,1	inf,inf	inf,inf	4.02366,0.690866	0.000480171	0.000480491
2	chr2:28218200:A:G	28218200	G,G	A,A	1,1	-inf,inf	inf,inf	0.654234,1.93781	0.000477272	0.000477282
2	chr2:27884825:C:T	27884825	T,T	C,C	1,1	-inf,inf	inf,inf	3.92236,0.314302	0.000476589	0.000476772
2	chr2:28088875:A:C	28088875	NA,C	NA,A	NA,1	NA,inf	NA,inf	NA,1.26846	0.000475314	0.000475326
2	chr2:27984665:G:T	27984665	NA,T	NA,G	NA,1	NA,-inf	NA,inf	NA,1.20868	0.000470805	0.000470817
2	chr2:27324065:C:T	27324065	NA,T	NA,C	NA,1	NA,inf	NA,inf	NA,1.34639	0.000469972	0.000469987
2	chr2:28076588:C:T	28076588	NA,T	NA,C	NA,1	NA,inf	NA,inf	NA,1.2097	0.000469749	0.000469761
2	chr2:28222986:A:G	28222986	G,G	A,A	1,1	inf,inf	inf,inf	3.4726,0.534275	0.000468139	0.000468301
2	chr2:28243611:G:T	28243611	NA,T	NA,G	NA,1	NA,-inf	NA,inf	NA,1.12452	0.000467021	0.000467032
2	chr2:27942695:T:G	27942695	NA,G	NA,T	NA,1	NA,-inf	NA,inf	NA,1.09664	0.000466423	0.000466433
2	chr2:27914120:T:C	27914120	NA,C	NA,T	NA,1	NA,-inf	NA,inf	NA,1.09387	0.000464012	0.000464022
2	chr2:27145435:G:A	27145435	A,A	G,G	1,1	inf,inf	inf,inf	0.279403,2.15045	0.000460266	0.000460276
2	chr2:27188486:G:A	27188486	A,A	G,G	1,1	inf,inf	inf,inf	3.91489,1.94069	0.000457028	0.000461827
2	chr2:27833014:A:G	27833014	G,G	A,A	1,1	inf,inf	inf,inf	3.49048,0.446748	0.000456997	0.000457082
2	chr2:28298296:GTT:G	28298296	NA,G	NA,GTT	NA,1	NA,inf	NA,inf	NA,0.999355	0.000452054	0.00045206
2	chr2:27871903:A:T	27871903	T,T	A,A	1,1	inf,inf	inf,inf	3.65631,0.320893	0.000449425	0.000449532
2	chr2:28291267:G:A	28291267	A,A	G,G	1,1	-inf,inf	inf,inf	0.57882,2.04376	0.000448388	0.000448398
2	chr2:27765954:G:A	27765954	A,A	G,G	1,1	-inf,-inf	inf,inf	4.29682,0.639112	0.000447728	0.000448247
2	chr2:27347252:C:T	27347252	NA,T	NA,C	NA,1	NA,inf	NA,inf	NA,1.3149	0.000447443	0.000447457
2	chr2:27077125:G:C	27077125	NA,C	NA,G	NA,1	NA,inf	NA,inf	NA,1.19437	0.000447211	0.000447223
2	chr2:27611412:C:G	27611412	NA,G	NA,C	NA,1	NA,inf	NA,inf	NA,0.872383	0.000445066	0.000445072
2	chr2:28237399:G:A	28237399	NA,A	NA,G	NA,1	NA,-inf	NA,inf	NA,0.985986	0.000444464	0.000444473
2	chr2:27676836:A:C	27676836	NA,C	NA,A	NA,1	NA,inf	NA,inf	NA,1.42122	0.00044443	0.000444447
2	chr2:27228231:C:T	27228231	T,T	C,C	1,1	inf,inf	inf,inf	3.99253,1.87091	0.000442317	0.000447253
2	chr2:28234519:T:A	28234519	A,NA	T,NA	1,NA	-inf,NA	inf,NA	1.99943,NA	0.000441948	0.00044198
2	chr2:28324612:A:G	28324612	G,G	A,A	1,1	-inf,-inf	inf,inf	1.98747,0.435422	0.000439126	0.000439138
2	chr2:27286720:T:C	27286720	NA,C	NA,T	NA,1	NA,inf	NA,inf	NA,1.28042	0.000438784	0.000438798
2	chr2:27102273:G:A	27102273	A,NA	G,NA	1,NA	-inf,NA	inf,NA	3.2713,NA	0.000438574	0.000438888
2	chr2:28267436:CAT:C	28267436	NA,C	NA,CAT	NA,1	NA,inf	NA,inf	NA,1.35589	0.000436419	0.000436435
2	chr2:27284290:A:C	27284290	NA,C	NA,A	NA,1	NA,inf	NA,inf	NA,1.27634	0.000435794	0.000435808
2	chr2:27564062:T:C	27564062	C,C	T,T	1,1	inf,inf	inf,inf	2.8725,0.820158	0.00043432	0.00043438
2	chr2:27796239:C:T	27796239	T,T	C,C	1,1	inf,inf	inf,inf	3.9522,0.697976	0.000434081	0.000434363
2	chr2:27730316:C:T	27730316	NA,T	NA,C	NA,1	NA,inf	NA,inf	NA,0.983523	0.000433542	0.00043355
2	chr2:27170162:A:G	27170162	G,G	A,A	1,1	-inf,-inf	inf,inf	6.62841,1.87623	0.000432302	0.00140738
2	chr2:27187741:G:A	27187741	A,A	G,G	1,1	inf,inf	inf,inf	3.94881,1.88783	0.00042851	0.000433167
2	chr2:27933773:T:G	27933773	G,G	T,T	1,1	inf,inf	inf,inf	3.58516,0.272797	0.000428125	0.000428214
2	chr2:28200946:T:C	28200946	NA,C	NA,T	NA,1	NA,-inf	NA,inf	NA,1.06119	0.000425523	0.000425532
2	chr2:28292428:C:T	28292428	T,T	C,C	1,1	-inf,inf	inf,inf	0.623849,1.99619	0.000425304	0.000425314
2	chr2:27605120:A:C	27605120	NA,C	NA,A	NA,1	NA,-inf	NA,inf	NA,1.03486	0.000424999	0.000425008
2	chr2:27013843:G:T	27013843	T,NA	G,NA	1,NA	-inf,NA	inf,NA	1.44989,NA	0.000424376	0.000424387
2	chr2:28201066:C:T	28201066	NA,T	NA,C	NA,1	NA,-inf	NA,inf	NA,1.04129	0.000423095	0.000423104
2	chr2:27787389:T:C	27787389	NA,C	NA,T	NA,1	NA,inf	NA,inf	NA,1.2828	0.000422424	0.000422438
2	chr2:27184076:T:A	27184076	A,A	T,T	1,1	-inf,-inf	inf,inf	5.31038,2.90605	0.000422045	0.000862991
2	chr2:27310002:A:G	27310002	G,G	A,A	1,1	inf,inf	inf,inf	3.53493,2.56705	0.000420577	0.00042907
2	chr2:27509978:G:A	27509978	A,NA	G,NA	1,NA	-inf,NA	inf,NA	2.58222,NA	0.00041949	0.000419583
2	chr2:27384565:G:C	27384565	NA,C	NA,G	NA,1	NA,-inf	NA,inf	NA,0.957212	0.000418427	0.000418435
2	chr2:27566994:T:A	27566994	A,A	T,T	1,1	inf,inf	inf,inf	2.76267,0.965552	0.00041832	0.000418382
2	chr2:27166817:G:A	27166817	A,NA	G,NA	1,NA	inf,NA	inf,NA	1.95492,NA	0.00041615	0.000416181
2	chr2:28326441:T:C	28326441	C,C	T,T	1,1	-inf,-inf	inf,inf	2.22668,0.0846364	0.000413379	0.000413391
2	chr2:27209679:A:G	27209679	G,G	A,A	1,1	-inf,-inf	inf,inf	5.54158,2.85929	0.000409585	0.00107507
2	chr2:27864338:C:T	27864338	T,T	C,C	1,1	inf,inf	inf,inf	3.60322,0.283799	0.000407566	0.000407659
2	chr2:27727170:T:C	27727170	NA,C	NA,T	NA,1	NA,inf	NA,inf	NA,0.950058	0.000406451	0.000406458
2	chr2:27990023:A:G	27990023	G,G	A,A	1,1	inf,inf	inf,inf	3.61821,0.146456	0.000405437	0.000405521
2	chr2:27569456:A:C	27569456	C,C	A,A	1,1	inf,inf	inf,inf	2.95171,0.743373	0.000404101	0.000404163
2	chr2:27916281:TA:T	27916281	T,T	TA,TA	1,1	inf,inf	inf,inf	3.57759,0.29947	0.000404038	0.000404128
2	chr2:27343587:A:G	27343587	G,NA	A,NA	1,NA	inf,NA	inf,NA	0.523663,NA	0.000403816	0.000403818
2	chr2:27574060:A:G	27574060	G,G	A,A	1,1	inf,inf	inf,inf	2.86265,0.788287	0.00039992	0.000399976
2	chr2:27195421:G:A	27195421	A,A	G,G	1,1	inf,inf	inf,inf	4.07504,1.74826	0.000399088	0.000403743
2	chr2:27894167:T:G	27894167	NA,G	NA,T	NA,1	NA,-inf	NA,inf	NA,1.01083	0.000398946	0.000398954
2	chr2:27898345:G:A	27898345	NA,A	NA,G	NA,1	NA,-inf	NA,inf	NA,1.00831	0.000397158	0.000397166
2	chr2:28283832:C:A	28283832	NA,A	NA,C	NA,1	NA,inf	NA,inf	NA,0.92813	0.000394949	0.000394954
2	chr2:27890466:C:A	27890466	NA,A	NA,C	NA,1	NA,-inf	NA,inf	NA,1.00388	0.000393978	0.000393986
2	chr2:28328567:G:T	28328567	T,T	G,G	1,1	-inf,inf	inf,inf	2.42083,0.0339871	0.000393596	0.000393613
2	chr2:28202339:C:T	28202339	NA,T	NA,C	NA,1	NA,-inf	NA,inf	NA,0.944323	0.000390701	0.000390709
2	chr2:27031753:C:T	27031753	NA,T	NA,C	NA,1	NA,-inf	NA,inf	NA,0.999467	0.000390519	0.000390528
2	chr2:28218963:C:T	28218963	NA,T	NA,C	NA,1	NA,-inf	NA,inf	NA,0.995657	0.000390281	0.000390289
2	chr2:27770976:C:T	27770976	T,T	C,C	1,1	inf,inf	inf,inf	3.51195,0.123242	0.000389773	0.000389836
2	chr2:28325189:T:C	28325189	C,C	T,T	1,1	-inf,-inf	inf,inf	2.19826,0.0720087	0.000388	0.000388012
2	chr2:28205863:G:A	28205863	NA,A	NA,G	NA,1	NA,-inf	NA,inf	NA,0.940944	0.000387716	0.000387724
2	chr2:28325424:T:C	28325424	C,C	T,T	1,1	-inf,-inf	inf,inf	1.9469,0.384986	0.000386797	0.000386808
2	chr2:27882856:T:C	27882856	NA,C	NA,T	NA,1	NA,-inf	NA,inf	NA,0.984122	0.000386558	0.000386566
2	chr2:28208606:C:T	28208606	NA,T	NA,C	NA,1	NA,-inf	NA,inf	NA,0.934791	0.000384403	0.000384411
2	chr2:27350420:C:T	27350420	T,NA	C,NA	1,NA	-inf,NA	inf,NA	0.903515,NA	0.000382656	0.00038266
2	chr2:27596305:G:A	27596305	A,A	G,G	1,1	inf,inf	inf,inf	2.92911,0.728619	0.000381467	0.000381524
2	chr2:27796989:T:C	27796989	C,C	T,T	1,1	inf,inf	inf,inf	3.91506,0.612474	0.000380545	0.000380778
2	chr2:27774708:A:C	27774708	NA,C	NA,A	NA,1	NA,inf	NA,inf	NA,1.21571	0.000379163	0.000379175
2	chr2:27265184:G:A	27265184	NA,A	NA,G	NA,1	NA,inf	NA,inf	NA,1.19478	0.000379106	0.000379118
2	chr2:27117951:T:C	27117951	C,C	T,T	1,1	inf,inf	inf,inf	2.44398,0.00148628	0.000378058	0.000378065
2	chr2:27536774:G:A	27536774	NA,A	NA,G	NA,1	NA,inf	NA,inf	NA,0.982772	0.00037551	0.000375517
2	chr2:27872672:G:A	27872672	NA,A	NA,G	NA,1	NA,-inf	NA,inf	NA,0.991002	0.000372454	0.000372462
2	chr2:27189395:A:G	27189395	G,G	A,A	1,1	-inf,-inf	inf,inf	5.39212,2.62056	0.000372246	0.00068056
2	chr2:28013253:C:T	28013253	T,T	C,C	1,1	inf,inf	inf,inf	3.47811,0.143864	0.000372243	0.000372307
2	chr2:28214757:C:T	28214757	NA,T	NA,C	NA,1	NA,-inf	NA,inf	NA,0.917087	0.000371108	0.000371116
2	chr2:28276566:A:G	28276566	NA,G	NA,A	NA,1	NA,-inf	NA,inf	NA,0.932182	0.000368118	0.000368125
2	chr2:28259304:T:C	28259304	NA,C	NA,T	NA,1	NA,inf	NA,inf	NA,0.861059	0.000367801	0.000367805
2	chr2:28209478:G:C	28209478	NA,C	NA,G	NA,1	NA,-inf	NA,inf	NA,0.91018	0.000366611	0.000366618
2	chr2:27680273:CT:C	27680273	NA,C	NA,CT	NA,1	NA,inf	NA,inf	NA,1.29729	0.000366385	0.000366399
2	chr2:27262961:G:A	27262961	NA,A	NA,G	NA,1	NA,inf	NA,inf	NA,1.17523	0.000366261	0.000366273
2	chr2:27126794:G:A	27126794	NA,A	NA,G	NA,1	NA,inf	NA,inf	NA,1.22209	0.000365904	0.000365917
2	chr2:28206371:G:A	28206371	NA,A	NA,G	NA,1	NA,-inf	NA,inf	NA,0.909762	0.000365524	0.000365531
2	chr2:27928487:G:A	27928487	A,A	G,G	1,1	-inf,inf	inf,inf	3.71243,0.316644	0.000364686	0.00036481
2	chr2:27932328:T:A	27932328	A,A	T,T	1,1	-inf,inf	inf,inf	3.73938,0.274163	0.00036322	0.000363344
2	chr2:28019585:G:T	28019585	T,T	G,G	1,1	inf,inf	inf,inf	3.46774,0.13292	0.00036223	0.000362292
2	chr2:27538133:T:C	27538133	NA,C	NA,T	NA,1	NA,inf	NA,inf	NA,0.962597	0.000361981	0.000361989
2	chr2:28004268:C:T	28004268	NA,T	NA,C	NA,1	NA,-inf	NA,inf	NA,0.965753	0.000361911	0.000361919
2	chr2:27176426:C:T	27176426	T,T	C,C	1,1	-inf,-inf	inf,inf	5.85775,2.56492	0.000361097	0.00105127
2	chr2:27927931:C:T	27927931	T,T	C,C	1,1	inf,inf	inf,inf	3.48198,0.107886	0.00035907	0.000359133
2	chr2:27244556:C:T	27244556	NA,T	NA,C	NA,1	NA,inf	NA,inf	NA,1.16345	0.00035758	0.000357591
2	chr2:27873490:T:C	27873490	NA,C	NA,T	NA,1	NA,-inf	NA,inf	NA,0.947704	0.000356479	0.000356486
2	chr2:27642458:A:G	27642458	NA,G	NA,A	NA,1	NA,inf	NA,inf	NA,1.46017	0.000356263	0.000356281
2	chr2:27023417:C:T	27023417	T,T	C,C	1,1	-inf,-inf	inf,inf	0.247598,1.60606	0.000355669	0.000355673
2	chr2:27599416:G:GAC	27599416	GAC,GAC	G,G	1,1	inf,inf	inf,inf	2.86679,0.729777	0.000355254	0.000355306
2	chr2:27259833:A:C	27259833	NA,C	NA,A	NA,1	NA,inf	NA,inf	NA,1.15553	0.000355042	0.000355054
2	chr2:27769573:T:A	27769573	NA,A	NA,T	NA,1	NA,inf	NA,inf	NA,1.15244	0.000354112	0.000354123
2	chr2:27728663:A:G	27728663	NA,G	NA,A	NA,1	NA,inf	NA,inf	NA,0.874402	0.000352827	0.000352833
2	chr2:28144478:A:G	28144478	NA,G	NA,A	NA,1	NA,-inf	NA,inf	NA,0.929053	0.000352453	0.000352461
2	chr2:28240122:T:A	28240122	NA,A	NA,T	NA,1	NA,-inf	NA,inf	NA,1.80058	0.000351767	0.000351801
2	chr2:28238763:T:A	28238763	NA,A	NA,T	NA,1	NA,-inf	NA,inf	NA,1.79566	0.000349491	0.000349524
2	chr2:27601301:G:C	27601301	C,C	G,G	1,1	inf,inf	inf,inf	2.83306,0.738227	0.000347935	0.000347984
2	chr2:27168805:C:T	27168805	T,NA	C,NA	1,NA	inf,NA	inf,NA	2.76658,NA	0.00034769	0.000347817
2	chr2:27658778:CCAGT:C	27658778	NA,C	NA,CCAGT	NA,1	NA,inf	NA,inf	NA,1.26336	0.000347549	0.000347562
2	chr2:27679742:C:T	27679742	NA,T	NA,C	NA,1	NA,-inf	NA,inf	NA,1.05128	0.000346405	0.000346415
2	chr2:27266262:T:C	27266262	NA,C	NA,T	NA,1	NA,inf	NA,inf	NA,1.13932	0.000345792	0.000345802
2	chr2:27887728:AATC:A	27887728	NA,A	NA,AATC	NA,1	NA,-inf	NA,inf	NA,0.928925	0.000344107	0.000344114
2	chr2:27591571:C:T	27591571	T,T	C,C	1,1	inf,inf	inf,inf	2.82627,0.728893	0.000343188	0.000343236
2	chr2:27862175:T:G	27862175	NA,G	NA,T	NA,1	NA,-inf	NA,inf	NA,0.925081	0.000342387	0.000342395
2	chr2:27135742:C:T	27135742	NA,T	NA,C	NA,1	NA,inf	NA,inf	NA,1.13469	0.000342356	0.000342366
2	chr2:28058678:G:A	28058678	A,A	G,G	1,1	-inf,inf	inf,inf	3.79259,0.0930446	0.000341649	0.000341764
2	chr2:27252808:G:C	27252808	NA,C	NA,G	NA,1	NA,inf	NA,inf	NA,1.13295	0.000341521	0.000341531
2	chr2:27265564:G:C	27265564	C,C	G,G	1,1	inf,inf	inf,inf	5.63736,2.68451	0.000339906	0.000927384
2	chr2:28240932:A:G	28240932	NA,G	NA,A	NA,1	NA,-inf	NA,inf	NA,0.931328	0.000338632	0.000338639
2	chr2:27248796:A:G	27248796	NA,G	NA,A	NA,1	NA,inf	NA,inf	NA,1.12629	0.000337825	0.000337836
2	chr2:28143317:GA:G	28143317	NA,G	NA,GA	NA,1	NA,-inf	NA,inf	NA,0.904592	0.000337167	0.000337174
2	chr2:28219555:A:C	28219555	NA,C	NA,A	NA,1	NA,-inf	NA,inf	NA,0.910998	0.000336754	0.000336761
2	chr2:27181917:G:A	27181917	A,A	G,G	1,1	inf,inf	inf,inf	3.80062,1.81903	0.000335297	0.000338341
2	chr2:27726185:G:A	27726185	A,A	G,G	1,1	inf,inf	inf,inf	3.35058,0.162693	0.000334946	0.000334991
2	chr2:28227089:G:C	28227089	NA,C	NA,G	NA,1	NA,-inf	NA,inf	NA,0.85514	0.000334176	0.000334183
2	chr2:28253761:G:A	28253761	NA,A	NA,G	NA,1	NA,-inf	NA,inf	NA,0.853291	0.000333041	0.000333048
2	chr2:27043169:T:C	27043169	NA,C	NA,T	NA,1	NA,-inf	NA,inf	NA,1.09525	0.000331705	0.000331715
2	chr2:27249858:T:G	27249858	NA,G	NA,T	NA,1	NA,inf	NA,inf	NA,1.11103	0.000329788	0.000329798
2	chr2:27836818:TA:T	27836818	NA,T	NA,TA	NA,1	NA,-inf	NA,inf	NA,0.903372	0.00032939	0.000329397
2	chr2:27249975:A:G	27249975	NA,G	NA,A	NA,1	NA,inf	NA,inf	NA,1.10946	0.000328957	0.000328968
2	chr2:27802471:A:G	27802471	NA,G	NA,A	NA,1	NA,-inf	NA,inf	NA,1.0051	0.000327946	0.000327955
2	chr2:27698997:T:C	27698997	NA,C	NA,T	NA,1	NA,inf	NA,inf	NA,1.22367	0.000327258	0.00032727
2	chr2:27869859:T:C	27869859	NA,C	NA,T	NA,1	NA,-inf	NA,inf	NA,1.64695	0.000325035	0.000325062
2	chr2:27839720:C:T	27839720	NA,T	NA,C	NA,1	NA,-inf	NA,inf	NA,0.88812	0.000324539	0.000324546
2	chr2:27328345:CTG:C	27328345	NA,C	NA,CTG	NA,1	NA,inf	NA,inf	NA,1.09601	0.000323372	0.000323382
2	chr2:27327508:T:TAG	27327508	NA,TAG	NA,T	NA,1	NA,inf	NA,inf	NA,1.09327	0.000321761	0.000321771
2	chr2:28281101:A:G	28281101	G,G	A,A	1,1	-inf,inf	inf,inf	0.56025,2.12131	0.000321122	0.000321135
2	chr2:27757831:C:T	27757831	NA,T	NA,C	NA,1	NA,inf	NA,inf	NA,0.826853	0.000320361	0.000320367
2	chr2:27879837:T:A	27879837	A,A	T,T	1,1	inf,inf	inf,inf	3.402,0.122025	0.000320177	0.000320232
2	chr2:28127810:T:TC	28127810	NA,TC	NA,T	NA,1	NA,-inf	NA,inf	NA,0.872945	0.000319826	0.000319833
2	chr2:27936705:G:A	27936705	A,A	G,G	1,1	-inf,inf	inf,inf	3.66804,0.252401	0.000319441	0.000319546
2	chr2:27178896:T:C	27178896	NA,C	NA,T	NA,1	NA,inf	NA,inf	NA,0.966253	0.000318501	0.000318509
2	chr2:27160408:C:A	27160408	A,A	C,C	1,1	inf,inf	inf,inf	3.5991,0.795126	0.000317351	0.000317548
2	chr2:27665891:A:C	27665891	NA,C	NA,A	NA,1	NA,inf	NA,inf	NA,1.20325	0.000316963	0.000316974
2	chr2:28325259:G:A	28325259	A,A	G,G	1,1	-inf,-inf	inf,inf	1.8335,0.399386	0.000316597	0.000316606
2	chr2:28325392:T:C	28325392	C,C	T,T	1,1	-inf,-inf	inf,inf	1.83385,0.393037	0.000314897	0.000314906
2	chr2:28325887:A:G	28325887	NA,G	NA,A	NA,1	NA,inf	NA,inf	NA,1.07734	0.000314611	0.000314621
2	chr2:28097094:G:T	28097094	T,T	G,G	1,1	inf,inf	inf,inf	2.12667,1.13125	0.000311803	0.000311825
2	chr2:27105685:T:G	27105685	G,G	T,T	1,1	-inf,-inf	inf,inf	2.37571,0.277038	0.000311324	0.000311331
2	chr2:27360367:A:G	27360367	NA,G	NA,A	NA,1	NA,inf	NA,inf	NA,1.0499	0.000310466	0.000310476
2	chr2:27776444:T:C	27776444	NA,C	NA,T	NA,1	NA,inf	NA,inf	NA,0.804797	0.000308327	0.000308333
2	chr2:27740483:G:A	27740483	NA,A	NA,G	NA,1	NA,inf	NA,inf	NA,1.0878	0.000307919	0.000307929
2	chr2:27201045:G:A	27201045	A,NA	G,NA	1,NA	inf,NA	inf,NA	2.50382,NA	0.000307709	0.000307786
2	chr2:27840082:C:T	27840082	NA,T	NA,C	NA,1	NA,-inf	NA,inf	NA,0.865058	0.000307668	0.000307675
2	chr2:27774718:C:G	27774718	NA,G	NA,C	NA,1	NA,inf	NA,inf	NA,0.803194	0.000307425	0.00030743
2	chr2:27807570:A:G	27807570	G,G	A,A	1,1	inf,inf	inf,inf	3.54393,0.739328	0.000305749	0.000305895
2	chr2:28140874:G:A	28140874	A,NA	G,NA	1,NA	-inf,NA	inf,NA	1.85038,NA	0.000305743	0.000305766
2	chr2:27815932:C:T	27815932	T,T	C,C	1,1	inf,inf	inf,inf	3.05063,0.41833	0.000305144	0.000305182
2	chr2:28199122:T:C	28199122	C,C	T,T	1,1	inf,inf	inf,inf	0.0437367,1.96195	0.000304709	0.000304715
2	chr2:28062253:G:A	28062253	NA,A	NA,G	NA,1	NA,inf	NA,inf	NA,0.832509	0.000304323	0.000304329
2	chr2:27878429:A:G	27878429	G,G	A,A	1,1	inf,-inf	inf,inf	3.63937,0.270836	0.000302513	0.000302614
2	chr2:27866613:T:A	27866613	NA,A	NA,T	NA,1	NA,-inf	NA,inf	NA,1.58964	0.000301538	0.000301562
2	chr2:28220183:C:T	28220183	T,T	C,C	1,1	inf,-inf	inf,inf	4.28672,0.557107	0.000301296	0.000302371
2	chr2:28297418:G:A	28297418	NA,A	NA,G	NA,1	NA,-inf	NA,inf	NA,0.870375	0.000301291	0.000301298
2	chr2:27252611:G:A	27252611	NA,A	NA,G	NA,1	NA,inf	NA,inf	NA,1.05539	0.000301029	0.000301038
2	chr2:28261293:G:T	28261293	NA,T	NA,G	NA,1	NA,inf	NA,inf	NA,0.925615	0.000300325	0.000300332
2	chr2:27591676:C:T	27591676	NA,T	NA,C	NA,1	NA,inf	NA,inf	NA,1.0683	0.000300219	0.000300228
2	chr2:28219359:CTCT:C	28219359	NA,C	NA,CTCT	NA,1	NA,inf	NA,inf	NA,0.926011	0.000300036	0.000300043
2	chr2:27261752:A:G	27261752	G,G	A,A	1,1	inf,inf	inf,inf	5.43718,2.86615	0.000299862	0.000827308
2	chr2:27151395:C:T	27151395	T,T	C,C	1,1	inf,-inf	inf,inf	1.8248,1.50826	0.000298017	0.000298045
2	chr2:27177982:C:A	27177982	A,A	C,C	1,1	inf,inf	inf,inf	3.84859,1.70396	0.000295032	0.000297749
2	chr2:27975752:AG:A	27975752	NA,A	NA,AG	NA,1	NA,inf	NA,inf	NA,0.816046	0.000294741	0.000294747
2	chr2:28230339:G:A	28230339	NA,A	NA,G	NA,1	NA,inf	NA,inf	NA,1.02434	0.000294092	0.0002941
2	chr2:28211823:A:G	28211823	NA,G	NA,A	NA,1	NA,inf	NA,inf	NA,1.02411	0.000293977	0.000293985
2	chr2:28219439:A:G	28219439	NA,G	NA,A	NA,1	NA,-inf	NA,inf	NA,0.830944	0.000293002	0.000293009
2	chr2:28021370:C:T	28021370	NA,T	NA,C	NA,1	NA,inf	NA,inf	NA,0.810169	0.000292527	0.000292533
2	chr2:27067657:A:G	27067657	G,G	A,A	1,1	-inf,-inf	inf,inf	3.11783,0.54188	0.000292207	0.000292249
2	chr2:28180778:AT:A	28180778	NA,A	NA,AT	NA,1	NA,inf	NA,inf	NA,1.01773	0.000289506	0.000289515
2	chr2:27304802:G:A	27304802	NA,A	NA,G	NA,1	NA,inf	NA,inf	NA,0.501602	0.000288815	0.000288819
2	chr2:28192403:A:T	28192403	NA,T	NA,A	NA,1	NA,inf	NA,inf	NA,1.09968	0.000287192	0.000287202
2	chr2:27739171:G:C	27739171	NA,C	NA,G	NA,1	NA,inf	NA,inf	NA,1.06552	0.00028636	0.000286369
2	chr2:28288510:C:T	28288510	NA,T	NA,C	NA,1	NA,inf	NA,inf	NA,0.73429	0.000286268	0.000286272
2	chr2:28101379:G:C	28101379	NA,C	NA,G	NA,1	NA,-inf	NA,inf	NA,0.755425	0.000286099	0.000286104
2	chr2:27524074:G:A	27524074	NA,A	NA,G	NA,1	NA,inf	NA,inf	NA,0.610012	0.00028511	0.000285114
2	chr2:28264984:T:G	28264984	NA,G	NA,T	NA,1	NA,inf	NA,inf	NA,1.08163	0.000284571	0.00028458
2	chr2:27844174:C:T	27844174	NA,T	NA,C	NA,1	NA,inf	NA,inf	NA,1.00274	0.000283933	0.000283942
2	chr2:28263144:AAAAG:A	28263144	NA,A	NA,AAAAG	NA,1	NA,-inf	NA,inf	NA,0.741026	0.00028251	0.000282516
2	chr2:28343117:G:A	28343117	A,A	G,G	1,1	-inf,inf	inf,inf	1.94319,0.0846143	0.000282161	0.000282168
2	chr2:27209729:C:T	27209729	NA,T	NA,C	NA,1	NA,-inf	NA,inf	NA,1.01128	0.000281566	0.000281575
2	chr2:28171072:G:A	28171072	NA,A	NA,G	NA,1	NA,inf	NA,inf	NA,0.866123	0.000279426	0.000279432
2	chr2:28255071:T:C	28255071	NA,C	NA,T	NA,1	NA,inf	NA,inf	NA,0.992745	0.000279092	0.0002791
2	chr2:27178392:C:T	27178392	T,T	C,C	1,1	inf,inf	inf,inf	3.78069,1.7075	0.000278105	0.000280489
2	chr2:28084595:A:T	28084595	NA,T	NA,A	NA,1	NA,-inf	NA,inf	NA,0.73839	0.000277658	0.000277663
2	chr2:28320598:C:G	28320598	G,G	C,C	1,1	-inf,-inf	inf,inf	2.01661,0.100472	0.000277179	0.000277187
2	chr2:27921200:G:A	27921200	A,A	G,G	1,1	-inf,inf	inf,inf	3.52736,0.316196	0.000276966	0.000277052
2	chr2:27277208:C:G	27277208	NA,G	NA,C	NA,1	NA,inf	NA,inf	NA,1.01959	0.000275238	0.000275247
2	chr2:27057259:G:A	27057259	A,A	G,G	1,1	-inf,-inf	inf,inf	3.16249,0.441049	0.000275199	0.000275239
2	chr2:28164221:A:G	28164221	NA,G	NA,A	NA,1	NA,inf	NA,inf	NA,0.760383	0.000274466	0.000274472
2	chr2:28082288:T:A	28082288	NA,A	NA,T	NA,1	NA,-inf	NA,inf	NA,0.732193	0.000274407	0.000274413
2	chr2:27125819:T:C	27125819	C,C	T,T	1,1	inf,inf	inf,inf	2.39341,0.606868	0.000273901	0.000273914
2	chr2:27185850:T:C	27185850	NA,C	NA,T	NA,1	NA,-inf	NA,inf	NA,0.99347	0.000273592	0.0002736
2	chr2:28199191:T:C	28199191	NA,C	NA,T	NA,1	NA,inf	NA,inf	NA,0.978326	0.00027355	0.000273558
2	chr2:28173532:AC:A	28173532	NA,A	NA,AC	NA,1	NA,inf	NA,inf	NA,0.841487	0.000273448	0.000273455
2	chr2:27591507:C:T	27591507	T,T	C,C	1,1	inf,inf	inf,inf	2.72821,0.669325	0.00027297	0.000273007
2	chr2:28229324:G:A	28229324	NA,A	NA,G	NA,1	NA,inf	NA,inf	NA,0.977822	0.000272765	0.000272773
2	chr2:27348136:C:T	27348136	NA,T	NA,C	NA,1	NA,inf	NA,inf	NA,1.0464	0.000272681	0.00027269
2	chr2:27527868:G:A	27527868	NA,A	NA,G	NA,1	NA,inf	NA,inf	NA,0.587117	0.000272532	0.000272536
2	chr2:28198418:A:G	28198418	NA,G	NA,A	NA,1	NA,inf	NA,inf	NA,0.723049	0.00027173	0.000271736
2	chr2:28103158:T:A	28103158	NA,A	NA,T	NA,1	NA,-inf	NA,inf	NA,0.706632	0.000271037	0.000271042
2	chr2:27970622:G:A	27970622	NA,A	NA,G	NA,1	NA,inf	NA,inf	NA,0.766198	0.000270434	0.00027044
2	chr2:28287480:A:G	28287480	G,G	A,A	1,1	-inf,inf	inf,inf	0.517314,1.81628	0.000269316	0.000269322
2	chr2:27510765:G:T	27510765	NA,T	NA,G	NA,1	NA,inf	NA,inf	NA,0.977397	0.0002687	0.000268708
2	chr2:27057224:T:A	27057224	A,A	T,T	1,1	-inf,-inf	inf,inf	3.14658,0.439078	0.000268357	0.000268395
2	chr2:27340560:C:T	27340560	NA,T	NA,C	NA,1	NA,inf	NA,inf	NA,1.03378	0.000267776	0.000267785
2	chr2:27016487:C:A	27016487	NA,A	NA,C	NA,1	NA,-inf	NA,inf	NA,0.801524	0.000267677	0.000267683
2	chr2:27684961:C:T	27684961	NA,T	NA,C	NA,1	NA,inf	NA,inf	NA,1.20756	0.000267647	0.000267659
2	chr2:27684950:G:A	27684950	NA,A	NA,G	NA,1	NA,inf	NA,inf	NA,1.20659	0.000267263	0.000267275
2	chr2:27576130:T:C	27576130	NA,C	NA,T	NA,1	NA,-inf	NA,inf	NA,0.610847	0.000267002	0.000267007
2	chr2:27794925:A:G	27794925	G,G	A,A	1,1	inf,inf	inf,inf	3.51587,0.714357	0.000266639	0.000266771
2	chr2:28211804:A:T	28211804	NA,T	NA,A	NA,1	NA,-inf	NA,inf	NA,1.59158	0.00026505	0.000265073
2	chr2:27196432:G:A	27196432	NA,A	NA,G	NA,1	NA,-inf	NA,inf	NA,0.970509	0.000264163	0.000264171
2	chr2:27952164:C:G	27952164	G,NA	C,NA	1,NA	-inf,NA	inf,NA	2.05719,NA	0.000264097	0.000264139
2	chr2:28097090:A:G	28097090	NA,G	NA,A	NA,1	NA,-inf	NA,inf	NA,0.708563	0.000263508	0.000263514
2	chr2:27680207:A:G	27680207	NA,G	NA,A	NA,1	NA,inf	NA,inf	NA,0.989738	0.000263273	0.000263281
2	chr2:27800417:C:T	27800417	T,T	C,C	1,1	inf,inf	inf,inf	3.42764,0.766994	0.000262909	0.000263031
2	chr2:27569177:A:C	27569177	NA,C	NA,A	NA,1	NA,-inf	NA,inf	NA,0.697851	0.000262147	0.000262152
2	chr2:27590453:G:A	27590453	NA,A	NA,G	NA,1	NA,-inf	NA,inf	NA,0.696303	0.000261914	0.000261919
2	chr2:27105238:C:T	27105238	NA,T	NA,C	NA,1	NA,-inf	NA,inf	NA,1.04184	0.000261814	0.000261823
2	chr2:27455430:C:T	27455430	NA,T	NA,C	NA,1	NA,inf	NA,inf	NA,0.932461	0.000261564	0.000261572
2	chr2:28261624:C:T	28261624	NA,T	NA,C	NA,1	NA,-inf	NA,inf	NA,0.766713	0.00026099	0.000260995
2	chr2:27739341:C:T	27739341	NA,T	NA,C	NA,1	NA,inf	NA,inf	NA,0.980831	0.000260615	0.000260623
2	chr2:27686039:T:C	27686039	NA,C	NA,T	NA,1	NA,inf	NA,inf	NA,1.18814	0.000260368	0.000260379
2	chr2:27862261:T:C	27862261	NA,C	NA,T	NA,1	NA,-inf	NA,inf	NA,1.47079	0.000259825	0.000259844
2	chr2:27834492:C:T	27834492	T,T	C,C	1,1	inf,inf	inf,inf	3.2728,0.16163	0.000259788	0.000259831
2	chr2:27529608:G:A	27529608	NA,A	NA,G	NA,1	NA,inf	NA,inf	NA,0.959609	0.000259776	0.000259784
2	chr2:27246624:C:T	27246624	NA,T	NA,C	NA,1	NA,-inf	NA,inf	NA,0.753186	0.000259404	0.00025941
2	chr2:27746824:G:GA	27746824	NA,GA	NA,G	NA,1	NA,inf	NA,inf	NA,0.962187	0.000255881	0.000255889
2	chr2:27562685:G:C	27562685	NA,C	NA,G	NA,1	NA,-inf	NA,inf	NA,0.728719	0.000255076	0.000255082
2	chr2:27993369:G:C	27993369	NA,C	NA,G	NA,1	NA,inf	NA,inf	NA,0.580681	0.000255062	0.000255066
2	chr2:28140718:A:G	28140718	NA,G	NA,A	NA,1	NA,-inf	NA,inf	NA,0.720711	0.000254264	0.000254269
2	chr2:27203985:C:T	27203985	T,NA	C,NA	1,NA	-inf,NA	inf,NA	2.18045,NA	0.000253671	0.000253713
2	chr2:28271324:TC:T	28271324	NA,T	NA,TC	NA,1	NA,inf	NA,inf	NA,0.737779	0.000253342	0.000253347
2	chr2:27796308:G:A	27796308	A,A	G,G	1,1	inf,inf	inf,inf	3.51304,0.669438	0.000252436	0.000252559
2	chr2:27227856:G:A	27227856	A,A	G,G	1,1	inf,inf	inf,inf	5.35258,2.73514	0.000252256	0.000596192
2	chr2:27778679:C:T	27778679	NA,T	NA,C	NA,1	NA,inf	NA,inf	NA,0.965657	0.000252248	0.000252256
2	chr2:28234631:C:A	28234631	NA,A	NA,C	NA,1	NA,inf	NA,inf	NA,0.923705	0.000251248	0.000251255
2	chr2:27719864:T:C	27719864	NA,C	NA,T	NA,1	NA,inf	NA,inf	NA,0.992622	0.000251149	0.000251158
2	chr2:28038517:G:A	28038517	A,A	G,G	1,1	-inf,inf	inf,inf	3.46236,0.293791	0.000250983	0.000251058
2	chr2:27070173:C:T	27070173	T,NA	C,NA	1,NA	-inf,NA	inf,NA	0.716048,NA	0.000250505	0.000250508
2	chr2:27995047:T:C	27995047	NA,C	NA,T	NA,1	NA,inf	NA,inf	NA,0.719147	0.000249654	0.00024966
2	chr2:28177113:C:A	28177113	NA,A	NA,C	NA,1	NA,inf	NA,inf	NA,0.786544	0.000249353	0.000249358
2	chr2:28132963:G:A	28132963	NA,A	NA,G	NA,1	NA,-inf	NA,inf	NA,0.737105	0.000249114	0.00024912
2	chr2:28255810:T:C	28255810	NA,C	NA,T	NA,1	NA,-inf	NA,inf	NA,0.739618	0.000249043	0.000249048
2	chr2:28086411:G:A	28086411	NA,A	NA,G	NA,1	NA,-inf	NA,inf	NA,0.677152	0.000248618	0.000248623
2	chr2:27205279:A:G	27205279	NA,G	NA,A	NA,1	NA,-inf	NA,inf	NA,0.931248	0.000248552	0.000248559
2	chr2:27226425:C:G	27226425	G,G	C,C	1,1	inf,inf	inf,inf	5.41071,2.66842	0.00024825	0.00059053
2	chr2:27471708:T:C	27471708	NA,C	NA,T	NA,1	NA,inf	NA,inf	NA,0.942058	0.000248139	0.000248147
2	chr2:27039895:GGGA:G	27039895	NA,G	NA,GGGA	NA,1	NA,-inf	NA,inf	NA,0.956283	0.000247972	0.00024798
2	chr2:27181953:G:C	27181953	NA,C	NA,G	NA,1	NA,-inf	NA,inf	NA,0.928225	0.000247761	0.000247769
2	chr2:28186607:G:A	28186607	NA,A	NA,G	NA,1	NA,inf	NA,inf	NA,0.782543	0.000247732	0.000247737
2	chr2:27985439:C:T	27985439	NA,T	NA,C	NA,1	NA,inf	NA,inf	NA,1.02351	0.000247428	0.000247436
2	chr2:27620242:T:A	27620242	NA,A	NA,T	NA,1	NA,inf	NA,inf	NA,0.5551	0.000247067	0.000247071
2	chr2:27938477:C:T	27938477	T,NA	C,NA	1,NA	inf,NA	inf,NA	0.996841,NA	0.000247041	0.000247046
2	chr2:27239550:A:G	27239550	NA,G	NA,A	NA,1	NA,inf	NA,inf	NA,0.924706	0.000246197	0.000246205
2	chr2:27232076:G:A	27232076	NA,A	NA,G	NA,1	NA,inf	NA,inf	NA,0.923526	0.000245756	0.000245764
2	chr2:28330518:G:A	28330518	NA,A	NA,G	NA,1	NA,-inf	NA,inf	NA,1.08845	0.0002452	0.000245209
2	chr2:27772426:G:T	27772426	NA,T	NA,G	NA,1	NA,inf	NA,inf	NA,0.97682	0.00024477	0.000244778
2	chr2:28259989:T:C	28259989	NA,C	NA,T	NA,1	NA,-inf	NA,inf	NA,0.815757	0.000244753	0.000244758
2	chr2:27746778:T:G	27746778	G,NA	T,NA	1,NA	-inf,NA	inf,NA	1.80348,NA	0.000244474	0.000244495
2	chr2:27812243:AC:A	27812243	NA,A	NA,AC	NA,1	NA,inf	NA,inf	NA,0.903298	0.000243516	0.000243523
2	chr2:28280180:T:C	28280180	C,C	T,T	1,1	-inf,inf	inf,inf	0.560011,1.80507	0.000242843	0.00024285
2	chr2:28265942:T:C	28265942	C,C	T,T	1,1	-inf,inf	inf,inf	0.611153,1.61455	0.00024278	0.000242785
2	chr2:27861257:C:T	27861257	NA,T	NA,C	NA,1	NA,-inf	NA,inf	NA,1.41171	0.000242303	0.00024232
2	chr2:27303813:C:G	27303813	G,G	C,C	1,1	inf,inf	inf,inf	2.83471,2.3228	0.000241488	0.000242822
2	chr2:27114770:AG:A	27114770	A,NA	AG,NA	1,NA	inf,NA	inf,NA	0.534977,NA	0.000240684	0.000240686
2	chr2:28336850:C:T	28336850	NA,T	NA,C	NA,1	NA,inf	NA,inf	NA,1.00885	0.000240516	0.000240525
2	chr2:27638751:G:T	27638751	T,NA	G,NA	1,NA	inf,NA	inf,NA	1.95954,NA	0.000239486	0.000239514
2	chr2:28089268:G:A	28089268	NA,A	NA,G	NA,1	NA,-inf	NA,inf	NA,0.655078	0.00023922	0.000239225
2	chr2:27366337:T:G	27366337	NA,G	NA,T	NA,1	NA,inf	NA,inf	NA,0.90581	0.000238962	0.00023897
2	chr2:27585199:A:G	27585199	NA,G	NA,A	NA,1	NA,-inf	NA,inf	NA,0.55257	0.000238632	0.000238636
2	chr2:28184672:G:A	28184672	NA,A	NA,G	NA,1	NA,-inf	NA,inf	NA,0.682081	0.000237818	0.000237823
2	chr2:27036346:T:G	27036346	NA,G	NA,T	NA,1	NA,-inf	NA,inf	NA,1.08348	0.000236819	0.000236829
2	chr2:28225341:G:C	28225341	NA,C	NA,G	NA,1	NA,inf	NA,inf	NA,0.828872	0.000235605	0.00023561
2	chr2:27272596:T:A	27272596	NA,A	NA,T	NA,1	NA,inf	NA,inf	NA,0.886578	0.000233748	0.000233755
2	chr2:27262641:T:C	27262641	NA,C	NA,T	NA,1	NA,inf	NA,inf	NA,0.883534	0.000232732	0.000232739
2	chr2:28235239:G:A	28235239	NA,A	NA,G	NA,1	NA,-inf	NA,inf	NA,1.43659	0.000231247	0.000231265
2	chr2:27536773:C:T	27536773	T,NA	C,NA	1,NA	inf,NA	inf,NA	1.95654,NA	0.000231217	0.00023124
2	chr2:27713036:T:C	27713036	C,C	T,T	1,1	-inf,inf	inf,inf	0.871297,0.12348	0.000230575	0.000230576
2	chr2:27437959:G:A	27437959	NA,A	NA,G	NA,1	NA,inf	NA,inf	NA,0.849569	0.000229705	0.000229711
2	chr2:27712964:G:A	27712964	NA,A	NA,G	NA,1	NA,-inf	NA,inf	NA,0.622325	0.000229614	0.000229619
2	chr2:27089403:C:G	27089403	NA,G	NA,C	NA,1	NA,-inf	NA,inf	NA,0.874271	0.000228951	0.000228958
2	chr2:27860977:T:C	27860977	C,C	T,T	1,1	-inf,inf	inf,inf	3.63282,0.0166838	0.000228675	0.000228758
2	chr2:27993905:C:T	27993905	NA,T	NA,C	NA,1	NA,inf	NA,inf	NA,0.517918	0.000227367	0.000227371
2	chr2:27010944:T:C	27010944	NA,C	NA,T	NA,1	NA,-inf	NA,inf	NA,0.87227	0.000226679	0.000226685
2	chr2:27556452:C:T	27556452	T,NA	C,NA	1,NA	-inf,NA	inf,NA	1.83721,NA	0.000226166	0.000226189
2	chr2:27555117:A:G	27555117	NA,G	NA,A	NA,1	NA,inf	NA,inf	NA,0.701209	0.000225571	0.000225576
2	chr2:27363759:T:C	27363759	NA,C	NA,T	NA,1	NA,inf	NA,inf	NA,0.867499	0.000225552	0.000225559
2	chr2:27660492:G:A	27660492	NA,A	NA,G	NA,1	NA,inf	NA,inf	NA,0.886871	0.000225456	0.000225463
2	chr2:27270837:G:C	27270837	NA,C	NA,G	NA,1	NA,-inf	NA,inf	NA,0.678056	0.000225412	0.000225417
2	chr2:28062074:G:A	28062074	NA,A	NA,G	NA,1	NA,inf	NA,inf	NA,0.660442	0.000225039	0.000225044
2	chr2:27009702:G:A	27009702	NA,A	NA,G	NA,1	NA,-inf	NA,inf	NA,0.86549	0.000224739	0.000224746
2	chr2:27623872:C:T	27623872	NA,T	NA,C	NA,1	NA,-inf	NA,inf	NA,0.663078	0.000224474	0.000224479
2	chr2:27536601:A:G	27536601	NA,G	NA,A	NA,1	NA,-inf	NA,inf	NA,0.612725	0.000224324	0.000224328
2	chr2:28076838:A:G	28076838	NA,G	NA,A	NA,1	NA,inf	NA,inf	NA,0.909734	0.000224303	0.00022431
2	chr2:27602437:T:C	27602437	NA,C	NA,T	NA,1	NA,-inf	NA,inf	NA,0.516511	0.000223252	0.000223256
2	chr2:28163839:T:TGAGGCC	28163839	NA,TGAGGCC	NA,T	NA,1	NA,inf	NA,inf	NA,0.713603	0.000222105	0.000222111
2	chr2:27124502:A:G	27124502	NA,G	NA,A	NA,1	NA,-inf	NA,inf	NA,0.691994	0.000221813	0.000221818
2	chr2:27660147:TA:T	27660147	NA,T	NA,TA	NA,1	NA,inf	NA,inf	NA,0.875737	0.00022176	0.000221767
2	chr2:27218170:A:T	27218170	NA,T	NA,A	NA,1	NA,inf	NA,inf	NA,0.693603	0.000221685	0.000221691
2	chr2:27656120:G:A	27656120	NA,A	NA,G	NA,1	NA,inf	NA,inf	NA,0.873677	0.000221066	0.000221073
2	chr2:28256840:G:A	28256840	A,A	G,G	1,1	inf,-inf	inf,inf	0.908283,1.75486	0.000220968	0.000220978
2	chr2:27881062:C:CAAA	27881062	NA,CAAA	NA,C	NA,1	NA,-inf	NA,inf	NA,1.39436	0.000220873	0.000220889
2	chr2:27826323:C:A	27826323	NA,A	NA,C	NA,1	NA,inf	NA,inf	NA,0.831639	0.000220618	0.000220624
2	chr2:27588635:C:T	27588635	NA,T	NA,C	NA,1	NA,-inf	NA,inf	NA,0.511039	0.000220361	0.000220365
2	chr2:27915386:A:T	27915386	T,NA	A,NA	1,NA	-inf,NA	inf,NA	0.672884,NA	0.000220358	0.000220361
2	chr2:28107028:A:G	28107028	G,G	A,A	1,1	-inf,-inf	inf,inf	1.97936,1.52095	0.000220027	0.000220064
2	chr2:27600974:C:T	27600974	NA,T	NA,C	NA,1	NA,-inf	NA,inf	NA,0.50825	0.000219982	0.000219986
2	chr2:27915383:GT:G	27915383	G,NA	GT,NA	1,NA	-inf,NA	inf,NA	0.67174,NA	0.000219805	0.000219808
2	chr2:27332195:G:C	27332195	NA,C	NA,G	NA,1	NA,inf	NA,inf	NA,0.895113	0.000219612	0.000219619
2	chr2:28276934:G:A	28276934	NA,A	NA,G	NA,1	NA,-inf	NA,inf	NA,0.632423	0.000219031	0.000219036
2	chr2:28113994:A:G	28113994	NA,G	NA,A	NA,1	NA,inf	NA,inf	NA,0.894011	0.000218865	0.00021887
2	chr2:27553706:G:A	27553706	NA,A	NA,G	NA,1	NA,inf	NA,inf	NA,0.681524	0.000218373	0.000218378
2	chr2:27037601:G:A	27037601	A,A	G,G	1,1	inf,inf	inf,inf	2.96035,0.0262739	0.000218241	0.00021826
2	chr2:27884703:A:T	27884703	NA,T	NA,A	NA,1	NA,-inf	NA,inf	NA,1.35162	0.000217495	0.00021751
2	chr2:27616678:A:T	27616678	NA,T	NA,A	NA,1	NA,-inf	NA,inf	NA,0.500182	0.000217054	0.000217058
2	chr2:27328219:A:G	27328219	NA,G	NA,A	NA,1	NA,inf	NA,inf	NA,0.88258	0.000215632	0.000215639
2	chr2:28301128:T:C	28301128	C,C	T,T	1,1	inf,-inf	inf,inf	0.0156692,1.71873	0.00021528	0.000215285
2	chr2:27147737:G:C	27147737	C,C	G,G	1,1	inf,inf	inf,inf	0.324918,1.78225	0.000214931	0.000214937
2	chr2:27622942:G:A	27622942	NA,A	NA,G	NA,1	NA,-inf	NA,inf	NA,0.647153	0.000214768	0.000214773
2	chr2:27076791:C:T	27076791	NA,T	NA,C	NA,1	NA,-inf	NA,inf	NA,0.973918	0.000214446	0.000214454
2	chr2:27603599:T:A	27603599	NA,A	NA,T	NA,1	NA,-inf	NA,inf	NA,0.584044	0.000213462	0.000213466
2	chr2:27639472:A:G	27639472	NA,G	NA,A	NA,1	NA,inf	NA,inf	NA,1.07316	0.000212484	0.000212493
2	chr2:27156478:C:T	27156478	NA,T	NA,C	NA,1	NA,-inf	NA,inf	NA,0.460791	0.000212115	0.000212119
2	chr2:28274683:C:T	28274683	NA,T	NA,C	NA,1	NA,-inf	NA,inf	NA,0.613387	0.000211924	0.000211928
2	chr2:27139079:G:A	27139079	A,A	G,G	1,1	inf,inf	inf,inf	0.293391,1.78693	0.000211841	0.000211847
2	chr2:28272043:A:G	28272043	G,G	A,A	1,1	-inf,inf	inf,inf	0.522849,1.84366	0.000211404	0.000211411
2	chr2:27209632:T:G	27209632	G,G	T,T	1,1	inf,inf	inf,inf	4.21529,1.38737	0.000211064	0.000214458
2	chr2:27933753:A:G	27933753	G,G	A,A	1,1	-inf,inf	inf,inf	3.21638,0.204382	0.000210817	0.000210862
2	chr2:28339277:G:T	28339277	NA,T	NA,G	NA,1	NA,inf	NA,inf	NA,0.742768	0.000210726	0.000210732
2	chr2:28173616:G:A	28173616	A,A	G,G	1,1	inf,inf	inf,inf	1.86122,1.53032	0.000210698	0.000210733
2	chr2:28011972:G:A	28011972	NA,A	NA,G	NA,1	NA,inf	NA,inf	NA,0.802766	0.000210362	0.000210368
2	chr2:27710734:G:A	27710734	A,NA	G,NA	1,NA	-inf,NA	inf,NA	1.92731,NA	0.000209927	0.00020996
2	chr2:28106963:C:T	28106963	NA,T	NA,C	NA,1	NA,inf	NA,inf	NA,0.533224	0.000209745	0.000209748
2	chr2:27458798:C:T	27458798	NA,T	NA,C	NA,1	NA,inf	NA,inf	NA,0.817085	0.000209452	0.000209459
2	chr2:27965272:G:A	27965272	NA,A	NA,G	NA,1	NA,inf	NA,inf	NA,0.807892	0.000209262	0.000209268
2	chr2:28280033:G:T	28280033	NA,T	NA,G	NA,1	NA,-inf	NA,inf	NA,0.601984	0.000207864	0.000207869
2	chr2:28031825:G:A	28031825	A,NA	G,NA	1,NA	-inf,NA	inf,NA	0.964078,NA	0.00020741	0.000207414
2	chr2:27732806:A:G	27732806	NA,G	NA,A	NA,1	NA,-inf	NA,inf	NA,0.564643	0.000207022	0.000207026
2	chr2:27150875:C:T	27150875	NA,T	NA,C	NA,1	NA,-inf	NA,inf	NA,0.6161	0.000206956	0.000206961
2	chr2:28273872:G:A	28273872	NA,A	NA,G	NA,1	NA,-inf	NA,inf	NA,0.598572	0.000206696	0.0002067
2	chr2:27395241:AAAAAAAAAAG:A	27395241	NA,A	NA,AAAAAAAAAAG	NA,1	NA,inf	NA,inf	NA,0.80494	0.000205722	0.000205728
2	chr2:27808958:G:C	27808958	C,NA	G,NA	1,NA	-inf,NA	inf,NA	0.635368,NA	0.00020523	0.000205232
2	chr2:27975457:C:T	27975457	NA,T	NA,C	NA,1	NA,inf	NA,inf	NA,0.53686	0.000205144	0.000205148
2	chr2:27785219:A:G	27785219	NA,G	NA,A	NA,1	NA,-inf	NA,inf	NA,1.40779	0.000204597	0.000204613
2	chr2:28294543:G:C	28294543	NA,C	NA,G	NA,1	NA,-inf	NA,inf	NA,0.590066	0.000204144	0.000204148
2	chr2:28167970:A:G	28167970	G,NA	A,NA	1,NA	inf,NA	inf,NA	1.38002,NA	0.000203838	0.000203847
2	chr2:27244038:C:G	27244038	G,NA	C,NA	1,NA	inf,NA	inf,NA	0.394833,NA	0.000202929	0.000202931
2	chr2:27730836:T:C	27730836	NA,C	NA,T	NA,1	NA,-inf	NA,inf	NA,0.626484	0.000202641	0.000202646
2	chr2:27262172:C:T	27262172	NA,T	NA,C	NA,1	NA,inf	NA,inf	NA,0.329072	0.00020246	0.000202463
2	chr2:27153273:C:T	27153273	NA,T	NA,C	NA,1	NA,-inf	NA,inf	NA,0.579497	0.00020155	0.000201555
2	chr2:27830544:G:A	27830544	NA,A	NA,G	NA,1	NA,-inf	NA,inf	NA,0.537448	0.000201175	0.000201179
2	chr2:27945548:A:G	27945548	G,G	A,A	1,1	-inf,inf	inf,inf	3.42318,0.164493	0.000201172	0.000201234
2	chr2:27217917:T:C	27217917	NA,C	NA,T	NA,1	NA,inf	NA,inf	NA,0.787001	0.0002005	0.000200506
2	chr2:27944910:A:G	27944910	NA,G	NA,A	NA,1	NA,inf	NA,inf	NA,0.849829	0.00020044	0.000200447
2	chr2:28320596:C:T	28320596	NA,T	NA,C	NA,1	NA,-inf	NA,inf	NA,0.563432	0.000200007	0.000200011
2	chr2:28280187:C:T	28280187	T,T	C,C	1,1	-inf,inf	inf,inf	1.13546,1.37306	0.000199844	0.000199852
2	chr2:27679746:G:T	27679746	NA,T	NA,G	NA,1	NA,inf	NA,inf	NA,0.870369	0.000199192	0.000199199
2	chr2:28136207:G:A	28136207	NA,A	NA,G	NA,1	NA,-inf	NA,inf	NA,0.618654	0.000198688	0.000198693
2	chr2:27249138:T:C	27249138	NA,C	NA,T	NA,1	NA,inf	NA,inf	NA,0.786481	0.000198677	0.000198683
2	chr2:27916936:T:G	27916936	NA,G	NA,T	NA,1	NA,-inf	NA,inf	NA,0.531716	0.000198269	0.000198273
2	chr2:27924910:A:T	27924910	NA,T	NA,A	NA,1	NA,-inf	NA,inf	NA,0.531098	0.000198245	0.000198249
2	chr2:27902506:C:A	27902506	A,NA	C,NA	1,NA	inf,NA	inf,NA	0.893791,NA	0.000198145	0.00019815
2	chr2:27986416:C:T	27986416	T,T	C,C	1,1	-inf,inf	inf,inf	3.44164,0.125624	0.000197964	0.000198026
2	chr2:28038296:C:A	28038296	A,A	C,C	1,1	-inf,inf	inf,inf	3.4128,0.169737	0.00019761	0.000197671
2	chr2:28334782:C:G	28334782	NA,G	NA,C	NA,1	NA,inf	NA,inf	NA,0.692683	0.000197516	0.000197521
2	chr2:27149551:G:T	27149551	NA,T	NA,G	NA,1	NA,-inf	NA,inf	NA,0.614611	0.000197332	0.000197337
2	chr2:27900893:A:T	27900893	T,T	A,A	1,1	-inf,-inf	inf,inf	3.57638,0.0999802	0.000196969	0.000197046
2	chr2:28179078:ACTT:A	28179078	A,NA	ACTT,NA	1,NA	inf,NA	inf,NA	1.36615,NA	0.000196731	0.000196741
2	chr2:27684577:T:C	27684577	C,NA	T,NA	1,NA	inf,NA	inf,NA	1.90914,NA	0.000196586	0.00019661
2	chr2:27944583:C:T	27944583	T,T	C,C	1,1	-inf,inf	inf,inf	3.09153,0.328682	0.000196439	0.000196481
2	chr2:27938606:G:A	27938606	A,NA	G,NA	1,NA	-inf,NA	inf,NA	1.61048,NA	0.00019632	0.000196335
2	chr2:27953242:A:G	27953242	G,G	A,A	1,1	-inf,inf	inf,inf	3.09887,0.310109	0.000195789	0.00019583
2	chr2:27905844:C:T	27905844	T,NA	C,NA	1,NA	-inf,NA	inf,NA	1.83218,NA	0.000195638	0.000195665
2	chr2:27897401:A:G	27897401	G,NA	A,NA	1,NA	inf,NA	inf,NA	0.401644,NA	0.000195614	0.000195616
2	chr2:27685598:G:C	27685598	C,NA	G,NA	1,NA	inf,NA	inf,NA	1.9012,NA	0.000194873	0.000194897
2	chr2:27946730:T:C	27946730	C,C	T,T	1,1	-inf,inf	inf,inf	3.09612,0.310857	0.00019456	0.000194601
2	chr2:27291248:A:G	27291248	G,G	A,A	1,1	inf,inf	inf,inf	3.347,2.5056	0.000194213	0.000199516
2	chr2:27122913:G:A	27122913	NA,A	NA,G	NA,1	NA,-inf	NA,inf	NA,0.606745	0.000193779	0.000193784
2	chr2:27994460:T:C	27994460	C,C	T,T	1,1	-inf,-inf	inf,inf	3.537,0.115806	0.000193393	0.000193465
2	chr2:27679847:C:T	27679847	NA,T	NA,C	NA,1	NA,inf	NA,inf	NA,0.84778	0.000193143	0.000193149
2	chr2:28341050:A:C	28341050	NA,C	NA,A	NA,1	NA,inf	NA,inf	NA,0.614508	0.000192914	0.000192918
2	chr2:28033964:A:G	28033964	G,G	A,A	1,1	-inf,inf	inf,inf	3.3925,0.170832	0.000192678	0.000192737
2	chr2:27635622:G:T	27635622	NA,T	NA,G	NA,1	NA,inf	NA,inf	NA,0.415575	0.000192662	0.000192665
2	chr2:27561198:G:A	27561198	A,NA	G,NA	1,NA	-inf,NA	inf,NA	1.86812,NA	0.000192274	0.000192303
2	chr2:28324273:C:G	28324273	NA,G	NA,C	NA,1	NA,-inf	NA,inf	NA,0.5387	0.000191839	0.000191844
2	chr2:28003062:G:C	28003062	NA,C	NA,G	NA,1	NA,-inf	NA,inf	NA,0.596842	0.000191794	0.000191798
2	chr2:27574496:G:A	27574496	NA,A	NA,G	NA,1	NA,-inf	NA,inf	NA,0.577496	0.000191689	0.000191693
2	chr2:27414167:C:T	27414167	NA,T	NA,C	NA,1	NA,inf	NA,inf	NA,0.757154	0.000191648	0.000191653
2	chr2:27062111:A:G	27062111	NA,G	NA,A	NA,1	NA,-inf	NA,inf	NA,0.788327	0.000191507	0.000191513
2	chr2:27675449:T:C	27675449	NA,C	NA,T	NA,1	NA,inf	NA,inf	NA,0.840783	0.000191179	0.000191186
2	chr2:27939407:T:C	27939407	C,C	T,T	1,1	-inf,inf	inf,inf	3.42345,0.115508	0.000190933	0.000190993
2	chr2:28267366:A:G	28267366	G,G	A,A	1,1	-inf,inf	inf,inf	0.429904,1.73674	0.00019076	0.000190765
2	chr2:27375739:G:A	27375739	NA,A	NA,G	NA,1	NA,inf	NA,inf	NA,0.753409	0.000190697	0.000190703
2	chr2:28341451:AG:A	28341451	NA,A	NA,AG	NA,1	NA,-inf	NA,inf	NA,0.533582	0.000190515	0.000190519
2	chr2:27896035:T:G	27896035	NA,G	NA,T	NA,1	NA,-inf	NA,inf	NA,0.507971	0.000190448	0.000190452
2	chr2:27733915:T:G	27733915	NA,G	NA,T	NA,1	NA,-inf	NA,inf	NA,0.572626	0.00019041	0.000190414
2	chr2:27844410:A:C	27844410	NA,C	NA,A	NA,1	NA,-inf	NA,inf	NA,1.43529	0.000190113	0.00019013
2	chr2:27748454:A:G	27748454	NA,G	NA,A	NA,1	NA,-inf	NA,inf	NA,0.571317	0.000190013	0.000190017
2	chr2:27953189:A:T	27953189	T,T	A,A	1,1	-inf,inf	inf,inf	3.40391,0.131502	0.000189774	0.000189832
2	chr2:27452688:T:C	27452688	NA,C	NA,T	NA,1	NA,inf	NA,inf	NA,0.748461	0.000189396	0.000189401
2	chr2:27633246:T:C	27633246	NA,C	NA,T	NA,1	NA,inf	NA,inf	NA,0.76657	0.000189194	0.000189199
2	chr2:27452450:A:G	27452450	NA,G	NA,A	NA,1	NA,inf	NA,inf	NA,0.746825	0.000188942	0.000188948
2	chr2:27892822:C:G	27892822	NA,G	NA,C	NA,1	NA,-inf	NA,inf	NA,1.22711	0.00018888	0.000188892
2	chr2:28300179:T:A	28300179	NA,A	NA,T	NA,1	NA,-inf	NA,inf	NA,0.672038	0.000188656	0.000188662
2	chr2:28305638:G:T	28305638	NA,T	NA,G	NA,1	NA,-inf	NA,inf	NA,0.568633	0.000188612	0.000188616
2	chr2:27939994:T:C	27939994	C,C	T,T	1,1	-inf,-inf	inf,inf	3.51737,0.11773	0.000188438	0.000188508
2	chr2:27470863:G:A	27470863	NA,A	NA,G	NA,1	NA,inf	NA,inf	NA,0.742754	0.000187748	0.000187754
2	chr2:27475667:T:C	27475667	NA,C	NA,T	NA,1	NA,inf	NA,inf	NA,0.741618	0.00018744	0.000187445
2	chr2:27420090:T:C	27420090	NA,C	NA,T	NA,1	NA,inf	NA,inf	NA,0.741125	0.000187355	0.000187361
2	chr2:27373808:G:A	27373808	NA,A	NA,G	NA,1	NA,inf	NA,inf	NA,0.740928	0.000187302	0.000187308
2	chr2:27393120:A:G	27393120	NA,G	NA,A	NA,1	NA,inf	NA,inf	NA,0.740928	0.000187302	0.000187308
2	chr2:27373411:G:A	27373411	NA,A	NA,G	NA,1	NA,inf	NA,inf	NA,0.740928	0.000187302	0.000187308
2	chr2:27968762:C:T	27968762	T,T	C,C	1,1	-inf,inf	inf,inf	3.39423,0.137133	0.000187157	0.000187214
2	chr2:27470345:CAAAT:C	27470345	NA,C	NA,CAAAT	NA,1	NA,inf	NA,inf	NA,0.740009	0.000187012	0.000187017
2	chr2:27389590:A:G	27389590	NA,G	NA,A	NA,1	NA,inf	NA,inf	NA,0.739556	0.000186932	0.000186937
2	chr2:27438991:C:T	27438991	NA,T	NA,C	NA,1	NA,inf	NA,inf	NA,0.739947	0.00018681	0.000186816
2	chr2:27334799:T:C	27334799	NA,C	NA,T	NA,1	NA,-inf	NA,inf	NA,0.554527	0.000186373	0.000186377
2	chr2:27786791:AAAAAG:A	27786791	NA,A	NA,AAAAAG	NA,1	NA,inf	NA,inf	NA,0.796388	0.000186338	0.000186343
2	chr2:27806327:G:A	27806327	NA,A	NA,G	NA,1	NA,-inf	NA,inf	NA,0.506151	0.000186003	0.000186007
2	chr2:27021931:T:C	27021931	NA,C	NA,T	NA,1	NA,-inf	NA,inf	NA,0.541967	0.000185902	0.000185906
2	chr2:28275600:T:C	28275600	NA,C	NA,T	NA,1	NA,inf	NA,inf	NA,0.574688	0.000184483	0.000184488
2	chr2:28177621:A:G	28177621	G,NA	A,NA	1,NA	inf,NA	inf,NA	0.579127,NA	0.000184444	0.000184447
2	chr2:27485297:G:A	27485297	NA,A	NA,G	NA,1	NA,inf	NA,inf	NA,0.730297	0.000184336	0.000184341
2	chr2:27976557:G:A	27976557	A,A	G,G	1,1	-inf,inf	inf,inf	3.43856,0.0624144	0.000184057	0.000184117
2	chr2:27222776:A:G	27222776	NA,G	NA,A	NA,1	NA,inf	NA,inf	NA,0.743731	0.000183864	0.000183869
2	chr2:28242812:C:G	28242812	NA,G	NA,C	NA,1	NA,-inf	NA,inf	NA,0.552565	0.000183801	0.000183805
2	chr2:27951837:C:T	27951837	T,NA	C,NA	1,NA	inf,NA	inf,NA	0.377966,NA	0.000183765	0.000183767
2	chr2:27064741:T:C	27064741	C,C	T,T	1,1	inf,inf	inf,inf	2.82864,0.167477	0.000183587	0.000183603
2	chr2:27380806:G:A	27380806	NA,A	NA,G	NA,1	NA,inf	NA,inf	NA,1.19277	0.000183281	0.000183293
2	chr2:27650750:T:C	27650750	NA,C	NA,T	NA,1	NA,inf	NA,inf	NA,0.744919	0.000183274	0.00018328
2	chr2:28188088:A:C	28188088	C,C	A,A	1,1	inf,inf	inf,inf	1.628,1.2824	0.000183088	0.000183102
2	chr2:27949426:T:C	27949426	C,C	T,T	1,1	-inf,inf	inf,inf	3.04904,0.312158	0.00018298	0.000183017
2	chr2:27612022:A:T	27612022	NA,T	NA,A	NA,1	NA,inf	NA,inf	NA,0.705423	0.000182783	0.000182788
2	chr2:27809087:A:C	27809087	NA,C	NA,A	NA,1	NA,inf	NA,inf	NA,0.546213	0.000182529	0.000182533
2	chr2:27199786:G:A	27199786	NA,A	NA,G	NA,1	NA,-inf	NA,inf	NA,0.529895	0.000182372	0.000182376
2	chr2:27936777:A:G	27936777	G,G	A,A	1,1	-inf,-inf	inf,inf	3.49123,0.0501446	0.000182343	0.000182408
2	chr2:27161590:C:T	27161590	NA,T	NA,C	NA,1	NA,-inf	NA,inf	NA,0.379064	0.000182313	0.000182317
2	chr2:27259597:C:T	27259597	NA,T	NA,C	NA,1	NA,-inf	NA,inf	NA,0.467306	0.000182236	0.00018224
2	chr2:27400803:G:A	27400803	NA,A	NA,G	NA,1	NA,inf	NA,inf	NA,0.720834	0.000182144	0.000182149
2	chr2:27463957:G:A	27463957	NA,A	NA,G	NA,1	NA,-inf	NA,inf	NA,0.571207	0.000182057	0.000182061
2	chr2:28044373:G:A	28044373	NA,A	NA,G	NA,1	NA,-inf	NA,inf	NA,0.476283	0.000182005	0.000182008
2	chr2:28283084:C:T	28283084	T,T	C,C	1,1	-inf,inf	inf,inf	1.38434,1.02066	0.000181431	0.000181438
2	chr2:27021876:C:T	27021876	NA,T	NA,C	NA,1	NA,-inf	NA,inf	NA,0.547455	0.000181422	0.000181426
2	chr2:27551582:G:A	27551582	A,A	G,G	1,1	inf,inf	inf,inf	3.10778,0.339846	0.000181373	0.000181421
2	chr2:27939242:C:T	27939242	T,T	C,C	1,1	-inf,-inf	inf,inf	3.47103,0.014018	0.000181357	0.000181419
2	chr2:27938119:G:A	27938119	NA,A	NA,G	NA,1	NA,-inf	NA,inf	NA,0.560398	0.000180947	0.000180951
2	chr2:28017210:C:G	28017210	NA,G	NA,C	NA,1	NA,-inf	NA,inf	NA,0.559319	0.000180631	0.000180635
2	chr2:27100504:T:C	27100504	NA,C	NA,T	NA,1	NA,inf	NA,inf	NA,0.795358	0.000180581	0.000180587
2	chr2:28045955:G:A	28045955	NA,A	NA,G	NA,1	NA,inf	NA,inf	NA,0.512491	0.000180518	0.000180522
2	chr2:27251123:G:T	27251123	NA,T	NA,G	NA,1	NA,-inf	NA,inf	NA,0.401388	0.000179738	0.000179742
2	chr2:27620327:T:C	27620327	NA,C	NA,T	NA,1	NA,-inf	NA,inf	NA,0.513099	0.00017934	0.000179344
2	chr2:27911886:G:A	27911886	NA,A	NA,G	NA,1	NA,-inf	NA,inf	NA,0.529837	0.000179151	0.000179155
2	chr2:27563089:AAT:A	27563089	NA,A	NA,AAT	NA,1	NA,-inf	NA,inf	NA,0.518235	0.000179097	0.000179101
2	chr2:27375288:G:A	27375288	NA,A	NA,G	NA,1	NA,inf	NA,inf	NA,0.853202	0.000179039	0.000179045
2	chr2:27909918:TTAA:T	27909918	NA,T	NA,TTAA	NA,1	NA,-inf	NA,inf	NA,0.530141	0.000178205	0.000178209
2	chr2:28073763:A:T	28073763	T,T	A,A	1,1	inf,inf	inf,inf	1.00447,1.48341	0.000178199	0.000178207
2	chr2:27950176:T:A	27950176	A,A	T,T	1,1	-inf,inf	inf,inf	3.35244,0.135696	0.000177803	0.000177856
2	chr2:27296631:G:A	27296631	NA,A	NA,G	NA,1	NA,-inf	NA,inf	NA,0.41448	0.00017761	0.000177614
2	chr2:27556086:C:T	27556086	NA,T	NA,C	NA,1	NA,-inf	NA,inf	NA,0.41438	0.000177393	0.000177397
2	chr2:27036280:A:G	27036280	NA,G	NA,A	NA,1	NA,-inf	NA,inf	NA,0.527095	0.000177272	0.000177276
2	chr2:27235209:C:T	27235209	NA,T	NA,C	NA,1	NA,inf	NA,inf	NA,0.726424	0.000176921	0.000176926
2	chr2:28030097:TTAA:T	28030097	NA,T	NA,TTAA	NA,1	NA,-inf	NA,inf	NA,0.49577	0.000176772	0.000176776
2	chr2:27669591:C:T	27669591	NA,T	NA,C	NA,1	NA,inf	NA,inf	NA,0.678605	0.000176677	0.000176682
2	chr2:27551677:G:A	27551677	NA,A	NA,G	NA,1	NA,-inf	NA,inf	NA,0.408082	0.000176645	0.000176649
2	chr2:28035160:G:A	28035160	A,A	G,G	1,1	-inf,inf	inf,inf	3.38829,0.0908496	0.000176632	0.000176687
2	chr2:27754723:A:G	27754723	NA,G	NA,A	NA,1	NA,inf	NA,inf	NA,0.691748	0.000176323	0.000176328
2	chr2:27658882:G:A	27658882	NA,A	NA,G	NA,1	NA,-inf	NA,inf	NA,0.470617	0.000176142	0.000176145
2	chr2:27251791:G:A	27251791	NA,A	NA,G	NA,1	NA,-inf	NA,inf	NA,0.446944	0.000175959	0.000175963
2	chr2:27936212:G:A	27936212	A,A	G,G	1,1	-inf,-inf	inf,inf	3.46497,0.0776087	0.000175833	0.000175895
2	chr2:28271427:TCA:T	28271427	T,T	TCA,TCA	1,1	-inf,inf	inf,inf	0.492376,1.68162	0.000175601	0.000175606
2	chr2:27642377:C:T	27642377	NA,T	NA,C	NA,1	NA,-inf	NA,inf	NA,0.506761	0.000175577	0.000175581
2	chr2:27008891:C:T	27008891	NA,T	NA,C	NA,1	NA,inf	NA,inf	NA,0.697477	0.000175437	0.000175442
2	chr2:27443142:T:C	27443142	NA,C	NA,T	NA,1	NA,inf	NA,inf	NA,0.69351	0.000175132	0.000175137
2	chr2:27645349:G:A	27645349	NA,A	NA,G	NA,1	NA,-inf	NA,inf	NA,0.504916	0.000175066	0.00017507
2	chr2:27280394:C:T	27280394	T,NA	C,NA	1,NA	-inf,NA	inf,NA	2.28618,NA	0.000175057	0.000175129
2	chr2:27897920:C:T	27897920	T,NA	C,NA	1,NA	inf,NA	inf,NA	0.358618,NA	0.000175044	0.000175046
2	chr2:27949258:A:T	27949258	T,T	A,A	1,1	-inf,inf	inf,inf	3.01403,0.313753	0.000174934	0.000174969
2	chr2:27636259:A:G	27636259	NA,G	NA,A	NA,1	NA,inf	NA,inf	NA,0.67362	0.000174864	0.000174869
2	chr2:27741527:T:G	27741527	NA,G	NA,T	NA,1	NA,-inf	NA,inf	NA,0.519128	0.000174803	0.000174807
2	chr2:27042386:A:G	27042386	NA,G	NA,A	NA,1	NA,-inf	NA,inf	NA,0.544057	0.000174595	0.000174599
2	chr2:27489153:A:T	27489153	NA,T	NA,A	NA,1	NA,-inf	NA,inf	NA,0.468391	0.000174165	0.000174169
2	chr2:27704971:CT:C	27704971	NA,C	NA,CT	NA,1	NA,inf	NA,inf	NA,0.70675	0.000174123	0.000174128
2	chr2:28276286:TTCTC:T	28276286	NA,T	NA,TTCTC	NA,1	NA,-inf	NA,inf	NA,0.465535	0.000174045	0.000174049
2	chr2:28341777:TG:T	28341777	NA,T	NA,TG	NA,1	NA,inf	NA,inf	NA,0.717621	0.000173694	0.000173699
2	chr2:27593570:A:G	27593570	NA,G	NA,A	NA,1	NA,-inf	NA,inf	NA,0.498313	0.00017366	0.000173664
2	chr2:28284554:A:T	28284554	T,T	A,A	1,1	-inf,inf	inf,inf	0.548127,1.60465	0.000173629	0.000173634
2	chr2:27109567:G:A	27109567	NA,A	NA,G	NA,1	NA,-inf	NA,inf	NA,0.726148	0.000173528	0.000173533
2	chr2:27908376:A:G	27908376	G,G	A,A	1,1	-inf,inf	inf,inf	3.24856,0.238565	0.000173124	0.000173172
2	chr2:27666679:A:G	27666679	NA,G	NA,A	NA,1	NA,-inf	NA,inf	NA,0.460158	0.000173123	0.000173127
2	chr2:27633344:C:T	27633344	NA,T	NA,C	NA,1	NA,inf	NA,inf	NA,0.703061	0.000173078	0.000173083
2	chr2:27161711:A:G	27161711	G,G	A,A	1,1	-inf,-inf	inf,inf	3.66319,0.769335	0.000172968	0.000173183
2	chr2:28122121:C:T	28122121	NA,T	NA,C	NA,1	NA,-inf	NA,inf	NA,0.500867	0.000172895	0.000172899
2	chr2:28110320:A:G	28110320	NA,G	NA,A	NA,1	NA,-inf	NA,inf	NA,1.17862	0.000172763	0.000172774
2	chr2:28005168:G:C	28005168	NA,C	NA,G	NA,1	NA,inf	NA,inf	NA,0.67627	0.000172551	0.000172556
2	chr2:27173249:C:A	27173249	NA,A	NA,C	NA,1	NA,-inf	NA,inf	NA,0.51578	0.000172428	0.000172432
2	chr2:27977285:G:A	27977285	A,A	G,G	1,1	-inf,inf	inf,inf	3.33293,0.132698	0.000172389	0.00017244
2	chr2:27941686:C:T	27941686	T,T	C,C	1,1	-inf,inf	inf,inf	3.33135,0.133083	0.000172031	0.000172082
2	chr2:28079839:A:G	28079839	NA,G	NA,A	NA,1	NA,-inf	NA,inf	NA,0.502465	0.000171598	0.000171602
2	chr2:27986053:A:G	27986053	G,G	A,A	1,1	-inf,-inf	inf,inf	3.45109,0.0848236	0.0001713	0.00017136
2	chr2:27966214:TTTC:T	27966214	T,T	TTTC,TTTC	1,1	-inf,inf	inf,inf	3.30551,0.158667	0.00017127	0.00017132
2	chr2:28117458:G:A	28117458	NA,A	NA,G	NA,1	NA,inf	NA,inf	NA,0.677734	0.000171157	0.000171162
2	chr2:27166665:GA:G	27166665	G,G	GA,GA	1,1	inf,inf	inf,inf	4.06055,1.23133	0.000170383	0.000172189
2	chr2:27117200:T:G	27117200	NA,G	NA,T	NA,1	NA,-inf	NA,inf	NA,0.538473	0.000170214	0.000170218
2	chr2:27113959:C:A	27113959	A,A	C,C	1,1	inf,inf	inf,inf	2.11041,0.136957	0.000170082	0.000170086
2	chr2:27651627:T:C	27651627	NA,C	NA,T	NA,1	NA,-inf	NA,inf	NA,0.448929	0.000169702	0.000169705
2	chr2:27576329:C:A	27576329	NA,A	NA,C	NA,1	NA,-inf	NA,inf	NA,0.48384	0.000169634	0.000169638
2	chr2:27982714:C:T	27982714	T,T	C,C	1,1	-inf,inf	inf,inf	3.31759,0.144659	0.000169505	0.000169555
2	chr2:27134061:G:C	27134061	C,C	G,G	1,1	inf,-inf	inf,inf	1.99532,0.867796	0.000169417	0.00016943
2	chr2:27768858:G:A	27768858	NA,A	NA,G	NA,1	NA,inf	NA,inf	NA,0.7588	0.000169286	0.000169292
2	chr2:27173613:A:T	27173613	NA,T	NA,A	NA,1	NA,-inf	NA,inf	NA,0.504109	0.000169261	0.000169265
2	chr2:28011834:T:A	28011834	A,A	T,T	1,1	-inf,inf	inf,inf	2.96773,0.36695	0.000169204	0.000169238
2	chr2:27125832:C:T	27125832	NA,T	NA,C	NA,1	NA,-inf	NA,inf	NA,0.418933	0.000169166	0.000169169
2	chr2:27174732:G:A	27174732	NA,A	NA,G	NA,1	NA,-inf	NA,inf	NA,0.503281	0.000169133	0.000169136
2	chr2:27252791:G:A	27252791	A,NA	G,NA	1,NA	-inf,NA	inf,NA	1.5991,NA	0.000168749	0.000168766
2	chr2:27855874:G:A	27855874	NA,A	NA,G	NA,1	NA,inf	NA,inf	NA,0.496975	0.00016868	0.000168684
2	chr2:28339205:G:A	28339205	NA,A	NA,G	NA,1	NA,inf	NA,inf	NA,0.587445	0.00016866	0.000168665
2	chr2:27836768:C:T	27836768	NA,T	NA,C	NA,1	NA,inf	NA,inf	NA,0.495553	0.000168632	0.000168635
2	chr2:27888584:A:G	27888584	NA,G	NA,A	NA,1	NA,-inf	NA,inf	NA,1.30713	0.00016841	0.000168424
2	chr2:27058250:A:G	27058250	NA,G	NA,A	NA,1	NA,inf	NA,inf	NA,0.734688	0.00016837	0.000168376
2	chr2:27440459:G:A	27440459	NA,A	NA,G	NA,1	NA,inf	NA,inf	NA,0.735621	0.000168356	0.000168362
2	chr2:27751921:C:T	27751921	NA,T	NA,C	NA,1	NA,-inf	NA,inf	NA,0.480767	0.000168272	0.000168275
2	chr2:28241423:C:T	28241423	T,NA	C,NA	1,NA	inf,NA	inf,NA	0.377169,NA	0.000168268	0.00016827
2	chr2:27820579:CTT:C	27820579	NA,C	NA,CTT	NA,1	NA,inf	NA,inf	NA,0.735831	0.000168096	0.000168101
2	chr2:27555149:T:C	27555149	C,C	T,T	1,1	inf,inf	inf,inf	3.08559,0.305881	0.000167856	0.000167901
2	chr2:27592643:A:C	27592643	NA,C	NA,A	NA,1	NA,-inf	NA,inf	NA,0.923308	0.000167854	0.000167861
2	chr2:28132386:C:T	28132386	NA,T	NA,C	NA,1	NA,-inf	NA,inf	NA,0.466132	0.000167791	0.000167795
2	chr2:27171711:CAT:C	27171711	NA,C	NA,CAT	NA,1	NA,-inf	NA,inf	NA,0.497962	0.000167705	0.000167709
2	chr2:27670873:T:A	27670873	NA,A	NA,T	NA,1	NA,-inf	NA,inf	NA,0.439325	0.00016739	0.000167394
2	chr2:27166766:A:G	27166766	G,G	A,A	1,1	inf,inf	inf,inf	4.03062,1.23685	0.000167013	0.000168729
2	chr2:28092263:G:A	28092263	NA,A	NA,G	NA,1	NA,-inf	NA,inf	NA,0.48899	0.000166917	0.000166921
2	chr2:28276650:T:A	28276650	A,A	T,T	1,1	-inf,inf	inf,inf	0.432069,1.65704	0.000166819	0.000166823
2	chr2:28119155:A:G	28119155	NA,G	NA,A	NA,1	NA,inf	NA,inf	NA,0.499127	0.000166441	0.000166445
2	chr2:28124659:A:G	28124659	NA,G	NA,A	NA,1	NA,-inf	NA,inf	NA,0.992717	0.000166288	0.000166296
2	chr2:27360206:C:T	27360206	NA,T	NA,C	NA,1	NA,inf	NA,inf	NA,0.660717	0.00016616	0.000166165
2	chr2:28092903:T:C	28092903	C,C	T,T	1,1	inf,-inf	inf,inf	2.79061,0.252198	0.000166069	0.000166107
2	chr2:27308317:T:A	27308317	NA,A	NA,T	NA,1	NA,-inf	NA,inf	NA,0.373207	0.000165854	0.000165858
2	chr2:28043202:C:T	28043202	T,T	C,C	1,1	-inf,inf	inf,inf	3.3457,0.0773246	0.000165698	0.000165748
2	chr2:28341772:TG:T	28341772	NA,T	NA,TG	NA,1	NA,inf	NA,inf	NA,0.683287	0.000165656	0.000165661
2	chr2:28052936:A:G	28052936	NA,G	NA,A	NA,1	NA,-inf	NA,inf	NA,0.503058	0.00016564	0.000165644
2	chr2:27548548:C:T	27548548	T,T	C,C	1,1	inf,inf	inf,inf	3.04044,0.325426	0.000165632	0.000165674
2	chr2:27966413:G:A	27966413	A,A	G,G	1,1	-inf,inf	inf,inf	3.28868,0.144732	0.000165203	0.000165251
2	chr2:27901304:G:A	27901304	A,A	G,G	1,1	-inf,inf	inf,inf	3.37719,0.0470695	0.000165193	0.000165245
2	chr2:28253493:C:T	28253493	T,NA	C,NA	1,NA	inf,NA	inf,NA	0.380907,NA	0.000164884	0.000164886
2	chr2:27953660:A:C	27953660	C,C	A,A	1,1	-inf,inf	inf,inf	2.97749,0.309775	0.00016487	0.000164903
2	chr2:28011829:G:GA	28011829	GA,GA	G,G	1,1	-inf,inf	inf,inf	2.94004,0.376961	0.000164726	0.000164759
2	chr2:27859175:G:A	27859175	NA,A	NA,G	NA,1	NA,-inf	NA,inf	NA,1.28265	0.00016447	0.000164483
2	chr2:27331638:T:C	27331638	NA,C	NA,T	NA,1	NA,-inf	NA,inf	NA,0.478956	0.000164042	0.000164046
2	chr2:27593726:T:C	27593726	C,C	T,T	1,1	inf,inf	inf,inf	3.19001,0.453107	0.000163511	0.000163576
2	chr2:27160258:A:G	27160258	NA,G	NA,A	NA,1	NA,-inf	NA,inf	NA,0.615925	0.000163495	0.0001635
2	chr2:27682121:A:G	27682121	NA,G	NA,A	NA,1	NA,inf	NA,inf	NA,0.626501	0.000163366	0.00016337
2	chr2:27161070:T:C	27161070	NA,C	NA,T	NA,1	NA,-inf	NA,inf	NA,0.614439	0.00016335	0.000163354
2	chr2:28103391:G:C	28103391	C,C	G,G	1,1	-inf,-inf	inf,inf	1.50802,1.39496	0.000163275	0.000163288
2	chr2:27264937:G:A	27264937	A,A	G,G	1,1	-inf,-inf	inf,inf	0.12512,0.723225	0.000163237	0.000163238
2	chr2:27441917:C:T	27441917	NA,T	NA,C	NA,1	NA,inf	NA,inf	NA,0.637537	0.000163217	0.000163222
2	chr2:27770837:C:T	27770837	NA,T	NA,C	NA,1	NA,inf	NA,inf	NA,0.345534	0.00016317	0.000163173
2	chr2:27096958:A:G	27096958	NA,G	NA,A	NA,1	NA,-inf	NA,inf	NA,0.695635	0.000162878	0.000162883
2	chr2:27856005:G:T	27856005	NA,T	NA,G	NA,1	NA,inf	NA,inf	NA,0.699889	0.000162855	0.00016286
2	chr2:28140273:A:G	28140273	NA,G	NA,A	NA,1	NA,-inf	NA,inf	NA,0.446982	0.000162787	0.000162791
2	chr2:27171781:A:G	27171781	NA,G	NA,A	NA,1	NA,-inf	NA,inf	NA,0.460538	0.000162612	0.000162616
2	chr2:27715328:C:T	27715328	T,NA	C,NA	1,NA	inf,NA	inf,NA	1.75082,NA	0.000162487	0.000162504
2	chr2:28111488:T:A	28111488	NA,A	NA,T	NA,1	NA,-inf	NA,inf	NA,1.12048	0.000162464	0.000162474
2	chr2:27149404:G:A	27149404	NA,A	NA,G	NA,1	NA,inf	NA,inf	NA,0.501267	0.000161903	0.000161907
2	chr2:27111748:G:A	27111748	NA,A	NA,G	NA,1	NA,inf	NA,inf	NA,0.643993	0.000161863	0.000161868
2	chr2:28336151:A:G	28336151	NA,G	NA,A	NA,1	NA,inf	NA,inf	NA,0.634046	0.000161793	0.000161797
2	chr2:27990557:C:T	27990557	T,T	C,C	1,1	-inf,inf	inf,inf	3.30279,0.105699	0.000161748	0.000161795
2	chr2:27266481:G:C	27266481	NA,C	NA,G	NA,1	NA,-inf	NA,inf	NA,0.483627	0.000161618	0.000161622
2	chr2:27729720:T:G	27729720	NA,G	NA,T	NA,1	NA,-inf	NA,inf	NA,0.416892	0.000161386	0.000161389
2	chr2:27175802:C:T	27175802	NA,T	NA,C	NA,1	NA,-inf	NA,inf	NA,0.471411	0.000161123	0.000161126
2	chr2:27870811:C:T	27870811	NA,T	NA,C	NA,1	NA,inf	NA,inf	NA,0.690688	0.000160884	0.000160889
2	chr2:27672341:G:T	27672341	NA,T	NA,G	NA,1	NA,inf	NA,inf	NA,0.616739	0.000160855	0.00016086
2	chr2:28009412:A:C	28009412	C,C	A,A	1,1	-inf,inf	inf,inf	3.29124,0.1257	0.000160776	0.000160823
2	chr2:27987347:C:T	27987347	NA,T	NA,C	NA,1	NA,-inf	NA,inf	NA,1.2677	0.000160738	0.000160751
2	chr2:27496896:C:T	27496896	NA,T	NA,C	NA,1	NA,inf	NA,inf	NA,0.627544	0.000160173	0.000160178
2	chr2:28112690:T:A	28112690	NA,A	NA,T	NA,1	NA,-inf	NA,inf	NA,0.461203	0.000160148	0.000160151
2	chr2:27886460:T:G	27886460	NA,G	NA,T	NA,1	NA,-inf	NA,inf	NA,1.26527	0.000160089	0.000160102
2	chr2:27175386:C:T	27175386	NA,T	NA,C	NA,1	NA,inf	NA,inf	NA,0.683663	0.000159991	0.000159996
2	chr2:28007770:A:G	28007770	NA,G	NA,A	NA,1	NA,-inf	NA,inf	NA,0.471311	0.000159928	0.000159932
2	chr2:27054682:G:A	27054682	NA,A	NA,G	NA,1	NA,-inf	NA,inf	NA,0.493453	0.000159889	0.000159892
2	chr2:27786260:T:C	27786260	NA,C	NA,T	NA,1	NA,inf	NA,inf	NA,0.624788	0.000159831	0.000159836
2	chr2:28181982:A:G	28181982	NA,G	NA,A	NA,1	NA,-inf	NA,inf	NA,0.49922	0.000159807	0.000159811
2	chr2:28045600:C:T	28045600	T,T	C,C	1,1	-inf,inf	inf,inf	3.27964,0.13447	0.000159732	0.000159778
2	chr2:28085300:C:T	28085300	NA,T	NA,C	NA,1	NA,inf	NA,inf	NA,0.599659	0.000159252	0.000159256
2	chr2:27710087:C:T	27710087	NA,T	NA,C	NA,1	NA,inf	NA,inf	NA,0.67153	0.000159232	0.000159237
2	chr2:28235719:C:T	28235719	NA,T	NA,C	NA,1	NA,inf	NA,inf	NA,0.589448	0.000159051	0.000159056
2	chr2:27528025:C:T	27528025	NA,T	NA,C	NA,1	NA,inf	NA,inf	NA,0.668033	0.000158461	0.000158466
2	chr2:27974082:G:C	27974082	NA,C	NA,G	NA,1	NA,-inf	NA,inf	NA,0.448369	0.000158244	0.000158248
2	chr2:27494694:G:C	27494694	NA,C	NA,G	NA,1	NA,inf	NA,inf	NA,0.760559	0.000157811	0.000157817
2	chr2:27287286:C:T	27287286	NA,T	NA,C	NA,1	NA,-inf	NA,inf	NA,0.456855	0.000157741	0.000157745
2	chr2:27556698:T:A	27556698	A,NA	T,NA	1,NA	inf,NA	inf,NA	2.54229,NA	0.000157636	0.00015769
2	chr2:27926512:A:G	27926512	NA,G	NA,A	NA,1	NA,-inf	NA,inf	NA,0.386785	0.000157502	0.000157506
2	chr2:27120026:C:T	27120026	T,T	C,C	1,1	inf,-inf	inf,inf	0.116571,1.38572	0.000157402	0.000157405
2	chr2:27998058:G:C	27998058	C,C	G,G	1,1	-inf,inf	inf,inf	2.92143,0.357723	0.000157334	0.000157365
2	chr2:28326890:T:C	28326890	NA,C	NA,T	NA,1	NA,-inf	NA,inf	NA,0.747227	0.000157212	0.000157217
2	chr2:28019441:G:A	28019441	A,A	G,G	1,1	-inf,inf	inf,inf	3.27104,0.128343	0.000157153	0.000157198
2	chr2:27142763:T:C	27142763	NA,C	NA,T	NA,1	NA,-inf	NA,inf	NA,0.640154	0.000157144	0.000157149
2	chr2:28132560:C:T	28132560	NA,T	NA,C	NA,1	NA,inf	NA,inf	NA,0.632926	0.000156634	0.000156638
2	chr2:28337568:C:T	28337568	NA,T	NA,C	NA,1	NA,-inf	NA,inf	NA,0.411059	0.000156621	0.000156625
2	chr2:28206540:A:G	28206540	NA,G	NA,A	NA,1	NA,inf	NA,inf	NA,0.686542	0.000156554	0.000156559
2	chr2:27322557:C:A	27322557	NA,A	NA,C	NA,1	NA,-inf	NA,inf	NA,0.403924	0.000156551	0.000156555
2	chr2:28123938:T:G	28123938	NA,G	NA,T	NA,1	NA,-inf	NA,inf	NA,1.0828	0.000156411	0.00015642
2	chr2:27090022:T:G	27090022	NA,G	NA,T	NA,1	NA,-inf	NA,inf	NA,0.465575	0.000156208	0.000156212
2	chr2:28156424:A:G	28156424	NA,G	NA,A	NA,1	NA,inf	NA,inf	NA,0.626277	0.000155947	0.000155952
2	chr2:28046230:A:G	28046230	NA,G	NA,A	NA,1	NA,inf	NA,inf	NA,0.457829	0.000155826	0.000155829
2	chr2:27113658:T:C	27113658	NA,C	NA,T	NA,1	NA,-inf	NA,inf	NA,0.476831	0.000155532	0.000155536
2	chr2:27045304:T:G	27045304	NA,G	NA,T	NA,1	NA,-inf	NA,inf	NA,0.468883	0.000155435	0.000155439
2	chr2:28239268:G:A	28239268	A,A	G,G	1,1	inf,-inf	inf,inf	0.638939,1.72832	0.000155421	0.00015543
2	chr2:28188035:C:T	28188035	NA,T	NA,C	NA,1	NA,inf	NA,inf	NA,0.685198	0.000155399	0.000155404
2	chr2:28009220:A:G	28009220	G,G	A,A	1,1	-inf,inf	inf,inf	2.90392,0.366257	0.000155145	0.000155176
2	chr2:27542030:T:C	27542030	NA,C	NA,T	NA,1	NA,inf	NA,inf	NA,0.589391	0.000154943	0.000154948
2	chr2:27698107:C:T	27698107	NA,T	NA,C	NA,1	NA,inf	NA,inf	NA,0.586364	0.000154553	0.000154557
2	chr2:27060107:C:G	27060107	NA,G	NA,C	NA,1	NA,-inf	NA,inf	NA,0.469603	0.000154303	0.000154306
2	chr2:28312993:G:A	28312993	NA,A	NA,G	NA,1	NA,-inf	NA,inf	NA,0.439973	0.000154265	0.000154269
2	chr2:27932881:A:C	27932881	C,C	A,A	1,1	inf,-inf	inf,inf	3.01241,0.143711	0.000154198	0.000154227
2	chr2:27997074:A:G	27997074	G,G	A,A	1,1	-inf,inf	inf,inf	3.25632,0.126222	0.000154184	0.000154228
2	chr2:28326782:C:T	28326782	NA,T	NA,C	NA,1	NA,inf	NA,inf	NA,0.597093	0.000154136	0.000154141
2	chr2:27294815:A:G	27294815	NA,G	NA,A	NA,1	NA,inf	NA,inf	NA,1.52507	0.000153985	0.000154003
2	chr2:27044639:T:C	27044639	NA,C	NA,T	NA,1	NA,-inf	NA,inf	NA,0.63141	0.000153885	0.000153889
2	chr2:27396223:G:T	27396223	NA,T	NA,G	NA,1	NA,-inf	NA,inf	NA,0.438109	0.000153853	0.000153857
2	chr2:28021783:C:T	28021783	NA,T	NA,C	NA,1	NA,-inf	NA,inf	NA,0.356806	0.000153787	0.000153791
2	chr2:27411147:A:G	27411147	NA,G	NA,A	NA,1	NA,-inf	NA,inf	NA,0.437637	0.000153774	0.000153778
2	chr2:27072299:A:C	27072299	C,NA	A,NA	1,NA	inf,NA	inf,NA	0.391897,NA	0.000153711	0.000153712
2	chr2:28071509:C:T	28071509	NA,T	NA,C	NA,1	NA,inf	NA,inf	NA,0.448687	0.000153551	0.000153555
2	chr2:27019893:C:T	27019893	T,T	C,C	1,1	-inf,-inf	inf,inf	0.0732292,1.13573	0.000153465	0.000153467
2	chr2:27344115:C:T	27344115	NA,T	NA,C	NA,1	NA,-inf	NA,inf	NA,0.435054	0.000153327	0.00015333
2	chr2:27389604:A:C	27389604	NA,C	NA,A	NA,1	NA,-inf	NA,inf	NA,0.418454	0.000153273	0.000153277
2	chr2:27526616:G:T	27526616	NA,T	NA,G	NA,1	NA,inf	NA,inf	NA,0.659971	0.00015267	0.000152674
2	chr2:27952776:GTC:G	27952776	NA,G	NA,GTC	NA,1	NA,-inf	NA,inf	NA,1.19866	0.000152261	0.000152272
2	chr2:28317353:A:AATAGC	28317353	NA,AATAGC	NA,A	NA,1	NA,inf	NA,inf	NA,0.583028	0.000152201	0.000152205
2	chr2:27922153:A:G	27922153	NA,G	NA,A	NA,1	NA,inf	NA,inf	NA,0.542618	0.000152091	0.000152095
2	chr2:28113914:G:A	28113914	NA,A	NA,G	NA,1	NA,-inf	NA,inf	NA,0.454425	0.000152058	0.000152062
2	chr2:27750631:C:T	27750631	NA,T	NA,C	NA,1	NA,-inf	NA,inf	NA,0.379448	0.00015204	0.000152043
2	chr2:28058239:A:C	28058239	NA,C	NA,A	NA,1	NA,-inf	NA,inf	NA,0.376557	0.000152024	0.000152028
2	chr2:28056055:T:C	28056055	NA,C	NA,T	NA,1	NA,inf	NA,inf	NA,0.451171	0.00015186	0.000151864
2	chr2:27088285:G:A	27088285	NA,A	NA,G	NA,1	NA,inf	NA,inf	NA,0.686401	0.00015184	0.000151845
2	chr2:27996741:T:C	27996741	C,C	T,T	1,1	-inf,inf	inf,inf	2.90293,0.346342	0.000151816	0.000151846
2	chr2:27771554:C:A	27771554	NA,A	NA,C	NA,1	NA,inf	NA,inf	NA,0.595256	0.000151689	0.000151694
2	chr2:27929192:G:A	27929192	NA,A	NA,G	NA,1	NA,-inf	NA,inf	NA,1.20628	0.000151602	0.000151614
2	chr2:27373562:C:T	27373562	NA,T	NA,C	NA,1	NA,inf	NA,inf	NA,0.588179	0.000151597	0.000151602
2	chr2:27562944:C:A	27562944	NA,A	NA,C	NA,1	NA,-inf	NA,inf	NA,0.322083	0.000151495	0.000151498
2	chr2:28236519:A:G	28236519	G,NA	A,NA	1,NA	inf,NA	inf,NA	0.360728,NA	0.000151488	0.00015149
2	chr2:27177427:C:T	27177427	NA,T	NA,C	NA,1	NA,-inf	NA,inf	NA,0.442977	0.000151392	0.000151395
2	chr2:27244988:A:G	27244988	NA,G	NA,A	NA,1	NA,-inf	NA,inf	NA,0.402469	0.000151251	0.000151254
2	chr2:28114429:C:T	28114429	NA,T	NA,C	NA,1	NA,inf	NA,inf	NA,0.678717	0.000151198	0.000151203
2	chr2:28340006:T:C	28340006	NA,C	NA,T	NA,1	NA,-inf	NA,inf	NA,0.387369	0.00015108	0.000151083
2	chr2:27873925:A:G	27873925	G,G	A,A	1,1	-inf,-inf	inf,inf	3.3769,0.097387	0.000151019	0.000151072
2	chr2:27356377:T:C	27356377	NA,C	NA,T	NA,1	NA,-inf	NA,inf	NA,0.391176	0.000150987	0.00015099
2	chr2:27167301:A:G	27167301	G,G	A,A	1,1	inf,inf	inf,inf	3.81085,1.30942	0.000150803	0.000152053
2	chr2:27806782:A:G	27806782	NA,G	NA,A	NA,1	NA,inf	NA,inf	NA,0.731283	0.000150734	0.000150739
2	chr2:27173179:C:A	27173179	NA,A	NA,C	NA,1	NA,inf	NA,inf	NA,0.62236	0.000150703	0.000150708
2	chr2:28064210:G:A	28064210	A,NA	G,NA	1,NA	inf,NA	inf,NA	0.38452,NA	0.000150668	0.00015067
2	chr2:28309442:A:G	28309442	G,G	A,A	1,1	-inf,inf	inf,inf	3.11782,0.390317	0.000150619	0.000150723
2	chr2:27401255:T:A	27401255	NA,A	NA,T	NA,1	NA,-inf	NA,inf	NA,0.423686	0.000150613	0.000150616
2	chr2:27900507:T:G	27900507	G,G	T,T	1,1	-inf,-inf	inf,inf	3.36204,0.124444	0.000150448	0.0001505
2	chr2:28209074:A:T	28209074	NA,T	NA,A	NA,1	NA,inf	NA,inf	NA,0.657864	0.000150337	0.000150342
2	chr2:27172898:T:G	27172898	NA,G	NA,T	NA,1	NA,-inf	NA,inf	NA,0.430957	0.000150146	0.000150149
2	chr2:27661932:T:G	27661932	NA,G	NA,T	NA,1	NA,inf	NA,inf	NA,0.727572	0.000149536	0.000149542
2	chr2:27017248:T:C	27017248	NA,C	NA,T	NA,1	NA,-inf	NA,inf	NA,0.60798	0.000149534	0.000149539
2	chr2:27021138:G:A	27021138	NA,A	NA,G	NA,1	NA,inf	NA,inf	NA,0.320482	0.00014946	0.000149462
2	chr2:27178563:C:T	27178563	NA,T	NA,C	NA,1	NA,-inf	NA,inf	NA,0.421155	0.000149355	0.000149358
2	chr2:27074846:G:C	27074846	NA,C	NA,G	NA,1	NA,-inf	NA,inf	NA,0.586696	0.000149159	0.000149164
2	chr2:28339131:C:G	28339131	NA,G	NA,C	NA,1	NA,-inf	NA,inf	NA,0.378635	0.000149007	0.00014901
2	chr2:28133479:C:T	28133479	NA,T	NA,C	NA,1	NA,-inf	NA,inf	NA,0.388886	0.000148964	0.000148968
2	chr2:27657968:G:T	27657968	NA,T	NA,G	NA,1	NA,inf	NA,inf	NA,0.724154	0.00014886	0.000148865
2	chr2:28040153:C:G	28040153	NA,G	NA,C	NA,1	NA,-inf	NA,inf	NA,0.363322	0.000148817	0.00014882
2	chr2:28209668:A:G	28209668	NA,G	NA,A	NA,1	NA,inf	NA,inf	NA,0.646222	0.000148649	0.000148654
2	chr2:27081676:G:A	27081676	NA,A	NA,G	NA,1	NA,-inf	NA,inf	NA,0.399267	0.0001486	0.000148604
2	chr2:27159868:G:A	27159868	NA,A	NA,G	NA,1	NA,inf	NA,inf	NA,0.434193	0.000148438	0.000148441
2	chr2:27805324:C:T	27805324	NA,T	NA,C	NA,1	NA,inf	NA,inf	NA,0.717812	0.000148252	0.000148257
2	chr2:27529549:C:T	27529549	NA,T	NA,C	NA,1	NA,-inf	NA,inf	NA,0.340693	0.000148176	0.000148179
2	chr2:27488160:T:A	27488160	NA,A	NA,T	NA,1	NA,inf	NA,inf	NA,0.325096	0.000148146	0.000148149
2	chr2:27996567:G:A	27996567	NA,A	NA,G	NA,1	NA,-inf	NA,inf	NA,1.18219	0.000148126	0.000148137
2	chr2:28342278:G:A	28342278	NA,A	NA,G	NA,1	NA,inf	NA,inf	NA,0.540081	0.000147931	0.000147935
2	chr2:28282781:C:T	28282781	NA,T	NA,C	NA,1	NA,-inf	NA,inf	NA,0.423651	0.000147799	0.000147802
2	chr2:28043177:A:G	28043177	G,G	A,A	1,1	-inf,inf	inf,inf	2.9745,0.164806	0.000147459	0.000147487
2	chr2:28122397:T:A	28122397	A,A	T,T	1,1	-inf,-inf	inf,inf	3.03827,1.0582	0.000147379	0.00014761
2	chr2:28070109:A:G	28070109	NA,G	NA,A	NA,1	NA,inf	NA,inf	NA,0.405837	0.000147348	0.000147351
2	chr2:27912566:TATAG:T	27912566	NA,T	NA,TATAG	NA,1	NA,-inf	NA,inf	NA,0.399361	0.000147206	0.000147209
2	chr2:27662088:T:G	27662088	NA,G	NA,T	NA,1	NA,inf	NA,inf	NA,0.56442	0.000147131	0.000147135
2	chr2:28195322:G:A	28195322	A,A	G,G	1,1	inf,inf	inf,inf	1.77621,1.44654	0.000146973	0.000146999
2	chr2:28319891:G:A	28319891	NA,A	NA,G	NA,1	NA,inf	NA,inf	NA,0.579858	0.000146833	0.000146838
2	chr2:27163012:G:C	27163012	NA,C	NA,G	NA,1	NA,inf	NA,inf	NA,0.680013	0.000146747	0.000146752
2	chr2:27856127:G:A	27856127	A,A	G,G	1,1	inf,-inf	inf,inf	3.27486,0.0575781	0.000146448	0.000146492
2	chr2:27121657:C:T	27121657	NA,T	NA,C	NA,1	NA,-inf	NA,inf	NA,0.435913	0.000146307	0.000146311
2	chr2:27282155:G:A	27282155	NA,A	NA,G	NA,1	NA,-inf	NA,inf	NA,1.27208	0.000146205	0.000146217
2	chr2:28145054:A:G	28145054	NA,G	NA,A	NA,1	NA,inf	NA,inf	NA,0.593006	0.000146101	0.000146105
2	chr2:27911170:A:G	27911170	G,G	A,A	1,1	-inf,-inf	inf,inf	3.30264,0.206351	0.000145889	0.000145939
2	chr2:28127926:C:T	28127926	NA,T	NA,C	NA,1	NA,-inf	NA,inf	NA,1.01122	0.000145828	0.000145836
2	chr2:28112542:C:CT	28112542	NA,CT	NA,C	NA,1	NA,inf	NA,inf	NA,0.538471	0.000145744	0.000145748
2	chr2:27283349:G:A	27283349	A,NA	G,NA	1,NA	-inf,NA	inf,NA	2.10437,NA	0.000145739	0.000145789
2	chr2:28107550:C:G	28107550	NA,G	NA,C	NA,1	NA,inf	NA,inf	NA,0.649511	0.00014563	0.000145635
2	chr2:28239481:G:A	28239481	A,A	G,G	1,1	inf,-inf	inf,inf	0.653841,1.68614	0.00014544	0.000145449
2	chr2:27508094:AAAGG:A	27508094	NA,A	NA,AAAGG	NA,1	NA,-inf	NA,inf	NA,0.349435	0.000145338	0.000145342
2	chr2:28338890:C:T	28338890	NA,T	NA,C	NA,1	NA,inf	NA,inf	NA,0.677741	0.000145329	0.000145334
2	chr2:27973271:T:G	27973271	NA,G	NA,T	NA,1	NA,inf	NA,inf	NA,0.394161	0.000145117	0.000145121
2	chr2:27291074:C:T	27291074	T,NA	C,NA	1,NA	-inf,NA	inf,NA	2.11581,NA	0.000145052	0.000145103
2	chr2:27593448:G:A	27593448	A,A	G,G	1,1	inf,inf	inf,inf	3.11521,0.438214	0.000145014	0.000145069
2	chr2:27103852:G:A	27103852	NA,A	NA,G	NA,1	NA,-inf	NA,inf	NA,0.423348	0.000144851	0.000144854
2	chr2:27354198:G:A	27354198	A,NA	G,NA	1,NA	-inf,NA	inf,NA	2.12371,NA	0.000144542	0.000144593
2	chr2:27984607:T:C	27984607	NA,C	NA,T	NA,1	NA,-inf	NA,inf	NA,0.392802	0.000144287	0.00014429
2	chr2:27253414:G:A	27253414	NA,A	NA,G	NA,1	NA,inf	NA,inf	NA,1.43701	0.000144175	0.000144192
2	chr2:28321143:T:G	28321143	NA,G	NA,T	NA,1	NA,-inf	NA,inf	NA,0.449876	0.000144061	0.000144065
2	chr2:27089297:C:CAG	27089297	NA,CAG	NA,C	NA,1	NA,-inf	NA,inf	NA,0.581545	0.000144039	0.000144043
2	chr2:27017536:C:T	27017536	NA,T	NA,C	NA,1	NA,-inf	NA,inf	NA,0.395232	0.000144029	0.000144033
2	chr2:27948563:G:A	27948563	NA,A	NA,G	NA,1	NA,inf	NA,inf	NA,0.387765	0.000144016	0.00014402
2	chr2:27921379:CATTT:C	27921379	NA,C	NA,CATTT	NA,1	NA,inf	NA,inf	NA,0.387765	0.000144016	0.00014402
2	chr2:27879071:C:T	27879071	T,T	C,C	1,1	-inf,inf	inf,inf	3.28841,0.0205703	0.000143881	0.000143924
2	chr2:28201599:TA:T	28201599	T,NA	TA,NA	1,NA	inf,NA	inf,NA	1.18917,NA	0.000143761	0.000143768
2	chr2:28307503:A:G	28307503	NA,G	NA,A	NA,1	NA,-inf	NA,inf	NA,0.449917	0.000143739	0.000143743
2	chr2:27932998:G:A	27932998	NA,A	NA,G	NA,1	NA,-inf	NA,inf	NA,0.915166	0.00014372	0.000143727
2	chr2:27035763:A:G	27035763	NA,G	NA,A	NA,1	NA,inf	NA,inf	NA,0.510689	0.000143627	0.000143631
2	chr2:27520532:G:C	27520532	NA,C	NA,G	NA,1	NA,-inf	NA,inf	NA,0.334914	0.000143537	0.000143541
2	chr2:27462248:G:A	27462248	NA,A	NA,G	NA,1	NA,inf	NA,inf	NA,0.543598	0.000143508	0.000143512
2	chr2:27830706:T:C	27830706	NA,C	NA,T	NA,1	NA,-inf	NA,inf	NA,0.398463	0.000143501	0.000143504
2	chr2:27249435:C:T	27249435	NA,T	NA,C	NA,1	NA,-inf	NA,inf	NA,0.269893	0.000143479	0.000143482
2	chr2:28187322:T:C	28187322	NA,C	NA,T	NA,1	NA,inf	NA,inf	NA,0.39781	0.000143453	0.000143456
2	chr2:28005541:T:A	28005541	A,A	T,T	1,1	-inf,inf	inf,inf	2.86095,0.346364	0.000143316	0.000143344
2	chr2:28031169:C:T	28031169	NA,T	NA,C	NA,1	NA,-inf	NA,inf	NA,1.13624	0.000143275	0.000143285
2	chr2:27186678:C:T	27186678	NA,T	NA,C	NA,1	NA,inf	NA,inf	NA,0.532138	0.000143175	0.000143179
2	chr2:28046547:TA:T	28046547	NA,T	NA,TA	NA,1	NA,-inf	NA,inf	NA,1.13406	0.000143166	0.000143176
2	chr2:27512025:G:A	27512025	NA,A	NA,G	NA,1	NA,-inf	NA,inf	NA,0.33895	0.00014313	0.000143134
2	chr2:28273115:C:T	28273115	NA,T	NA,C	NA,1	NA,inf	NA,inf	NA,0.597817	0.000143083	0.000143087
2	chr2:28341430:G:A	28341430	NA,A	NA,G	NA,1	NA,-inf	NA,inf	NA,0.39571	0.000143079	0.000143082
2	chr2:27829241:T:C	27829241	NA,C	NA,T	NA,1	NA,inf	NA,inf	NA,0.596907	0.000142989	0.000142994
2	chr2:27720718:C:T	27720718	NA,T	NA,C	NA,1	NA,-inf	NA,inf	NA,0.331685	0.000142925	0.000142928
2	chr2:27603597:T:A	27603597	NA,A	NA,T	NA,1	NA,-inf	NA,inf	NA,0.333762	0.000142644	0.000142647
2	chr2:27643372:G:A	27643372	NA,A	NA,G	NA,1	NA,inf	NA,inf	NA,0.540951	0.000142524	0.000142528
2	chr2:27523543:G:A	27523543	NA,A	NA,G	NA,1	NA,inf	NA,inf	NA,0.725779	0.000142414	0.00014242
2	chr2:28279226:G:A	28279226	NA,A	NA,G	NA,1	NA,inf	NA,inf	NA,0.51945	0.00014241	0.000142414
2	chr2:27862444:G:A	27862444	A,A	G,G	1,1	-inf,inf	inf,inf	3.25908,0.0596335	0.000142218	0.00014226
2	chr2:27189875:G:A	27189875	NA,A	NA,G	NA,1	NA,inf	NA,inf	NA,0.315411	0.000141696	0.000141699
2	chr2:27259222:T:C	27259222	C,C	T,T	1,1	inf,inf	inf,inf	5.20061,2.04947	0.000141637	0.000215418
2	chr2:27631109:T:G	27631109	NA,G	NA,T	NA,1	NA,-inf	NA,inf	NA,0.33309	0.00014157	0.000141573
2	chr2:28137127:C:T	28137127	NA,T	NA,C	NA,1	NA,inf	NA,inf	NA,0.565581	0.000141566	0.00014157
2	chr2:27012967:G:T	27012967	NA,T	NA,G	NA,1	NA,-inf	NA,inf	NA,0.368678	0.000141362	0.000141366
2	chr2:28317277:C:T	28317277	NA,T	NA,C	NA,1	NA,-inf	NA,inf	NA,0.350059	0.000141339	0.000141342
2	chr2:28071657:C:T	28071657	NA,T	NA,C	NA,1	NA,-inf	NA,inf	NA,1.12536	0.000141315	0.000141325
2	chr2:27850112:C:G	27850112	G,G	C,C	1,1	inf,inf	inf,inf	3.16261,0.396449	0.000141208	0.000141255
2	chr2:28101263:A:G	28101263	G,G	A,A	1,1	-inf,-inf	inf,inf	0.440389,1.5098	0.000141051	0.000141055
2	chr2:27300565:T:TTTA	27300565	NA,TTTA	NA,T	NA,1	NA,inf	NA,inf	NA,0.635399	0.000140956	0.00014096
2	chr2:28341782:TA:T	28341782	NA,T	NA,TA	NA,1	NA,inf	NA,inf	NA,0.557945	0.00014067	0.000140675
2	chr2:27579938:A:G	27579938	G,G	A,A	1,1	inf,inf	inf,inf	3.0893,0.470811	0.000140507	0.000140562
2	chr2:27514263:A:G	27514263	NA,G	NA,A	NA,1	NA,-inf	NA,inf	NA,0.325717	0.000140215	0.000140219
2	chr2:27985377:G:A	27985377	NA,A	NA,G	NA,1	NA,inf	NA,inf	NA,0.367257	0.000140142	0.000140145
2	chr2:27045487:G:A	27045487	NA,A	NA,G	NA,1	NA,-inf	NA,inf	NA,0.556079	0.000140033	0.000140037
2	chr2:28195102:A:G	28195102	NA,G	NA,A	NA,1	NA,-inf	NA,inf	NA,0.372847	0.000139888	0.000139891
2	chr2:27314680:G:C	27314680	NA,C	NA,G	NA,1	NA,-inf	NA,inf	NA,0.380948	0.0001397	0.000139703
2	chr2:28065153:C:T	28065153	T,T	C,C	1,1	inf,-inf	inf,inf	2.87896,0.18315	0.000139686	0.000139724
2	chr2:27134229:C:T	27134229	NA,T	NA,C	NA,1	NA,inf	NA,inf	NA,0.51734	0.000139192	0.000139196
2	chr2:27644407:C:T	27644407	T,T	C,C	1,1	-inf,inf	inf,inf	0.0862034,1.88454	0.000139089	0.000139096
2	chr2:27227601:T:G	27227601	NA,G	NA,T	NA,1	NA,-inf	NA,inf	NA,0.37916	0.000138969	0.000138973
2	chr2:27609934:GGGAGGCTGAGGCA:G	27609934	G,NA	GGGAGGCTGAGGCA,NA	1,NA	inf,NA	inf,NA	1.03643,NA	0.000138968	0.000138974
2	chr2:27021584:C:T	27021584	NA,T	NA,C	NA,1	NA,inf	NA,inf	NA,0.585538	0.000138949	0.000138953
2	chr2:28342479:C:T	28342479	NA,T	NA,C	NA,1	NA,-inf	NA,inf	NA,0.313761	0.00013894	0.000138943
2	chr2:28092691:A:G	28092691	G,G	A,A	1,1	-inf,-inf	inf,inf	0.477101,1.46262	0.000138865	0.000138869
2	chr2:28198785:T:C	28198785	NA,C	NA,T	NA,1	NA,inf	NA,inf	NA,0.579851	0.000138555	0.000138559
2	chr2:27920320:GATGCCTTTGCAGATAAA:G	27920320	NA,G	NA,GATGCCTTTGCAGATAAA	NA,1	NA,-inf	NA,inf	NA,0.313788	0.000138505	0.000138508
2	chr2:27636799:G:T	27636799	NA,T	NA,G	NA,1	NA,inf	NA,inf	NA,0.212468	0.000138369	0.000138371
2	chr2:27630378:C:G	27630378	G,NA	C,NA	1,NA	-inf,NA	inf,NA	6.54221,NA	0.000138307	0.000360952
2	chr2:27528978:C:T	27528978	NA,T	NA,C	NA,1	NA,-inf	NA,inf	NA,0.346817	0.000138168	0.000138171
2	chr2:27176882:G:C	27176882	NA,C	NA,G	NA,1	NA,inf	NA,inf	NA,0.126627	0.000138166	0.000138169
2	chr2:27318075:T:C	27318075	NA,C	NA,T	NA,1	NA,inf	NA,inf	NA,0.634828	0.00013805	0.000138055
2	chr2:27864190:C:A	27864190	NA,A	NA,C	NA,1	NA,inf	NA,inf	NA,0.623612	0.000138038	0.000138042
2	chr2:27654028:G:A	27654028	NA,A	NA,G	NA,1	NA,inf	NA,inf	NA,0.209388	0.000137773	0.000137776
2	chr2:27527202:G:C	27527202	NA,C	NA,G	NA,1	NA,inf	NA,inf	NA,0.65886	0.000137739	0.000137744
2	chr2:27875127:T:C	27875127	NA,C	NA,T	NA,1	NA,inf	NA,inf	NA,0.580123	0.000137723	0.000137728
2	chr2:27254671:C:A	27254671	NA,A	NA,C	NA,1	NA,inf	NA,inf	NA,0.504689	0.000137696	0.0001377
2	chr2:27515438:G:A	27515438	NA,A	NA,G	NA,1	NA,-inf	NA,inf	NA,0.312707	0.000137527	0.00013753
2	chr2:27015181:T:C	27015181	NA,C	NA,T	NA,1	NA,-inf	NA,inf	NA,0.349558	0.000137509	0.000137512
2	chr2:27913484:A:G	27913484	G,G	A,A	1,1	-inf,-inf	inf,inf	3.27773,0.0402481	0.000137492	0.000137535
2	chr2:27240600:G:A	27240600	NA,A	NA,G	NA,1	NA,-inf	NA,inf	NA,0.371293	0.000137382	0.000137385
2	chr2:27881699:G:A	27881699	A,A	G,G	1,1	-inf,-inf	inf,inf	3.26233,0.000463039	0.00013731	0.000137351
2	chr2:27015092:A:G	27015092	NA,G	NA,A	NA,1	NA,-inf	NA,inf	NA,0.347499	0.00013713	0.000137134
2	chr2:27238409:G:A	27238409	NA,A	NA,G	NA,1	NA,-inf	NA,inf	NA,0.369533	0.000137052	0.000137055
2	chr2:27049644:C:G	27049644	NA,G	NA,C	NA,1	NA,-inf	NA,inf	NA,0.35632	0.000137042	0.000137045
2	chr2:27513482:C:T	27513482	NA,T	NA,C	NA,1	NA,-inf	NA,inf	NA,0.309183	0.000137036	0.000137039
2	chr2:27595628:C:G	27595628	NA,G	NA,C	NA,1	NA,-inf	NA,inf	NA,0.25918	0.000137005	0.000137008
2	chr2:27959962:T:C	27959962	NA,C	NA,T	NA,1	NA,-inf	NA,inf	NA,0.305803	0.000136786	0.000136789
2	chr2:28330826:A:T	28330826	NA,T	NA,A	NA,1	NA,-inf	NA,inf	NA,0.606098	0.000136734	0.000136738
2	chr2:27618366:C:T	27618366	NA,T	NA,C	NA,1	NA,inf	NA,inf	NA,0.501507	0.000136704	0.000136708
2	chr2:28233708:G:A	28233708	NA,A	NA,G	NA,1	NA,inf	NA,inf	NA,0.495714	0.000136676	0.00013668
2	chr2:27044405:G:C	27044405	NA,C	NA,G	NA,1	NA,inf	NA,inf	NA,0.55143	0.00013661	0.000136614
2	chr2:27572175:T:G	27572175	NA,G	NA,T	NA,1	NA,-inf	NA,inf	NA,0.25548	0.000136451	0.000136453
2	chr2:28235080:T:C	28235080	NA,C	NA,T	NA,1	NA,inf	NA,inf	NA,0.478826	0.000136205	0.000136209
2	chr2:28134863:T:C	28134863	C,NA	T,NA	1,NA	inf,NA	inf,NA	1.13566,NA	0.000136083	0.000136089
2	chr2:27156394:T:C	27156394	C,C	T,T	1,1	-inf,-inf	inf,inf	3.70982,0.790097	0.000135921	0.000136162
2	chr2:27716804:A:G	27716804	NA,G	NA,A	NA,1	NA,inf	NA,inf	NA,0.62141	0.000135911	0.000135916
2	chr2:27230302:A:G	27230302	NA,G	NA,A	NA,1	NA,-inf	NA,inf	NA,0.283042	0.000135811	0.000135814
2	chr2:28339580:G:A	28339580	NA,A	NA,G	NA,1	NA,-inf	NA,inf	NA,0.620935	0.000135802	0.000135806
2	chr2:27556081:G:A	27556081	NA,A	NA,G	NA,1	NA,-inf	NA,inf	NA,0.341998	0.000135731	0.000135735
2	chr2:27796763:C:T	27796763	NA,T	NA,C	NA,1	NA,-inf	NA,inf	NA,0.328708	0.000135636	0.000135639
2	chr2:27101801:C:T	27101801	T,NA	C,NA	1,NA	inf,NA	inf,NA	0.856937,NA	0.000135412	0.000135416
2	chr2:27731280:G:A	27731280	NA,A	NA,G	NA,1	NA,inf	NA,inf	NA,0.478935	0.000135334	0.000135338
2	chr2:27936957:CAAAT:C	27936957	NA,C	NA,CAAAT	NA,1	NA,-inf	NA,inf	NA,0.851757	0.000135251	0.000135257
2	chr2:27354238:A:C	27354238	NA,C	NA,A	NA,1	NA,-inf	NA,inf	NA,0.363965	0.00013516	0.000135163
2	chr2:27848323:A:G	27848323	G,G	A,A	1,1	inf,inf	inf,inf	3.12598,0.397373	0.000134616	0.000134659
2	chr2:27575433:A:T	27575433	NA,T	NA,A	NA,1	NA,-inf	NA,inf	NA,0.246704	0.000134588	0.000134591
2	chr2:27578260:T:C	27578260	NA,C	NA,T	NA,1	NA,-inf	NA,inf	NA,0.246644	0.00013447	0.000134473
2	chr2:28223983:G:T	28223983	T,NA	G,NA	1,NA	inf,NA	inf,NA	1.25953,NA	0.000134469	0.000134477
2	chr2:27970037:G:A	27970037	NA,A	NA,G	NA,1	NA,-inf	NA,inf	NA,0.362602	0.000134337	0.00013434
2	chr2:27560527:G:A	27560527	NA,A	NA,G	NA,1	NA,-inf	NA,inf	NA,1.23686	0.000134275	0.000134288
2	chr2:28141616:G:A	28141616	NA,A	NA,G	NA,1	NA,inf	NA,inf	NA,0.466692	0.000134256	0.00013426
2	chr2:28158020:G:C	28158020	NA,C	NA,G	NA,1	NA,inf	NA,inf	NA,0.466692	0.000134256	0.00013426
2	chr2:27513259:G:A	27513259	NA,A	NA,G	NA,1	NA,inf	NA,inf	NA,0.504957	0.00013424	0.000134244
2	chr2:28199189:G:A	28199189	NA,A	NA,G	NA,1	NA,inf	NA,inf	NA,0.518058	0.000134199	0.000134203
2	chr2:27535055:T:C	27535055	NA,C	NA,T	NA,1	NA,inf	NA,inf	NA,0.658034	0.000134129	0.000134134
2	chr2:28125238:G:A	28125238	NA,A	NA,G	NA,1	NA,inf	NA,inf	NA,0.518594	0.000134129	0.000134133
2	chr2:27067098:A:C	27067098	C,NA	A,NA	1,NA	inf,NA	inf,NA	1.16111,NA	0.000134101	0.000134107
2	chr2:27902988:A:G	27902988	NA,G	NA,A	NA,1	NA,-inf	NA,inf	NA,0.354908	0.000134032	0.000134035
2	chr2:27351892:TCTTGTTC:T	27351892	NA,T	NA,TCTTGTTC	NA,1	NA,-inf	NA,inf	NA,0.357225	0.000134005	0.000134008
2	chr2:28323815:C:T	28323815	T,NA	C,NA	1,NA	inf,NA	inf,NA	1.1572,NA	0.000133978	0.000133984
2	chr2:27722120:C:G	27722120	NA,G	NA,C	NA,1	NA,inf	NA,inf	NA,0.470765	0.000133889	0.000133893
2	chr2:28325496:T:A	28325496	NA,A	NA,T	NA,1	NA,-inf	NA,inf	NA,0.402411	0.000133855	0.000133859
2	chr2:28060642:T:G	28060642	NA,G	NA,T	NA,1	NA,inf	NA,inf	NA,0.531849	0.000133765	0.000133769
2	chr2:27498189:A:G	27498189	NA,G	NA,A	NA,1	NA,-inf	NA,inf	NA,0.362565	0.00013376	0.000133764
2	chr2:27351890:A:C	27351890	NA,C	NA,A	NA,1	NA,-inf	NA,inf	NA,0.355105	0.000133646	0.00013365
2	chr2:27064472:T:C	27064472	C,NA	T,NA	1,NA	-inf,NA	inf,NA	0.405954,NA	0.00013361	0.000133612
2	chr2:27880131:G:A	27880131	A,A	G,G	1,1	inf,-inf	inf,inf	3.2326,0.00639849	0.000133561	0.0001336
2	chr2:28288720:C:T	28288720	NA,T	NA,C	NA,1	NA,inf	NA,inf	NA,0.546316	0.000133519	0.000133523
2	chr2:27574703:A:G	27574703	NA,G	NA,A	NA,1	NA,-inf	NA,inf	NA,0.344072	0.000133513	0.000133516
2	chr2:27925004:A:G	27925004	NA,G	NA,A	NA,1	NA,inf	NA,inf	NA,0.552746	0.000133372	0.000133377
2	chr2:27197322:G:A	27197322	NA,A	NA,G	NA,1	NA,-inf	NA,inf	NA,0.31443	0.000133368	0.000133371
2	chr2:28280564:T:C	28280564	NA,C	NA,T	NA,1	NA,inf	NA,inf	NA,0.46687	0.000133345	0.000133349
2	chr2:27163219:T:C	27163219	C,C	T,T	1,1	inf,inf	inf,inf	3.68154,0.518785	0.00013334	0.000133499
2	chr2:27070854:C:G	27070854	NA,G	NA,C	NA,1	NA,-inf	NA,inf	NA,0.336626	0.00013321	0.000133213
2	chr2:27156503:G:A	27156503	A,A	G,G	1,1	-inf,-inf	inf,inf	3.66685,0.844021	0.000133118	0.000133358
2	chr2:27870055:T:C	27870055	C,C	T,T	1,1	-inf,inf	inf,inf	3.21872,0.0457014	0.000133085	0.000133123
2	chr2:28219399:T:C	28219399	NA,C	NA,T	NA,1	NA,inf	NA,inf	NA,0.548872	0.000133074	0.000133078
2	chr2:28325642:C:T	28325642	NA,T	NA,C	NA,1	NA,-inf	NA,inf	NA,0.397616	0.000133018	0.000133022
2	chr2:27532799:C:T	27532799	NA,T	NA,C	NA,1	NA,inf	NA,inf	NA,0.478033	0.000132905	0.000132909
2	chr2:27587837:C:T	27587837	NA,T	NA,C	NA,1	NA,-inf	NA,inf	NA,0.238501	0.000132838	0.000132841
2	chr2:27018899:A:T	27018899	NA,T	NA,A	NA,1	NA,inf	NA,inf	NA,0.449298	0.000132537	0.000132541
2	chr2:27835937:C:T	27835937	NA,T	NA,C	NA,1	NA,inf	NA,inf	NA,0.500271	0.000132482	0.000132486
2	chr2:28073086:A:G	28073086	G,NA	A,NA	1,NA	inf,NA	inf,NA	0.957556,NA	0.000132467	0.000132472
2	chr2:28184949:T:C	28184949	NA,C	NA,T	NA,1	NA,inf	NA,inf	NA,0.472936	0.000132399	0.000132402
2	chr2:28328996:T:C	28328996	NA,C	NA,T	NA,1	NA,-inf	NA,inf	NA,0.39118	0.000132147	0.000132151
2	chr2:28339836:C:T	28339836	NA,T	NA,C	NA,1	NA,-inf	NA,inf	NA,0.600127	0.000132068	0.000132072
2	chr2:27539088:T:G	27539088	NA,G	NA,T	NA,1	NA,-inf	NA,inf	NA,0.230314	0.000131981	0.000131984
2	chr2:28332031:A:G	28332031	NA,G	NA,A	NA,1	NA,-inf	NA,inf	NA,0.38991	0.000131936	0.00013194
2	chr2:27073282:A:G	27073282	NA,G	NA,A	NA,1	NA,-inf	NA,inf	NA,0.522605	0.000131819	0.000131823
2	chr2:27894003:G:A	27894003	NA,A	NA,G	NA,1	NA,inf	NA,inf	NA,0.28696	0.000131538	0.000131541
2	chr2:27612215:G:A	27612215	A,A	G,G	1,1	inf,inf	inf,inf	3.07824,0.417489	0.00013145	0.0001315
2	chr2:28136016:G:A	28136016	NA,A	NA,G	NA,1	NA,-inf	NA,inf	NA,0.319344	0.000131444	0.000131447
2	chr2:27508301:G:A	27508301	NA,A	NA,G	NA,1	NA,-inf	NA,inf	NA,0.280534	0.000131321	0.000131324
2	chr2:27165629:A:G	27165629	NA,G	NA,A	NA,1	NA,-inf	NA,inf	NA,0.248223	0.000131241	0.000131244
2	chr2:27673776:G:A	27673776	A,NA	G,NA	1,NA	inf,NA	inf,NA	1.61203,NA	0.000130988	0.000131006
2	chr2:28196306:A:G	28196306	NA,G	NA,A	NA,1	NA,-inf	NA,inf	NA,0.822388	0.000130908	0.000130914
2	chr2:27543921:A:G	27543921	NA,G	NA,A	NA,1	NA,-inf	NA,inf	NA,0.296866	0.000130896	0.000130899
2	chr2:27403752:G:A	27403752	NA,A	NA,G	NA,1	NA,-inf	NA,inf	NA,0.310988	0.000130855	0.000130859
2	chr2:28323657:T:A	28323657	NA,A	NA,T	NA,1	NA,-inf	NA,inf	NA,0.384973	0.000130851	0.000130855
2	chr2:28143200:T:C	28143200	NA,C	NA,T	NA,1	NA,-inf	NA,inf	NA,0.298109	0.000130849	0.000130852
2	chr2:28054664:C:T	28054664	NA,T	NA,C	NA,1	NA,-inf	NA,inf	NA,0.277093	0.000130807	0.00013081
2	chr2:28188773:G:T	28188773	NA,T	NA,G	NA,1	NA,inf	NA,inf	NA,0.461896	0.00013069	0.000130694
2	chr2:27586268:C:T	27586268	NA,T	NA,C	NA,1	NA,-inf	NA,inf	NA,0.227193	0.000130686	0.000130689
2	chr2:28110999:C:T	28110999	NA,T	NA,C	NA,1	NA,inf	NA,inf	NA,0.450266	0.000130498	0.000130502
2	chr2:27691710:C:G	27691710	NA,G	NA,C	NA,1	NA,-inf	NA,inf	NA,0.301485	0.000130483	0.000130486
2	chr2:27022925:G:A	27022925	NA,A	NA,G	NA,1	NA,inf	NA,inf	NA,0.411085	0.000130399	0.000130403
2	chr2:28127845:T:C	28127845	NA,C	NA,T	NA,1	NA,inf	NA,inf	NA,0.759543	0.000130393	0.000130399
2	chr2:27930493:G:A	27930493	NA,A	NA,G	NA,1	NA,inf	NA,inf	NA,0.280813	0.000130366	0.000130369
2	chr2:27591690:C:T	27591690	NA,T	NA,C	NA,1	NA,-inf	NA,inf	NA,0.224825	0.000130086	0.000130089
2	chr2:28061091:C:A	28061091	NA,A	NA,C	NA,1	NA,inf	NA,inf	NA,0.328497	0.000130067	0.00013007
2	chr2:28099726:G:A	28099726	NA,A	NA,G	NA,1	NA,inf	NA,inf	NA,0.457858	0.000129976	0.00012998
2	chr2:27903730:T:C	27903730	NA,C	NA,T	NA,1	NA,inf	NA,inf	NA,0.284377	0.000129969	0.000129972
2	chr2:27204106:G:A	27204106	NA,A	NA,G	NA,1	NA,inf	NA,inf	NA,0.315882	0.000129946	0.000129949
2	chr2:27091840:T:C	27091840	NA,C	NA,T	NA,1	NA,-inf	NA,inf	NA,0.252955	0.000129935	0.000129938
2	chr2:27157655:G:A	27157655	A,A	G,G	1,1	-inf,-inf	inf,inf	3.69042,0.76632	0.000129832	0.000130055
2	chr2:27043439:G:A	27043439	NA,A	NA,G	NA,1	NA,inf	NA,inf	NA,0.552423	0.000129788	0.000129793
2	chr2:28253528:C:T	28253528	NA,T	NA,C	NA,1	NA,-inf	NA,inf	NA,0.269199	0.000129783	0.000129786
2	chr2:27047191:C:T	27047191	T,NA	C,NA	1,NA	-inf,NA	inf,NA	0.393328,NA	0.000129753	0.000129755
2	chr2:27940039:A:G	27940039	NA,G	NA,A	NA,1	NA,-inf	NA,inf	NA,0.335424	0.00012969	0.000129693
2	chr2:27539129:T:C	27539129	NA,C	NA,T	NA,1	NA,-inf	NA,inf	NA,0.318142	0.000129679	0.000129682
2	chr2:27391351:T:C	27391351	NA,C	NA,T	NA,1	NA,inf	NA,inf	NA,0.512499	0.000129623	0.000129627
2	chr2:27565692:G:A	27565692	NA,A	NA,G	NA,1	NA,-inf	NA,inf	NA,0.321392	0.000129467	0.00012947
2	chr2:28150711:A:G	28150711	G,NA	A,NA	1,NA	inf,NA	inf,NA	1.09393,NA	0.000129304	0.00012931
2	chr2:28266937:G:C	28266937	C,C	G,G	1,1	-inf,inf	inf,inf	1.16277,1.06995	0.000129153	0.000129158
2	chr2:28053331:T:G	28053331	NA,G	NA,T	NA,1	NA,-inf	NA,inf	NA,0.26799	0.000129124	0.000129127
2	chr2:27593824:T:G	27593824	NA,G	NA,T	NA,1	NA,-inf	NA,inf	NA,0.318831	0.000129095	0.000129098
2	chr2:27900312:T:C	27900312	NA,C	NA,T	NA,1	NA,inf	NA,inf	NA,0.523338	0.000129092	0.000129096
2	chr2:27267884:G:A	27267884	NA,A	NA,G	NA,1	NA,-inf	NA,inf	NA,0.291161	0.000128957	0.00012896
2	chr2:28084076:G:A	28084076	A,A	G,G	1,1	inf,inf	inf,inf	2.02309,0.697485	0.000128846	0.000128855
2	chr2:27827601:A:G	27827601	NA,G	NA,A	NA,1	NA,inf	NA,inf	NA,0.30952	0.000128732	0.000128735
2	chr2:27996828:GC:G	27996828	NA,G	NA,GC	NA,1	NA,inf	NA,inf	NA,0.311621	0.000128713	0.000128716
2	chr2:27543048:G:A	27543048	NA,A	NA,G	NA,1	NA,inf	NA,inf	NA,0.429806	0.000128593	0.000128597
2	chr2:27137554:C:T	27137554	NA,T	NA,C	NA,1	NA,-inf	NA,inf	NA,0.327068	0.000128558	0.000128561
2	chr2:27796957:G:A	27796957	A,NA	G,NA	1,NA	inf,NA	inf,NA	0.164614,NA	0.00012835	0.000128352
2	chr2:28201159:AGT:A	28201159	NA,A	NA,AGT	NA,1	NA,inf	NA,inf	NA,0.504769	0.000128328	0.000128332
2	chr2:27125382:G:A	27125382	NA,A	NA,G	NA,1	NA,-inf	NA,inf	NA,0.31469	0.000128286	0.000128289
2	chr2:27782890:T:G	27782890	NA,G	NA,T	NA,1	NA,inf	NA,inf	NA,0.450755	0.000128253	0.000128256
2	chr2:28195164:T:C	28195164	C,C	T,T	1,1	inf,inf	inf,inf	1.61048,1.44019	0.000128152	0.000128171
2	chr2:27016509:T:C	27016509	NA,C	NA,T	NA,1	NA,-inf	NA,inf	NA,0.29586	0.000128121	0.000128124
2	chr2:28296535:C:G	28296535	G,G	C,C	1,1	-inf,-inf	inf,inf	2.52061,0.288803	0.000128053	0.000128081
2	chr2:27666105:T:G	27666105	NA,G	NA,T	NA,1	NA,-inf	NA,inf	NA,0.281678	0.000128011	0.000128014
2	chr2:27530634:A:G	27530634	NA,G	NA,A	NA,1	NA,inf	NA,inf	NA,0.482376	0.000127977	0.000127981
2	chr2:28104955:T:C	28104955	NA,C	NA,T	NA,1	NA,inf	NA,inf	NA,0.445957	0.000127907	0.000127911
2	chr2:28310516:G:C	28310516	NA,C	NA,G	NA,1	NA,-inf	NA,inf	NA,0.684362	0.000127904	0.000127909
2	chr2:27230585:C:T	27230585	T,NA	C,NA	1,NA	inf,NA	inf,NA	1.02643,NA	0.000127879	0.000127885
2	chr2:28165114:G:A	28165114	NA,A	NA,G	NA,1	NA,inf	NA,inf	NA,0.523832	0.000127822	0.000127826
2	chr2:27214868:G:A	27214868	NA,A	NA,G	NA,1	NA,-inf	NA,inf	NA,0.242402	0.00012781	0.000127813
2	chr2:27237801:C:T	27237801	NA,T	NA,C	NA,1	NA,-inf	NA,inf	NA,0.308512	0.000127769	0.000127772
2	chr2:28326118:C:G	28326118	NA,G	NA,C	NA,1	NA,inf	NA,inf	NA,0.31273	0.000127749	0.000127752
2	chr2:28103388:C:G	28103388	NA,G	NA,C	NA,1	NA,inf	NA,inf	NA,0.442716	0.000127623	0.000127626
2	chr2:27186226:C:T	27186226	NA,T	NA,C	NA,1	NA,-inf	NA,inf	NA,0.304327	0.00012748	0.000127483
2	chr2:27387618:C:T	27387618	NA,T	NA,C	NA,1	NA,-inf	NA,inf	NA,0.279498	0.000127463	0.000127466
2	chr2:27207053:T:G	27207053	NA,G	NA,T	NA,1	NA,-inf	NA,inf	NA,0.267901	0.00012745	0.000127453
2	chr2:27963607:T:A	27963607	NA,A	NA,T	NA,1	NA,-inf	NA,inf	NA,0.322905	0.000127432	0.000127435
2	chr2:27436957:T:G	27436957	G,NA	T,NA	1,NA	inf,NA	inf,NA	1.26221,NA	0.000127402	0.00012741
2	chr2:27697667:C:A	27697667	NA,A	NA,C	NA,1	NA,inf	NA,inf	NA,0.160943	0.000127262	0.000127265
2	chr2:27875857:G:A	27875857	A,A	G,G	1,1	-inf,-inf	inf,inf	3.22336,0.0668887	0.00012724	0.000127279
2	chr2:27187555:G:A	27187555	NA,A	NA,G	NA,1	NA,-inf	NA,inf	NA,0.314056	0.000127196	0.000127199
2	chr2:28249325:G:T	28249325	NA,T	NA,G	NA,1	NA,inf	NA,inf	NA,0.417173	0.000127187	0.000127191
2	chr2:27355650:C:G	27355650	NA,G	NA,C	NA,1	NA,inf	NA,inf	NA,0.466524	0.00012712	0.000127124
2	chr2:27037672:C:A	27037672	NA,A	NA,C	NA,1	NA,inf	NA,inf	NA,0.534393	0.000127118	0.000127122
2	chr2:28140771:A:T	28140771	NA,T	NA,A	NA,1	NA,inf	NA,inf	NA,0.483738	0.00012708	0.000127084
2	chr2:27025168:A:G	27025168	NA,G	NA,A	NA,1	NA,-inf	NA,inf	NA,0.292006	0.000127052	0.000127055
2	chr2:28336443:G:A	28336443	NA,A	NA,G	NA,1	NA,inf	NA,inf	NA,0.423895	0.000127029	0.000127033
2	chr2:27119271:A:G	27119271	NA,G	NA,A	NA,1	NA,-inf	NA,inf	NA,0.245409	0.000127	0.000127002
2	chr2:27050281:G:A	27050281	NA,A	NA,G	NA,1	NA,-inf	NA,inf	NA,0.29709	0.00012699	0.000126993
2	chr2:27904614:AAGAC:A	27904614	NA,A	NA,AAGAC	NA,1	NA,-inf	NA,inf	NA,0.253103	0.000126773	0.000126776
2	chr2:27271853:C:T	27271853	NA,T	NA,C	NA,1	NA,inf	NA,inf	NA,0.440958	0.000126681	0.000126685
2	chr2:27229120:A:G	27229120	NA,G	NA,A	NA,1	NA,-inf	NA,inf	NA,0.262068	0.000126528	0.000126531
2	chr2:27535913:C:A	27535913	NA,A	NA,C	NA,1	NA,-inf	NA,inf	NA,0.294678	0.000126444	0.000126447
2	chr2:27099137:C:T	27099137	NA,T	NA,C	NA,1	NA,-inf	NA,inf	NA,0.321607	0.000126432	0.000126435
2	chr2:28251086:T:C	28251086	NA,C	NA,T	NA,1	NA,inf	NA,inf	NA,0.412127	0.000126415	0.000126418
2	chr2:27653060:A:G	27653060	NA,G	NA,A	NA,1	NA,-inf	NA,inf	NA,0.255692	0.00012638	0.000126383
2	chr2:27098739:C:T	27098739	NA,T	NA,C	NA,1	NA,-inf	NA,inf	NA,0.321139	0.000126358	0.000126361
2	chr2:27386687:T:G	27386687	NA,G	NA,T	NA,1	NA,inf	NA,inf	NA,0.576252	0.000126337	0.000126341
2	chr2:27314302:G:A	27314302	NA,A	NA,G	NA,1	NA,inf	NA,inf	NA,0.492501	0.000126279	0.000126283
2	chr2:27649397:C:G	27649397	G,NA	C,NA	1,NA	inf,NA	inf,NA	1.16301,NA	0.000126225	0.000126231
2	chr2:27554629:A:G	27554629	NA,G	NA,A	NA,1	NA,inf	NA,inf	NA,0.411824	0.000126132	0.000126135
2	chr2:28325862:G:C	28325862	NA,C	NA,G	NA,1	NA,inf	NA,inf	NA,0.317026	0.000126127	0.00012613
2	chr2:27920102:A:G	27920102	NA,G	NA,A	NA,1	NA,inf	NA,inf	NA,0.462344	0.000126117	0.000126121
2	chr2:27661091:C:T	27661091	T,T	C,C	1,1	-inf,inf	inf,inf	0.0444435,1.87544	0.000126027	0.000126033
2	chr2:27626045:G:A	27626045	NA,A	NA,G	NA,1	NA,-inf	NA,inf	NA,1.1475	0.00012593	0.000125941
2	chr2:27525603:C:T	27525603	NA,T	NA,C	NA,1	NA,inf	NA,inf	NA,0.561004	0.000125891	0.000125895
2	chr2:27998933:G:T	27998933	NA,T	NA,G	NA,1	NA,-inf	NA,inf	NA,0.24816	0.000125825	0.000125828
2	chr2:28095152:C:T	28095152	NA,T	NA,C	NA,1	NA,-inf	NA,inf	NA,0.889683	0.000125825	0.000125832
2	chr2:27277047:T:C	27277047	NA,C	NA,T	NA,1	NA,-inf	NA,inf	NA,0.229742	0.000125821	0.000125824
2	chr2:27638654:G:GT	27638654	GT,GT	G,G	1,1	-inf,inf	inf,inf	0.0269258,1.89439	0.000125781	0.000125787
2	chr2:27994008:A:G	27994008	NA,G	NA,A	NA,1	NA,-inf	NA,inf	NA,0.24745	0.0001257	0.000125703
2	chr2:28246474:G:A	28246474	NA,A	NA,G	NA,1	NA,-inf	NA,inf	NA,0.284012	0.000125675	0.000125678
2	chr2:28264316:A:G	28264316	NA,G	NA,A	NA,1	NA,inf	NA,inf	NA,0.40703	0.000125664	0.000125668
2	chr2:28337790:G:A	28337790	NA,A	NA,G	NA,1	NA,-inf	NA,inf	NA,0.218394	0.000125644	0.000125646
2	chr2:27961359:A:G	27961359	NA,G	NA,A	NA,1	NA,-inf	NA,inf	NA,0.246165	0.000125479	0.000125482
2	chr2:27343903:A:T	27343903	NA,T	NA,A	NA,1	NA,inf	NA,inf	NA,0.570123	0.000125477	0.000125481
2	chr2:28012850:A:C	28012850	NA,C	NA,A	NA,1	NA,-inf	NA,inf	NA,0.310666	0.000125414	0.000125417
2	chr2:27978786:T:C	27978786	NA,C	NA,T	NA,1	NA,-inf	NA,inf	NA,0.310758	0.000125409	0.000125412
2	chr2:27649220:C:T	27649220	NA,T	NA,C	NA,1	NA,inf	NA,inf	NA,0.463825	0.000125364	0.000125368
2	chr2:28073141:C:T	28073141	NA,T	NA,C	NA,1	NA,-inf	NA,inf	NA,0.230866	0.00012535	0.000125353
2	chr2:28121696:C:A	28121696	NA,A	NA,C	NA,1	NA,-inf	NA,inf	NA,0.853468	0.000125186	0.000125192
2	chr2:27295596:G:A	27295596	NA,A	NA,G	NA,1	NA,inf	NA,inf	NA,0.544945	0.000125164	0.000125168
2	chr2:27524352:A:G	27524352	NA,G	NA,A	NA,1	NA,inf	NA,inf	NA,0.559421	0.000125163	0.000125167
2	chr2:28125483:G:T	28125483	NA,T	NA,G	NA,1	NA,-inf	NA,inf	NA,0.308611	0.000125161	0.000125165
2	chr2:27532363:C:T	27532363	NA,T	NA,C	NA,1	NA,-inf	NA,inf	NA,0.227179	0.000125098	0.000125101
2	chr2:27193009:T:C	27193009	NA,C	NA,T	NA,1	NA,inf	NA,inf	NA,0.411371	0.000124958	0.000124962
2	chr2:28260443:A:G	28260443	NA,G	NA,A	NA,1	NA,inf	NA,inf	NA,0.425046	0.000124952	0.000124956
2	chr2:28086785:C:T	28086785	NA,T	NA,C	NA,1	NA,-inf	NA,inf	NA,0.265955	0.000124878	0.000124881
2	chr2:27998290:G:A	27998290	A,NA	G,NA	1,NA	inf,NA	inf,NA	0.298712,NA	0.00012481	0.000124812
2	chr2:27327945:T:C	27327945	NA,C	NA,T	NA,1	NA,-inf	NA,inf	NA,0.302968	0.000124698	0.000124701
2	chr2:27674463:A:G	27674463	G,G	A,A	1,1	-inf,inf	inf,inf	0.074635,1.83846	0.00012469	0.000124696
2	chr2:28209313:T:C	28209313	NA,C	NA,T	NA,1	NA,inf	NA,inf	NA,0.399389	0.00012466	0.000124663
2	chr2:27072543:CA:C	27072543	NA,C	NA,CA	NA,1	NA,-inf	NA,inf	NA,0.472966	0.000124627	0.000124631
2	chr2:28151894:A:G	28151894	NA,G	NA,A	NA,1	NA,-inf	NA,inf	NA,0.254023	0.000124497	0.0001245
2	chr2:27562572:T:C	27562572	NA,C	NA,T	NA,1	NA,-inf	NA,inf	NA,0.0862604	0.000124491	0.000124493
2	chr2:27505945:G:A	27505945	NA,A	NA,G	NA,1	NA,inf	NA,inf	NA,0.420207	0.000124436	0.000124439
2	chr2:27643604:C:T	27643604	NA,T	NA,C	NA,1	NA,-inf	NA,inf	NA,0.232865	0.000124282	0.000124285
2	chr2:27387670:T:C	27387670	C,NA	T,NA	1,NA	-inf,NA	inf,NA	2.26294,NA	0.000124244	0.000124289
2	chr2:28108346:C:T	28108346	NA,T	NA,C	NA,1	NA,inf	NA,inf	NA,0.507894	0.000124223	0.000124227
2	chr2:27113854:C:T	27113854	NA,T	NA,C	NA,1	NA,-inf	NA,inf	NA,0.230063	0.000124153	0.000124156
2	chr2:27972274:C:T	27972274	NA,T	NA,C	NA,1	NA,-inf	NA,inf	NA,0.238268	0.000124145	0.000124148
2	chr2:27938871:C:T	27938871	NA,T	NA,C	NA,1	NA,-inf	NA,inf	NA,0.237385	0.000124051	0.000124054
2	chr2:27930737:A:G	27930737	NA,G	NA,A	NA,1	NA,-inf	NA,inf	NA,0.236662	0.000123916	0.000123919
2	chr2:27898376:C:T	27898376	T,NA	C,NA	1,NA	-inf,NA	inf,NA	0.355742,NA	0.000123867	0.000123868
2	chr2:28224641:C:A	28224641	NA,A	NA,C	NA,1	NA,inf	NA,inf	NA,0.399575	0.000123854	0.000123857
2	chr2:28231614:G:A	28231614	NA,A	NA,G	NA,1	NA,inf	NA,inf	NA,0.391214	0.000123772	0.000123775
2	chr2:27402900:C:T	27402900	T,NA	C,NA	1,NA	inf,NA	inf,NA	1.27856,NA	0.000123622	0.000123629
2	chr2:28020675:T:C	28020675	NA,C	NA,T	NA,1	NA,inf	NA,inf	NA,0.561936	0.00012362	0.000123624
2	chr2:27279347:CTGGA:C	27279347	C,NA	CTGGA,NA	1,NA	-inf,NA	inf,NA	0.205621,NA	0.000123591	0.000123593
2	chr2:27530057:A:C	27530057	NA,C	NA,A	NA,1	NA,inf	NA,inf	NA,0.477455	0.00012358	0.000123584
2	chr2:28206198:A:G	28206198	NA,G	NA,A	NA,1	NA,inf	NA,inf	NA,0.469365	0.000123535	0.000123539
2	chr2:28153981:A:C	28153981	NA,C	NA,A	NA,1	NA,inf	NA,inf	NA,0.472324	0.000123456	0.00012346
2	chr2:27472523:C:G	27472523	NA,G	NA,C	NA,1	NA,-inf	NA,inf	NA,0.302226	0.000123322	0.000123326
2	chr2:27860513:A:G	27860513	G,NA	A,NA	1,NA	inf,NA	inf,NA	0.977225,NA	0.000123312	0.000123316
2	chr2:27643198:T:A	27643198	NA,A	NA,T	NA,1	NA,inf	NA,inf	NA,0.429665	0.000123263	0.000123266
2	chr2:27673107:C:G	27673107	NA,G	NA,C	NA,1	NA,-inf	NA,inf	NA,1.10691	0.000123218	0.000123228
2	chr2:27288196:C:T	27288196	NA,T	NA,C	NA,1	NA,inf	NA,inf	NA,0.406369	0.000123206	0.00012321
2	chr2:27808023:A:G	27808023	NA,G	NA,A	NA,1	NA,inf	NA,inf	NA,0.437336	0.000123176	0.00012318
2	chr2:27355357:C:T	27355357	NA,T	NA,C	NA,1	NA,-inf	NA,inf	NA,0.214252	0.000123167	0.000123169
2	chr2:27912617:A:G	27912617	NA,G	NA,A	NA,1	NA,inf	NA,inf	NA,0.238984	0.000123049	0.000123052
2	chr2:27204641:C:A	27204641	NA,A	NA,C	NA,1	NA,-inf	NA,inf	NA,0.213906	0.000122994	0.000122996
2	chr2:27780719:G:A	27780719	NA,A	NA,G	NA,1	NA,inf	NA,inf	NA,0.429242	0.000122831	0.000122834
2	chr2:27653774:C:T	27653774	T,T	C,C	1,1	-inf,inf	inf,inf	0.0471534,1.85755	0.000122679	0.000122685
2	chr2:27330906:G:A	27330906	NA,A	NA,G	NA,1	NA,-inf	NA,inf	NA,0.126332	0.000122629	0.000122632
2	chr2:28210658:G:A	28210658	NA,A	NA,G	NA,1	NA,inf	NA,inf	NA,0.46394	0.000122588	0.000122592
2	chr2:28231372:G:A	28231372	NA,A	NA,G	NA,1	NA,inf	NA,inf	NA,0.390112	0.000122481	0.000122484
2	chr2:27710046:T:C	27710046	NA,C	NA,T	NA,1	NA,inf	NA,inf	NA,0.410901	0.000122446	0.00012245
2	chr2:27706259:G:C	27706259	NA,C	NA,G	NA,1	NA,inf	NA,inf	NA,0.410485	0.000122391	0.000122394
2	chr2:28017495:A:C	28017495	NA,C	NA,A	NA,1	NA,-inf	NA,inf	NA,0.227731	0.000122379	0.000122381
2	chr2:28196314:A:G	28196314	NA,G	NA,A	NA,1	NA,-inf	NA,inf	NA,0.738562	0.00012236	0.000122365
2	chr2:27133544:C:T	27133544	NA,T	NA,C	NA,1	NA,-inf	NA,inf	NA,0.263617	0.000122349	0.000122352
2	chr2:27407635:C:T	27407635	NA,T	NA,C	NA,1	NA,inf	NA,inf	NA,0.178337	0.000122322	0.000122325
2	chr2:27960136:T:C	27960136	NA,C	NA,T	NA,1	NA,inf	NA,inf	NA,0.531404	0.000122299	0.000122303
2	chr2:28010632:T:A	28010632	NA,A	NA,T	NA,1	NA,-inf	NA,inf	NA,0.227117	0.000122261	0.000122264
2	chr2:28160924:G:C	28160924	NA,C	NA,G	NA,1	NA,-inf	NA,inf	NA,0.240857	0.000122257	0.00012226
2	chr2:27063527:G:A	27063527	NA,A	NA,G	NA,1	NA,-inf	NA,inf	NA,0.267518	0.000122243	0.000122246
2	chr2:28013297:G:A	28013297	NA,A	NA,G	NA,1	NA,inf	NA,inf	NA,0.549286	0.00012212	0.000122124
2	chr2:27370288:G:A	27370288	NA,A	NA,G	NA,1	NA,inf	NA,inf	NA,0.176619	0.000122022	0.000122025
2	chr2:27175729:C:T	27175729	NA,T	NA,C	NA,1	NA,inf	NA,inf	NA,0.409078	0.000121992	0.000121995
2	chr2:28262669:G:A	28262669	NA,A	NA,G	NA,1	NA,-inf	NA,inf	NA,0.271565	0.00012194	0.000121943
2	chr2:27336970:G:T	27336970	NA,T	NA,G	NA,1	NA,inf	NA,inf	NA,0.706678	0.000121929	0.000121934
2	chr2:27995666:G:A	27995666	NA,A	NA,G	NA,1	NA,inf	NA,inf	NA,0.390578	0.000121858	0.000121862
2	chr2:28261667:A:G	28261667	NA,G	NA,A	NA,1	NA,inf	NA,inf	NA,0.408336	0.000121787	0.00012179
2	chr2:28250216:G:T	28250216	NA,T	NA,G	NA,1	NA,inf	NA,inf	NA,0.452992	0.000121783	0.000121787
2	chr2:28063298:C:T	28063298	NA,T	NA,C	NA,1	NA,-inf	NA,inf	NA,0.278936	0.000121781	0.000121784
2	chr2:28232900:A:G	28232900	NA,G	NA,A	NA,1	NA,inf	NA,inf	NA,0.386041	0.000121729	0.000121732
2	chr2:27402977:TG:T	27402977	NA,T	NA,TG	NA,1	NA,inf	NA,inf	NA,0.17474	0.000121706	0.000121708
2	chr2:28319959:TCCA:T	28319959	NA,T	NA,TCCA	NA,1	NA,inf	NA,inf	NA,0.379893	0.000121601	0.000121604
2	chr2:28174393:G:A	28174393	NA,A	NA,G	NA,1	NA,inf	NA,inf	NA,0.476246	0.000121555	0.000121559
2	chr2:27372010:G:A	27372010	NA,A	NA,G	NA,1	NA,-inf	NA,inf	NA,1.13887	0.000121551	0.000121561
2	chr2:27403409:G:C	27403409	NA,C	NA,G	NA,1	NA,inf	NA,inf	NA,0.173626	0.00012152	0.000121523
2	chr2:27648138:C:T	27648138	T,T	C,C	1,1	-inf,inf	inf,inf	0.0472719,1.85213	0.000121519	0.000121524
2	chr2:27550490:C:T	27550490	NA,T	NA,C	NA,1	NA,inf	NA,inf	NA,0.384908	0.000121486	0.00012149
2	chr2:28206814:T:C	28206814	NA,C	NA,T	NA,1	NA,inf	NA,inf	NA,0.450821	0.00012122	0.000121223
2	chr2:28123616:G:A	28123616	NA,A	NA,G	NA,1	NA,-inf	NA,inf	NA,0.243582	0.000121185	0.000121188
2	chr2:28249937:G:T	28249937	T,T	G,G	1,1	inf,-inf	inf,inf	1.0315,1.25491	0.000121163	0.00012117
2	chr2:28117123:T:A	28117123	NA,A	NA,T	NA,1	NA,inf	NA,inf	NA,0.382833	0.000121144	0.000121148
2	chr2:27040547:G:A	27040547	NA,A	NA,G	NA,1	NA,-inf	NA,inf	NA,0.218266	0.00012104	0.000121043
2	chr2:27351491:A:T	27351491	NA,T	NA,A	NA,1	NA,-inf	NA,inf	NA,0.201554	0.000120976	0.000120979
2	chr2:27373651:C:T	27373651	NA,T	NA,C	NA,1	NA,inf	NA,inf	NA,0.533464	0.000120846	0.00012085
2	chr2:28304308:G:A	28304308	NA,A	NA,G	NA,1	NA,inf	NA,inf	NA,0.394499	0.000120821	0.000120825
2	chr2:28307853:A:G	28307853	G,G	A,A	1,1	-inf,inf	inf,inf	2.9661,0.351361	0.000120782	0.000120856
2	chr2:27497495:C:G	27497495	NA,G	NA,C	NA,1	NA,-inf	NA,inf	NA,0.270943	0.000120712	0.000120715
2	chr2:27851834:C:T	27851834	T,T	C,C	1,1	inf,-inf	inf,inf	2.81215,0.16053	0.000120704	0.000120723
2	chr2:27843493:A:G	27843493	G,G	A,A	1,1	inf,-inf	inf,inf	2.81299,0.161498	0.000120685	0.000120705
2	chr2:28306298:G:A	28306298	A,A	G,G	1,1	-inf,inf	inf,inf	2.76435,0.528617	0.000120594	0.000120654
2	chr2:27854262:A:G	27854262	NA,G	NA,A	NA,1	NA,inf	NA,inf	NA,0.532166	0.000120568	0.000120572
2	chr2:27131438:C:T	27131438	NA,T	NA,C	NA,1	NA,inf	NA,inf	NA,0.421769	0.000120511	0.000120515
2	chr2:27481709:T:G	27481709	NA,G	NA,T	NA,1	NA,-inf	NA,inf	NA,0.282452	0.000120367	0.00012037
2	chr2:27071206:T:C	27071206	NA,C	NA,T	NA,1	NA,inf	NA,inf	NA,0.32613	0.000120345	0.000120348
2	chr2:28237524:GTCTTA:G	28237524	NA,G	NA,GTCTTA	NA,1	NA,inf	NA,inf	NA,0.385348	0.000120297	0.000120301
2	chr2:27849835:T:C	27849835	C,C	T,T	1,1	inf,-inf	inf,inf	2.81848,0.129419	0.00012025	0.000120269
2	chr2:28302069:T:C	28302069	NA,C	NA,T	NA,1	NA,-inf	NA,inf	NA,0.274628	0.00012021	0.000120213
2	chr2:28336441:G:T	28336441	NA,T	NA,G	NA,1	NA,inf	NA,inf	NA,0.43326	0.000120202	0.000120206
2	chr2:27387009:G:A	27387009	A,NA	G,NA	1,NA	-inf,NA	inf,NA	0.394108,NA	0.000120159	0.000120161
2	chr2:27584034:G:A	27584034	NA,A	NA,G	NA,1	NA,inf	NA,inf	NA,0.391401	0.000119953	0.000119956
2	chr2:27090635:A:G	27090635	NA,G	NA,A	NA,1	NA,-inf	NA,inf	NA,0.27363	0.000119918	0.000119921
2	chr2:27302415:C:T	27302415	NA,T	NA,C	NA,1	NA,inf	NA,inf	NA,0.371094	0.000119894	0.000119897
2	chr2:27844103:T:A	27844103	A,A	T,T	1,1	inf,-inf	inf,inf	2.8062,0.169204	0.000119892	0.000119911
2	chr2:27798586:C:T	27798586	NA,T	NA,C	NA,1	NA,-inf	NA,inf	NA,0.956892	0.000119871	0.000119879
2	chr2:28076400:A:G	28076400	G,G	A,A	1,1	-inf,-inf	inf,inf	1.4956,1.44199	0.000119847	0.000119861
2	chr2:27099019:A:G	27099019	NA,G	NA,A	NA,1	NA,-inf	NA,inf	NA,0.426615	0.000119649	0.000119653
2	chr2:27598434:C:T	27598434	NA,T	NA,C	NA,1	NA,inf	NA,inf	NA,0.364206	0.000119642	0.000119645
2	chr2:28225967:G:A	28225967	NA,A	NA,G	NA,1	NA,inf	NA,inf	NA,0.379417	0.000119409	0.000119412
2	chr2:28313214:A:AGG	28313214	NA,AGG	NA,A	NA,1	NA,inf	NA,inf	NA,0.321076	0.000119369	0.000119372
2	chr2:27855502:T:G	27855502	NA,G	NA,T	NA,1	NA,-inf	NA,inf	NA,0.236183	0.000119342	0.000119345
2	chr2:28192058:A:G	28192058	NA,G	NA,A	NA,1	NA,inf	NA,inf	NA,0.412634	0.000119333	0.000119336
2	chr2:28340396:A:G	28340396	NA,G	NA,A	NA,1	NA,inf	NA,inf	NA,0.425377	0.000119295	0.000119299
2	chr2:27665862:T:C	27665862	C,C	T,T	1,1	-inf,inf	inf,inf	0.0834373,1.79951	0.000119257	0.000119262
2	chr2:27564418:G:A	27564418	NA,A	NA,G	NA,1	NA,inf	NA,inf	NA,0.361328	0.000119238	0.000119241
2	chr2:28131941:A:G	28131941	NA,G	NA,A	NA,1	NA,inf	NA,inf	NA,0.437952	0.00011923	0.000119233
2	chr2:27099335:G:A	27099335	NA,A	NA,G	NA,1	NA,-inf	NA,inf	NA,0.285455	0.000119097	0.0001191
2	chr2:27417726:G:A	27417726	NA,A	NA,G	NA,1	NA,-inf	NA,inf	NA,0.145863	0.000119093	0.000119096
2	chr2:27078850:G:C	27078850	NA,C	NA,G	NA,1	NA,inf	NA,inf	NA,0.344983	0.000119046	0.000119049
2	chr2:27515010:C:T	27515010	NA,T	NA,C	NA,1	NA,-inf	NA,inf	NA,0.232487	0.000119041	0.000119044
2	chr2:27575991:C:A	27575991	NA,A	NA,C	NA,1	NA,inf	NA,inf	NA,0.359258	0.000118966	0.00011897
2	chr2:28282556:C:T	28282556	NA,T	NA,C	NA,1	NA,inf	NA,inf	NA,0.393471	0.000118966	0.000118969
2	chr2:28259388:A:T	28259388	NA,T	NA,A	NA,1	NA,inf	NA,inf	NA,0.358088	0.000118926	0.000118929
2	chr2:27527332:A:G	27527332	NA,G	NA,A	NA,1	NA,inf	NA,inf	NA,0.463781	0.000118889	0.000118893
2	chr2:27117639:G:A	27117639	NA,A	NA,G	NA,1	NA,inf	NA,inf	NA,0.404031	0.000118885	0.000118889
2	chr2:28188990:C:T	28188990	NA,T	NA,C	NA,1	NA,inf	NA,inf	NA,0.454167	0.00011886	0.000118864
2	chr2:28256942:A:G	28256942	NA,G	NA,A	NA,1	NA,inf	NA,inf	NA,0.345212	0.000118855	0.000118858
2	chr2:27628901:G:A	27628901	NA,A	NA,G	NA,1	NA,-inf	NA,inf	NA,0.615961	0.000118852	0.000118856
2	chr2:27322558:G:A	27322558	NA,A	NA,G	NA,1	NA,-inf	NA,inf	NA,0.257462	0.000118772	0.000118775
2	chr2:27351767:A:G	27351767	NA,G	NA,A	NA,1	NA,-inf	NA,inf	NA,0.257462	0.000118772	0.000118775
2	chr2:28177977:TGGA:T	28177977	NA,T	NA,TGGA	NA,1	NA,inf	NA,inf	NA,0.452924	0.000118712	0.000118715
2	chr2:27880570:T:A	27880570	NA,A	NA,T	NA,1	NA,inf	NA,inf	NA,0.363253	0.000118692	0.000118696
2	chr2:27528074:G:A	27528074	NA,A	NA,G	NA,1	NA,inf	NA,inf	NA,0.400542	0.000118658	0.000118661
2	chr2:27654667:T:C	27654667	C,C	T,T	1,1	-inf,inf	inf,inf	0.0519988,1.83095	0.000118603	0.000118608
2	chr2:27520827:G:A	27520827	NA,A	NA,G	NA,1	NA,inf	NA,inf	NA,0.374387	0.000118578	0.000118582
2	chr2:27458530:G:A	27458530	NA,A	NA,G	NA,1	NA,inf	NA,inf	NA,0.538207	0.000118512	0.000118516
2	chr2:27162853:GCCTTACAGGGTTT:G	27162853	NA,G	NA,GCCTTACAGGGTTT	NA,1	NA,inf	NA,inf	NA,0.489568	0.0001185	0.000118504
2	chr2:28310415:C:A	28310415	NA,A	NA,C	NA,1	NA,inf	NA,inf	NA,0.313429	0.000118487	0.00011849
2	chr2:27769555:A:G	27769555	NA,G	NA,A	NA,1	NA,-inf	NA,inf	NA,0.137508	0.000118487	0.000118489
2	chr2:27488222:C:T	27488222	NA,T	NA,C	NA,1	NA,inf	NA,inf	NA,0.162804	0.000118443	0.000118446
2	chr2:27643062:C:T	27643062	NA,T	NA,C	NA,1	NA,-inf	NA,inf	NA,1.05627	0.00011844	0.000118449
2	chr2:28305134:A:G	28305134	NA,G	NA,A	NA,1	NA,-inf	NA,inf	NA,0.260632	0.000118231	0.000118234
2	chr2:27161153:C:T	27161153	T,T	C,C	1,1	-inf,-inf	inf,inf	3.60588,0.693195	0.000118172	0.000118349
2	chr2:27753716:TCACCTTTG:T	27753716	T,NA	TCACCTTTG,NA	1,NA	-inf,NA	inf,NA	0.358553,NA	0.000118096	0.000118098
2	chr2:28074000:TACACATATATACAC:T	28074000	NA,T	NA,TACACATATATACAC	NA,1	NA,inf	NA,inf	NA,0.360907	0.000118023	0.000118026
2	chr2:27146553:C:T	27146553	T,T	C,C	1,1	inf,-inf	inf,inf	1.50324,1.19352	0.000117957	0.000117967
2	chr2:28340535:G:T	28340535	NA,T	NA,G	NA,1	NA,-inf	NA,inf	NA,0.389332	0.000117941	0.000117945
2	chr2:28091497:C:T	28091497	NA,T	NA,C	NA,1	NA,-inf	NA,inf	NA,0.808869	0.000117816	0.000117822
2	chr2:27394505:C:T	27394505	NA,T	NA,C	NA,1	NA,-inf	NA,inf	NA,1.09537	0.000117754	0.000117764
2	chr2:27455861:A:G	27455861	NA,G	NA,A	NA,1	NA,inf	NA,inf	NA,0.150858	0.00011775	0.000117752
2	chr2:28037511:TAATA:T	28037511	NA,T	NA,TAATA	NA,1	NA,-inf	NA,inf	NA,0.251361	0.000117664	0.000117667
2	chr2:28230879:G:A	28230879	NA,A	NA,G	NA,1	NA,inf	NA,inf	NA,0.392729	0.000117582	0.000117585
2	chr2:27154127:A:G	27154127	NA,G	NA,A	NA,1	NA,-inf	NA,inf	NA,0.408125	0.000117572	0.000117576
2	chr2:27642792:T:C	27642792	C,C	T,T	1,1	-inf,inf	inf,inf	0.0650916,1.81146	0.000117535	0.00011754
2	chr2:27248984:A:G	27248984	NA,G	NA,A	NA,1	NA,inf	NA,inf	NA,0.367572	0.000117499	0.000117502
2	chr2:27386345:T:C	27386345	C,NA	T,NA	1,NA	inf,NA	inf,NA	1.50387,NA	0.000117462	0.000117474
2	chr2:27629604:G:A	27629604	NA,A	NA,G	NA,1	NA,inf	NA,inf	NA,0.399399	0.000117445	0.000117449
2	chr2:28127135:T:G	28127135	NA,G	NA,T	NA,1	NA,inf	NA,inf	NA,0.361663	0.000117425	0.000117429
2	chr2:28328556:A:G	28328556	NA,G	NA,A	NA,1	NA,inf	NA,inf	NA,0.333686	0.000117423	0.000117427
2	chr2:27709166:A:G	27709166	NA,G	NA,A	NA,1	NA,inf	NA,inf	NA,0.495087	0.000117418	0.000117422
2	chr2:28227722:TC:T	28227722	NA,T	NA,TC	NA,1	NA,inf	NA,inf	NA,0.352722	0.000117387	0.00011739
2	chr2:27708572:C:T	27708572	NA,T	NA,C	NA,1	NA,inf	NA,inf	NA,0.494452	0.000117385	0.000117388
2	chr2:27679822:C:T	27679822	NA,T	NA,C	NA,1	NA,inf	NA,inf	NA,0.408673	0.000117377	0.000117381
2	chr2:27143475:T:A	27143475	NA,A	NA,T	NA,1	NA,-inf	NA,inf	NA,0.229626	0.000117283	0.000117286
2	chr2:27465709:C:G	27465709	NA,G	NA,C	NA,1	NA,inf	NA,inf	NA,0.526176	0.000117234	0.000117238
2	chr2:27451072:G:A	27451072	NA,A	NA,G	NA,1	NA,inf	NA,inf	NA,0.147509	0.000117233	0.000117236
2	chr2:27258100:G:C	27258100	NA,C	NA,G	NA,1	NA,inf	NA,inf	NA,0.365348	0.000117231	0.000117234
2	chr2:28261351:G:A	28261351	NA,A	NA,G	NA,1	NA,inf	NA,inf	NA,0.34432	0.000117173	0.000117177
2	chr2:27338500:T:A	27338500	NA,A	NA,T	NA,1	NA,inf	NA,inf	NA,0.354197	0.000117151	0.000117154
2	chr2:28318122:C:T	28318122	NA,T	NA,C	NA,1	NA,-inf	NA,inf	NA,0.330435	0.000117082	0.000117085
2	chr2:27717670:C:T	27717670	NA,T	NA,C	NA,1	NA,-inf	NA,inf	NA,0.216467	0.000117037	0.000117039
2	chr2:27072860:CA:C	27072860	NA,C	NA,CA	NA,1	NA,-inf	NA,inf	NA,0.475611	0.000117013	0.000117016
2	chr2:27064257:CCAA:C	27064257	NA,C	NA,CCAA	NA,1	NA,-inf	NA,inf	NA,0.484572	0.000117	0.000117004
2	chr2:28237644:T:C	28237644	NA,C	NA,T	NA,1	NA,inf	NA,inf	NA,0.387115	0.000116969	0.000116972
2	chr2:28338891:T:C	28338891	NA,C	NA,T	NA,1	NA,inf	NA,inf	NA,0.428287	0.00011696	0.000116964
2	chr2:27071937:A:G	27071937	NA,G	NA,A	NA,1	NA,-inf	NA,inf	NA,0.474531	0.000116946	0.000116949
2	chr2:27431846:G:A	27431846	NA,A	NA,G	NA,1	NA,-inf	NA,inf	NA,0.256608	0.000116924	0.000116927
2	chr2:27090083:G:A	27090083	NA,A	NA,G	NA,1	NA,inf	NA,inf	NA,0.403028	0.0001169	0.000116903
2	chr2:28227345:G:A	28227345	NA,A	NA,G	NA,1	NA,inf	NA,inf	NA,0.348602	0.000116871	0.000116874
2	chr2:28175297:A:C	28175297	NA,C	NA,A	NA,1	NA,inf	NA,inf	NA,0.392403	0.000116847	0.00011685
2	chr2:27116673:G:A	27116673	NA,A	NA,G	NA,1	NA,inf	NA,inf	NA,0.311818	0.000116785	0.000116788
2	chr2:27735702:C:T	27735702	NA,T	NA,C	NA,1	NA,-inf	NA,inf	NA,0.362566	0.000116762	0.000116766
2	chr2:27851027:C:T	27851027	T,T	C,C	1,1	inf,-inf	inf,inf	2.78916,0.15706	0.000116742	0.000116761
2	chr2:27715260:A:G	27715260	NA,G	NA,A	NA,1	NA,inf	NA,inf	NA,0.409237	0.000116659	0.000116663
2	chr2:27516439:C:T	27516439	NA,T	NA,C	NA,1	NA,inf	NA,inf	NA,0.383577	0.000116614	0.000116618
2	chr2:27646142:A:G	27646142	NA,G	NA,A	NA,1	NA,inf	NA,inf	NA,0.396455	0.000116611	0.000116614
2	chr2:28140789:G:A	28140789	NA,A	NA,G	NA,1	NA,-inf	NA,inf	NA,0.756285	0.000116535	0.000116541
2	chr2:27102256:C:T	27102256	NA,T	NA,C	NA,1	NA,-inf	NA,inf	NA,0.229568	0.000116516	0.000116518
2	chr2:28338559:T:C	28338559	NA,C	NA,T	NA,1	NA,inf	NA,inf	NA,0.326652	0.000116486	0.000116489
2	chr2:28162936:C:T	28162936	T,T	C,C	1,1	inf,inf	inf,inf	1.32321,0.962545	0.000116439	0.000116444
2	chr2:28155815:T:C	28155815	C,C	T,T	1,1	-inf,-inf	inf,inf	1.85245,1.1914	0.000116436	0.000116458
2	chr2:27303780:C:CA	27303780	NA,CA	NA,C	NA,1	NA,inf	NA,inf	NA,0.383485	0.000116429	0.000116433
2	chr2:27598606:G:A	27598606	NA,A	NA,G	NA,1	NA,inf	NA,inf	NA,0.363601	0.00011641	0.000116414
2	chr2:28139987:AAC:A	28139987	NA,A	NA,AAC	NA,1	NA,-inf	NA,inf	NA,0.754609	0.000116344	0.000116349
2	chr2:28068327:C:T	28068327	NA,T	NA,C	NA,1	NA,inf	NA,inf	NA,0.356196	0.00011633	0.000116333
2	chr2:27334903:G:A	27334903	NA,A	NA,G	NA,1	NA,-inf	NA,inf	NA,0.172379	0.000116308	0.00011631
2	chr2:27468836:G:A	27468836	NA,A	NA,G	NA,1	NA,-inf	NA,inf	NA,0.225427	0.000116264	0.000116267
2	chr2:27658123:C:G	27658123	G,G	C,C	1,1	-inf,inf	inf,inf	0.038242,1.83214	0.000116254	0.00011626
2	chr2:28147622:C:T	28147622	NA,T	NA,C	NA,1	NA,-inf	NA,inf	NA,0.752324	0.000116205	0.00011621
2	chr2:28262548:G:A	28262548	NA,A	NA,G	NA,1	NA,inf	NA,inf	NA,0.335356	0.000116111	0.000116114
2	chr2:28115880:C:T	28115880	NA,T	NA,C	NA,1	NA,inf	NA,inf	NA,0.370806	0.000116083	0.000116087
2	chr2:27871293:A:C	27871293	NA,C	NA,A	NA,1	NA,-inf	NA,inf	NA,0.24374	0.000116027	0.00011603
2	chr2:27190529:C:T	27190529	NA,T	NA,C	NA,1	NA,-inf	NA,inf	NA,0.976621	0.000116	0.000116008
2	chr2:28149497:G:A	28149497	NA,A	NA,G	NA,1	NA,-inf	NA,inf	NA,0.749496	0.000115952	0.000115958
2	chr2:28326732:T:C	28326732	NA,C	NA,T	NA,1	NA,-inf	NA,inf	NA,0.282871	0.000115905	0.000115908
2	chr2:27467299:G:A	27467299	NA,A	NA,G	NA,1	NA,-inf	NA,inf	NA,0.14198	0.000115863	0.000115866
2	chr2:27947276:C:CT	27947276	NA,CT	NA,C	NA,1	NA,inf	NA,inf	NA,0.474936	0.000115837	0.000115841
2	chr2:28017658:T:C	28017658	NA,C	NA,T	NA,1	NA,inf	NA,inf	NA,0.340034	0.000115806	0.000115809
2	chr2:27581225:C:T	27581225	NA,T	NA,C	NA,1	NA,-inf	NA,inf	NA,1.04188	0.000115776	0.000115785
2	chr2:27136965:GA:G	27136965	NA,G	NA,GA	NA,1	NA,-inf	NA,inf	NA,0.188067	0.000115754	0.000115757
2	chr2:27267903:C:G	27267903	NA,G	NA,C	NA,1	NA,inf	NA,inf	NA,0.355109	0.000115734	0.000115738
2	chr2:27613184:C:T	27613184	NA,T	NA,C	NA,1	NA,inf	NA,inf	NA,0.333536	0.000115714	0.000115717
2	chr2:27181588:C:A	27181588	NA,A	NA,C	NA,1	NA,inf	NA,inf	NA,0.342042	0.000115678	0.000115682
2	chr2:27940074:A:C	27940074	NA,C	NA,A	NA,1	NA,inf	NA,inf	NA,0.476294	0.00011565	0.000115654
2	chr2:28151903:C:T	28151903	NA,T	NA,C	NA,1	NA,inf	NA,inf	NA,0.361991	0.000115646	0.000115649
2	chr2:28307099:C:T	28307099	NA,T	NA,C	NA,1	NA,inf	NA,inf	NA,0.35616	0.000115641	0.000115644
2	chr2:27572978:C:T	27572978	NA,T	NA,C	NA,1	NA,inf	NA,inf	NA,0.356958	0.000115613	0.000115616
2	chr2:27600312:T:G	27600312	NA,G	NA,T	NA,1	NA,inf	NA,inf	NA,0.356741	0.00011559	0.000115594
2	chr2:28144382:G:A	28144382	A,A	G,G	1,1	-inf,-inf	inf,inf	1.84118,1.2117	0.000115565	0.000115587
2	chr2:27333618:A:G	27333618	NA,G	NA,A	NA,1	NA,inf	NA,inf	NA,0.477496	0.000115565	0.000115569
2	chr2:27611155:G:C	27611155	NA,C	NA,G	NA,1	NA,inf	NA,inf	NA,0.381524	0.000115509	0.000115512
2	chr2:27917312:G:A	27917312	NA,A	NA,G	NA,1	NA,inf	NA,inf	NA,0.392551	0.000115508	0.000115512
2	chr2:28234220:G:A	28234220	NA,A	NA,G	NA,1	NA,inf	NA,inf	NA,0.402104	0.000115491	0.000115494
2	chr2:28102220:G:A	28102220	NA,A	NA,G	NA,1	NA,inf	NA,inf	NA,0.350158	0.000115433	0.000115437
2	chr2:27257125:A:G	27257125	NA,G	NA,A	NA,1	NA,inf	NA,inf	NA,0.375345	0.000115395	0.000115398
2	chr2:28125011:A:G	28125011	NA,G	NA,A	NA,1	NA,inf	NA,inf	NA,0.359864	0.000115315	0.000115318
2	chr2:27783640:G:C	27783640	NA,C	NA,G	NA,1	NA,inf	NA,inf	NA,0.395386	0.000115244	0.000115247
```
