## Supplementary material for "Characterization of shared and ancestry-specific signals driving complex traits using multi-ancestry fine-mapping": susiex_nc2.cs80.snp

```
BP	SNP	PIP(CS1)	LogBF(CS1,Pop1)	LogBF(CS1,Pop2)	PIP(CS2)	LogBF(CS2,Pop1)	LogBF(CS2,Pop2)
27008277	chr2:27008277:G:A	2.44032e-08	2.19427	-1.19685	0.000943927	2.27034	-1.26491
27008298	chr2:27008298:G:A	2.85793e-09	-1.977e-10	-1.1472	0.000110402	-1.977e-10	-1.1405
27008891	chr2:27008891:C:T	5.21753e-09	-1.977e-10	-0.545274	0.000175437	-1.977e-10	-0.677344
27009115	chr2:27009115:T:C	2.01203e-09	-1.49815	-3.0562e-10	6.15721e-05	-1.72441	-3.0562e-10
27009639	chr2:27009639:C:A	2.47694e-09	-1.977e-10	-1.29028	9.55094e-05	-1.977e-10	-1.2854
27009702	chr2:27009702:G:A	6.66927e-09	-1.977e-10	-0.299787	0.000224739	-1.977e-10	-0.429681
27010320	chr2:27010320:G:A	3.2855e-09	-1.977e-10	-1.00778	0.000111011	-1.977e-10	-1.13499
27010599	chr2:27010599:T:C	3.35325e-08	2.40398	-1.08877	0.00139438	2.55084	-1.15526
27010921	chr2:27010921:T:C	3.45683e-08	2.4468	-1.10116	0.00144283	2.59523	-1.16549
27010944	chr2:27010944:T:C	6.8747e-09	-1.977e-10	-0.269449	0.000226679	-1.977e-10	-0.421089
27010991	chr2:27010991:T:C	3.74426e-08	2.5173	-1.09179	0.00155912	2.66532	-1.15806
27012176	chr2:27012176:A:G	2.56965e-09	-1.977e-10	-1.25353	0.000102053	-1.977e-10	-1.21913
27012967	chr2:27012967:G:T	3.35223e-09	-1.977e-10	-0.987671	0.000141362	-1.977e-10	-0.893296
27013816	chr2:27013816:T:C	2.62114e-09	-1.977e-10	-1.23369	9.62549e-05	-1.977e-10	-1.27762
27013843	chr2:27013843:G:T	1.10094e-08	0.201455	-3.0562e-10	0.000424376	0.205999	-3.0562e-10
27014241	chr2:27014241:C:T	3.41473e-09	-0.9692	-3.0562e-10	8.88217e-05	-1.35799	-3.0562e-10
27014499	chr2:27014499:A:T	2.51784e-09	-1.977e-10	-1.2739	9.56576e-05	-1.977e-10	-1.28385
27014746	chr2:27014746:A:G	3.13497e-08	2.47423	-1.22633	0.00129936	2.59458	-1.26957
27015092	chr2:27015092:A:G	3.2647e-09	-1.977e-10	-1.01413	0.00013713	-1.977e-10	-0.92369
27015181	chr2:27015181:T:C	3.27313e-09	-1.977e-10	-1.01155	0.000137509	-1.977e-10	-0.920935
27016487	chr2:27016487:C:A	6.18602e-09	-1.977e-10	-0.375005	0.000267677	-1.977e-10	-0.254842
27016509	chr2:27016509:T:C	3.07175e-09	-1.977e-10	-1.07505	0.000128121	-1.977e-10	-0.991644
27017081	chr2:27017081:G:T	2.72171e-08	2.29753	-1.19099	0.00103549	2.36011	-1.2621
27017106	chr2:27017106:A:T	3.53424e-09	-0.9348	-3.0562e-10	9.71093e-05	-1.26878	-3.0562e-10
27017248	chr2:27017248:T:C	4.56565e-09	-1.977e-10	-0.678737	0.000149534	-1.977e-10	-0.837098
27017536	chr2:27017536:C:T	3.40963e-09	-1.977e-10	-0.970695	0.000144029	-1.977e-10	-0.874606
27018357	chr2:27018357:G:A	1.51253e-09	-1.78352	-3.0562e-10	5.50253e-05	-1.83683	-3.0562e-10
27018788	chr2:27018788:T:G	2.51931e-09	-1.977e-10	-1.27331	9.5705e-05	-1.977e-10	-1.28335
27018899	chr2:27018899:A:T	3.62829e-09	-1.977e-10	-0.908536	0.000132537	-1.977e-10	-0.957759
27019893	chr2:27019893:C:T	1.57632e-09	-1.84464	0.10244	0.000153465	-1.03374	0.222595
27020133	chr2:27020133:C:T	4.51486e-08	2.37691	-0.764248	0.000653234	1.2956	-0.658283
27020496	chr2:27020496:A:G	3.61614e-08	2.26519	-0.874496	0.00132697	2.52133	-1.1753
27020998	chr2:27020998:T:G	2.60682e-09	-1.977e-10	-1.23917	9.60239e-05	-1.977e-10	-1.28002
27021138	chr2:27021138:G:A	2.98479e-09	-1.977e-10	-1.10377	0.00014946	-1.977e-10	-0.837596
27021584	chr2:27021584:C:T	4.36017e-09	-1.977e-10	-0.724787	0.000138949	-1.977e-10	-0.910514
27021876	chr2:27021876:C:T	4.19126e-09	-1.977e-10	-0.764297	0.000181422	-1.977e-10	-0.643798
27021931	chr2:27021931:T:C	4.25681e-09	-1.977e-10	-0.748778	0.000185902	-1.977e-10	-0.619403
27022607	chr2:27022607:T:C	4.4794e-08	2.75828	-1.1535	0.00324167	3.36279	-1.12357
27022761	chr2:27022761:T:C	4.06184e-09	-0.795661	-3.0562e-10	0.000105076	-1.18994	-3.0562e-10
27022925	chr2:27022925:G:A	3.47343e-09	-1.977e-10	-0.952157	0.000130399	-1.977e-10	-0.974021
27023154	chr2:27023154:T:C	3.33265e-09	-1.977e-10	-0.993531	0.000112249	-1.977e-10	-1.12391
27023417	chr2:27023417:C:T	4.03987e-09	-1.7777	0.976614	0.000355669	-0.976296	1.00567
27024964	chr2:27024964:T:C	2.88157e-08	2.28725	-1.12363	0.00167051	2.76608	-1.18982
27025168	chr2:27025168:A:G	3.05634e-09	-1.977e-10	-1.08008	0.000127052	-1.977e-10	-1.00002
27025832	chr2:27025832:A:G	2.49118e-09	-1.977e-10	-1.28454	9.5056e-05	-1.977e-10	-1.29016
27026377	chr2:27026377:A:G	4.895e-08	2.93774	-1.24423	0.00337163	3.54417	-1.26564
27027302	chr2:27027302:C:T	2.53259e-09	-1.977e-10	-1.26805	9.99527e-05	-1.977e-10	-1.23992
27027735	chr2:27027735:A:G	4.78653e-08	2.49365	-0.822558	0.00279341	2.99625	-0.905849
27028433	chr2:27028433:A:G	1.88379e-08	-1.977e-10	0.738571	0.000582367	-1.977e-10	0.522479
27028443	chr2:27028443:CCAG:C	4.1673e-09	-0.77003	-3.0562e-10	7.65871e-05	-1.50619	-3.0562e-10
27028517	chr2:27028517:G:A	3.22199e-09	-1.977e-10	-1.0273	0.000109483	-1.977e-10	-1.14885
27028636	chr2:27028636:C:T	4.52811e-10	-1.69946	-1.29012	1.59974e-05	-1.78251	-1.28969
27028637	chr2:27028637:G:A	2.47722e-09	-1.977e-10	-1.29016	9.64003e-05	-1.977e-10	-1.27611
27028640	chr2:27028640:G:A	2.52541e-09	-1.977e-10	-1.27089	9.94952e-05	-1.977e-10	-1.24451
27028641	chr2:27028641:T:G	2.5522e-09	-1.977e-10	-1.26034	9.65814e-05	-1.977e-10	-1.27424
27029475	chr2:27029475:A:G	2.70624e-09	-1.977e-10	-1.20174	9.8057e-05	-1.977e-10	-1.25907
27029739	chr2:27029739:A:C	2.53796e-09	-1.977e-10	-1.26594	9.51713e-05	-1.977e-10	-1.28894
27031753	chr2:27031753:C:T	8.49699e-09	-1.977e-10	-0.0575857	0.000390519	-1.977e-10	0.122855
27031928	chr2:27031928:T:C	8.41486e-08	3.4792	-1.24391	0.00343119	3.57895	-1.28291
27032845	chr2:27032845:C:T	2.77319e-09	-1.977e-10	-1.1773	0.000106106	-1.977e-10	-1.18018
27034340	chr2:27034340:T:G	2.48155e-09	-1.977e-10	-1.28841	9.7432e-05	-1.977e-10	-1.26547
27035763	chr2:27035763:A:G	3.98228e-09	-1.977e-10	-0.815443	0.000143627	-1.977e-10	-0.8774
27035826	chr2:27035826:T:A	2.58119e-09	-1.977e-10	-1.24905	0.000103816	-1.977e-10	-1.20201
27035875	chr2:27035875:G:A	2.53365e-09	-1.977e-10	-1.26764	9.52741e-05	-1.977e-10	-1.28786
27036280	chr2:27036280:A:G	4.14593e-09	-1.977e-10	-0.77517	0.000177272	-1.977e-10	-0.666937
27036346	chr2:27036346:T:G	9.68534e-09	-1.977e-10	0.0733158	0.000236819	-1.977e-10	-0.377324
27036926	chr2:27036926:G:A	6.97814e-08	2.92119	-0.873123	0.00213036	3.01389	-1.19447
27037601	chr2:27037601:G:A	1.97296e-08	2.07508	-1.29026	0.000218241	0.816663	-1.27569
27037672	chr2:27037672:C:A	4.09644e-09	-1.977e-10	-0.78718	0.000127118	-1.977e-10	-0.999507
27038515	chr2:27038515:G:C	2.47807e-09	-1.977e-10	-1.28982	9.68289e-05	-1.977e-10	-1.27168
27038749	chr2:27038749:C:T	2.48346e-09	-1.977e-10	-1.28765	9.77078e-05	-1.977e-10	-1.26264
27039895	chr2:27039895:GGGA:G	7.61956e-09	-1.977e-10	-0.166579	0.000247972	-1.977e-10	-0.331306
27040254	chr2:27040254:T:C	7.96676e-08	3.2828	-1.10223	0.00324429	3.49035	-1.25032
27040547	chr2:27040547:G:A	2.81162e-09	-1.977e-10	-1.16354	0.00012104	-1.977e-10	-1.0485
27042034	chr2:27042034:T:C	2.64723e-09	-1.22378	-3.0562e-10	7.31768e-05	-1.55174	-3.0562e-10
27042240	chr2:27042240:A:G	2.87785e-09	-1.977e-10	-1.14025	0.000107787	-1.977e-10	-1.16447
27042386	chr2:27042386:A:G	4.21724e-09	-1.977e-10	-0.758118	0.000174595	-1.977e-10	-0.682152
27043169	chr2:27043169:T:C	9.58267e-09	-1.977e-10	0.062659	0.000331705	-1.977e-10	-0.0403755
27043439	chr2:27043439:G:A	4.20345e-09	-1.977e-10	-0.761392	0.000129788	-1.977e-10	-0.978716
27043563	chr2:27043563:A:G	2.49027e-09	-1.977e-10	-1.28491	9.73753e-05	-1.977e-10	-1.26605
27044405	chr2:27044405:G:C	4.35031e-09	-1.977e-10	-0.727051	0.00013661	-1.977e-10	-0.927492
27044639	chr2:27044639:T:C	4.68191e-09	-1.977e-10	-0.653592	0.000153885	-1.977e-10	-0.808419
27045304	chr2:27045304:T:G	3.9107e-09	-1.977e-10	-0.833582	0.000155435	-1.977e-10	-0.798394
27045487	chr2:27045487:G:A	4.18725e-09	-1.977e-10	-0.765253	0.000140033	-1.977e-10	-0.902747
27046008	chr2:27046008:G:A	2.53752e-09	-1.977e-10	-1.26611	9.53225e-05	-1.977e-10	-1.28736
27047191	chr2:27047191:C:T	1.96113e-09	-1.52377	-3.0562e-10	0.000129753	-0.97899	-3.0562e-10
27047443	chr2:27047443:G:A	1.70055e-07	3.65149	-0.712667	0.00559256	3.77988	-0.995313
27047605	chr2:27047605:C:A	2.97899e-09	-1.977e-10	-1.10571	0.000105555	-1.977e-10	-1.18539
27049473	chr2:27049473:TTATATC:T	2.47761e-09	-1.977e-10	-1.29001	9.67179e-05	-1.977e-10	-1.27282
27049644	chr2:27049644:C:G	3.29119e-09	-1.977e-10	-1.00605	0.000137042	-1.977e-10	-0.924334
27049850	chr2:27049850:G:A	2.4866e-09	-1.977e-10	-1.28638	9.80903e-05	-1.977e-10	-1.25873
27050260	chr2:27050260:C:T	1.64818e-07	3.90565	-0.998107	0.00590448	4.05091	-1.21207
27050281	chr2:27050281:G:A	3.07248e-09	-1.977e-10	-1.07481	0.00012699	-1.977e-10	-1.00051
27054140	chr2:27054140:C:T	2.59007e-09	-1.977e-10	-1.24561	9.6189e-05	-1.977e-10	-1.27831
27054406	chr2:27054406:G:A	3.58205e-08	2.67145	-1.29023	0.000532525	1.70239	-1.26938
27054444	chr2:27054444:TG:T	2.59754e-09	-1.977e-10	-1.24273	9.63338e-05	-1.977e-10	-1.2768
27054447	chr2:27054447:A:T	5.04835e-10	-1.80412	-1.0767	2.12254e-05	-1.58436	-1.20506
27054682	chr2:27054682:G:A	3.82679e-09	-1.977e-10	-0.855272	0.000159889	-1.977e-10	-0.770145
27055125	chr2:27055125:T:C	2.48478e-09	-1.977e-10	-1.28711	9.55389e-05	-1.977e-10	-1.28509
27056145	chr2:27056145:A:G	4.84736e-10	-1.65466	-1.26679	6.51495e-05	-0.455221	-1.21272
27057224	chr2:27057224:T:A	3.86466e-08	2.43786	-0.980701	0.000268357	0.96066	-1.21296
27057253	chr2:27057253:G:C	2.51879e-09	-1.977e-10	-1.27352	9.5122e-05	-1.977e-10	-1.28946
27057259	chr2:27057259:G:A	3.98805e-08	2.46689	-0.9783	0.000275199	0.98483	-1.21196
27057592	chr2:27057592:A:G	1.03847e-07	3.44883	-1.00321	0.00396232	3.63607	-1.19611
27058166	chr2:27058166:A:G	8.307e-09	1.15759	-1.23779	5.22304e-05	-0.647778	-1.24118
27058171	chr2:27058171:G:A	2.50881e-09	-1.977e-10	-1.27749	9.97309e-05	-1.977e-10	-1.24215
27058250	chr2:27058250:A:G	5.75093e-09	-1.977e-10	-0.447937	0.00016837	-1.977e-10	-0.718455
27058691	chr2:27058691:A:G	3.23206e-09	-1.977e-10	-1.02418	0.000114559	-1.977e-10	-1.10353
27059261	chr2:27059261:G:A	2.54465e-09	-1.977e-10	-1.26331	9.54261e-05	-1.977e-10	-1.28627
27059361	chr2:27059361:T:A	2.73123e-09	-1.977e-10	-1.19255	9.83638e-05	-1.977e-10	-1.25595
27059562	chr2:27059562:G:A	2.53902e-09	-1.977e-10	-1.26552	0.000102292	-1.977e-10	-1.21679
27059762	chr2:27059762:T:C	2.48008e-09	-1.977e-10	-1.28901	9.72477e-05	-1.977e-10	-1.26736
27060107	chr2:27060107:C:G	3.70532e-09	-1.977e-10	-0.887527	0.000154303	-1.977e-10	-0.805706
27060418	chr2:27060418:G:A	2.75701e-09	-1.977e-10	-1.18315	0.000113832	-1.977e-10	-1.1099
27062111	chr2:27062111:A:G	5.94627e-09	-1.977e-10	-0.414534	0.000191507	-1.977e-10	-0.589696
27062992	chr2:27062992:C:T	2.61573e-09	-1.977e-10	-1.23576	0.000113002	-1.977e-10	-1.11721
27063527	chr2:27063527:G:A	2.97212e-09	-1.977e-10	-1.10802	0.000122243	-1.977e-10	-1.03861
27063530	chr2:27063530:G:C	1.38964e-07	3.60787	-0.870951	0.00455074	3.73591	-1.15749
27063840	chr2:27063840:C:A	3.71404e-09	-0.885178	-3.0562e-10	9.41953e-05	-1.29925	-3.0562e-10
27063932	chr2:27063932:C:G	2.55159e-09	-1.977e-10	-1.26058	9.55261e-05	-1.977e-10	-1.28522
27064257	chr2:27064257:CCAA:C	3.78268e-09	-1.977e-10	-0.866866	0.000117	-1.977e-10	-1.08245
27064472	chr2:27064472:T:C	1.99442e-09	-1.50694	-3.0562e-10	0.00013361	-0.949693	-3.0562e-10
27064741	chr2:27064741:T:C	1.63457e-08	1.83067	-1.23401	0.000183587	0.64048	-1.27241
27064899	chr2:27064899:G:A	2.53249e-09	-1.977e-10	-1.2681	9.52664e-05	-1.977e-10	-1.28794
27065438	chr2:27065438:G:A	2.78414e-09	-1.977e-10	-1.17336	0.000107139	-1.977e-10	-1.1705
27066047	chr2:27066047:C:T	1.57352e-07	3.60141	-0.740228	0.00488269	3.72802	-1.07919
27066809	chr2:27066809:G:A	1.43088e-09	-1.83901	-3.0562e-10	5.90545e-05	-1.76616	-3.0562e-10
27066977	chr2:27066977:G:A	2.53795e-09	-1.977e-10	-1.26594	9.53288e-05	-1.977e-10	-1.28729
27067098	chr2:27067098:A:C	5.90775e-09	-0.421033	-3.0562e-10	0.000134101	-0.946025	-3.0562e-10
27067230	chr2:27067230:T:C	2.8906e-09	-1.977e-10	-1.13583	0.000111314	-1.977e-10	-1.13227
27067657	chr2:27067657:A:G	4.1739e-08	2.3865	-0.852366	0.000292207	0.972949	-1.14011
27068193	chr2:27068193:A:G	5.16325e-10	-1.60133	-1.25698	8.05859e-05	-0.31392	-1.14138
27068793	chr2:27068793:G:A	1.10771e-07	2.0071	0.503062	0.00174972	2.20958	-0.586992
27069783	chr2:27069783:T:C	1.42934e-07	3.5975	-0.832413	0.00475748	3.73891	-1.11606
27070173	chr2:27070173:C:T	3.03494e-09	-1.08711	-3.0562e-10	0.000250505	-0.321141	-3.0562e-10
27070282	chr2:27070282:G:T	1.38012e-07	3.49004	-0.759995	0.0042487	3.61049	-1.10074
27070393	chr2:27070393:C:G	1.42623e-09	-1.84227	-3.0562e-10	5.99893e-05	-1.75046	-3.0562e-10
27070854	chr2:27070854:C:G	3.23008e-09	-1.977e-10	-1.02479	0.00013321	-1.977e-10	-0.952695
27071114	chr2:27071114:G:A	1.49581e-09	-0.931473	-0.863155	3.40714e-05	-1.45819	-0.857976
27071206	chr2:27071206:T:C	3.13438e-09	-1.977e-10	-1.05487	0.000120345	-1.977e-10	-1.05426
27071937	chr2:27071937:A:G	3.72582e-09	-1.977e-10	-0.882011	0.000116946	-1.977e-10	-1.08291
27072216	chr2:27072216:C:G	2.55972e-09	-1.977e-10	-1.2574	0.000101429	-1.977e-10	-1.22526
27072299	chr2:27072299:A:C	1.7988e-09	-1.61018	-3.0562e-10	0.000153711	-0.809551	-3.0562e-10
27072543	chr2:27072543:CA:C	3.75318e-09	-1.977e-10	-0.874693	0.000124627	-1.977e-10	-1.01929
27072860	chr2:27072860:CA:C	3.73122e-09	-1.977e-10	-0.880562	0.000117013	-1.977e-10	-1.08234
27073017	chr2:27073017:C:T	6.3462e-08	2.70309	-0.749951	0.00897681	3.7364	-0.478621
27073282	chr2:27073282:A:G	4.01853e-09	-1.977e-10	-0.806382	0.000131819	-1.977e-10	-0.963196
27074456	chr2:27074456:C:G	1.4589e-09	-1.81961	-3.0562e-10	5.4651e-05	-1.84365	-3.0562e-10
27074664	chr2:27074664:C:G	2.60164e-09	-1.977e-10	-1.24115	0.000111071	-1.977e-10	-1.13445
27074846	chr2:27074846:G:C	4.42276e-09	-1.977e-10	-0.710534	0.000149159	-1.977e-10	-0.839607
27074889	chr2:27074889:G:A	7.08033e-08	3.05387	-0.991264	0.00392882	3.47159	-1.04012
27075617	chr2:27075617:T:C	2.84296e-09	-1.977e-10	-1.15245	0.000105606	-1.977e-10	-1.1849
27076791	chr2:27076791:C:T	8.08071e-09	-1.977e-10	-0.107818	0.000214446	-1.977e-10	-0.476563
27077125	chr2:27077125:G:C	1.22843e-08	-1.977e-10	0.311024	0.000447211	-1.977e-10	0.258408
27078536	chr2:27078536:G:T	2.31495e-09	-1.35791	-3.0562e-10	5.47214e-05	-1.84237	-3.0562e-10
27078850	chr2:27078850:G:C	3.19455e-09	-1.977e-10	-1.03585	0.000119046	-1.977e-10	-1.06512
27079013	chr2:27079013:C:T	4.96647e-09	-0.594588	-3.0562e-10	0.000103107	-1.20885	-3.0562e-10
27079297	chr2:27079297:T:C	9.80347e-08	3.11796	-0.729939	0.00384312	3.36016	-0.950746
27079693	chr2:27079693:G:A	2.66313e-08	2.34092	-1.25613	0.00122337	2.47961	-1.21487
27080194	chr2:27080194:C:G	2.51655e-09	-1.977e-10	-1.27441	9.50986e-05	-1.977e-10	-1.28971
27081037	chr2:27081037:A:T	2.81997e-09	-1.977e-10	-1.16057	9.7785e-05	-1.977e-10	-1.26185
27081117	chr2:27081117:G:A	2.59754e-09	-1.977e-10	-1.24273	9.72981e-05	-1.977e-10	-1.26684
27081676	chr2:27081676:G:A	3.47153e-09	-1.977e-10	-0.952701	0.0001486	-1.977e-10	-0.843363
27081683	chr2:27081683:A:G	2.15843e-09	-1.42792	-3.0562e-10	6.73493e-05	-1.63473	-3.0562e-10
27083178	chr2:27083178:A:G	2.59317e-09	-1.977e-10	-1.24442	9.61951e-05	-1.977e-10	-1.27824
27085291	chr2:27085291:G:A	1.79438e-09	-1.61264	-3.0562e-10	0.000111358	-1.13187	-3.0562e-10
27086240	chr2:27086240:AC:A	2.81622e-09	-1.977e-10	-1.1619	0.000112273	-1.977e-10	-1.12369
27086547	chr2:27086547:G:A	2.58936e-09	-1.977e-10	-1.24589	0.000107977	-1.977e-10	-1.16271
27086791	chr2:27086791:A:C	1.79624e-07	2.99984	-0.00627396	0.00404189	3.05651	-0.59666
27086811	chr2:27086811:T:G	2.47863e-09	-1.977e-10	-1.28959	0.000100388	-1.977e-10	-1.23558
27087377	chr2:27087377:G:A	2.62033e-09	-1.977e-10	-1.234	0.00011015	-1.977e-10	-1.14278
27087525	chr2:27087525:G:A	1.90449e-07	3.08033	-0.0282408	0.00434731	3.14604	-0.613346
27088033	chr2:27088033:A:T	3.26639e-09	-1.01361	-3.0562e-10	0.000108155	-1.16106	-3.0562e-10
27088285	chr2:27088285:G:A	5.11321e-09	-1.977e-10	-0.565471	0.00015184	-1.977e-10	-0.821797
27089121	chr2:27089121:G:A	3.03958e-09	-1.977e-10	-1.08558	0.00010583	-1.977e-10	-1.18279
27089297	chr2:27089297:C:CAG	4.34131e-09	-1.977e-10	-0.729121	0.000144039	-1.977e-10	-0.874541
27089403	chr2:27089403:C:G	6.65773e-09	-1.977e-10	-0.301519	0.000228951	-1.977e-10	-0.411112
27089564	chr2:27089564:G:A	2.53477e-09	-1.977e-10	-1.2672	9.52597e-05	-1.977e-10	-1.28801
27089751	chr2:27089751:G:A	3.14707e-09	-1.977e-10	-1.05083	0.000109399	-1.977e-10	-1.14962
27089902	chr2:27089902:G:T	3.15036e-09	-1.977e-10	-1.04978	0.000108479	-1.977e-10	-1.15807
27090014	chr2:27090014:A:G	6.84703e-08	2.71221	-0.683106	0.00401276	3.11002	-0.657403
27090022	chr2:27090022:T:G	3.89431e-09	-1.977e-10	-0.837781	0.000156208	-1.977e-10	-0.793432
27090083	chr2:27090083:G:A	3.46982e-09	-1.977e-10	-0.953194	0.0001169	-1.977e-10	-1.08331
27090609	chr2:27090609:C:T	2.88955e-09	-1.977e-10	-1.1362	9.8986e-05	-1.977e-10	-1.24964
27090635	chr2:27090635:A:G	2.9972e-09	-1.977e-10	-1.09962	0.000119918	-1.977e-10	-1.05781
27090785	chr2:27090785:G:T	2.53589e-09	-1.977e-10	-1.26675	9.52731e-05	-1.977e-10	-1.28787
27091221	chr2:27091221:C:T	2.51536e-09	-1.977e-10	-1.27488	9.50808e-05	-1.977e-10	-1.28989
27091840	chr2:27091840:T:C	2.91965e-09	-1.977e-10	-1.12584	0.000129935	-1.977e-10	-0.977586
27092014	chr2:27092014:G:A	7.9216e-08	2.33615	-0.161269	0.0111205	3.27582	0.196111
27092107	chr2:27092107:A:T	2.50827e-09	-1.977e-10	-1.2777	9.76419e-05	-1.977e-10	-1.26331
27092153	chr2:27092153:G:A	2.46602e-07	3.14215	0.16833	0.00537101	3.21143	-0.467285
27092384	chr2:27092384:G:A	3.28584e-08	2.5279	-1.23299	0.00211659	3.022	-1.20906
27092398	chr2:27092398:C:T	2.47698e-09	-1.977e-10	-1.29026	9.56166e-05	-1.977e-10	-1.28428
27092574	chr2:27092574:G:A	2.87659e-09	-1.977e-10	-1.14069	0.000112402	-1.977e-10	-1.12254
27092689	chr2:27092689:T:C	2.4827e-09	-1.977e-10	-1.28795	9.93471e-05	-1.977e-10	-1.246
27092766	chr2:27092766:T:C	2.85872e-09	-1.977e-10	-1.14692	0.000101347	-1.977e-10	-1.22608
27092846	chr2:27092846:C:T	1.53057e-07	3.23948	-0.405971	0.00425939	3.34155	-0.829287
27094023	chr2:27094023:C:A	2.86997e-09	-1.977e-10	-1.143	9.8645e-05	-1.977e-10	-1.25309
27094472	chr2:27094472:A:G	2.47737e-09	-1.977e-10	-1.2901	0.000100879	-1.977e-10	-1.2307
27095414	chr2:27095414:A:C	2.88915e-09	-1.977e-10	-1.13633	9.8975e-05	-1.977e-10	-1.24975
27096167	chr2:27096167:G:A	2.97818e-09	-1.977e-10	-1.10599	0.000104285	-1.977e-10	-1.19749
27096369	chr2:27096369:G:C	2.84966e-09	-1.977e-10	-1.1501	0.000102999	-1.977e-10	-1.2099
27096958	chr2:27096958:A:G	5.13572e-09	-1.977e-10	-0.561079	0.000162878	-1.977e-10	-0.751621
27096978	chr2:27096978:T:C	2.59634e-09	-1.977e-10	-1.24319	9.62433e-05	-1.977e-10	-1.27774
27097667	chr2:27097667:CCT:C	2.53481e-09	-1.977e-10	-1.26718	0.000103551	-1.977e-10	-1.20455
27097799	chr2:27097799:A:C	2.77544e-09	-1.977e-10	-1.17649	9.69902e-05	-1.977e-10	-1.27001
27097835	chr2:27097835:C:T	2.77436e-09	-1.977e-10	-1.17688	9.6975e-05	-1.977e-10	-1.27017
27097974	chr2:27097974:T:C	2.80008e-09	-1.977e-10	-1.16765	9.73641e-05	-1.977e-10	-1.26616
27098338	chr2:27098338:T:G	1.02573e-07	2.86723	-0.433953	0.00272356	2.94008	-0.875007
27098356	chr2:27098356:T:C	2.4871e-08	2.28816	-1.27175	0.00153458	2.74907	-1.25768
27098453	chr2:27098453:A:G	2.47802e-09	-1.977e-10	-1.28984	9.7373e-05	-1.977e-10	-1.26607
27098739	chr2:27098739:C:T	3.16567e-09	-1.977e-10	-1.04493	0.000126358	-1.977e-10	-1.0055
27099019	chr2:27099019:A:G	3.51138e-09	-1.977e-10	-0.941288	0.000119649	-1.977e-10	-1.06006
27099137	chr2:27099137:C:T	3.16744e-09	-1.977e-10	-1.04437	0.000126432	-1.977e-10	-1.00492
27099335	chr2:27099335:G:A	3.01132e-09	-1.977e-10	-1.09492	0.000119097	-1.977e-10	-1.06469
27099829	chr2:27099829:G:A	2.58818e-09	-1.977e-10	-1.24634	9.60878e-05	-1.977e-10	-1.27936
27100330	chr2:27100330:T:C	1.42705e-09	-1.84169	-3.0562e-10	0.000100959	-1.22991	-3.0562e-10
27100504	chr2:27100504:T:C	6.32763e-09	-1.977e-10	-0.352372	0.000180581	-1.977e-10	-0.648445
27100600	chr2:27100600:A:C	3.29289e-09	-1.977e-10	-1.00553	0.000113824	-1.977e-10	-1.10997
27100758	chr2:27100758:G:A	2.68054e-09	-1.977e-10	-1.21128	0.000107564	-1.977e-10	-1.16653
27100759	chr2:27100759:T:G	2.58791e-09	-1.977e-10	-1.24645	9.60773e-05	-1.977e-10	-1.27947
27101095	chr2:27101095:T:G	4.18115e-07	3.83846	-3.0562e-10	0.000624349	0.592088	-3.0562e-10
27101125	chr2:27101125:C:T	2.68236e-09	-1.977e-10	-1.2106	0.000107657	-1.977e-10	-1.16567
27101801	chr2:27101801:C:T	3.77811e-09	-0.868075	-3.0562e-10	0.000135412	-0.936298	-3.0562e-10
27101883	chr2:27101883:G:T	5.73292e-08	2.67555	-0.824035	0.00171041	2.73669	-1.13682
27102256	chr2:27102256:C:T	2.85248e-09	-1.977e-10	-1.14911	0.000116516	-1.977e-10	-1.0866
27102273	chr2:27102273:G:A	3.14035e-07	3.55221	-3.0562e-10	0.000438574	0.238907	-3.0562e-10
27102969	chr2:27102969:T:A	9.51069e-09	1.09542	-1.04031	0.00189443	2.9008	-1.19875
27103199	chr2:27103199:G:A	1.43567e-09	-1.83567	-3.0562e-10	7.16626e-05	-1.57265	-3.0562e-10
27103518	chr2:27103518:A:G	2.5268e-09	-1.977e-10	-1.27034	9.72071e-05	-1.977e-10	-1.26778
27103720	chr2:27103720:C:A	2.58505e-09	-1.977e-10	-1.24755	0.00010079	-1.977e-10	-1.23159
27103737	chr2:27103737:C:T	2.65112e-09	-1.977e-10	-1.22232	0.000106432	-1.977e-10	-1.17712
27103852	chr2:27103852:G:A	3.60354e-09	-1.977e-10	-0.915382	0.000144851	-1.977e-10	-0.868919
27103876	chr2:27103876:G:A	2.71103e-09	-1.977e-10	-1.19997	9.61106e-05	-1.977e-10	-1.27912
27104501	chr2:27104501:T:C	2.05884e-09	-1.47515	-3.0562e-10	6.13246e-05	-1.72844	-3.0562e-10
27104889	chr2:27104889:G:A	2.53742e-09	-1.977e-10	-1.26615	0.000103427	-1.977e-10	-1.20575
27105238	chr2:27105238:C:T	9.01146e-09	-1.977e-10	0.0011994	0.000261814	-1.977e-10	-0.276987
27105685	chr2:27105685:T:G	7.19047e-09	0.928701	-1.15324	0.000311324	1.14204	-1.24583
27106095	chr2:27106095:G:A	2.52021e-09	-1.977e-10	-1.27296	9.51133e-05	-1.977e-10	-1.28955
27106522	chr2:27106522:A:C	2.49416e-09	-1.977e-10	-1.28335	9.58914e-05	-1.977e-10	-1.28141
27106575	chr2:27106575:C:T	2.59683e-09	-1.977e-10	-1.24301	0.000107642	-1.977e-10	-1.16581
27106655	chr2:27106655:G:A	3.14868e-09	-1.977e-10	-1.05032	0.000110416	-1.977e-10	-1.14036
27108646	chr2:27108646:AC:A	1.61768e-09	-1.71631	-3.0562e-10	6.84377e-05	-1.6187	-3.0562e-10
27108659	chr2:27108659:T:C	2.73351e-09	-1.977e-10	-1.19171	9.61649e-05	-1.977e-10	-1.27856
27109298	chr2:27109298:A:G	3.20074e-09	-1.977e-10	-1.03391	0.000110137	-1.977e-10	-1.1429
27109417	chr2:27109417:A:G	1.05672e-07	-1.977e-10	2.46304	0.00180072	-1.977e-10	1.65132
27109567	chr2:27109567:G:A	5.39266e-09	-1.977e-10	-0.512258	0.000173528	-1.977e-10	-0.688286
27110691	chr2:27110691:C:T	1.85429e-09	-1.57979	-3.0562e-10	6.03495e-05	-1.74447	-3.0562e-10
27110904	chr2:27110904:T:C	3.17516e-09	-1.977e-10	-1.04194	0.000109455	-1.977e-10	-1.14911
27111097	chr2:27111097:A:G	3.15326e-09	-1.977e-10	-1.04886	0.000108804	-1.977e-10	-1.15507
27111471	chr2:27111471:G:A	5.79177e-08	2.77814	-0.916413	0.00184044	2.79035	-1.11721
27111549	chr2:27111549:C:T	2.5187e-09	-1.977e-10	-1.27356	9.50724e-05	-1.977e-10	-1.28998
27111733	chr2:27111733:GGGCCGGCGGGGCC:G	2.47696e-09	-1.977e-10	-1.29027	9.50622e-05	-1.977e-10	-1.29009
27111748	chr2:27111748:G:A	4.81598e-09	-1.977e-10	-0.625358	0.000161863	-1.977e-10	-0.757873
27111937	chr2:27111937:G:T	2.47753e-09	-1.977e-10	-1.29004	9.51229e-05	-1.977e-10	-1.28945
27112029	chr2:27112029:G:A	2.48117e-09	-1.977e-10	-1.28857	9.72437e-05	-1.977e-10	-1.2674
27112032	chr2:27112032:G:T	4.42318e-08	2.80517	-1.21302	0.00411738	3.50121	-1.02286
27112718	chr2:27112718:T:C	2.87116e-08	2.38293	-1.22293	0.00248794	3.01474	-1.04015
27113109	chr2:27113109:CAG:C	1.03249e-09	-1.03578	-1.12954	8.6729e-05	-0.108797	-1.27304
27113389	chr2:27113389:A:G	2.66457e-09	-1.977e-10	-1.21725	9.74403e-05	-1.977e-10	-1.26538
27113508	chr2:27113508:T:C	4.37253e-08	2.8662	-1.28557	0.00203009	3.05331	-1.28209
27113564	chr2:27113564:A:C	3.28509e-08	2.57441	-1.27973	0.00218851	3.08851	-1.24216
27113635	chr2:27113635:C:T	6.17282e-09	0.853525	-1.23067	8.07361e-05	-0.163286	-1.29015
27113658	chr2:27113658:T:C	3.85195e-09	-1.977e-10	-0.848718	0.000155532	-1.977e-10	-0.79777
27113854	chr2:27113854:C:T	2.84373e-09	-1.977e-10	-1.15218	0.000124153	-1.977e-10	-1.02311
27113959	chr2:27113959:C:A	4.26856e-09	0.512686	-1.25871	0.000170082	0.581614	-1.28996
27114104	chr2:27114104:C:T	3.23912e-08	-1.977e-10	1.28059	0.00113874	-1.977e-10	1.19306
27114770	chr2:27114770:AG:A	2.12726e-09	-1.44246	-3.0562e-10	0.000240684	-0.361137	-3.0562e-10
27115119	chr2:27115119:T:G	2.6598e-09	-1.977e-10	-1.21905	0.000102155	-1.977e-10	-1.21813
27115163	chr2:27115163:A:AG	5.62794e-10	-1.48219	-1.28995	1.95845e-05	-1.58053	-1.28935
27115255	chr2:27115255:C:T	2.63163e-09	-1.2297	-3.0562e-10	7.74397e-05	-1.49512	-3.0562e-10
27115422	chr2:27115422:T:C	8.85003e-10	-1.45205	-0.867415	4.18579e-05	-1.36734	-0.743002
27115714	chr2:27115714:C:T	4.62192e-10	-1.78496	-1.18411	1.97222e-05	-1.83913	-1.02375
27116526	chr2:27116526:A:G	1.04158e-09	-1.06743	-1.08913	4.2525e-05	-1.00252	-1.09201
27116540	chr2:27116540:A:G	2.55275e-09	-1.977e-10	-1.26013	0.000101462	-1.977e-10	-1.22494
27116673	chr2:27116673:G:A	3.07188e-09	-1.977e-10	-1.07501	0.000116785	-1.977e-10	-1.08429
27117200	chr2:27117200:T:G	4.19939e-09	-1.977e-10	-0.762358	0.000170214	-1.977e-10	-0.707564
27117639	chr2:27117639:G:A	3.45509e-09	-1.977e-10	-0.957449	0.000118885	-1.977e-10	-1.06646
27117951	chr2:27117951:T:C	7.16782e-09	1.06012	-1.28782	0.000378058	1.34959	-1.25917
27118171	chr2:27118171:T:C	3.16226e-09	-1.977e-10	-1.04601	0.000103151	-1.977e-10	-1.20843
27118195	chr2:27118195:A:T	3.21668e-08	2.4403	-1.16666	0.00126135	2.56875	-1.27344
27118829	chr2:27118829:G:A	2.5616e-09	-1.977e-10	-1.25667	9.83781e-05	-1.977e-10	-1.2558
27119271	chr2:27119271:A:G	2.88863e-09	-1.977e-10	-1.13652	0.000127	-1.977e-10	-1.00044
27119442	chr2:27119442:A:G	1.43499e-09	-1.83614	-3.0562e-10	5.50613e-05	-1.83617	-3.0562e-10
27119502	chr2:27119502:A:G	3.23186e-09	-1.977e-10	-1.02424	0.000112307	-1.977e-10	-1.12339
27120026	chr2:27120026:C:T	2.71598e-09	-1.72285	0.524702	0.000157402	-1.43259	0.64677
27120027	chr2:27120027:G:A	2.54711e-09	-1.977e-10	-1.26234	0.000103644	-1.977e-10	-1.20366
27120193	chr2:27120193:A:G	2.6267e-09	-1.977e-10	-1.23157	0.000110284	-1.977e-10	-1.14156
27120281	chr2:27120281:A:C	2.96718e-09	-1.977e-10	-1.10969	0.00010427	-1.977e-10	-1.19764
27120804	chr2:27120804:C:A	2.73697e-09	-1.977e-10	-1.19045	0.000105143	-1.977e-10	-1.1893
27121657	chr2:27121657:C:T	3.64464e-09	-1.977e-10	-0.904039	0.000146307	-1.977e-10	-0.858913
27121658	chr2:27121658:G:A	2.8182e-09	-1.977e-10	-1.1612	0.000110514	-1.977e-10	-1.13948
27121799	chr2:27121799:A:G	2.48288e-09	-1.977e-10	-1.28788	9.54692e-05	-1.977e-10	-1.28582
27122402	chr2:27122402:C:G	2.59653e-09	-1.977e-10	-1.24312	0.000105407	-1.977e-10	-1.18679
27122616	chr2:27122616:G:A	2.99579e-08	2.40902	-1.20653	0.00258457	3.10233	-1.08964
27122913	chr2:27122913:G:A	4.55627e-09	-1.977e-10	-0.680794	0.000193779	-1.977e-10	-0.577902
27123817	chr2:27123817:C:T	2.53744e-09	-1.977e-10	-1.26614	9.52607e-05	-1.977e-10	-1.288
27124426	chr2:27124426:A:G	3.121e-09	-1.977e-10	-1.05915	0.000105505	-1.977e-10	-1.18587
27124502	chr2:27124502:A:G	5.09201e-09	-1.977e-10	-0.569626	0.000221813	-1.977e-10	-0.442788
27124977	chr2:27124977:C:T	2.62375e-08	-1.977e-10	1.06989	0.000859485	-1.977e-10	0.911712
27125330	chr2:27125330:C:T	1.35778e-08	1.30804	-0.896901	0.000697971	1.62263	-0.919077
27125382	chr2:27125382:G:A	3.08356e-09	-1.977e-10	-1.07121	0.000128286	-1.977e-10	-0.990361
27125676	chr2:27125676:A:G	2.90723e-09	-1.977e-10	-1.1301	0.000103189	-1.977e-10	-1.20806
27125819	chr2:27125819:T:C	1.2564e-08	1.06806	-0.734522	0.000273901	0.551116	-0.78297
27125832	chr2:27125832:C:T	3.49828e-09	-1.977e-10	-0.945026	0.000169166	-1.977e-10	-0.713742
27126352	chr2:27126352:C:T	5.40751e-09	-0.50951	-3.0562e-10	8.5202e-05	-1.3996	-3.0562e-10
27126385	chr2:27126385:G:A	2.50602e-09	-1.977e-10	-1.2786	9.55529e-05	-1.977e-10	-1.28494
27126426	chr2:27126426:G:A	2.94573e-09	-1.977e-10	-1.11694	0.000103872	-1.977e-10	-1.20147
27126632	chr2:27126632:G:T	2.67291e-09	-1.977e-10	-1.21413	9.94797e-05	-1.977e-10	-1.24467
27126794	chr2:27126794:G:A	1.32057e-08	-1.977e-10	0.38335	0.000365904	-1.977e-10	0.0577494
27126845	chr2:27126845:T:C	2.51197e-09	-1.977e-10	-1.27623	9.54179e-05	-1.977e-10	-1.28636
27127326	chr2:27127326:G:A	2.49688e-09	-1.977e-10	-1.28226	9.76902e-05	-1.977e-10	-1.26282
27128487	chr2:27128487:C:A	2.97873e-09	-1.977e-10	-1.1058	0.000102188	-1.977e-10	-1.21781
27130471	chr2:27130471:C:T	3.22267e-09	-1.977e-10	-1.02709	0.000114769	-1.977e-10	-1.1017
27131111	chr2:27131111:T:TA	1.65305e-09	-1.68355	-0.0111283	7.13956e-05	-1.25544	-0.320941
27131168	chr2:27131168:T:C	2.9614e-09	-1.977e-10	-1.11164	0.000103989	-1.977e-10	-1.20034
27131305	chr2:27131305:C:A	2.48953e-09	-1.977e-10	-1.2852	9.54508e-05	-1.977e-10	-1.28601
27131438	chr2:27131438:C:T	3.62559e-09	-1.977e-10	-0.909281	0.000120511	-1.977e-10	-1.05288
27131504	chr2:27131504:A:G	2.60205e-09	-1.977e-10	-1.241	0.00010764	-1.977e-10	-1.16583
27131551	chr2:27131551:C:T	8.46204e-09	0.0903748	-0.152082	6.13114e-05	-1.70292	-0.0257392
27131819	chr2:27131819:C:T	2.58109e-09	-1.977e-10	-1.24909	0.000102419	-1.977e-10	-1.21555
27132103	chr2:27132103:C:T	9.50208e-10	-1.64456	-0.603813	5.86386e-05	-1.06746	-0.705765
27132586	chr2:27132586:A:C	2.78877e-09	-1.977e-10	-1.1717	0.000100268	-1.977e-10	-1.23677
27133031	chr2:27133031:A:G	1.01464e-08	0.119822	-3.0562e-10	9.86215e-05	-1.25333	-3.0562e-10
27133410	chr2:27133410:T:C	1.27674e-09	-1.60824	-0.344743	7.1396e-05	-1.07696	-0.499418
27133544	chr2:27133544:C:T	2.96875e-09	-1.977e-10	-1.10916	0.000122349	-1.977e-10	-1.03774
27134061	chr2:27134061:G:C	1.27812e-08	0.623884	-0.273209	0.000169417	-0.910538	0.198282
27134170	chr2:27134170:C:T	2.57512e-07	3.35377	-3.0562e-10	0.00122074	1.26259	-3.0562e-10
27134229	chr2:27134229:C:T	3.99197e-09	-1.977e-10	-0.813014	0.000139192	-1.977e-10	-0.908766
27134751	chr2:27134751:C:T	1.74141e-09	-1.53352	-0.109084	0.000106429	-0.8954	-0.281746
27135742	chr2:27135742:C:T	1.0604e-08	-1.977e-10	0.16393	0.000342356	-1.977e-10	-0.00877164
27136049	chr2:27136049:C:A	2.66442e-09	-1.977e-10	-1.21731	9.65297e-05	-1.977e-10	-1.27477
27136359	chr2:27136359:C:A	6.729e-09	-0.213253	-0.0776189	7.45299e-05	-1.33826	-0.195164
27136537	chr2:27136537:T:G	6.09353e-09	-0.315002	-0.0750676	7.38904e-05	-1.39608	-0.145961
27136601	chr2:27136601:C:T	2.72405e-09	-1.977e-10	-1.19518	0.000115013	-1.977e-10	-1.09957
27136939	chr2:27136939:CA:C	3.04765e-07	3.52224	-3.0562e-10	0.00138617	1.38968	-3.0562e-10
27136965	chr2:27136965:GA:G	2.73689e-09	-1.977e-10	-1.19048	0.000115754	-1.977e-10	-1.09315
27137019	chr2:27137019:C:T	4.39656e-09	-0.0772962	-0.639179	4.5567e-05	-0.810787	-1.21465
27137554	chr2:27137554:C:T	3.10302e-09	-1.977e-10	-1.06492	0.000128558	-1.977e-10	-0.988242
27137988	chr2:27137988:G:T	2.47696e-09	-1.977e-10	-1.29026	9.98778e-05	-1.977e-10	-1.24067
27138180	chr2:27138180:C:T	2.73239e-09	-1.977e-10	-1.19212	0.000110637	-1.977e-10	-1.13836
27138201	chr2:27138201:G:A	2.71932e-09	-1.977e-10	-1.19691	0.000109957	-1.977e-10	-1.14453
27138378	chr2:27138378:C:T	1.97503e-09	-1.80828	0.291568	4.79291e-05	-1.55596	-0.41894
27138550	chr2:27138550:G:T	5.00942e-10	-1.62231	-1.26625	1.86733e-05	-1.63926	-1.27827
27138678	chr2:27138678:G:A	2.66296e-09	-1.977e-10	-1.21786	0.000111271	-1.977e-10	-1.13265
27138720	chr2:27138720:A:C	2.49683e-09	-1.977e-10	-1.28228	9.52003e-05	-1.977e-10	-1.28864
27139079	chr2:27139079:G:A	5.60503e-09	-1.71942	1.24579	0.000211841	-1.24966	0.760876
27139464	chr2:27139464:C:T	2.68601e-09	-1.977e-10	-1.20924	0.000112687	-1.977e-10	-1.12
27139503	chr2:27139503:A:G	1.50394e-09	-1.84235	0.0531357	3.13533e-05	-1.7195	-0.679804
27140243	chr2:27140243:C:T	4.33769e-09	0.0559331	-0.785888	5.31754e-05	-0.656722	-1.2143
27142078	chr2:27142078:A:G	2.24038e-09	-1.39065	-3.0562e-10	6.48064e-05	-1.67322	-3.0562e-10
27142166	chr2:27142166:T:G	2.47887e-09	-1.977e-10	-1.2895	0.00010603	-1.977e-10	-1.1809
27142400	chr2:27142400:G:T	3.10929e-09	-1.977e-10	-1.0629	0.000108507	-1.977e-10	-1.1578
27142467	chr2:27142467:C:T	2.71142e-09	-1.977e-10	-1.19983	0.000108423	-1.977e-10	-1.15858
27142747	chr2:27142747:A:G	3.81572e-09	0.018405	-0.876573	5.00278e-05	-0.68552	-1.24652
27142763	chr2:27142763:T:C	4.74894e-09	-1.977e-10	-0.639376	0.000157144	-1.977e-10	-0.787457
27143475	chr2:27143475:T:A	2.86455e-09	-1.977e-10	-1.14489	0.000117283	-1.977e-10	-1.08003
27145435	chr2:27145435:G:A	1.06712e-08	-1.7353	1.90556	0.000460266	-1.28615	1.57334
27145623	chr2:27145623:G:A	4.03849e-09	-1.79275	0.991319	6.51858e-05	-1.5723	-0.0950754
27145713	chr2:27145713:G:A	2.53012e-09	-1.977e-10	-1.26903	0.000103303	-1.977e-10	-1.20696
27145720	chr2:27145720:T:C	8.22773e-09	-0.291896	0.202109	0.000100845	-1.34256	0.111517
27146272	chr2:27146272:G:T	3.14468e-09	-1.977e-10	-1.05159	0.000112674	-1.977e-10	-1.12012
27146488	chr2:27146488:T:C	2.88715e-08	-1.977e-10	1.16556	0.00132428	-1.977e-10	1.344
27146516	chr2:27146516:T:C	2.71904e-09	-1.977e-10	-1.19702	0.000107953	-1.977e-10	-1.16292
27146541	chr2:27146541:C:T	2.47898e-09	-1.977e-10	-1.28945	0.000102534	-1.977e-10	-1.21443
27146553	chr2:27146553:C:T	1.02033e-08	-0.166794	0.292204	0.000117957	-1.2682	0.193902
27146922	chr2:27146922:C:T	2.4888e-09	-1.977e-10	-1.2855	9.64416e-05	-1.977e-10	-1.27568
27147286	chr2:27147286:C:G	1.41956e-08	0.455635	-3.0562e-10	0.00218971	1.8469	-3.0562e-10
27147294	chr2:27147294:T:C	2.47832e-09	-1.977e-10	-1.28972	0.000102751	-1.977e-10	-1.21231
27147336	chr2:27147336:T:C	1.45562e-08	0.48072	-3.0562e-10	0.00221019	1.85621	-3.0562e-10
27147598	chr2:27147598:T:C	2.66574e-09	-1.977e-10	-1.21682	0.000113396	-1.977e-10	-1.11373
27147737	chr2:27147737:G:C	5.71443e-09	-1.69123	1.23693	0.000214931	-1.22897	0.754669
27147832	chr2:27147832:A:T	2.7588e-09	-1.977e-10	-1.1825	9.72843e-05	-1.977e-10	-1.26698
27147883	chr2:27147883:G:A	2.49424e-09	-1.977e-10	-1.28331	9.90472e-05	-1.977e-10	-1.24903
27148074	chr2:27148074:C:T	2.76335e-09	-1.977e-10	-1.18085	9.73689e-05	-1.977e-10	-1.26611
27148102	chr2:27148102:T:C	4.23166e-09	-0.0954594	-0.659243	4.632e-05	-0.791111	-1.21794
27148335	chr2:27148335:A:G	2.47888e-09	-1.977e-10	-1.28949	0.000102485	-1.977e-10	-1.2149
27149404	chr2:27149404:G:A	3.92449e-09	-1.977e-10	-0.830062	0.000161903	-1.977e-10	-0.757626
27149551	chr2:27149551:G:T	4.53533e-09	-1.977e-10	-0.6854	0.000197332	-1.977e-10	-0.559732
27150802	chr2:27150802:T:C	5.85257e-09	0.646832	-1.07725	5.9031e-05	-0.477553	-1.28901
27150875	chr2:27150875:C:T	4.77813e-09	-1.977e-10	-0.633248	0.000206956	-1.977e-10	-0.512115
27151141	chr2:27151141:G:A	4.66644e-09	0.394356	-1.05126	4.88592e-05	-0.665485	-1.29019
27151395	chr2:27151395:C:T	2.78003e-08	0.299774	0.827976	0.000298017	-1.02294	0.875465
27151551	chr2:27151551:C:A	1.43918e-09	-1.72952	-0.103703	2.98388e-05	-1.60995	-0.83886
27152324	chr2:27152324:A:T	2.84646e-09	-1.977e-10	-1.15122	9.62236e-05	-1.977e-10	-1.27795
27153273	chr2:27153273:C:T	4.50736e-09	-1.977e-10	-0.691585	0.00020155	-1.977e-10	-0.538583
27154086	chr2:27154086:C:T	1.44822e-09	-1.82696	-3.0562e-10	7.04997e-05	-1.58901	-3.0562e-10
27154127	chr2:27154127:A:G	3.46037e-09	-1.977e-10	-0.955923	0.000117572	-1.977e-10	-1.07757
27155793	chr2:27155793:G:A	2.68221e-09	-1.977e-10	-1.21066	9.86101e-05	-1.977e-10	-1.25345
27155869	chr2:27155869:T:C	4.17212e-10	-1.84414	-1.22732	1.66958e-05	-1.82473	-1.20473
27155990	chr2:27155990:T:C	2.5168e-09	-1.977e-10	-1.27431	0.000100426	-1.977e-10	-1.2352
27156394	chr2:27156394:T:C	2.40835e-07	3.7714	-0.484592	0.000135921	0.276892	-1.20944
27156478	chr2:27156478:C:T	3.77059e-09	-1.977e-10	-0.870067	0.000212115	-1.977e-10	-0.487493
27156503	chr2:27156503:G:A	2.40606e-07	3.68842	-0.402561	0.000133118	0.228786	-1.18217
27156698	chr2:27156698:T:A	2.62428e-09	-1.977e-10	-1.23249	9.72173e-05	-1.977e-10	-1.26767
27156699	chr2:27156699:C:T	2.62905e-09	-1.977e-10	-1.23067	9.73272e-05	-1.977e-10	-1.26654
27157655	chr2:27157655:G:A	2.22686e-07	3.72924	-0.520775	0.000129832	0.244058	-1.22244
27158245	chr2:27158245:TAATC:T	1.81545e-09	-1.60096	-3.0562e-10	5.47038e-05	-1.84269	-3.0562e-10
27158403	chr2:27158403:G:A	1.12231e-08	0.220672	-3.0562e-10	0.00160188	1.53431	-3.0562e-10
27158616	chr2:27158616:T:C	3.40611e-09	-1.977e-10	-0.971728	0.000108662	-1.977e-10	-1.15638
27159800	chr2:27159800:A:T	2.78336e-09	-1.977e-10	-1.17364	0.000107582	-1.977e-10	-1.16637
27159868	chr2:27159868:G:A	3.58398e-09	-1.977e-10	-0.920824	0.000148438	-1.977e-10	-0.844457
27159959	chr2:27159959:G:A	6.04616e-09	-1.977e-10	-0.397874	0.000109536	-1.977e-10	-1.14837
27160075	chr2:27160075:G:A	2.47755e-09	-1.977e-10	-1.29003	9.55558e-05	-1.977e-10	-1.28491
27160258	chr2:27160258:A:G	4.62505e-09	-1.977e-10	-0.665811	0.000163495	-1.977e-10	-0.747838
27160408	chr2:27160408:C:A	1.96934e-07	3.47614	-0.390567	0.000317351	0.553901	-0.638516
27161070	chr2:27161070:T:C	4.61456e-09	-1.977e-10	-0.668081	0.00016335	-1.977e-10	-0.748728
27161153	chr2:27161153:C:T	1.7645e-07	3.57152	-0.595782	0.000118172	0.165393	-1.23787
27161312	chr2:27161312:CA:C	4.46301e-10	-1.83228	-1.17178	1.73967e-05	-1.84467	-1.14367
27161333	chr2:27161333:T:G	2.90962e-09	-1.977e-10	-1.12928	0.000112668	-1.977e-10	-1.12018
27161590	chr2:27161590:C:T	3.38464e-09	-1.977e-10	-0.978049	0.000182313	-1.977e-10	-0.638895
27161711	chr2:27161711:A:G	2.14653e-07	3.66513	-0.493406	0.000172968	0.419639	-1.11115
27161883	chr2:27161883:T:C	4.36424e-10	-1.74983	-1.27661	1.61703e-05	-1.81664	-1.2448
27162152	chr2:27162152:A:G	2.48586e-09	-1.977e-10	-1.28668	9.5138e-05	-1.977e-10	-1.28929
27162407	chr2:27162407:T:C	5.36453e-10	-1.71729	-1.10278	2.46182e-05	-1.81634	-0.824799
27162500	chr2:27162500:T:C	2.52896e-09	-1.977e-10	-1.26949	9.52895e-05	-1.977e-10	-1.2877
27162643	chr2:27162643:G:T	2.6806e-09	-1.977e-10	-1.21126	0.000108898	-1.977e-10	-1.15421
27162853	chr2:27162853:GCCTTACAGGGTTT:G	3.86619e-09	-1.977e-10	-0.845029	0.0001185	-1.977e-10	-1.06971
27163012	chr2:27163012:G:C	5.08077e-09	-1.977e-10	-0.571835	0.000146747	-1.977e-10	-0.855909
27163219	chr2:27163219:T:C	1.58348e-07	3.73466	-0.867159	0.00013334	0.334823	-1.28654
27163385	chr2:27163385:G:A	4.14779e-10	-1.84468	-1.23263	1.63015e-05	-1.84093	-1.21244
27163808	chr2:27163808:C:T	3.22603e-09	-1.02605	-3.0562e-10	5.68458e-05	-1.80428	-3.0562e-10
27163864	chr2:27163864:C:T	2.53611e-09	-1.977e-10	-1.26666	9.54902e-05	-1.977e-10	-1.2856
27163931	chr2:27163931:T:C	8.71976e-07	4.14014	0.43333	7.27169e-05	-0.463676	-1.09437
27164875	chr2:27164875:A:T	2.73334e-09	-1.977e-10	-1.19177	0.000109967	-1.977e-10	-1.14444
27165085	chr2:27165085:G:A	2.38555e-08	2.18708	-1.21236	8.94731e-05	-0.099972	-1.25071
27165579	chr2:27165579:G:A	2.2413e-08	1.72512	-0.812782	0.000112911	-0.34388	-0.774144
27165605	chr2:27165605:G:A	2.5889e-09	-1.977e-10	-1.24607	9.66661e-05	-1.977e-10	-1.27336
27165629	chr2:27165629:A:G	2.85707e-09	-1.977e-10	-1.1475	0.000131241	-1.977e-10	-0.967587
27166015	chr2:27166015:A:G	3.14439e-08	2.39829	-1.14738	9.74123e-05	-0.0278888	-1.23778
27166327	chr2:27166327:A:G	0.00133787	10.8605	1.04881	0.000818478	1.33153	-0.468703
27166665	chr2:27166665:GA:G	1.80644e-06	5.00834	0.293469	0.000170383	-0.361287	-0.345285
27166766	chr2:27166766:A:G	1.71625e-06	4.94782	0.30278	0.000167013	-0.389248	-0.337302
27166817	chr2:27166817:G:A	3.06877e-08	1.22657	-3.0562e-10	0.00041615	0.186424	-3.0562e-10
27167245	chr2:27167245:C:T	2.48265e-09	-1.977e-10	-1.28797	9.76353e-05	-1.977e-10	-1.26338
27167301	chr2:27167301:A:G	1.24931e-06	4.5035	0.429548	0.000150803	-0.589997	-0.238647
27167485	chr2:27167485:T:G	2.50923e-09	-1.977e-10	-1.27732	9.93197e-05	-1.977e-10	-1.24628
27167500	chr2:27167500:T:A	2.56954e-09	-1.977e-10	-1.25357	9.51774e-05	-1.977e-10	-1.28888
27167505	chr2:27167505:T:C	1.81847e-09	-1.5993	-3.0562e-10	5.64781e-05	-1.81077	-3.0562e-10
27167556	chr2:27167556:C:T	2.50649e-09	-1.977e-10	-1.27841	9.80697e-05	-1.977e-10	-1.25894
27167776	chr2:27167776:T:A	2.48979e-09	-1.977e-10	-1.2851	0.000104468	-1.977e-10	-1.19574
27167844	chr2:27167844:C:T	2.49759e-09	-1.977e-10	-1.28197	0.000105694	-1.977e-10	-1.18408
27168391	chr2:27168391:G:T	2.4926e-09	-1.977e-10	-1.28397	0.00010492	-1.977e-10	-1.19143
27168531	chr2:27168531:G:A	2.25819e-09	-1.38274	-3.0562e-10	5.87211e-05	-1.77182	-3.0562e-10
27168743	chr2:27168743:G:A	2.4841e-09	-1.977e-10	-1.28739	9.79521e-05	-1.977e-10	-1.26014
27168805	chr2:27168805:C:T	1.27331e-07	2.64949	-3.0562e-10	0.00034769	0.00668862	-3.0562e-10
27169074	chr2:27169074:G:A	2.4885e-09	-1.977e-10	-1.28562	0.000104208	-1.977e-10	-1.19823
27169866	chr2:27169866:A:G	1.94819e-09	-1.53039	-3.0562e-10	5.69685e-05	-1.80212	-3.0562e-10
27170162	chr2:27170162:A:G	0.000975496	10.2383	1.35508	0.000432302	0.957229	-0.732726
27170222	chr2:27170222:C:T	2.50714e-09	-1.977e-10	-1.27815	9.5376e-05	-1.977e-10	-1.28679
27170340	chr2:27170340:A:G	2.52538e-09	-1.977e-10	-1.2709	9.51419e-05	-1.977e-10	-1.28925
27171582	chr2:27171582:C:T	3.23725e-09	-1.977e-10	-1.02257	0.000111005	-1.977e-10	-1.13504
27171664	chr2:27171664:G:A	2.58898e-09	-1.977e-10	-1.24603	0.000103688	-1.977e-10	-1.20324
27171711	chr2:27171711:CAT:C	3.86388e-09	-1.977e-10	-0.845625	0.000167705	-1.977e-10	-0.722417
27171781	chr2:27171781:A:G	3.71319e-09	-1.977e-10	-0.885407	0.000162612	-1.977e-10	-0.753256
27171912	chr2:27171912:C:T	2.28181e-09	-1.37233	-3.0562e-10	6.49309e-05	-1.6713	-3.0562e-10
27172368	chr2:27172368:C:T	3.08189e-09	-1.977e-10	-1.07175	0.000110985	-1.977e-10	-1.13523
27172898	chr2:27172898:T:G	3.52981e-09	-1.977e-10	-0.936055	0.000150146	-1.977e-10	-0.833016
27173179	chr2:27173179:C:A	4.71656e-09	-1.977e-10	-0.646218	0.000150703	-1.977e-10	-0.829311
27173249	chr2:27173249:C:A	3.96027e-09	-1.977e-10	-0.820987	0.000172428	-1.977e-10	-0.694641
27173327	chr2:27173327:T:C	2.98674e-09	-1.977e-10	-1.10312	0.000104611	-1.977e-10	-1.19437
27173613	chr2:27173613:A:T	3.89664e-09	-1.977e-10	-0.837183	0.000169261	-1.977e-10	-0.713181
27174568	chr2:27174568:G:A	9.05664e-09	1.20731	-1.20111	5.20681e-05	-0.785083	-1.10699
27174732	chr2:27174732:G:A	3.89187e-09	-1.977e-10	-0.838408	0.000169133	-1.977e-10	-0.713939
27174901	chr2:27174901:C:T	2.81592e-09	-1.977e-10	-1.16201	9.96619e-05	-1.977e-10	-1.24284
27175386	chr2:27175386:C:T	5.10158e-09	-1.977e-10	-0.567747	0.000159991	-1.977e-10	-0.769503
27175729	chr2:27175729:C:T	3.43193e-09	-1.977e-10	-0.964176	0.000121992	-1.977e-10	-1.04067
27175802	chr2:27175802:C:T	3.72728e-09	-1.977e-10	-0.881618	0.000161123	-1.977e-10	-0.762457
27175923	chr2:27175923:A:G	2.59084e-09	-1.977e-10	-1.24532	0.000105547	-1.977e-10	-1.18546
27176156	chr2:27176156:AACAG:A	1.4238e-09	-1.84397	-3.0562e-10	8.24865e-05	-1.43199	-3.0562e-10
27176260	chr2:27176260:A:T	5.5606e-09	-0.481592	-3.0562e-10	8.33934e-05	-1.42105	-3.0562e-10
27176426	chr2:27176426:C:T	0.000690424	8.63778	2.60998	0.000361097	0.172654	-0.12813
27176882	chr2:27176882:G:C	2.54436e-09	-1.977e-10	-1.26342	0.000138166	-1.977e-10	-0.916166
27177427	chr2:27177427:C:T	3.55414e-09	-1.977e-10	-0.929185	0.000151392	-1.977e-10	-0.824752
27177428	chr2:27177428:A:G	4.12446e-10	-1.84138	-1.24157	1.8468e-05	-1.6526	-1.27599
27177742	chr2:27177742:G:A	3.05563e-09	0.0716813	-1.15199	2.76554e-05	-1.31764	-1.20716
27177982	chr2:27177982:C:A	2.71726e-06	4.58357	1.12652	0.000295032	-0.557535	0.399999
27178392	chr2:27178392:C:T	2.3848e-06	4.44669	1.13289	0.000278105	-0.620246	0.403623
27178563	chr2:27178563:C:T	3.48952e-09	-1.977e-10	-0.947533	0.000149355	-1.977e-10	-0.838296
27178825	chr2:27178825:GC:G	3.06942e-09	-1.977e-10	-1.07581	0.000111095	-1.977e-10	-1.13423
27178877	chr2:27178877:T:A	9.71162e-10	-1.84397	-0.382588	5.13039e-05	-1.71218	-0.194672
27178896	chr2:27178896:T:C	8.2012e-09	-1.977e-10	-0.0930176	0.000318501	-1.977e-10	-0.0809966
27179489	chr2:27179489:C:A	2.6428e-09	-1.977e-10	-1.22546	0.00010578	-1.977e-10	-1.18326
27179552	chr2:27179552:G:A	2.72429e-09	-1.977e-10	-1.19509	0.000103759	-1.977e-10	-1.20255
27180954	chr2:27180954:A:G	3.10229e-09	0.0422915	-1.10745	2.82124e-05	-1.33255	-1.17231
27181588	chr2:27181588:C:A	3.17034e-09	-1.977e-10	-1.04346	0.000115678	-1.977e-10	-1.09381
27181917	chr2:27181917:G:A	3.04458e-06	4.48722	1.3366	0.000335297	-0.603776	0.57417
27181953	chr2:27181953:G:C	7.5061e-09	-1.977e-10	-0.181582	0.000247761	-1.977e-10	-0.332156
27181978	chr2:27181978:C:A	1.0312e-09	-1.16818	-0.998396	1.89456e-05	-1.82244	-1.08061
27183687	chr2:27183687:A:G	1.59281e-09	-0.556532	-1.17526	1.65052e-05	-1.77326	-1.26769
27183769	chr2:27183769:AC:A	1.00203e-09	-1.84326	-0.352011	5.35108e-05	-1.70404	-0.1607
27183920	chr2:27183920:T:C	2.48176e-09	-1.977e-10	-1.28833	0.000102136	-1.977e-10	-1.21832
27184076	chr2:27184076:T:A	0.000441132	7.55417	3.24564	0.000422045	-0.191908	0.392399
27184079	chr2:27184079:T:TA	7.25838e-10	-1.79622	-0.721503	6.50383e-05	-1.08791	-0.581734
27185204	chr2:27185204:G:C	2.47792e-09	-1.977e-10	-1.28988	0.00010085	-1.977e-10	-1.23099
27185334	chr2:27185334:CT:C	0.000607984	7.79104	3.32957	0.000491122	-0.0908625	0.442933
27185850	chr2:27185850:T:C	8.36565e-09	-1.977e-10	-0.0731637	0.000273592	-1.977e-10	-0.232984
27186226	chr2:27186226:C:T	3.03167e-09	-1.977e-10	-1.08818	0.00012748	-1.977e-10	-0.996665
27186272	chr2:27186272:T:A	0.00066252	7.90496	3.30155	0.000512702	-0.0241394	0.419212
27186314	chr2:27186314:C:A	2.90789e-09	0.0039188	-1.13379	2.70975e-05	-1.35197	-1.19321
27186678	chr2:27186678:C:T	4.03058e-09	-1.977e-10	-0.803387	0.000143175	-1.977e-10	-0.880552
27186699	chr2:27186699:T:G	2.61412e-09	-1.977e-10	-1.23637	9.56551e-05	-1.977e-10	-1.28387
27187555	chr2:27187555:G:A	3.04459e-09	-1.977e-10	-1.08393	0.000127196	-1.977e-10	-0.998892
27187741	chr2:27187741:G:A	4.65846e-06	4.78557	1.46357	0.00042851	-0.465482	0.681175
27187867	chr2:27187867:G:A	2.06945e-09	-0.349921	-1.1201	1.71282e-05	-1.72061	-1.28329
27188182	chr2:27188182:T:C	1.77074e-09	-1.59226	-0.0336412	7.18344e-05	-1.83155	0.26129
27188334	chr2:27188334:G:A	2.53486e-09	-1.977e-10	-1.26716	9.55874e-05	-1.977e-10	-1.28458
27188424	chr2:27188424:A:G	1.65381e-09	-0.552803	-1.14141	1.63456e-05	-1.77232	-1.27834
27188486	chr2:27188486:G:A	4.80129e-06	4.7162	1.56315	0.000457028	-0.495077	0.775199
27189216	chr2:27189216:C:T	2.57853e-09	-1.977e-10	-1.25008	9.63704e-05	-1.977e-10	-1.27642
27189363	chr2:27189363:G:A	6.97015e-06	4.80808	1.84401	0.000605397	-0.455202	1.01647
27189395	chr2:27189395:A:G	0.000308428	7.7138	2.72814	0.000372246	-0.108961	0.183895
27189415	chr2:27189415:A:G	2.03862e-09	-0.346007	-1.13902	1.72282e-05	-1.71931	-1.27877
27189737	chr2:27189737:T:C	8.44143e-06	5.17183	1.67178	0.000617964	-0.287113	0.868922
27189875	chr2:27189875:G:A	2.90668e-09	-1.977e-10	-1.13029	0.000141696	-1.977e-10	-0.890939
27189876	chr2:27189876:C:T	8.63572e-06	5.06437	1.80199	0.000658809	-0.337596	0.983409
27190004	chr2:27190004:A:G	3.9372e-09	0.248485	-1.07531	3.14142e-05	-1.24171	-1.15565
27190123	chr2:27190123:G:A	1.60784e-09	-0.553102	-1.16931	1.64327e-05	-1.77143	-1.27392
27190228	chr2:27190228:A:G	1.73037e-09	-0.468386	-1.18058	1.68571e-05	-1.75034	-1.26951
27190529	chr2:27190529:C:T	7.78462e-09	-1.977e-10	-0.145148	0.000116	-1.977e-10	-1.09103
27190562	chr2:27190562:T:C	2.57725e-09	-1.977e-10	-1.25057	0.000104273	-1.977e-10	-1.19761
27190776	chr2:27190776:C:A	3.85238e-09	-0.848608	-3.0562e-10	8.13372e-05	-1.44602	-3.0562e-10
27191335	chr2:27191335:G:C	9.20103e-06	5.21491	1.71487	0.000653802	-0.267166	0.905349
27192009	chr2:27192009:T:C	0.000563067	8.12864	2.91522	0.000497071	0.0663745	0.297736
27192189	chr2:27192189:A:G	1.79932e-09	-0.469091	-1.1408	1.66334e-05	-1.75479	-1.27843
27192817	chr2:27192817:C:G	2.60517e-09	-1.977e-10	-1.2398	0.000107847	-1.977e-10	-1.16391
27192840	chr2:27192840:C:G	3.44836e-09	0.169161	-1.12856	2.95816e-05	-1.26866	-1.18881
27193009	chr2:27193009:T:C	3.45106e-09	-1.977e-10	-0.958618	0.000124958	-1.977e-10	-1.01664
27193618	chr2:27193618:A:G	3.44945e-09	-0.233387	-0.725694	1.94148e-05	-1.6715	-1.20709
27193834	chr2:27193834:A:T	0.00535978	9.54704	3.7501	0.001468	0.681426	0.765609
27193975	chr2:27193975:G:A	1.91766e-09	-0.515224	-1.03097	1.62644e-05	-1.76574	-1.28991
27194183	chr2:27194183:G:A	0.000836046	8.03563	3.40351	0.000480752	-0.000121518	0.33085
27194370	chr2:27194370:A:G	5.14883e-09	-0.558527	-3.0562e-10	9.53447e-05	-1.28712	-3.0562e-10
27194399	chr2:27194399:GATC:G	0.000908808	7.95332	3.56927	0.000714203	-0.00977259	0.736317
27195348	chr2:27195348:A:T	1.89716e-09	-0.425943	-1.131	1.67091e-05	-1.74648	-1.28219
27195421	chr2:27195421:G:A	4.65724e-06	5.04097	1.20791	0.000399088	-0.345656	0.490216
27195743	chr2:27195743:C:T	1.36325e-08	0.41516	-3.0562e-10	9.15994e-05	-1.3272	-3.0562e-10
27195920	chr2:27195920:T:C	1.77036e-09	-0.477386	-1.14873	1.65402e-05	-1.75666	-1.28217
27196432	chr2:27196432:G:A	8.04797e-09	-1.977e-10	-0.111877	0.000264163	-1.977e-10	-0.268057
27196485	chr2:27196485:C:G	2.64979e-09	-1.977e-10	-1.22282	9.62477e-05	-1.977e-10	-1.2777
27196674	chr2:27196674:C:T	2.75677e-09	-1.977e-10	-1.18324	9.79118e-05	-1.977e-10	-1.26055
27196936	chr2:27196936:A:T	4.62525e-08	0.581173	1.05564	5.45059e-05	-1.6925	-0.153811
27197322	chr2:27197322:G:A	3.09673e-09	-1.977e-10	-1.06695	0.000133368	-1.977e-10	-0.951509
27197721	chr2:27197721:GCA:G	4.66277e-10	-1.83467	-1.1256	2.16045e-05	-1.486	-1.28571
27197737	chr2:27197737:A:G	4.63476e-08	0.605085	1.03379	5.39991e-05	-1.68666	-0.168991
27197822	chr2:27197822:C:T	0.00133947	8.23833	3.67215	0.000748247	0.0955036	0.677608
27199000	chr2:27199000:GAC:G	2.7327e-09	-1.977e-10	-1.19201	0.000112595	-1.977e-10	-1.12083
27199519	chr2:27199519:C:T	2.47865e-09	-1.977e-10	-1.28958	9.66147e-05	-1.977e-10	-1.27389
27199737	chr2:27199737:C:T	1.77813e-09	-0.498885	-1.12285	1.63548e-05	-1.76636	-1.28373
27199786	chr2:27199786:G:A	4.08843e-09	-1.977e-10	-0.789137	0.000182372	-1.977e-10	-0.638572
27200778	chr2:27200778:T:C	4.60785e-09	0.47187	-1.14141	2.15642e-05	-1.49443	-1.27915
27201040	chr2:27201040:C:T	2.76822e-09	-1.977e-10	-1.17909	0.000105371	-1.977e-10	-1.18713
27201045	chr2:27201045:G:A	7.69456e-08	2.1458	-3.0562e-10	0.000307709	-0.115468	-3.0562e-10
27201247	chr2:27201247:G:A	2.08708e-09	-1.46153	-3.0562e-10	5.82916e-05	-1.77916	-3.0562e-10
27201507	chr2:27201507:G:A	2.48066e-09	-1.977e-10	-1.28877	9.52123e-05	-1.977e-10	-1.28851
27201586	chr2:27201586:C:T	1.96509e-09	-1.52176	-3.0562e-10	5.60632e-05	-1.81814	-3.0562e-10
27201628	chr2:27201628:G:A	4.43204e-09	0.428369	-1.13681	2.11071e-05	-1.51469	-1.28032
27201735	chr2:27201735:C:T	2.64416e-09	-1.977e-10	-1.22494	0.000108221	-1.977e-10	-1.16044
27201768	chr2:27201768:G:A	0.00518715	9.63011	3.63429	0.00114937	0.570126	0.632222
27202638	chr2:27202638:C:A	2.4855e-09	-1.977e-10	-1.28682	9.5088e-05	-1.977e-10	-1.28982
27202796	chr2:27202796:C:T	2.48011e-09	-1.977e-10	-1.28899	9.85208e-05	-1.977e-10	-1.25435
27203482	chr2:27203482:C:T	2.53366e-09	-1.977e-10	-1.26763	9.54751e-05	-1.977e-10	-1.28576
27203646	chr2:27203646:G:C	4.28853e-10	-1.81467	-1.22927	2.5007e-05	-1.35398	-1.27149
27203985	chr2:27203985:C:T	4.1721e-08	1.53371	-3.0562e-10	0.000253671	-0.308584	-3.0562e-10
27204010	chr2:27204010:C:T	0.000774114	7.76139	3.60079	0.000579191	-0.115746	0.632756
27204106	chr2:27204106:G:A	3.08861e-09	-1.977e-10	-1.06958	0.000129946	-1.977e-10	-0.977505
27204183	chr2:27204183:A:G	2.48262e-09	-1.977e-10	-1.28798	9.71943e-05	-1.977e-10	-1.26791
27204641	chr2:27204641:C:A	2.8731e-09	-1.977e-10	-1.14191	0.000122994	-1.977e-10	-1.03249
27205279	chr2:27205279:A:G	7.52174e-09	-1.977e-10	-0.1795	0.000248552	-1.977e-10	-0.328971
27205305	chr2:27205305:C:T	5.73735e-09	0.385957	-0.836258	4.64818e-05	-1.12875	-0.876807
27205370	chr2:27205370:G:A	2.7251e-09	-1.977e-10	-1.19479	9.77824e-05	-1.977e-10	-1.26188
27205834	chr2:27205834:A:C	1.85432e-09	-0.448991	-1.13079	1.65865e-05	-1.75398	-1.28205
27205947	chr2:27205947:C:G	1.66236e-09	-0.542171	-1.14689	1.62733e-05	-1.77282	-1.28228
27206940	chr2:27206940:G:A	1.87049e-09	-1.57109	-3.0562e-10	5.70868e-05	-1.80005	-3.0562e-10
27207053	chr2:27207053:T:G	2.94409e-09	-1.977e-10	-1.1175	0.00012745	-1.977e-10	-0.9969
27207369	chr2:27207369:T:C	6.29997e-09	0.416681	-0.773433	5.02864e-05	-1.11062	-0.81627
27207913	chr2:27207913:A:G	0.000875764	7.80716	3.67839	0.000620987	-0.093393	0.680081
27208428	chr2:27208428:C:G	2.21137e-09	-1.40369	-3.0562e-10	5.68681e-05	-1.80389	-3.0562e-10
27209146	chr2:27209146:T:C	2.84018e-09	-1.977e-10	-1.15343	0.000100233	-1.977e-10	-1.23712
27209557	chr2:27209557:C:A	4.60056e-09	-0.671119	-3.0562e-10	9.53973e-05	-1.28657	-3.0562e-10
27209628	chr2:27209628:T:C	2.64089e-09	-1.977e-10	-1.22618	9.77853e-05	-1.977e-10	-1.26185
27209632	chr2:27209632:T:G	3.39543e-06	5.35461	0.578273	0.000211064	-0.273203	-0.219259
27209679	chr2:27209679:A:G	0.000665762	8.04555	3.16584	0.000409585	-0.00429045	0.174813
27209729	chr2:27209729:C:T	8.618e-09	-1.977e-10	-0.0434443	0.000281566	-1.977e-10	-0.204254
27209774	chr2:27209774:C:A	6.39749e-09	0.692611	-1.034	4.7511e-05	-0.938368	-1.04529
27209963	chr2:27209963:G:A	3.66283e-09	-0.899062	-3.0562e-10	8.19564e-05	-1.43843	-3.0562e-10
27210356	chr2:27210356:G:A	5.57591e-09	0.340354	-0.819196	4.60527e-05	-1.15515	-0.859684
27210830	chr2:27210830:T:C	1.47441e-09	-1.80904	-3.0562e-10	7.39861e-05	-1.54075	-3.0562e-10
27210842	chr2:27210842:T:G	2.48121e-09	-1.977e-10	-1.28855	9.51918e-05	-1.977e-10	-1.28873
27211794	chr2:27211794:G:A	2.47694e-09	-1.977e-10	-1.29027	9.56912e-05	-1.977e-10	-1.2835
27212297	chr2:27212297:G:A	5.48535e-10	-1.50766	-1.29014	5.1226e-05	-0.714137	-1.19424
27212506	chr2:27212506:G:A	0.00066565	7.78356	3.42766	0.000508021	-0.134434	0.520336
27212831	chr2:27212831:C:T	2.48582e-09	-1.977e-10	-1.28669	9.50888e-05	-1.977e-10	-1.28981
27213621	chr2:27213621:A:G	2.53672e-09	-1.977e-10	-1.26642	9.5528e-05	-1.977e-10	-1.2852
27213929	chr2:27213929:T:C	2.61411e-09	-1.977e-10	-1.23637	0.000105159	-1.977e-10	-1.18915
27214170	chr2:27214170:G:A	6.79833e-09	0.700634	-0.981256	4.58778e-05	-0.973528	-1.04511
27214589	chr2:27214589:C:T	1.60715e-09	-1.72284	-3.0562e-10	5.46539e-05	-1.8436	-3.0562e-10
27214628	chr2:27214628:C:T	0.000679547	7.88152	3.35036	0.000509672	-0.0657106	0.454857
27214868	chr2:27214868:G:A	2.85419e-09	-1.977e-10	-1.14851	0.00012781	-1.977e-10	-0.994079
27214928	chr2:27214928:C:T	2.709e-09	-1.977e-10	-1.20072	0.000111912	-1.977e-10	-1.12691
27214952	chr2:27214952:AT:A	0.000807079	7.81679	3.58709	0.000579594	-0.0945168	0.612222
27214985	chr2:27214985:T:G	2.48617e-09	-1.977e-10	-1.28656	9.50842e-05	-1.977e-10	-1.28986
27215842	chr2:27215842:G:A	1.0154e-05	5.01365	2.01467	0.000763098	-0.369708	1.16247
27215941	chr2:27215941:C:G	2.48582e-09	-1.977e-10	-1.28669	9.50888e-05	-1.977e-10	-1.28981
27215949	chr2:27215949:G:A	1.07444e-05	5.01887	2.06597	0.00080091	-0.36711	1.20824
27216253	chr2:27216253:G:A	5.80285e-09	0.527666	-0.966614	4.43122e-05	-1.0559	-0.997464
27216486	chr2:27216486:G:A	4.80907e-10	-1.64173	-1.28764	4.38821e-05	-0.933976	-1.12914
27216650	chr2:27216650:A:G	6.79445e-09	0.612657	-0.893849	5.00101e-05	-1.00611	-0.926283
27216883	chr2:27216883:G:T	7.44472e-09	0.78122	-0.971013	4.8508e-05	-0.926528	-1.03637
27217016	chr2:27217016:T:C	6.02177e-09	0.48392	-0.885836	4.68932e-05	-1.07349	-0.923259
27217145	chr2:27217145:CT:C	0.000920731	7.80343	3.73219	0.000633174	-0.100746	0.706869
27217854	chr2:27217854:C:T	6.38341e-09	0.533397	-0.876993	4.85243e-05	-1.05238	-0.910178
27217917	chr2:27217917:T:C	5.97531e-09	-1.977e-10	-0.409662	0.0002005	-1.977e-10	-0.543808
27218170	chr2:27218170:A:T	5.13433e-09	-1.977e-10	-0.561349	0.000221685	-1.977e-10	-0.443362
27218293	chr2:27218293:G:A	5.57114e-09	0.372983	-0.852681	4.54745e-05	-1.13584	-0.891625
27218434	chr2:27218434:C:G	0.000818665	7.65269	3.76544	0.000606376	-0.164401	0.72728
27218679	chr2:27218679:TTC:T	6.62247e-09	0.585923	-0.892753	4.92695e-05	-1.02206	-0.925256
27218687	chr2:27218687:A:G	4.94523e-10	-1.61466	-1.2868	4.7179e-05	-0.87098	-1.11969
27218772	chr2:27218772:C:T	2.4908e-09	-1.977e-10	-1.28469	9.50484e-05	-1.977e-10	-1.29024
27218777	chr2:27218777:A:G	1.06419e-05	5.00994	2.06531	0.000797464	-0.371027	1.20784
27218919	chr2:27218919:A:G	7.03268e-09	0.72422	-0.970951	4.6903e-05	-0.960183	-1.03636
27219036	chr2:27219036:A:G	9.13154e-06	4.95302	1.96917	0.000714055	-0.397881	1.12422
27219231	chr2:27219231:A:G	2.49061e-09	-1.977e-10	-1.28477	9.5049e-05	-1.977e-10	-1.29023
27219449	chr2:27219449:C:T	6.65217e-09	0.675234	-0.977588	4.53093e-05	-0.988842	-1.04227
27219622	chr2:27219622:T:C	2.67712e-09	-1.977e-10	-1.21256	0.000105555	-1.977e-10	-1.18539
27220328	chr2:27220328:A:G	0.000631743	7.65242	3.50652	0.000513804	-0.165047	0.562267
27220388	chr2:27220388:C:T	8.35441e-06	4.92116	1.91209	0.000668435	-0.413054	1.07337
27220453	chr2:27220453:C:T	4.92154e-09	-0.603676	-3.0562e-10	9.96384e-05	-1.24307	-3.0562e-10
27220599	chr2:27220599:G:A	2.48244e-09	-1.977e-10	-1.28806	9.51706e-05	-1.977e-10	-1.28895
27220751	chr2:27220751:A:G	1.0466e-05	5.06711	1.99148	0.000765675	-0.345476	1.14161
27221678	chr2:27221678:T:C	2.12354e-09	-0.308447	-1.13576	1.55336e-05	-1.81136	-1.29026
27221850	chr2:27221850:G:A	2.49813e-09	-1.977e-10	-1.28175	9.50487e-05	-1.977e-10	-1.29023
27222399	chr2:27222399:T:C	6.79271e-10	-1.83219	-0.751842	3.67009e-05	-1.64593	-0.595895
27222426	chr2:27222426:A:G	2.18998e-09	-1.41341	-3.0562e-10	5.60251e-05	-1.81882	-3.0562e-10
27222447	chr2:27222447:G:GT	8.49594e-06	4.89337	1.95668	0.000687154	-0.425815	1.11375
27222650	chr2:27222650:A:G	5.984e-09	0.509656	-0.917863	4.60556e-05	-1.06532	-0.949454
27222728	chr2:27222728:A:G	2.4795e-09	-1.977e-10	-1.28924	9.52753e-05	-1.977e-10	-1.28785
27222776	chr2:27222776:A:G	5.60069e-09	-1.977e-10	-0.474408	0.000183864	-1.977e-10	-0.630428
27223362	chr2:27223362:T:C	0.000594537	7.46596	3.63228	0.000513629	-0.244308	0.641187
27223831	chr2:27223831:G:A	5.81436e-10	-1.49156	-1.24799	4.956e-05	-0.664985	-1.27645
27225604	chr2:27225604:G:T	2.47694e-09	-1.977e-10	-1.29027	9.62436e-05	-1.977e-10	-1.27774
27225645	chr2:27225645:A:T	1.11304e-08	0.941916	-0.729537	5.86402e-05	-0.938932	-0.83427
27226425	chr2:27226425:C:G	0.000342365	7.77801	2.76833	0.00024825	-0.135842	-0.194343
27226572	chr2:27226572:G:A	2.56421e-09	-1.977e-10	-1.25565	0.000104206	-1.977e-10	-1.19826
27227444	chr2:27227444:C:T	2.4939e-09	-1.977e-10	-1.28345	9.76226e-05	-1.977e-10	-1.26351
27227590	chr2:27227590:C:T	4.78918e-10	-1.64618	-1.28734	4.35235e-05	-0.944382	-1.12694
27227601	chr2:27227601:T:G	3.30909e-09	-1.977e-10	-1.00063	0.000138969	-1.977e-10	-0.910369
27227856	chr2:27227856:G:A	0.000344022	7.65717	2.89399	0.000252256	-0.186282	-0.127894
27227895	chr2:27227895:T:G	1.66206e-08	0.613346	-3.0562e-10	0.00298561	2.15694	-3.0562e-10
27228132	chr2:27228132:C:T	8.41968e-06	4.92763	1.9134	0.000672155	-0.410939	1.07681
27228146	chr2:27228146:T:TAC	2.17705e-09	-1.41933	-3.0562e-10	5.68089e-05	-1.80493	-3.0562e-10
27228231	chr2:27228231:C:T	4.93799e-06	4.87423	1.43318	0.000442317	-0.435127	0.682533
27228561	chr2:27228561:T:C	0.000799795	7.69125	3.70356	0.000591069	-0.150867	0.688179
27228707	chr2:27228707:T:C	5.23772e-09	0.358007	-0.899419	4.31299e-05	-1.14438	-0.936026
27228734	chr2:27228734:G:A	2.75687e-09	-1.1832	-3.0562e-10	6.70103e-05	-1.63978	-3.0562e-10
27228931	chr2:27228931:T:C	2.6152e-09	-1.977e-10	-1.23596	0.00010268	-1.977e-10	-1.21301
27229063	chr2:27229063:C:T	6.75704e-09	0.7315	-1.01821	4.52471e-05	-0.954675	-1.07781
27229120	chr2:27229120:A:G	2.92597e-09	-1.977e-10	-1.12367	0.000126528	-1.977e-10	-1.00416
27229218	chr2:27229218:G:A	4.02059e-10	-1.81832	-1.29014	3.11312e-05	-1.31439	-1.09202
27229500	chr2:27229500:G:T	2.4956e-09	-1.977e-10	-1.28277	9.50695e-05	-1.977e-10	-1.29001
27229621	chr2:27229621:T:C	4.02833e-09	-1.977e-10	-0.803946	0.00010365	-1.977e-10	-1.20361
27229834	chr2:27229834:C:T	1.94691e-09	-1.53105	-3.0562e-10	5.52974e-05	-1.8319	-3.0562e-10
27229916	chr2:27229916:T:C	0.00177001	8.14481	4.04438	0.000890222	0.0408546	0.905994
27230004	chr2:27230004:G:A	2.62006e-09	-1.977e-10	-1.2341	0.000107203	-1.977e-10	-1.1699
27230044	chr2:27230044:C:A	4.20237e-09	-0.76165	-3.0562e-10	8.55082e-05	-1.39601	-3.0562e-10
27230302	chr2:27230302:A:G	2.97676e-09	-1.977e-10	-1.10646	0.000135811	-1.977e-10	-0.933356
27230328	chr2:27230328:G:T	2.83189e-09	-1.977e-10	-1.15635	0.000107715	-1.977e-10	-1.16513
27230340	chr2:27230340:T:C	4.21964e-10	-1.78198	-1.27815	3.37299e-05	-1.15807	-1.16816
27230370	chr2:27230370:G:A	2.47703e-09	-1.977e-10	-1.29024	9.63354e-05	-1.977e-10	-1.27679
27230585	chr2:27230585:C:T	5.97027e-09	-0.410506	-3.0562e-10	0.000127879	-0.993534	-3.0562e-10
27230811	chr2:27230811:A:G	9.96375e-06	5.08859	1.92082	0.000730428	-0.336106	1.08512
27230929	chr2:27230929:A:G	5.40748e-09	0.474698	-0.984213	4.23135e-05	-1.08583	-1.01369
27231770	chr2:27231770:G:C	7.14748e-09	0.774442	-1.00498	4.70213e-05	-0.927919	-1.0661
27232076	chr2:27232076:G:A	7.44345e-09	-1.977e-10	-0.189963	0.000245756	-1.977e-10	-0.340281
27232413	chr2:27232413:C:T	4.6725e-09	0.339386	-0.994989	3.92559e-05	-1.15337	-1.02115
27234145	chr2:27234145:G:A	2.54139e-09	-1.977e-10	-1.26459	9.89565e-05	-1.977e-10	-1.24994
27234342	chr2:27234342:T:C	1.60762e-09	-1.72254	-3.0562e-10	5.74604e-05	-1.79353	-3.0562e-10
27235209	chr2:27235209:C:T	5.44266e-09	-1.977e-10	-0.503031	0.000176921	-1.977e-10	-0.668919
27235738	chr2:27235738:A:G	5.54145e-09	0.491106	-0.976148	4.0992e-05	-1.0902	-1.04105
27235922	chr2:27235922:T:C	1.57922e-06	5.23173	-0.0643388	0.000978188	1.12861	-0.0875268
27235930	chr2:27235930:A:G	4.06685e-09	-0.794428	-3.0562e-10	8.59037e-05	-1.3914	-3.0562e-10
27236105	chr2:27236105:A:G	2.48679e-09	-1.977e-10	-1.28631	9.50732e-05	-1.977e-10	-1.28997
27236496	chr2:27236496:T:C	5.77387e-10	-1.46033	-1.28621	5.58835e-05	-0.601227	-1.22013
27236967	chr2:27236967:C:T	6.58563e-09	0.577368	-0.889775	4.95546e-05	-1.01457	-0.926979
27237118	chr2:27237118:G:A	2.47947e-09	-1.977e-10	-1.28925	9.5282e-05	-1.977e-10	-1.28778
27237750	chr2:27237750:G:A	2.4876e-09	-1.977e-10	-1.28598	9.50647e-05	-1.977e-10	-1.29006
27237801	chr2:27237801:C:T	3.04744e-09	-1.977e-10	-1.083	0.000127769	-1.977e-10	-0.9944
27237963	chr2:27237963:G:A	7.01086e-10	-1.80833	-0.744092	3.49514e-05	-1.80116	-0.489501
27238100	chr2:27238100:A:G	0.000896484	7.76369	3.74525	0.000623275	-0.120903	0.711269
27238283	chr2:27238283:G:A	2.93059e-09	-1.977e-10	-1.12209	0.000107544	-1.977e-10	-1.16672
27238409	chr2:27238409:G:A	3.27053e-09	-1.977e-10	-1.01235	0.000137052	-1.977e-10	-0.924262
27238472	chr2:27238472:G:A	2.47697e-09	-1.977e-10	-1.29026	9.56063e-05	-1.977e-10	-1.28438
27238706	chr2:27238706:A:G	4.02936e-09	-1.977e-10	-0.803689	0.000103719	-1.977e-10	-1.20294
27239208	chr2:27239208:C:T	6.40112e-06	4.77055	1.79638	0.000561637	-0.48819	0.974424
27239550	chr2:27239550:A:G	7.45797e-09	-1.977e-10	-0.188014	0.000246197	-1.977e-10	-0.338488
27239783	chr2:27239783:T:C	2.39403e-09	-0.323995	-1.00032	3.83429e-05	-1.16179	-1.03626
27240455	chr2:27240455:T:C	4.7798e-10	-1.64878	-1.2867	4.39044e-05	-0.943729	-1.11888
27240483	chr2:27240483:C:T	5.98431e-09	0.720924	-1.12908	4.1117e-05	-0.955463	-1.17274
27240600	chr2:27240600:G:A	3.2775e-09	-1.977e-10	-1.01022	0.000137382	-1.977e-10	-0.921858
27241889	chr2:27241889:T:C	2.5531e-09	-1.977e-10	-1.25999	9.5836e-05	-1.977e-10	-1.28198
27243087	chr2:27243087:A:G	2.65577e-09	-1.977e-10	-1.22056	0.000113318	-1.977e-10	-1.11442
27243339	chr2:27243339:G:A	2.69803e-09	-1.977e-10	-1.20477	0.000112782	-1.977e-10	-1.11916
27244038	chr2:27244038:C:G	1.81951e-09	-1.59873	-3.0562e-10	0.000202929	-0.531765	-3.0562e-10
27244530	chr2:27244530:TCA:T	6.94236e-09	1.02424	-1.28389	4.82751e-05	-0.677459	-1.29025
27244556	chr2:27244556:C:T	1.11976e-08	-1.977e-10	0.218399	0.00035758	-1.977e-10	0.0347372
27244988	chr2:27244988:A:G	3.44047e-09	-1.977e-10	-0.961688	0.000151251	-1.977e-10	-0.825682
27245073	chr2:27245073:TC:T	6.55735e-09	0.96658	-1.28329	5.40664e-05	-0.569388	-1.28502
27245488	chr2:27245488:A:G	5.34977e-09	0.751266	-1.27151	3.772e-05	-0.938878	-1.27555
27245647	chr2:27245647:G:A	4.8273e-09	0.591421	-1.21443	3.67057e-05	-1.01156	-1.23013
27245761	chr2:27245761:G:A	5.65383e-09	0.559388	-1.02435	4.35168e-05	-1.01906	-1.05242
27245975	chr2:27245975:A:G	4.96802e-09	0.612917	-1.20719	3.74752e-05	-0.998381	-1.22256
27245988	chr2:27245988:T:C	1.46649e-05	4.68661	2.70931	0.00120559	-0.535587	1.78569
27246218	chr2:27246218:G:A	2.48054e-09	-1.977e-10	-1.28882	9.64204e-05	-1.977e-10	-1.2759
27246252	chr2:27246252:G:T	4.56543e-10	-1.69129	-1.29009	4.93425e-05	-0.922734	-1.0231
27246624	chr2:27246624:C:T	5.72495e-09	-1.977e-10	-0.452464	0.000259404	-1.977e-10	-0.286233
27246688	chr2:27246688:G:A	6.55319e-09	0.695224	-1.01257	4.77756e-05	-0.936975	-1.04113
27246872	chr2:27246872:T:C	1.00594e-09	-1.82589	-0.365486	6.08209e-05	-1.61932	-0.117373
27247034	chr2:27247034:T:A	1.19908e-08	0.286844	-3.0562e-10	0.00199455	1.75355	-3.0562e-10
27247663	chr2:27247663:G:A	1.43948e-09	-1.83302	-3.0562e-10	6.59982e-05	-1.65499	-3.0562e-10
27248063	chr2:27248063:C:A	2.48028e-09	-1.977e-10	-1.28893	9.52313e-05	-1.977e-10	-1.28831
27248796	chr2:27248796:A:G	1.04889e-08	-1.977e-10	0.153019	0.000337825	-1.977e-10	-0.0220934
27248984	chr2:27248984:A:G	3.24748e-09	-1.977e-10	-1.01942	0.000117499	-1.977e-10	-1.07819
27249128	chr2:27249128:A:G	1.19088e-06	3.79642	1.08873	5.64894e-05	-1.15557	-0.655001
27249138	chr2:27249138:T:C	5.79483e-09	-1.977e-10	-0.440331	0.000198677	-1.977e-10	-0.55294
27249159	chr2:27249159:A:G	1.1558e-06	3.39125	1.46401	6.29552e-05	-1.27965	-0.422545
27249435	chr2:27249435:C:T	2.94414e-09	-1.977e-10	-1.11748	0.000143479	-1.977e-10	-0.878436
27249598	chr2:27249598:C:T	2.5801e-09	-1.977e-10	-1.24947	9.83788e-05	-1.977e-10	-1.2558
27249750	chr2:27249750:G:A	1.02351e-06	3.70117	1.03253	5.57717e-05	-1.1711	-0.65225
27249858	chr2:27249858:T:G	1.02166e-08	-1.977e-10	0.126717	0.000329788	-1.977e-10	-0.0461714
27249975	chr2:27249975:A:G	1.01886e-08	-1.977e-10	0.123976	0.000328957	-1.977e-10	-0.0486937
27250710	chr2:27250710:CCT:C	1.01624e-09	-1.83927	-0.341923	5.86633e-05	-1.67752	-0.0952923
27250781	chr2:27250781:G:A	8.8611e-06	4.5861	2.30603	0.000857255	-0.525507	1.43462
27250812	chr2:27250812:G:A	2.51668e-09	-1.977e-10	-1.27436	0.000100119	-1.977e-10	-1.23826
27251123	chr2:27251123:G:T	3.43511e-09	-1.977e-10	-0.963247	0.000179738	-1.977e-10	-0.65312
27251297	chr2:27251297:T:C	1.01119e-06	3.72766	0.993923	5.48002e-05	-1.16638	-0.674552
27251438	chr2:27251438:C:T	6.51728e-07	4.20774	0.0745905	4.22322e-05	-1.00727	-1.09417
27251791	chr2:27251791:G:A	3.68232e-09	-1.977e-10	-0.893754	0.000175959	-1.977e-10	-0.674371
27251897	chr2:27251897:C:T	5.69737e-10	-1.55079	-1.20909	6.8275e-05	-0.750529	-0.870549
27252001	chr2:27252001:G:A	1.07572e-06	3.79867	0.984773	5.64545e-05	-1.14173	-0.669458
27252133	chr2:27252133:T:C	2.53275e-09	-1.977e-10	-1.26799	9.67877e-05	-1.977e-10	-1.2721
27252538	chr2:27252538:GCA:G	2.47825e-09	-1.977e-10	-1.28974	9.53854e-05	-1.977e-10	-1.2867
27252611	chr2:27252611:G:A	9.29297e-09	-1.977e-10	0.0319602	0.000301029	-1.977e-10	-0.137417
27252724	chr2:27252724:T:A	4.88213e-09	-0.611715	-3.0562e-10	0.000108607	-1.15688	-3.0562e-10
27252791	chr2:27252791:G:A	1.7083e-08	0.640785	-3.0562e-10	0.000168749	-0.716209	-3.0562e-10
27252808	chr2:27252808:G:C	1.0609e-08	-1.977e-10	0.164407	0.000341521	-1.977e-10	-0.0112137
27253414	chr2:27253414:G:A	1.62853e-08	-1.977e-10	0.592965	0.000144175	-1.977e-10	-0.873592
27253507	chr2:27253507:C:T	1.75878e-08	-1.977e-10	0.66991	0.000851871	-1.977e-10	0.902814
27253510	chr2:27253510:G:A	4.64799e-06	4.37196	1.87493	0.000525427	-0.631392	1.05098
27253745	chr2:27253745:T:C	8.82723e-07	3.53627	1.04944	5.28752e-05	-1.2358	-0.640883
27253872	chr2:27253872:G:T	1.28681e-06	3.82779	1.13484	6.10643e-05	-1.13352	-0.599173
27254124	chr2:27254124:C:G	8.73313e-09	0.901982	-0.932155	5.82388e-05	-0.81374	-0.96633
27254557	chr2:27254557:A:AC	1.04557e-08	0.149849	-3.0562e-10	7.5343e-05	-1.52257	-3.0562e-10
27254559	chr2:27254559:A:C	1.0469e-08	0.151126	-3.0562e-10	7.53795e-05	-1.52209	-3.0562e-10
27254671	chr2:27254671:C:A	3.87375e-09	-1.977e-10	-0.843074	0.000137696	-1.977e-10	-0.919571
27254679	chr2:27254679:C:T	2.50307e-09	-1.977e-10	-1.27978	9.51213e-05	-1.977e-10	-1.28947
27254737	chr2:27254737:A:G	1.84962e-08	-1.977e-10	0.720266	0.00089865	-1.977e-10	0.956272
27255363	chr2:27255363:A:G	4.46346e-10	-1.75963	-1.24433	5.26705e-05	-1.08578	-0.794786
27255534	chr2:27255534:G:C	2.70475e-09	-1.977e-10	-1.20229	0.000102891	-1.977e-10	-1.21096
27255726	chr2:27255726:C:G	4.74641e-10	-1.66853	-1.27396	5.95691e-05	-0.865538	-0.891948
27256242	chr2:27256242:A:G	2.58302e-09	-1.977e-10	-1.24834	9.52429e-05	-1.977e-10	-1.28819
27256260	chr2:27256260:G:C	1.00952e-09	-1.83904	-0.348785	5.83241e-05	-1.67638	-0.102228
27256635	chr2:27256635:C:T	8.8588e-09	0.958691	-0.974577	5.80374e-05	-0.777583	-1.00595
27256717	chr2:27256717:A:G	2.68611e-09	-1.977e-10	-1.20921	0.000111844	-1.977e-10	-1.12752
27256909	chr2:27256909:C:A	6.3547e-10	-1.45476	-1.19593	8.49395e-05	-0.56506	-0.837622
27257068	chr2:27257068:A:G	4.72593e-10	-1.66885	-1.27797	5.8356e-05	-0.865992	-0.912067
27257125	chr2:27257125:A:G	3.31105e-09	-1.977e-10	-1.00003	0.000115395	-1.977e-10	-1.09626
27258100	chr2:27258100:G:C	3.23887e-09	-1.977e-10	-1.02207	0.000117231	-1.977e-10	-1.08048
27258592	chr2:27258592:C:T	1.02302e-05	4.73475	2.30105	0.000916393	-0.454787	1.43061
27258784	chr2:27258784:A:C	4.7294e-10	-1.68166	-1.26443	5.93332e-05	-0.910864	-0.850588
27259020	chr2:27259020:A:T	2.77146e-09	-1.977e-10	-1.17792	0.000113973	-1.977e-10	-1.10866
27259217	chr2:27259217:G:A	2.47711e-09	-1.977e-10	-1.29021	9.57438e-05	-1.977e-10	-1.28295
27259222	chr2:27259222:T:C	7.37913e-05	7.36211	1.64958	0.000141637	-0.249087	-0.642264
27259597	chr2:27259597:C:T	3.78559e-09	-1.977e-10	-0.866096	0.000182236	-1.977e-10	-0.639318
27259744	chr2:27259744:A:G	7.26447e-06	4.61454	2.07891	0.000716376	-0.509767	1.23935
27259833	chr2:27259833:A:C	1.10321e-08	-1.977e-10	0.203512	0.000355042	-1.977e-10	0.0276156
27261752	chr2:27261752:A:G	0.000527605	7.83655	3.14225	0.000299862	-0.124906	-0.0163947
27262172	chr2:27262172:C:T	3.00992e-09	-1.977e-10	-1.09538	0.00020246	-1.977e-10	-0.534078
27262641	chr2:27262641:T:C	6.88988e-09	-1.977e-10	-0.267244	0.000232732	-1.977e-10	-0.394733
27262961	chr2:27262961:G:A	1.14163e-08	-1.977e-10	0.237744	0.000366261	-1.977e-10	0.058725
27263266	chr2:27263266:G:A	1.10455e-08	-0.0221617	0.226887	2.26637e-05	-1.83883	-0.885026
27263727	chr2:27263727:G:C	9.26368e-09	0.926567	-0.897763	6.10631e-05	-0.799664	-0.93305
27264604	chr2:27264604:G:A	2.72998e-09	-1.977e-10	-1.193	0.000108787	-1.977e-10	-1.15523
27264673	chr2:27264673:ATGAGGGG:A	2.48062e-09	-1.977e-10	-1.28879	9.87032e-05	-1.977e-10	-1.2525
27264834	chr2:27264834:T:C	2.67792e-09	-1.21226	-3.0562e-10	6.49435e-05	-1.6711	-3.0562e-10
27264937	chr2:27264937:G:A	8.37817e-10	-1.82349	-0.550764	0.000163237	-0.362515	-0.386904
27265027	chr2:27265027:T:C	2.5588e-09	-1.977e-10	-1.25776	0.000102787	-1.977e-10	-1.21196
27265184	chr2:27265184:G:A	1.18146e-08	-1.977e-10	0.272035	0.000379106	-1.977e-10	0.093195
27265564	chr2:27265564:G:C	0.000587678	8.25382	2.83281	0.000339906	0.0454119	-0.0613655
27265666	chr2:27265666:C:G	1.42319e-09	-1.84439	-3.0562e-10	6.38191e-05	-1.68857	-3.0562e-10
27266262	chr2:27266262:T:C	1.0727e-08	-1.977e-10	0.175467	0.000345792	-1.977e-10	0.00121444
27266481	chr2:27266481:G:C	3.74693e-09	-1.977e-10	-0.87636	0.000161618	-1.977e-10	-0.759386
27266566	chr2:27266566:C:G	2.54466e-09	-1.977e-10	-1.2633	0.00010106	-1.977e-10	-1.2289
27266683	chr2:27266683:A:G	2.48076e-06	4.68081	0.938214	6.90413e-05	-0.879951	-0.729965
27266694	chr2:27266694:G:C	2.835e-05	5.38803	2.66705	0.00157123	-0.232407	1.7474
27266983	chr2:27266983:GC:G	2.97028e-05	5.5151	2.5866	0.00153261	-0.179241	1.66935
27267884	chr2:27267884:G:A	3.02486e-09	-1.977e-10	-1.09043	0.000128957	-1.977e-10	-0.985146
27267903	chr2:27267903:C:G	3.2026e-09	-1.977e-10	-1.03333	0.000115734	-1.977e-10	-1.09332
27268243	chr2:27268243:T:C	1.08326e-09	-1.12347	-0.993853	1.88503e-05	-1.82667	-1.08142
27268826	chr2:27268826:G:A	4.54595e-10	-1.69753	-1.28812	5.05036e-05	-0.935433	-0.987144
27269328	chr2:27269328:C:T	2.56138e-09	-1.977e-10	-1.25675	0.000100031	-1.977e-10	-1.23914
27269495	chr2:27269495:C:T	4.61786e-10	-1.68533	-1.28462	5.39155e-05	-0.904875	-0.952329
27269513	chr2:27269513:T:C	2.6941e-09	-1.977e-10	-1.20623	0.000110713	-1.977e-10	-1.13768
27269806	chr2:27269806:C:T	3.00952e-05	5.60745	2.50738	0.00150484	-0.137733	1.60955
27270602	chr2:27270602:G:A	4.39316e-10	-1.73164	-1.2882	4.62179e-05	-1.02348	-0.987773
27270768	chr2:27270768:T:C	4.50318e-10	-1.70933	-1.28577	5.03321e-05	-0.964246	-0.961732
27270837	chr2:27270837:G:C	5.04961e-09	-1.977e-10	-0.577986	0.000225412	-1.977e-10	-0.426691
27271853	chr2:27271853:C:T	3.61152e-09	-1.977e-10	-0.913169	0.000126681	-1.977e-10	-1.00295
27272355	chr2:27272355:G:A	3.49193e-09	-1.977e-10	-0.946844	9.83649e-05	-1.977e-10	-1.25594
27272596	chr2:27272596:T:A	6.9241e-09	-1.977e-10	-0.26229	0.000233748	-1.977e-10	-0.390377
27273050	chr2:27273050:A:AT	4.49929e-09	0.593675	-1.28705	4.14704e-05	-0.88895	-1.23069
27273339	chr2:27273339:T:C	3.05935e-09	-1.977e-10	-1.0791	9.73487e-05	-1.977e-10	-1.26632
27273721	chr2:27273721:C:T	3.08675e-09	-1.977e-10	-1.07018	9.76467e-05	-1.977e-10	-1.26327
27275582	chr2:27275582:G:A	2.65518e-09	-1.977e-10	-1.22079	9.78096e-05	-1.977e-10	-1.2616
27275976	chr2:27275976:G:A	3.29824e-08	-0.0616265	1.3603	4.64231e-05	-1.81748	-0.189344
27276169	chr2:27276169:A:G	1.73902e-06	3.94227	1.32151	4.11806e-05	-1.59551	-0.531149
27276739	chr2:27276739:T:G	2.48301e-09	-1.977e-10	-1.28782	9.5773e-05	-1.977e-10	-1.28264
27277047	chr2:27277047:T:C	2.91425e-09	-1.977e-10	-1.12768	0.000125821	-1.977e-10	-1.00976
27277208	chr2:27277208:C:G	8.48968e-09	-1.977e-10	-0.058446	0.000275238	-1.977e-10	-0.226984
27277513	chr2:27277513:T:C	4.00091e-05	6.42321	1.97635	5.12142e-05	-1.20717	-0.70143
27277792	chr2:27277792:A:G	2.93763e-09	-1.977e-10	-1.11969	9.62189e-05	-1.977e-10	-1.278
27278642	chr2:27278642:C:T	4.80429e-09	-0.627788	-3.0562e-10	7.4659e-05	-1.53169	-3.0562e-10
27278832	chr2:27278832:C:T	1.92649e-09	-1.5416	-3.0562e-10	5.48267e-05	-1.84045	-3.0562e-10
27279041	chr2:27279041:A:G	2.93224e-09	-1.977e-10	-1.12153	9.60738e-05	-1.977e-10	-1.2795
27279187	chr2:27279187:A:G	2.87858e-09	-1.977e-10	-1.14	9.57432e-05	-1.977e-10	-1.28295
27279266	chr2:27279266:G:C	1.06372e-08	0.167055	-3.0562e-10	0.00168694	1.58605	-3.0562e-10
27279347	chr2:27279347:CTGGA:C	1.51009e-09	-1.78513	-3.0562e-10	0.000123591	-1.02764	-3.0562e-10
27279398	chr2:27279398:G:A	3.11011e-09	-1.977e-10	-1.06264	9.80583e-05	-1.977e-10	-1.25906
27280394	chr2:27280394:C:T	7.20064e-08	2.07946	-3.0562e-10	0.000175057	-0.679509	-3.0562e-10
27281306	chr2:27281306:G:A	2.70552e-09	-1.977e-10	-1.202	9.73901e-05	-1.977e-10	-1.2659
27281444	chr2:27281444:A:G	1.43676e-06	3.64756	1.42529	4.09133e-05	-1.65356	-0.479604
27282155	chr2:27282155:G:A	1.28566e-08	-1.977e-10	0.356562	0.000146205	-1.977e-10	-0.859615
27282890	chr2:27282890:C:T	1.38702e-07	3.33964	-0.60461	7.29173e-05	-0.437534	-1.11776
27282914	chr2:27282914:C:T	1.40453e-05	4.13331	3.21944	0.000709153	-1.37661	2.09606
27283122	chr2:27283122:C:T	2.48034e-09	-1.977e-10	-1.2889	9.52442e-05	-1.977e-10	-1.28818
27283304	chr2:27283304:AAAAC:A	2.51537e-09	-1.977e-10	-1.27488	0.000102735	-1.977e-10	-1.21247
27283349	chr2:27283349:G:A	4.95633e-08	1.70595	-3.0562e-10	0.000145739	-0.862802	-3.0562e-10
27283543	chr2:27283543:T:C	2.64392e-09	-1.977e-10	-1.22504	9.56664e-05	-1.977e-10	-1.28376
27283964	chr2:27283964:C:T	2.77591e-09	-1.17632	-3.0562e-10	0.000709913	0.720521	-3.0562e-10
27284290	chr2:27284290:A:C	1.36288e-08	-1.977e-10	0.414885	0.000435794	-1.977e-10	0.232548
27285372	chr2:27285372:C:T	2.56229e-09	-1.977e-10	-1.25639	9.63297e-05	-1.977e-10	-1.27684
27285683	chr2:27285683:G:A	4.33048e-10	-1.80475	-1.22945	3.15443e-05	-1.39263	-1.0006
27285815	chr2:27285815:T:C	2.51086e-09	-1.977e-10	-1.27667	9.83564e-05	-1.977e-10	-1.25602
27285842	chr2:27285842:C:T	2.50302e-05	4.38316	3.54738	0.00100944	-1.30554	2.37807
27286190	chr2:27286190:A:T	2.5267e-09	-1.977e-10	-1.27038	9.74859e-05	-1.977e-10	-1.26491
27286720	chr2:27286720:T:C	1.3727e-08	-1.977e-10	0.42207	0.000438784	-1.977e-10	0.239386
27287026	chr2:27287026:G:A	3.30156e-09	-1.977e-10	-1.0029	0.000105351	-1.977e-10	-1.18733
27287286	chr2:27287286:C:T	3.66032e-09	-1.977e-10	-0.899748	0.000157741	-1.977e-10	-0.783666
27287959	chr2:27287959:C:G	2.48267e-09	-1.977e-10	-1.28796	9.59074e-05	-1.977e-10	-1.28124
27288196	chr2:27288196:C:T	3.26422e-09	-1.977e-10	-1.01428	0.000123206	-1.977e-10	-1.03076
27290010	chr2:27290010:T:G	1.16631e-05	4.28314	2.88375	0.000565731	-1.33581	1.82931
27290200	chr2:27290200:T:A	5.24824e-10	-1.80588	-1.03612	2.43122e-05	-1.80322	-0.850423
27290539	chr2:27290539:G:A	2.95384e-09	-1.977e-10	-1.11419	0.000106065	-1.977e-10	-1.18057
27290550	chr2:27290550:G:T	2.59205e-09	-1.977e-10	-1.24485	9.58139e-05	-1.977e-10	-1.28221
27290810	chr2:27290810:C:T	1.29288e-07	3.12448	-0.459737	7.01508e-05	-0.550416	-1.04356
27291074	chr2:27291074:C:T	5.07459e-08	1.72953	-3.0562e-10	0.000145052	-0.867529	-3.0562e-10
27291248	chr2:27291248:A:G	5.30354e-06	3.78441	2.59442	0.000194213	-1.52406	0.9484
27291572	chr2:27291572:AAC:A	2.48547e-09	-1.977e-10	-1.28684	0.000101414	-1.977e-10	-1.22541
27292237	chr2:27292237:A:G	1.77736e-05	4.13765	3.45052	0.000879886	-1.37829	2.31346
27292292	chr2:27292292:T:C	2.67123e-09	-1.977e-10	-1.21476	9.5119e-05	-1.977e-10	-1.28949
27292444	chr2:27292444:C:T	3.40858e-09	0.308335	-1.27934	3.29381e-05	-1.075	-1.27499
27292659	chr2:27292659:C:T	2.25165e-05	6.25102	1.57368	4.18289e-05	-1.25498	-0.856058
27292724	chr2:27292724:C:T	2.98729e-09	-1.977e-10	-1.10293	0.000104945	-1.977e-10	-1.19119
27293422	chr2:27293422:C:T	1.43795e-09	-1.83408	-3.0562e-10	7.03233e-05	-1.59152	-3.0562e-10
27294815	chr2:27294815:A:G	1.86365e-08	-1.977e-10	0.727822	0.000153985	-1.977e-10	-0.80777
27295122	chr2:27295122:A:G	2.65644e-09	-1.977e-10	-1.22031	9.51952e-05	-1.977e-10	-1.28869
27295394	chr2:27295394:C:T	2.76291e-09	-1.977e-10	-1.18101	0.00011137	-1.977e-10	-1.13176
27295582	chr2:27295582:G:A	2.23187e-09	-1.39446	-3.0562e-10	5.86473e-05	-1.77308	-3.0562e-10
27295596	chr2:27295596:G:A	4.10365e-09	-1.977e-10	-0.78542	0.000125164	-1.977e-10	-1.015
27296285	chr2:27296285:G:T	1.65625e-05	5.96238	1.55522	3.85731e-05	-1.32895	-0.863112
27296386	chr2:27296386:G:A	1.61429e-05	5.90632	1.58561	3.84753e-05	-1.34323	-0.851371
27296522	chr2:27296522:G:A	2.55094e-09	-1.977e-10	-1.26084	9.95033e-05	-1.977e-10	-1.24443
27296631	chr2:27296631:G:A	3.48017e-09	-1.977e-10	-0.950216	0.00017761	-1.977e-10	-0.665029
27296722	chr2:27296722:C:T	4.1494e-09	-0.774333	-3.0562e-10	7.14234e-05	-1.576	-3.0562e-10
27297388	chr2:27297388:C:A	2.53745e-09	-1.977e-10	-1.26614	0.000104589	-1.977e-10	-1.19458
27297834	chr2:27297834:A:G	2.58365e-09	-1.977e-10	-1.24809	0.000106692	-1.977e-10	-1.17467
27298239	chr2:27298239:C:G	3.24972e-09	-1.01873	-3.0562e-10	6.41135e-05	-1.68397	-3.0562e-10
27298299	chr2:27298299:A:G	3.25782e-09	-1.01624	-3.0562e-10	6.41818e-05	-1.6829	-3.0562e-10
27299166	chr2:27299166:G:A	3.06252e-09	-1.977e-10	-1.07806	0.000108714	-1.977e-10	-1.1559
27300075	chr2:27300075:A:C	2.57743e-09	-1.977e-10	-1.2505	0.000102189	-1.977e-10	-1.2178
27300221	chr2:27300221:G:A	3.23394e-08	0.00302529	1.27596	4.43986e-05	-1.80873	-0.242687
27300451	chr2:27300451:C:T	2.51077e-09	-1.977e-10	-1.27671	9.84315e-05	-1.977e-10	-1.25526
27300565	chr2:27300565:T:TTTA	4.65786e-09	-1.977e-10	-0.658741	0.000140956	-1.977e-10	-0.896176
27301288	chr2:27301288:C:T	2.56483e-09	-1.977e-10	-1.25541	0.000108839	-1.977e-10	-1.15476
27302176	chr2:27302176:C:T	2.59797e-09	-1.977e-10	-1.24257	9.57431e-05	-1.977e-10	-1.28295
27302395	chr2:27302395:A:G	1.26295e-06	5.3358	-0.391887	2.31135e-05	-1.4418	-1.2624
27302415	chr2:27302415:C:T	3.28332e-09	-1.977e-10	-1.00844	0.000119894	-1.977e-10	-1.05801
27302482	chr2:27302482:G:A	4.55238e-06	4.23869	1.98742	6.5256e-05	-1.66667	0.000368475
27302793	chr2:27302793:A:G	1.2937e-07	1.80228	0.863095	5.537e-05	-1.75179	-0.0787959
27303547	chr2:27303547:C:T	2.59464e-09	-1.977e-10	-1.24385	9.61112e-05	-1.977e-10	-1.27912
27303595	chr2:27303595:T:C	1.46915e-09	-1.81262	-3.0562e-10	5.86935e-05	-1.77229	-3.0562e-10
27303780	chr2:27303780:C:CA	3.34476e-09	-1.977e-10	-0.989904	0.000116429	-1.977e-10	-1.08734
27303813	chr2:27303813:C:G	1.33451e-06	2.7373	2.26172	0.000241488	-1.66353	1.30573
27304285	chr2:27304285:T:C	2.65617e-09	-1.977e-10	-1.22041	9.63311e-05	-1.977e-10	-1.27683
27304453	chr2:27304453:G:A	5.37844e-09	-1.977e-10	-0.514898	9.60522e-05	-1.977e-10	-1.27973
27304518	chr2:27304518:C:T	2.65864e-09	-1.977e-10	-1.21948	0.000106248	-1.977e-10	-1.17885
27304802	chr2:27304802:G:A	3.68559e-09	-1.977e-10	-0.892868	0.000288815	-1.977e-10	-0.178836
27304901	chr2:27304901:G:A	2.47697e-09	-1.977e-10	-1.29026	0.000103378	-1.977e-10	-1.20623
27304982	chr2:27304982:G:A	2.63781e-09	-1.977e-10	-1.22735	0.000112236	-1.977e-10	-1.12402
27305824	chr2:27305824:T:C	3.42529e-05	5.89281	2.35142	4.77195e-05	-1.35251	-0.626771
27308317	chr2:27308317:T:A	3.3043e-09	-1.977e-10	-1.00207	0.000165854	-1.977e-10	-0.733512
27308392	chr2:27308392:C:G	2.65043e-09	-1.977e-10	-1.22257	9.86993e-05	-1.977e-10	-1.25254
27308797	chr2:27308797:T:C	3.55188e-09	0.240269	-1.17009	3.16881e-05	-1.11221	-1.27647
27310002	chr2:27310002:A:G	8.49611e-06	4.13392	2.71615	0.000420577	-1.39323	1.59024
27310180	chr2:27310180:C:T	5.3305e-09	-0.523853	-3.0562e-10	7.24697e-05	-1.56145	-3.0562e-10
27310248	chr2:27310248:A:C	1.46851e-09	-1.81305	-3.0562e-10	7.41324e-05	-1.53877	-3.0562e-10
27310354	chr2:27310354:C:T	3.03987e-09	-1.977e-10	-1.08548	0.000100517	-1.977e-10	-1.2343
27311435	chr2:27311435:CCT:C	2.59002e-09	-1.977e-10	-1.24563	0.000108797	-1.977e-10	-1.15514
27311859	chr2:27311859:G:A	2.67074e-09	-1.977e-10	-1.21494	0.000114528	-1.977e-10	-1.1038
27313513	chr2:27313513:T:C	1.28567e-05	5.76194	1.50238	3.59693e-05	-1.37654	-0.885413
27314043	chr2:27314043:G:A	2.66812e-09	-1.977e-10	-1.21592	9.91987e-05	-1.977e-10	-1.2475
27314302	chr2:27314302:G:A	3.85628e-09	-1.977e-10	-0.847595	0.000126279	-1.977e-10	-1.00613
27314533	chr2:27314533:C:T	2.66977e-09	-1.977e-10	-1.21531	0.00010681	-1.977e-10	-1.17357
27314680	chr2:27314680:G:C	3.28473e-09	-1.977e-10	-1.00801	0.0001397	-1.977e-10	-0.905124
27314681	chr2:27314681:C:A	2.47759e-09	-1.977e-10	-1.29001	9.6153e-05	-1.977e-10	-1.27868
27314952	chr2:27314952:G:C	1.57942e-09	-1.74024	-3.0562e-10	5.46412e-05	-1.84383	-3.0562e-10
27315010	chr2:27315010:A:T	2.85349e-09	-1.977e-10	-1.14875	0.000105595	-1.977e-10	-1.18501
27315313	chr2:27315313:C:T	4.56146e-10	-1.72834	-1.25391	3.70053e-05	-1.17928	-1.05428
27315768	chr2:27315768:G:A	4.03016e-09	-0.803491	-3.0562e-10	5.46122e-05	-1.84436	-3.0562e-10
27316313	chr2:27316313:C:T	4.63591e-10	-1.72149	-1.24456	3.85384e-05	-1.16163	-1.03134
27317113	chr2:27317113:A:AG	2.8537e-09	-1.977e-10	-1.14868	0.000105601	-1.977e-10	-1.18495
27317614	chr2:27317614:TTGTA:T	5.34734e-09	-0.520698	-3.0562e-10	7.25785e-05	-1.55995	-3.0562e-10
27317994	chr2:27317994:T:C	2.50399e-09	-1.977e-10	-1.27941	9.90941e-05	-1.977e-10	-1.24855
27318075	chr2:27318075:T:C	4.67362e-09	-1.977e-10	-0.655363	0.00013805	-1.977e-10	-0.917003
27318411	chr2:27318411:G:A	2.5535e-09	-1.977e-10	-1.25983	9.51471e-05	-1.977e-10	-1.2892
27319174	chr2:27319174:C:T	9.60179e-06	4.15467	2.81773	0.000520287	-1.36493	1.77468
27319410	chr2:27319410:C:T	2.47762e-09	-1.977e-10	-1.29	9.61694e-05	-1.977e-10	-1.27851
27320486	chr2:27320486:G:A	1.45667e-09	-1.82114	-3.0562e-10	5.74877e-05	-1.79305	-3.0562e-10
27320730	chr2:27320730:CA:C	2.64382e-09	-1.977e-10	-1.22507	9.84117e-05	-1.977e-10	-1.25546
27320735	chr2:27320735:C:T	2.6427e-09	-1.977e-10	-1.2255	9.83809e-05	-1.977e-10	-1.25577
27321284	chr2:27321284:G:A	2.50473e-09	-1.977e-10	-1.27912	9.88723e-05	-1.977e-10	-1.25079
27321418	chr2:27321418:C:T	2.93287e-06	4.09493	1.69151	0.000105571	-1.44147	0.256239
27322557	chr2:27322557:C:A	3.4589e-09	-1.977e-10	-0.956346	0.000156551	-1.977e-10	-0.791239
27322558	chr2:27322558:G:A	2.86716e-09	-1.977e-10	-1.14398	0.000118772	-1.977e-10	-1.06741
27323337	chr2:27323337:G:A	1.37508e-09	-1.83836	-0.0404196	8.36788e-05	-1.66728	0.249649
27324065	chr2:27324065:C:T	1.48246e-08	-1.977e-10	0.498988	0.000469972	-1.977e-10	0.308051
27325640	chr2:27325640:G:A	2.52111e-09	-1.977e-10	-1.2726	0.000103441	-1.977e-10	-1.20562
27326931	chr2:27326931:G:C	2.67579e-09	-1.977e-10	-1.21305	0.000106819	-1.977e-10	-1.17349
27326977	chr2:27326977:A:G	2.5439e-09	-1.977e-10	-1.2636	9.9113e-05	-1.977e-10	-1.24836
27327508	chr2:27327508:T:TAG	9.90845e-09	-1.977e-10	0.0960904	0.000321761	-1.977e-10	-0.0708113
27327945	chr2:27327945:T:C	3.03878e-09	-1.977e-10	-1.08584	0.000124698	-1.977e-10	-1.01873
27328219	chr2:27328219:A:G	6.87528e-09	-1.977e-10	-0.269365	0.000215632	-1.977e-10	-0.471048
27328345	chr2:27328345:CTG:C	9.95607e-09	-1.977e-10	0.100885	0.000323372	-1.977e-10	-0.0658186
27328458	chr2:27328458:G:A	2.89555e-09	-1.977e-10	-1.13412	9.50528e-05	-1.977e-10	-1.29019
27330509	chr2:27330509:A:G	2.80431e-09	-1.977e-10	-1.16614	0.000100937	-1.977e-10	-1.23013
27330906	chr2:27330906:G:A	2.60116e-09	-1.977e-10	-1.24134	0.000122629	-1.977e-10	-1.03546
27331638	chr2:27331638:T:C	3.7724e-09	-1.977e-10	-0.869586	0.000164042	-1.977e-10	-0.744499
27331930	chr2:27331930:C:A	2.7794e-09	-1.977e-10	-1.17506	9.75873e-05	-1.977e-10	-1.26387
27332195	chr2:27332195:G:C	7.01708e-09	-1.977e-10	-0.24895	0.000219612	-1.977e-10	-0.45276
27332223	chr2:27332223:G:T	2.82191e-09	-1.977e-10	-1.15988	9.78503e-05	-1.977e-10	-1.26118
27333618	chr2:27333618:A:G	3.82573e-09	-1.977e-10	-0.85555	0.000115565	-1.977e-10	-1.09479
27333854	chr2:27333854:G:A	0.000231843	8.43799	1.71853	2.17287e-05	-1.73852	-1.02747
27334639	chr2:27334639:A:G	2.65014e-09	-1.977e-10	-1.22269	9.87108e-05	-1.977e-10	-1.25243
27334799	chr2:27334799:T:C	4.14104e-09	-1.977e-10	-0.776351	0.000186373	-1.977e-10	-0.616871
27334903	chr2:27334903:G:A	2.67929e-09	-1.977e-10	-1.21175	0.000116308	-1.977e-10	-1.08838
27335385	chr2:27335385:A:G	2.30944e-07	3.20373	0.0411493	3.11243e-05	-1.80831	-0.598326
27335500	chr2:27335500:G:A	1.99847e-08	-1.977e-10	0.797667	0.000625239	-1.977e-10	0.593512
27336059	chr2:27336059:G:A	7.4684e-09	-0.186617	-3.0562e-10	7.19105e-05	-1.5692	-3.0562e-10
27336691	chr2:27336691:C:T	5.73751e-09	-0.450273	-3.0562e-10	7.49604e-05	-1.52766	-3.0562e-10
27336970	chr2:27336970:G:T	5.10905e-09	-1.977e-10	-0.566284	0.000121929	-1.977e-10	-1.04118
27337203	chr2:27337203:G:C	2.47858e-09	-1.977e-10	-1.28961	9.54521e-05	-1.977e-10	-1.286
27338312	chr2:27338312:C:T	3.17161e-09	-1.977e-10	-1.04306	9.96534e-05	-1.977e-10	-1.24292
27338466	chr2:27338466:A:G	2.50329e-09	-1.977e-10	-1.27969	9.50926e-05	-1.977e-10	-1.28977
27338500	chr2:27338500:T:A	3.2155e-09	-1.977e-10	-1.02931	0.000117151	-1.977e-10	-1.08116
27339515	chr2:27339515:T:C	3.74146e-09	-1.977e-10	-0.877823	0.000113463	-1.977e-10	-1.11315
27340215	chr2:27340215:T:C	2.67398e-09	-1.977e-10	-1.21373	9.5996e-05	-1.977e-10	-1.28031
27340236	chr2:27340236:T:A	2.47803e-09	-1.977e-10	-1.28983	9.53986e-05	-1.977e-10	-1.28656
27340294	chr2:27340294:G:A	3.01661e-09	-1.977e-10	-1.09316	0.000105443	-1.977e-10	-1.18645
27340560	chr2:27340560:C:T	8.8557e-09	-1.977e-10	-0.0162366	0.000267776	-1.977e-10	-0.254472
27340918	chr2:27340918:A:G	2.71871e-09	-1.977e-10	-1.19714	9.6289e-05	-1.977e-10	-1.27727
27341247	chr2:27341247:T:C	3.33926e-09	-1.977e-10	-0.991547	0.000102029	-1.977e-10	-1.21936
27341850	chr2:27341850:T:C	2.96574e-09	-1.977e-10	-1.11017	0.000107349	-1.977e-10	-1.16854
27341966	chr2:27341966:T:C	2.71314e-09	-1.977e-10	-1.19919	9.62181e-05	-1.977e-10	-1.278
27343257	chr2:27343257:C:T	2.70584e-09	-1.977e-10	-1.20189	9.64231e-05	-1.977e-10	-1.27588
27343587	chr2:27343587:A:G	2.09609e-09	-1.45722	-3.0562e-10	0.000403816	0.156337	-3.0562e-10
27343653	chr2:27343653:T:A	3.72936e-09	0.350701	-1.23176	1.89781e-05	-1.76598	-1.13536
27343763	chr2:27343763:G:A	2.48292e-09	-1.977e-10	-1.28786	9.50698e-05	-1.977e-10	-1.29001
27343903	chr2:27343903:A:T	4.19918e-09	-1.977e-10	-0.762409	0.000125477	-1.977e-10	-1.0125
27344115	chr2:27344115:C:T	3.55837e-09	-1.977e-10	-0.927996	0.000153327	-1.977e-10	-0.812051
27344122	chr2:27344122:T:C	9.72947e-07	4.7841	-0.101066	2.32524e-05	-1.84286	-0.855348
27345594	chr2:27345594:A:G	3.05747e-09	-1.977e-10	-1.07971	9.81312e-05	-1.977e-10	-1.25832
27345698	chr2:27345698:T:C	4.71191e-06	4.7365	1.52405	3.54624e-05	-1.83246	-0.443691
27346004	chr2:27346004:T:C	5.63121e-05	8.14677	0.594592	1.71319e-05	-1.76572	-1.23796
27346745	chr2:27346745:A:C	3.15534e-09	-1.0482	-3.0562e-10	6.31133e-05	-1.69969	-3.0562e-10
27347252	chr2:27347252:C:T	1.40389e-08	-1.977e-10	0.444531	0.000447443	-1.977e-10	0.258928
27348136	chr2:27348136:C:T	9.04592e-09	-1.977e-10	0.00501585	0.000272681	-1.977e-10	-0.236319
27349398	chr2:27349398:C:T	2.49014e-09	-1.977e-10	-1.28496	9.60107e-05	-1.977e-10	-1.28016
27350420	chr2:27350420:C:T	4.1056e-09	-0.784945	-3.0562e-10	0.000382656	0.102516	-3.0562e-10
27350766	chr2:27350766:G:A	2.5532e-09	-1.977e-10	-1.25995	0.000104331	-1.977e-10	-1.19706
27351070	chr2:27351070:T:TG	3.46468e-09	-0.954678	-3.0562e-10	7.50195e-05	-1.52687	-3.0562e-10
27351491	chr2:27351491:A:T	2.74637e-09	-1.977e-10	-1.18702	0.000120976	-1.977e-10	-1.04903
27351767	chr2:27351767:A:G	2.86716e-09	-1.977e-10	-1.14398	0.000118772	-1.977e-10	-1.06741
27351890	chr2:27351890:A:C	3.22771e-09	-1.977e-10	-1.02553	0.000133646	-1.977e-10	-0.949424
27351892	chr2:27351892:TCTTGTTC:T	3.236e-09	-1.977e-10	-1.02296	0.000134005	-1.977e-10	-0.946747
27352086	chr2:27352086:T:C	1.05306e-06	4.7332	0.0289522	2.52421e-05	-1.84189	-0.774218
27353360	chr2:27353360:C:T	2.58128e-09	-1.977e-10	-1.24901	9.64697e-05	-1.977e-10	-1.27539
27354137	chr2:27354137:G:C	2.47724e-09	-1.977e-10	-1.29015	9.58715e-05	-1.977e-10	-1.28161
27354198	chr2:27354198:G:A	5.14217e-08	1.74276	-3.0562e-10	0.000144542	-0.871054	-3.0562e-10
27354238	chr2:27354238:A:C	3.26224e-09	-1.977e-10	-1.01488	0.00013516	-1.977e-10	-0.938166
27354598	chr2:27354598:T:C	2.77878e-09	-1.977e-10	-1.17529	9.75925e-05	-1.977e-10	-1.26382
27355357	chr2:27355357:C:T	2.77828e-09	-1.977e-10	-1.17546	0.000123167	-1.977e-10	-1.03108
27355387	chr2:27355387:G:A	2.74755e-09	-1.977e-10	-1.18659	9.70784e-05	-1.977e-10	-1.2691
27355650	chr2:27355650:C:G	3.87114e-09	-1.977e-10	-0.84375	0.00012712	-1.977e-10	-0.999489
27355878	chr2:27355878:A:G	2.50505e-09	-1.977e-10	-1.27899	9.5448e-05	-1.977e-10	-1.28604
27356305	chr2:27356305:T:C	2.83782e-09	0.12799	-1.28225	2.97661e-05	-1.17968	-1.27157
27356364	chr2:27356364:T:C	1.24346e-06	4.72728	0.201072	1.82943e-05	-1.83179	-1.10624
27356377	chr2:27356377:T:C	3.39171e-09	-1.977e-10	-0.975964	0.000150987	-1.977e-10	-0.827431
27356592	chr2:27356592:A:G	2.56182e-09	-1.977e-10	-1.25658	9.66637e-05	-1.977e-10	-1.27338
27357087	chr2:27357087:G:C	2.63948e-09	-1.977e-10	-1.22671	0.000110737	-1.977e-10	-1.13746
27357166	chr2:27357166:G:A	2.76468e-09	-1.977e-10	-1.18037	9.81745e-05	-1.977e-10	-1.25788
27357650	chr2:27357650:G:A	2.59631e-09	-1.977e-10	-1.24321	0.000104368	-1.977e-10	-1.19669
27359855	chr2:27359855:A:G	2.86554e-09	-1.977e-10	-1.14454	9.88053e-05	-1.977e-10	-1.25147
27360206	chr2:27360206:C:T	4.84516e-09	-1.977e-10	-0.619317	0.00016616	-1.977e-10	-0.731668
27360267	chr2:27360267:AAAAAT:A	1.85723e-06	5.32954	-3.0562e-10	5.56182e-05	-1.82611	-3.0562e-10
27360367	chr2:27360367:A:G	9.41308e-09	-1.977e-10	0.0448024	0.000310466	-1.977e-10	-0.106546
27360948	chr2:27360948:G:A	2.47696e-09	-1.977e-10	-1.29027	9.74828e-05	-1.977e-10	-1.26495
27361799	chr2:27361799:A:G	0.000657831	9.42267	1.77673	2.85642e-05	-1.66789	-0.824574
27362492	chr2:27362492:G:A	1.66362e-08	-1.977e-10	0.61428	0.000521443	-1.977e-10	0.411979
27362883	chr2:27362883:C:T	2.582e-09	-1.977e-10	-1.24873	9.51069e-05	-1.977e-10	-1.28962
27363288	chr2:27363288:A:C	1.06912e-06	5.58441	-0.807114	1.75758e-05	-1.80741	-1.17069
27363743	chr2:27363743:A:G	1.8725e-09	-1.57002	-3.0562e-10	5.47304e-05	-1.8422	-3.0562e-10
27363759	chr2:27363759:T:C	6.79726e-09	-1.977e-10	-0.280779	0.000225552	-1.977e-10	-0.426072
27364857	chr2:27364857:G:A	4.33567e-10	-1.84167	-1.19134	2.09705e-05	-1.65751	-1.14399
27364945	chr2:27364945:A:G	2.57061e-09	-1.977e-10	-1.25316	9.5282e-05	-1.977e-10	-1.28778
27365120	chr2:27365120:G:A	2.17989e-09	-1.41802	-3.0562e-10	5.693e-05	-1.8028	-3.0562e-10
27365566	chr2:27365566:C:T	2.74869e-09	-1.977e-10	-1.18617	9.68625e-05	-1.977e-10	-1.27133
27365882	chr2:27365882:T:C	2.58271e-09	-1.977e-10	-1.24846	0.000106426	-1.977e-10	-1.17717
27366337	chr2:27366337:T:G	7.23789e-09	-1.977e-10	-0.217967	0.000238962	-1.977e-10	-0.368316
27366943	chr2:27366943:T:C	1.38462e-06	5.19499	-0.159101	2.02019e-05	-1.84444	-0.994402
27367298	chr2:27367298:A:G	1.50639e-09	-1.78758	-3.0562e-10	5.90664e-05	-1.76596	-3.0562e-10
27367799	chr2:27367799:C:T	4.19034e-09	-0.764515	-3.0562e-10	6.19589e-05	-1.71815	-3.0562e-10
27368806	chr2:27368806:G:A	2.61541e-09	-1.977e-10	-1.23588	9.54e-05	-1.977e-10	-1.28654
27368841	chr2:27368841:G:A	6.83164e-09	0.917083	-1.19282	5.26343e-05	-0.918346	-0.962907
27368937	chr2:27368937:T:C	6.72483e-09	0.9533	-1.24479	1.71381e-05	-1.83701	-1.16631
27369556	chr2:27369556:C:T	2.3698e-07	3.69256	-0.421885	1.81131e-05	-1.75114	-1.19685
27369659	chr2:27369659:C:T	2.69716e-09	-1.977e-10	-1.2051	0.000102792	-1.977e-10	-1.21191
27370288	chr2:27370288:G:A	2.67956e-09	-1.977e-10	-1.21164	0.000122022	-1.977e-10	-1.04042
27370779	chr2:27370779:C:T	2.56179e-09	-1.977e-10	-1.25659	0.000100042	-1.977e-10	-1.23903
27370932	chr2:27370932:A:G	2.51907e-09	-1.977e-10	-1.27341	0.000100219	-1.977e-10	-1.23726
27371901	chr2:27371901:T:G	2.5276e-09	-1.977e-10	-1.27003	9.51119e-05	-1.977e-10	-1.28957
27371912	chr2:27371912:T:TG	2.53476e-09	-1.977e-10	-1.2672	9.51699e-05	-1.977e-10	-1.28896
27372010	chr2:27372010:G:A	1.02322e-08	-1.977e-10	0.128241	0.000121551	-1.977e-10	-1.04429
27372889	chr2:27372889:G:C	2.17797e-06	4.20378	1.28507	2.84136e-05	-1.77898	-0.718773
27373411	chr2:27373411:G:A	5.56233e-09	-1.977e-10	-0.481281	0.000187302	-1.977e-10	-0.611898
27373528	chr2:27373528:C:A	1.21977e-06	4.13229	0.77683	2.26838e-05	-1.76932	-0.953652
27373562	chr2:27373562:C:T	4.41899e-09	-1.977e-10	-0.711386	0.000151597	-1.977e-10	-0.823395
27373651	chr2:27373651:C:T	4.13361e-09	-1.977e-10	-0.778146	0.000120846	-1.977e-10	-1.05011
27373808	chr2:27373808:G:A	5.56233e-09	-1.977e-10	-0.481281	0.000187302	-1.977e-10	-0.611898
27374402	chr2:27374402:A:T	2.57998e-09	-1.977e-10	-1.24952	0.000100913	-1.977e-10	-1.23036
27374471	chr2:27374471:C:A	1.02049e-08	1.26026	-1.13468	6.94806e-05	-0.740206	-0.863368
27374573	chr2:27374573:C:T	2.50601e-09	-1.977e-10	-1.2786	0.000100632	-1.977e-10	-1.23315
27374804	chr2:27374804:G:A	3.08111e-09	-1.977e-10	-1.07201	0.000102816	-1.977e-10	-1.21168
27375288	chr2:27375288:G:A	6.70614e-09	-1.977e-10	-0.294275	0.000179039	-1.977e-10	-0.65702
27375739	chr2:27375739:G:A	5.67227e-09	-1.977e-10	-0.461708	0.000190697	-1.977e-10	-0.593935
27375748	chr2:27375748:G:A	2.95333e-09	-1.977e-10	-1.11437	0.000100406	-1.977e-10	-1.2354
27376265	chr2:27376265:G:A	2.85944e-06	4.64634	1.11474	2.52601e-05	-1.80956	-0.805833
27376803	chr2:27376803:G:A	2.55771e-09	-1.977e-10	-1.25818	0.000105869	-1.977e-10	-1.18242
27377911	chr2:27377911:G:A	2.562e-09	-1.977e-10	-1.25651	0.000100051	-1.977e-10	-1.23894
27378007	chr2:27378007:G:A	2.57556e-09	-1.977e-10	-1.25123	0.000111626	-1.977e-10	-1.12946
27378293	chr2:27378293:C:T	2.48881e-09	-1.977e-10	-1.28549	9.768e-05	-1.977e-10	-1.26293
27378572	chr2:27378572:G:A	2.52569e-09	-1.977e-10	-1.27078	0.00010336	-1.977e-10	-1.20641
27379913	chr2:27379913:C:A	2.5159e-09	-1.977e-10	-1.27467	0.000102508	-1.977e-10	-1.21468
27380634	chr2:27380634:C:T	2.74319e-09	-1.977e-10	-1.18818	0.000101037	-1.977e-10	-1.22914
27380806	chr2:27380806:G:A	1.1601e-08	-1.977e-10	0.253793	0.000183281	-1.977e-10	-0.633601
27381412	chr2:27381412:A:G	1.27358e-06	3.70797	1.24432	2.91964e-05	-1.71492	-0.755658
27382003	chr2:27382003:C:T	2.49234e-09	-1.977e-10	-1.28407	9.63647e-05	-1.977e-10	-1.27648
27382808	chr2:27382808:TTTTTA:T	2.69491e-09	-1.977e-10	-1.20593	9.96575e-05	-1.977e-10	-1.24288
27382848	chr2:27382848:G:A	2.57943e-09	-1.977e-10	-1.24973	9.5975e-05	-1.977e-10	-1.28053
27383116	chr2:27383116:G:A	4.7965e-09	-0.144473	-0.484939	2.28159e-05	-1.49019	-1.22697
27383851	chr2:27383851:T:C	2.56212e-09	-1.977e-10	-1.25646	9.66694e-05	-1.977e-10	-1.27332
27383857	chr2:27383857:A:G	2.56302e-09	-1.977e-10	-1.25611	9.66934e-05	-1.977e-10	-1.27308
27384565	chr2:27384565:G:C	7.90925e-09	-1.977e-10	-0.129265	0.000418427	-1.977e-10	0.191881
27385248	chr2:27385248:C:T	1.40198e-06	4.10011	0.948228	2.44495e-05	-1.76513	-0.882887
27385592	chr2:27385592:T:A	1.45589e-09	-1.82168	-3.0562e-10	5.6442e-05	-1.81141	-3.0562e-10
27386144	chr2:27386144:C:A	2.85334e-09	-1.977e-10	-1.14881	0.000105305	-1.977e-10	-1.18776
27386345	chr2:27386345:T:C	1.19501e-08	0.283446	-3.0562e-10	0.000117462	-1.07851	-3.0562e-10
27386687	chr2:27386687:T:G	4.3978e-09	-1.977e-10	-0.716194	0.000126337	-1.977e-10	-1.00567
27386848	chr2:27386848:A:T	2.73256e-09	-1.977e-10	-1.19206	0.000100768	-1.977e-10	-1.2318
27387009	chr2:27387009:G:A	1.90991e-09	-1.55024	-3.0562e-10	0.000120159	-1.05581	-3.0562e-10
27387058	chr2:27387058:G:A	3.03613e-09	-1.977e-10	-1.08671	0.000105086	-1.977e-10	-1.18985
27387618	chr2:27387618:C:T	2.95436e-09	-1.977e-10	-1.11402	0.000127463	-1.977e-10	-0.996799
27387670	chr2:27387670:T:C	4.47457e-08	1.6037	-3.0562e-10	0.000124244	-1.02237	-3.0562e-10
27388286	chr2:27388286:G:A	2.86615e-09	-1.977e-10	-1.14433	9.94642e-05	-1.977e-10	-1.24482
27388287	chr2:27388287:T:C	8.32812e-09	1.00671	-1.08437	6.31386e-05	-0.921904	-0.777385
27388587	chr2:27388587:C:T	5.71093e-09	-0.454916	-3.0562e-10	6.44571e-05	-1.67862	-3.0562e-10
27388602	chr2:27388602:A:G	8.52025e-07	3.66683	0.883484	2.53022e-05	-1.70515	-0.90858
27388644	chr2:27388644:G:A	3.45161e-09	-1.977e-10	-0.958458	0.000107891	-1.977e-10	-1.1635
27389053	chr2:27389053:C:G	2.56212e-09	-1.977e-10	-1.25646	9.66694e-05	-1.977e-10	-1.27332
27389590	chr2:27389590:A:G	5.55041e-09	-1.977e-10	-0.483426	0.000186932	-1.977e-10	-0.613879
27389604	chr2:27389604:A:C	3.49937e-09	-1.977e-10	-0.944714	0.000153273	-1.977e-10	-0.812399
27389737	chr2:27389737:G:C	2.69022e-09	-1.977e-10	-1.20768	9.95596e-05	-1.977e-10	-1.24387
27389776	chr2:27389776:C:A	2.52198e-09	-1.977e-10	-1.27225	0.000103037	-1.977e-10	-1.20953
27389973	chr2:27389973:C:G	1.54083e-09	-1.76498	-3.0562e-10	7.74131e-05	-1.49547	-3.0562e-10
27390070	chr2:27390070:A:G	1.28839e-06	4.05258	0.911265	2.41964e-05	-1.76018	-0.898235
27390071	chr2:27390071:G:C	1.38017e-06	4.13661	0.896057	2.38108e-05	-1.76984	-0.904637
27390164	chr2:27390164:C:A	3.42873e-07	3.91557	-0.27551	2.07956e-05	-1.78847	-1.02141
27390269	chr2:27390269:C:A	2.50222e-09	-1.977e-10	-1.28012	9.68897e-05	-1.977e-10	-1.27105
27390750	chr2:27390750:G:A	5.6462e-09	0.82361	-1.28992	3.5667e-05	-1.00357	-1.26683
27391351	chr2:27391351:T:C	3.91956e-09	-1.977e-10	-0.831317	0.000129623	-1.977e-10	-0.979989
27391582	chr2:27391582:G:A	1.17904e-06	4.49983	0.375325	3.81032e-05	-1.84434	-0.35998
27392302	chr2:27392302:T:G	1.79111e-07	3.31278	-0.322067	2.18085e-05	-1.71458	-1.04774
27392427	chr2:27392427:C:T	1.28298e-06	4.01984	0.939808	2.46398e-05	-1.75475	-0.88551
27392522	chr2:27392522:C:T	2.99e-07	3.82244	-0.319291	2.05439e-05	-1.77861	-1.04345
27393120	chr2:27393120:A:G	5.56233e-09	-1.977e-10	-0.481281	0.000187302	-1.977e-10	-0.611898
27393566	chr2:27393566:G:A	3.13472e-09	-1.977e-10	-1.05476	0.000103874	-1.977e-10	-1.20145
27393611	chr2:27393611:A:T	2.69126e-09	-1.977e-10	-1.20729	9.95891e-05	-1.977e-10	-1.24357
27393794	chr2:27393794:ACT:A	2.55859e-09	-1.977e-10	-1.25784	9.98913e-05	-1.977e-10	-1.24054
27393923	chr2:27393923:T:C	1.26489e-06	4.06865	0.876793	2.38268e-05	-1.76201	-0.911803
27394505	chr2:27394505:C:T	9.5047e-09	-1.977e-10	0.0544887	0.000117754	-1.977e-10	-1.07602
27394604	chr2:27394604:G:A	3.16681e-09	-1.977e-10	-1.04457	0.000105771	-1.977e-10	-1.18335
27394824	chr2:27394824:T:C	2.68147e-09	-1.977e-10	-1.21093	0.000100222	-1.977e-10	-1.23724
27394967	chr2:27394967:C:T	3.07511e-09	-1.977e-10	-1.07396	0.000102677	-1.977e-10	-1.21304
27395145	chr2:27395145:CACT:C	1.27387e-06	3.89572	1.05679	2.63377e-05	-1.73906	-0.834557
27395241	chr2:27395241:AAAAAAAAAAG:A	6.15732e-09	-1.977e-10	-0.379656	0.000205722	-1.977e-10	-0.518098
27395439	chr2:27395439:G:A	2.62008e-09	-1.977e-10	-1.23409	9.56349e-05	-1.977e-10	-1.28408
27396182	chr2:27396182:C:G	0.000107054	7.26545	2.11834	2.06941e-05	-1.84381	-0.970967
27396223	chr2:27396223:G:T	3.63982e-09	-1.977e-10	-0.905363	0.000153853	-1.977e-10	-0.808622
27397220	chr2:27397220:A:G	2.53533e-09	-1.977e-10	-1.26697	9.87542e-05	-1.977e-10	-1.25199
27397312	chr2:27397312:AAAG:A	1.23074e-06	4.01719	0.900888	2.42217e-05	-1.75543	-0.901938
27397347	chr2:27397347:C:A	2.50642e-09	-1.977e-10	-1.27844	9.71269e-05	-1.977e-10	-1.2686
27397735	chr2:27397735:G:A	4.13911e-09	-0.776816	-3.0562e-10	7.09938e-05	-1.58203	-3.0562e-10
27397960	chr2:27397960:A:G	1.45193e-06	4.13912	0.944229	2.43165e-05	-1.76973	-0.883735
27398456	chr2:27398456:AAAAC:A	3.16919e-09	-0.525217	-0.518603	4.26423e-05	-1.80568	-0.286093
27398684	chr2:27398684:T:C	2.51918e-09	-1.977e-10	-1.27337	9.95077e-05	-1.977e-10	-1.24439
27398795	chr2:27398795:C:T	2.63423e-09	-1.977e-10	-1.22871	0.000100607	-1.977e-10	-1.2334
27398847	chr2:27398847:A:C	1.66526e-09	-1.68732	-3.0562e-10	7.35964e-05	-1.54603	-3.0562e-10
27399172	chr2:27399172:A:AC	2.47739e-09	-1.977e-10	-1.29009	9.51004e-05	-1.977e-10	-1.28969
27399730	chr2:27399730:A:G	2.72302e-09	-1.977e-10	-1.19555	0.000100479	-1.977e-10	-1.23467
27399790	chr2:27399790:G:A	2.84852e-08	-1.977e-10	1.15209	0.00144762	-1.977e-10	1.43305
27399913	chr2:27399913:C:T	2.4968e-09	-1.977e-10	-1.28229	9.87438e-05	-1.977e-10	-1.25209
27399982	chr2:27399982:T:C	2.5181e-09	-1.977e-10	-1.27379	9.77688e-05	-1.977e-10	-1.26202
27400316	chr2:27400316:C:T	3.23281e-09	-1.977e-10	-1.02395	0.000107274	-1.977e-10	-1.16923
27400803	chr2:27400803:G:A	5.38978e-09	-1.977e-10	-0.512794	0.000182144	-1.977e-10	-0.639825
27401032	chr2:27401032:AAC:A	2.83854e-09	-1.977e-10	-1.15401	0.000104852	-1.977e-10	-1.19207
27401132	chr2:27401132:C:A	4.56675e-09	-0.678495	-3.0562e-10	9.34585e-05	-1.3071	-3.0562e-10
27401255	chr2:27401255:T:A	3.57087e-09	-1.977e-10	-0.924489	0.000150613	-1.977e-10	-0.829911
27401826	chr2:27401826:C:T	3.21958e-09	-1.977e-10	-1.02805	0.000106967	-1.977e-10	-1.1721
27402028	chr2:27402028:C:T	2.70425e-09	-1.977e-10	-1.20247	0.00010867	-1.977e-10	-1.15631
27402535	chr2:27402535:G:A	2.56735e-09	-1.977e-10	-1.25442	0.00011233	-1.977e-10	-1.12318
27402682	chr2:27402682:G:A	2.53148e-09	-1.977e-10	-1.26849	0.000103707	-1.977e-10	-1.20305
27402794	chr2:27402794:A:G	0.000170324	7.99135	1.85681	1.9201e-05	-1.82401	-1.06565
27402900	chr2:27402900:C:T	7.21392e-09	-0.221285	-3.0562e-10	0.000123622	-1.02739	-3.0562e-10
27402977	chr2:27402977:TG:T	2.67551e-09	-1.977e-10	-1.21316	0.000121706	-1.977e-10	-1.04302
27403409	chr2:27403409:G:C	2.67305e-09	-1.977e-10	-1.21408	0.00012152	-1.977e-10	-1.04454
27403454	chr2:27403454:T:A	2.72217e-09	-1.977e-10	-1.19587	0.000100453	-1.977e-10	-1.23494
27403752	chr2:27403752:G:A	3.10994e-09	-1.977e-10	-1.06269	0.000130855	-1.977e-10	-0.970529
27404078	chr2:27404078:A:T	1.18777e-06	4.08908	0.793452	2.30349e-05	-1.76454	-0.94307
27404116	chr2:27404116:ATCTT:A	2.59574e-09	-1.977e-10	-1.24342	0.000113344	-1.977e-10	-1.11419
27404252	chr2:27404252:C:T	2.59911e-09	-1.977e-10	-1.24213	9.62164e-05	-1.977e-10	-1.27802
27404499	chr2:27404499:G:A	1.25464e-06	4.01428	0.923034	2.44507e-05	-1.75514	-0.892821
27405659	chr2:27405659:G:A	2.84499e-09	-1.977e-10	-1.15174	0.000105053	-1.977e-10	-1.19016
27405768	chr2:27405768:A:G	7.00251e-07	3.72246	0.631682	2.28423e-05	-1.7151	-1.00091
27406063	chr2:27406063:T:C	2.68491e-09	-1.977e-10	-1.20965	9.94118e-05	-1.977e-10	-1.24535
27406125	chr2:27406125:C:T	2.56582e-09	-1.977e-10	-1.25502	9.55302e-05	-1.977e-10	-1.28518
27406676	chr2:27406676:C:G	2.70602e-09	-1.977e-10	-1.20182	0.000112157	-1.977e-10	-1.12472
27407206	chr2:27407206:T:C	1.74511e-09	-1.64048	-3.0562e-10	5.46405e-05	-1.84385	-3.0562e-10
27407255	chr2:27407255:C:T	2.63718e-09	-1.977e-10	-1.22759	9.72421e-05	-1.977e-10	-1.26742
27407327	chr2:27407327:G:A	2.53636e-09	-1.977e-10	-1.26657	9.54005e-05	-1.977e-10	-1.28654
27407635	chr2:27407635:C:T	2.68327e-09	-1.977e-10	-1.21026	0.000122322	-1.977e-10	-1.03796
27408324	chr2:27408324:C:T	1.25767e-06	4.01481	0.924915	2.44685e-05	-1.75521	-0.892028
27408433	chr2:27408433:C:T	2.50078e-09	-1.977e-10	-1.2807	0.000100148	-1.977e-10	-1.23797
27408607	chr2:27408607:CTGAT:C	2.43021e-07	3.75867	-0.462816	1.77442e-05	-1.75553	-1.21303
27408674	chr2:27408674:G:A	2.63679e-09	-1.977e-10	-1.22774	0.0001007	-1.977e-10	-1.23248
27408691	chr2:27408691:T:C	6.70032e-09	0.985764	-1.28091	4.29997e-05	-0.929961	-1.15347
27409082	chr2:27409082:T:C	3.30925e-09	-1.977e-10	-1.00058	0.000107487	-1.977e-10	-1.16725
27411147	chr2:27411147:A:G	3.63775e-09	-1.977e-10	-0.905933	0.000153774	-1.977e-10	-0.809137
27411828	chr2:27411828:A:T	2.48709e-09	-1.977e-10	-1.28618	0.000104158	-1.977e-10	-1.19871
27412596	chr2:27412596:A:G	1.94054e-05	6.91964	0.756367	1.74938e-05	-1.84324	-1.13953
27412715	chr2:27412715:A:G	1.2359e-06	4.01324	0.909009	2.42747e-05	-1.75473	-0.90046
27412940	chr2:27412940:C:T	2.60909e-09	-1.977e-10	-1.23829	9.64059e-05	-1.977e-10	-1.27605
27413349	chr2:27413349:G:A	2.535e-09	-1.977e-10	-1.26711	9.51641e-05	-1.977e-10	-1.28902
27413591	chr2:27413591:C:T	1.05927e-06	3.31976	1.44828	3.4576e-05	-1.64337	-0.658094
27413607	chr2:27413607:A:G	1.25764e-06	4.11596	0.82373	2.31605e-05	-1.76681	-0.935361
27414167	chr2:27414167:C:T	5.70567e-09	-1.977e-10	-0.455837	0.000191648	-1.977e-10	-0.588963
27414368	chr2:27414368:C:T	3.34791e-07	4.12208	-0.50587	1.68461e-05	-1.7941	-1.2264
27414801	chr2:27414801:G:A	2.61394e-09	-1.977e-10	-1.23644	0.000106593	-1.977e-10	-1.1756
27415067	chr2:27415067:A:G	1.42308e-09	-1.84448	-3.0562e-10	7.35937e-05	-1.54606	-3.0562e-10
27415183	chr2:27415183:ATT:A	2.56517e-09	-1.977e-10	-1.25527	9.67503e-05	-1.977e-10	-1.27249
27415363	chr2:27415363:C:T	3.37744e-09	-1.977e-10	-0.980181	0.00011046	-1.977e-10	-1.13997
27415774	chr2:27415774:C:T	2.48461e-09	-1.977e-10	-1.28718	9.508e-05	-1.977e-10	-1.2899
27417458	chr2:27417458:A:G	1.05107e-06	4.12355	0.636721	2.23683e-05	-1.76905	-0.967932
27417470	chr2:27417470:C:T	2.83055e-09	-1.977e-10	-1.15683	0.000104674	-1.977e-10	-1.19377
27417627	chr2:27417627:G:A	1.42695e-09	-1.84176	-3.0562e-10	7.70783e-05	-1.4998	-3.0562e-10
27417726	chr2:27417726:G:A	2.63466e-09	-1.977e-10	-1.22854	0.000119093	-1.977e-10	-1.06472
27417871	chr2:27417871:T:C	2.71927e-09	-1.977e-10	-1.19693	0.000100363	-1.977e-10	-1.23583
27418741	chr2:27418741:G:A	2.53996e-09	-1.977e-10	-1.26515	9.52735e-05	-1.977e-10	-1.28787
27419228	chr2:27419228:AGTGGC:A	3.59143e-09	-0.918746	-3.0562e-10	0.00100072	1.06385	-3.0562e-10
27419728	chr2:27419728:C:T	2.58475e-09	-1.977e-10	-1.24767	0.000114648	-1.977e-10	-1.10276
27419867	chr2:27419867:A:C	2.91011e-09	-0.622372	-0.506735	4.40784e-05	-1.7874	-0.27125
27420090	chr2:27420090:T:C	5.56397e-09	-1.977e-10	-0.480986	0.000187355	-1.977e-10	-0.611617
27420914	chr2:27420914:C:A	2.48886e-09	-1.977e-10	-1.28547	9.55646e-05	-1.977e-10	-1.28482
27421389	chr2:27421389:T:A	2.50132e-09	-1.977e-10	-1.28048	9.50446e-05	-1.977e-10	-1.29028
27423135	chr2:27423135:C:T	2.62112e-09	-1.977e-10	-1.2337	9.52775e-05	-1.977e-10	-1.28783
27423220	chr2:27423220:A:G	7.69296e-10	-1.31251	-1.14707	1.6681e-05	-1.76304	-1.26731
27423248	chr2:27423248:T:A	2.53995e-09	-1.977e-10	-1.26515	0.000101897	-1.977e-10	-1.22066
27423341	chr2:27423341:G:T	2.51649e-09	-1.977e-10	-1.27443	9.51268e-05	-1.977e-10	-1.28941
27424128	chr2:27424128:A:C	2.1852e-09	-1.41559	-3.0562e-10	5.46438e-05	-1.84379	-3.0562e-10
27424194	chr2:27424194:G:C	2.66715e-09	-1.977e-10	-1.21629	9.89203e-05	-1.977e-10	-1.25031
27424285	chr2:27424285:A:G	1.00724e-06	3.84042	0.877253	2.45465e-05	-1.73071	-0.913342
27424479	chr2:27424479:C:T	3.95447e-09	-1.977e-10	-0.822451	0.000102528	-1.977e-10	-1.21449
27425274	chr2:27425274:C:T	2.83068e-09	-1.977e-10	-1.15678	0.000104621	-1.977e-10	-1.19427
27425316	chr2:27425316:T:C	2.52002e-09	-1.977e-10	-1.27303	0.00010288	-1.977e-10	-1.21106
27425417	chr2:27425417:A:T	2.16224e-07	3.58564	-0.406628	1.85162e-05	-1.73084	-1.19514
27425723	chr2:27425723:A:G	1.17173e-06	3.94714	0.921793	2.46351e-05	-1.74572	-0.894726
27425794	chr2:27425794:A:C	4.31029e-10	-1.75249	-1.28638	1.64579e-05	-1.84421	-1.19961
27426236	chr2:27426236:C:A	1.45644e-09	-1.8213	-3.0562e-10	7.11337e-05	-1.58006	-3.0562e-10
27426375	chr2:27426375:C:G	1.42678e-09	-1.84188	-3.0562e-10	6.43778e-05	-1.67985	-3.0562e-10
27426508	chr2:27426508:A:G	3.24208e-07	4.14707	-0.562982	1.66025e-05	-1.79475	-1.24032
27426659	chr2:27426659:ACT:A	2.54712e-07	3.9239	-0.581067	1.68966e-05	-1.77258	-1.24493
27427062	chr2:27427062:T:G	0.000113311	8.26872	1.17188	1.67056e-05	-1.81282	-1.21605
27428394	chr2:27428394:T:C	2.65364e-09	-1.977e-10	-1.22137	0.000106182	-1.977e-10	-1.17947
27428508	chr2:27428508:C:T	0.000162401	7.84482	1.95571	2.01793e-05	-1.82751	-1.01245
27428741	chr2:27428741:C:T	2.72402e-09	-1.977e-10	-1.19519	0.000101536	-1.977e-10	-1.22421
27429253	chr2:27429253:A:G	2.69738e-09	-1.977e-10	-1.20502	0.000110073	-1.977e-10	-1.14348
27429887	chr2:27429887:T:C	2.51777e-09	-1.977e-10	-1.27392	0.000101591	-1.977e-10	-1.22367
27430121	chr2:27430121:C:G	2.56608e-09	-1.977e-10	-1.25492	0.000102338	-1.977e-10	-1.21634
27430376	chr2:27430376:A:G	2.61016e-09	-1.977e-10	-1.23789	9.62823e-05	-1.977e-10	-1.27734
27430740	chr2:27430740:G:A	2.53736e-09	-1.977e-10	-1.26617	0.00010434	-1.977e-10	-1.19697
27430951	chr2:27430951:A:G	2.9431e-09	-1.977e-10	-1.11783	0.000107312	-1.977e-10	-1.16888
27431038	chr2:27431038:C:T	1.43519e-09	-1.836	-3.0562e-10	6.75119e-05	-1.63232	-3.0562e-10
27431846	chr2:27431846:G:A	2.9423e-09	-1.977e-10	-1.11811	0.000116924	-1.977e-10	-1.0831
27432208	chr2:27432208:A:G	3.48243e-09	-1.977e-10	-0.949568	0.000111134	-1.977e-10	-1.13389
27432253	chr2:27432253:T:C	2.79274e-09	-1.977e-10	-1.17028	9.99806e-05	-1.977e-10	-1.23965
27432939	chr2:27432939:C:T	2.82767e-09	-1.977e-10	-1.15785	9.79617e-05	-1.977e-10	-1.26005
27433169	chr2:27433169:A:G	9.55803e-07	4.1662	0.499054	1.98672e-05	-1.77066	-1.0849
27433588	chr2:27433588:G:A	2.66753e-09	-1.977e-10	-1.21615	9.89557e-05	-1.977e-10	-1.24995
27434300	chr2:27434300:T:C	8.44225e-07	4.02323	0.517887	2.03448e-05	-1.75348	-1.07832
27434814	chr2:27434814:C:T	3.30951e-09	-1.977e-10	-1.0005	0.000114859	-1.977e-10	-1.10091
27435916	chr2:27435916:T:C	2.55754e-09	-1.977e-10	-1.25825	0.000101844	-1.977e-10	-1.22118
27436624	chr2:27436624:T:C	9.64256e-07	4.19821	0.475846	1.96434e-05	-1.77436	-1.09252
27436957	chr2:27436957:T:G	8.16348e-09	-0.0976274	-3.0562e-10	0.000127402	-0.997272	-3.0562e-10
27437870	chr2:27437870:C:T	3.28705e-09	-1.977e-10	-1.00731	0.000105147	-1.977e-10	-1.18926
27437934	chr2:27437934:C:G	2.74862e-09	-1.977e-10	-1.1862	9.67111e-05	-1.977e-10	-1.27289
27437959	chr2:27437959:G:A	6.52081e-09	-1.977e-10	-0.322299	0.000229705	-1.977e-10	-0.407827
27438247	chr2:27438247:AG:A	3.06624e-07	3.71016	-0.18184	1.7849e-05	-1.71339	-1.24928
27438561	chr2:27438561:T:C	2.82808e-09	-1.977e-10	-1.1577	0.000103697	-1.977e-10	-1.20315
27438991	chr2:27438991:C:T	5.56058e-09	-1.977e-10	-0.481595	0.00018681	-1.977e-10	-0.61453
27439395	chr2:27439395:G:A	4.24837e-09	-0.750762	-3.0562e-10	9.68182e-05	-1.27179	-3.0562e-10
27439719	chr2:27439719:T:G	2.70635e-09	-1.977e-10	-1.2017	0.000112034	-1.977e-10	-1.12582
27440459	chr2:27440459:G:A	5.51848e-09	-1.977e-10	-0.489196	0.000168356	-1.977e-10	-0.718541
27440549	chr2:27440549:G:T	9.14811e-07	4.07433	0.547085	2.04223e-05	-1.76012	-1.06788
27441021	chr2:27441021:T:C	2.54381e-09	-1.977e-10	-1.26363	0.000108629	-1.977e-10	-1.15668
27441917	chr2:27441917:C:T	4.73767e-09	-1.977e-10	-0.641753	0.000163217	-1.977e-10	-0.749539
27443142	chr2:27443142:T:C	5.1747e-09	-1.977e-10	-0.553516	0.000175132	-1.977e-10	-0.679085
27443158	chr2:27443158:A:G	2.83893e-09	-1.977e-10	-1.15387	0.000114339	-1.977e-10	-1.10546
27444241	chr2:27444241:G:A	2.53484e-09	-1.977e-10	-1.26717	9.52369e-05	-1.977e-10	-1.28825
27444317	chr2:27444317:G:A	4.24861e-09	0.214451	-0.965156	3.1652e-05	-1.30518	-1.08464
27446474	chr2:27446474:AT:A	6.90399e-07	3.90451	0.435467	2.00904e-05	-1.7385	-1.10588
27447440	chr2:27447440:G:A	3.29686e-07	3.99738	-0.396531	1.94848e-05	-1.79404	-1.08095
27447489	chr2:27447489:T:C	2.56123e-09	-1.977e-10	-1.25681	9.57444e-05	-1.977e-10	-1.28294
27448168	chr2:27448168:C:T	2.82961e-09	-1.977e-10	-1.15716	0.000103741	-1.977e-10	-1.20272
27448388	chr2:27448388:T:C	3.18417e-07	3.51563	0.0504337	1.93507e-05	-1.67827	-1.20362
27448910	chr2:27448910:G:C	2.62142e-09	-1.977e-10	-1.23358	9.69054e-05	-1.977e-10	-1.27089
27450931	chr2:27450931:T:C	9.88571e-07	3.8189	0.880063	2.28653e-05	-1.72045	-0.994555
27451072	chr2:27451072:G:A	2.62099e-09	-1.977e-10	-1.23375	0.000117233	-1.977e-10	-1.08045
27451258	chr2:27451258:C:T	7.94771e-08	2.59556	-0.417388	5.16992e-05	-0.873716	-1.02546
27451492	chr2:27451492:G:A	3.49902e-09	-0.944814	-3.0562e-10	7.4372e-05	-1.53554	-3.0562e-10
27452064	chr2:27452064:AAAC:A	4.4284e-09	0.174658	-0.883918	2.25367e-05	-1.73849	-0.99099
27452124	chr2:27452124:G:A	2.5929e-09	-1.977e-10	-1.24452	9.60731e-05	-1.977e-10	-1.27951
27452450	chr2:27452450:A:G	5.61973e-09	-1.977e-10	-0.471015	0.000188942	-1.977e-10	-0.603182
27452688	chr2:27452688:T:C	5.63419e-09	-1.977e-10	-0.468444	0.000189396	-1.977e-10	-0.600783
27453420	chr2:27453420:A:T	2.90702e-07	3.9422	-0.467197	1.89561e-05	-1.78736	-1.11514
27454474	chr2:27454474:A:G	2.48246e-09	-1.977e-10	-1.28805	0.000103108	-1.977e-10	-1.20884
27454824	chr2:27454824:G:A	7.98347e-07	4.00129	0.483958	2.01561e-05	-1.75143	-1.08968
27454896	chr2:27454896:C:T	2.29094e-09	-0.480248	-0.888089	2.77314e-05	-1.8075	-0.714558
27454911	chr2:27454911:C:T	8.69649e-09	0.448146	-0.482524	5.80195e-05	-1.18123	-0.60261
27455088	chr2:27455088:A:G	2.49552e-09	-1.977e-10	-1.2828	0.000105587	-1.977e-10	-1.18509
27455272	chr2:27455272:T:G	1.45138e-09	-1.82478	-3.0562e-10	7.07922e-05	-1.58487	-3.0562e-10
27455430	chr2:27455430:C:T	7.49461e-09	-1.977e-10	-0.183114	0.000261564	-1.977e-10	-0.277942
27455604	chr2:27455604:A:G	1.45944e-05	7.39503	-0.00393502	1.51176e-05	-1.84198	-1.28678
27455861	chr2:27455861:A:G	2.62721e-09	-1.977e-10	-1.23138	0.00011775	-1.977e-10	-1.07606
27456908	chr2:27456908:G:A	2.70617e-09	-1.977e-10	-1.20176	0.000110626	-1.977e-10	-1.13846
27457052	chr2:27457052:A:G	4.40186e-07	4.37754	-0.487637	1.81369e-05	-1.82293	-1.12375
27457091	chr2:27457091:C:T	2.67928e-09	-1.977e-10	-1.21175	0.000109166	-1.977e-10	-1.15175
27458530	chr2:27458530:G:A	4.05077e-09	-1.977e-10	-0.798392	0.000118512	-1.977e-10	-1.06961
27458798	chr2:27458798:C:T	6.27956e-09	-1.977e-10	-0.359999	0.000209452	-1.977e-10	-0.500125
27459870	chr2:27459870:G:A	3.44624e-09	-1.977e-10	-0.960013	0.000110342	-1.977e-10	-1.14104
27459983	chr2:27459983:G:T	3.14615e-07	3.93927	-0.385214	1.97289e-05	-1.78667	-1.07587
27461867	chr2:27461867:A:G	7.74703e-07	3.90657	0.548617	2.0934e-05	-1.73639	-1.06686
27462090	chr2:27462090:T:C	8.83452e-06	7.29174	-0.402617	1.54249e-05	-1.84383	-1.26481
27462147	chr2:27462147:C:T	8.3573e-07	3.88872	0.642291	2.20298e-05	-1.73489	-1.01734
27462248	chr2:27462248:G:A	4.21876e-09	-1.977e-10	-0.757757	0.000143508	-1.977e-10	-0.87823
27462521	chr2:27462521:G:A	0.000110313	7.85743	1.55636	1.7518e-05	-1.83174	-1.14965
27463613	chr2:27463613:A:G	1.1491e-07	3.74131	-1.19446	2.0021e-05	-1.74843	-1.09941
27463912	chr2:27463912:A:C	2.49992e-09	-1.977e-10	-1.28104	9.8748e-05	-1.977e-10	-1.25205
27463957	chr2:27463957:G:A	4.318e-09	-1.977e-10	-0.734505	0.000182057	-1.977e-10	-0.640303
27464015	chr2:27464015:A:G	2.74355e-09	-1.977e-10	-1.18804	0.000105012	-1.977e-10	-1.19055
27464044	chr2:27464044:T:C	7.58963e-09	-0.170515	-3.0562e-10	7.69892e-05	-1.50096	-3.0562e-10
27465676	chr2:27465676:C:A	2.77923e-09	-1.977e-10	-1.17512	0.000102273	-1.977e-10	-1.21697
27465709	chr2:27465709:C:G	3.98606e-09	-1.977e-10	-0.814494	0.000117234	-1.977e-10	-1.08045
27466120	chr2:27466120:T:A	2.71072e-09	-1.977e-10	-1.20008	0.000110948	-1.977e-10	-1.13556
27466833	chr2:27466833:A:G	1.29955e-06	4.30895	0.663531	2.08707e-05	-1.78482	-1.02146
27467032	chr2:27467032:T:C	2.07978e-07	3.87753	-0.737396	1.64593e-05	-1.76463	-1.2791
27467299	chr2:27467299:G:A	2.62484e-09	-1.977e-10	-1.23228	0.000115863	-1.977e-10	-1.09221
27467724	chr2:27467724:C:CCTAA	2.66425e-09	-1.977e-10	-1.21738	0.000108243	-1.977e-10	-1.16024
27468113	chr2:27468113:T:C	3.20912e-09	-1.977e-10	-1.0313	0.000107782	-1.977e-10	-1.16451
27468124	chr2:27468124:C:T	4.5262e-07	4.35682	-0.439065	1.8567e-05	-1.81993	-1.1033
27468378	chr2:27468378:G:A	1.74168e-09	-1.64245	-3.0562e-10	5.60242e-05	-1.81884	-3.0562e-10
27468426	chr2:27468426:G:T	3.5765e-09	-0.922914	-3.0562e-10	8.5724e-05	-1.39349	-3.0562e-10
27468836	chr2:27468836:G:A	2.80688e-09	-1.977e-10	-1.16522	0.000116264	-1.977e-10	-1.08876
27469374	chr2:27469374:C:T	2.52369e-09	-1.27158	-3.0562e-10	6.68173e-05	-1.64266	-3.0562e-10
27469764	chr2:27469764:A:G	1.04589e-07	0.802596	1.65015	4.97212e-05	-1.78597	-0.152221
27470026	chr2:27470026:C:T	3.47938e-09	-1.977e-10	-0.950442	0.000110982	-1.977e-10	-1.13525
27470106	chr2:27470106:A:G	3.40149e-07	4.02573	-0.393639	1.95023e-05	-1.79525	-1.07885
27470345	chr2:27470345:CAAAT:C	5.56337e-09	-1.977e-10	-0.481093	0.000187012	-1.977e-10	-0.613451
27470863	chr2:27470863:G:A	5.58734e-09	-1.977e-10	-0.476794	0.000187748	-1.977e-10	-0.609519
27471708	chr2:27471708:T:C	7.49878e-09	-1.977e-10	-0.182558	0.000248139	-1.977e-10	-0.330632
27472523	chr2:27472523:C:G	3.09802e-09	-1.977e-10	-1.06654	0.000123322	-1.977e-10	-1.02982
27473422	chr2:27473422:C:T	2.55192e-09	-1.977e-10	-1.26045	9.5591e-05	-1.977e-10	-1.28454
27473870	chr2:27473870:C:T	2.05595e-06	4.6799	0.751292	2.1071e-05	-1.81944	-0.977286
27474054	chr2:27474054:C:T	2.62017e-09	-1.977e-10	-1.23406	0.000105325	-1.977e-10	-1.18757
27474081	chr2:27474081:T:A	3.08692e-09	-1.977e-10	-1.07012	0.000102969	-1.977e-10	-1.21019
27474234	chr2:27474234:A:T	3.57249e-09	-1.977e-10	-0.924034	0.000113001	-1.977e-10	-1.11722
27475086	chr2:27475086:C:CAGA	8.261e-07	4.03381	0.485609	2.01245e-05	-1.75217	-1.09051
27475476	chr2:27475476:C:G	6.85632e-07	4.19324	0.139806	1.79067e-05	-1.77273	-1.18672
27475667	chr2:27475667:T:C	5.57739e-09	-1.977e-10	-0.478576	0.00018744	-1.977e-10	-0.611164
27475762	chr2:27475762:C:T	2.48705e-09	-1.977e-10	-1.2862	9.88066e-05	-1.977e-10	-1.25146
27475875	chr2:27475875:G:A	1.4232e-09	-1.84439	-3.0562e-10	8.52399e-05	-1.39915	-3.0562e-10
27476714	chr2:27476714:A:G	2.92872e-09	-1.977e-10	-1.12273	0.000109819	-1.977e-10	-1.14579
27476922	chr2:27476922:C:T	7.98226e-09	0.939977	-1.06005	6.52328e-05	-0.922599	-0.744061
27476994	chr2:27476994:T:C	4.05772e-08	1.50591	-3.0562e-10	0.00050234	0.374656	-3.0562e-10
27477446	chr2:27477446:C:T	2.47918e-09	-1.977e-10	-1.28937	9.75496e-05	-1.977e-10	-1.26426
27477684	chr2:27477684:C:T	2.52646e-09	-1.977e-10	-1.27048	9.53311e-05	-1.977e-10	-1.28727
27478529	chr2:27478529:G:A	2.57729e-09	-1.977e-10	-1.25056	9.56841e-05	-1.977e-10	-1.28357
27478856	chr2:27478856:T:C	2.47726e-09	-1.977e-10	-1.29014	0.000101109	-1.977e-10	-1.22842
27479159	chr2:27479159:A:C	7.03495e-07	3.59113	0.767634	2.17594e-05	-1.80319	-0.961383
27481275	chr2:27481275:G:C	4.45349e-09	-0.70361	-3.0562e-10	0.000101067	-1.22884	-3.0562e-10
27481709	chr2:27481709:T:G	3.02484e-09	-1.977e-10	-1.09044	0.000120367	-1.977e-10	-1.05407
27482029	chr2:27482029:G:A	9.05281e-09	0.00577758	-3.0562e-10	0.000104102	-1.19925	-3.0562e-10
27482295	chr2:27482295:T:C	2.016e-09	-1.49618	-3.0562e-10	5.54798e-05	-1.8286	-3.0562e-10
27482502	chr2:27482502:T:C	4.81429e-07	3.23334	0.746124	2.24197e-05	-1.7633	-0.971382
27482570	chr2:27482570:T:C	7.42135e-07	3.62403	0.788203	2.18591e-05	-1.80478	-0.955226
27483427	chr2:27483427:C:T	2.81949e-09	-1.977e-10	-1.16074	0.000103412	-1.977e-10	-1.2059
27483773	chr2:27483773:T:C	2.33128e-07	3.61319	-0.358903	1.95783e-05	-1.83082	-1.03938
27483949	chr2:27483949:G:A	3.66742e-09	-1.977e-10	-0.897809	0.000115025	-1.977e-10	-1.09947
27485297	chr2:27485297:G:A	5.47988e-09	-1.977e-10	-0.496214	0.000184336	-1.977e-10	-0.627863
27485699	chr2:27485699:C:T	2.49849e-09	-1.977e-10	-1.28161	9.66716e-05	-1.977e-10	-1.2733
27485929	chr2:27485929:C:T	2.59397e-09	-1.977e-10	-1.24411	0.000114666	-1.977e-10	-1.1026
27487508	chr2:27487508:T:C	2.5915e-09	-1.977e-10	-1.24506	0.000108319	-1.977e-10	-1.15954
27487554	chr2:27487554:C:T	4.29303e-09	-0.162673	-0.577632	1.88857e-05	-1.81303	-1.09318
27488160	chr2:27488160:T:A	3.10902e-09	-1.977e-10	-1.06299	0.000148146	-1.977e-10	-0.846424
27488222	chr2:27488222:C:T	2.65128e-09	-1.977e-10	-1.22225	0.000118443	-1.977e-10	-1.07019
27488290	chr2:27488290:A:C	7.35263e-09	0.272929	-0.47517	5.27338e-05	-1.28035	-0.599012
27488764	chr2:27488764:T:C	6.58804e-07	3.59512	0.698005	2.11175e-05	-1.80332	-0.9912
27489153	chr2:27489153:A:T	3.73654e-09	-1.977e-10	-0.879138	0.000174165	-1.977e-10	-0.684616
27489255	chr2:27489255:T:C	2.49826e-09	-1.977e-10	-1.2817	0.000106006	-1.977e-10	-1.18113
27489541	chr2:27489541:C:T	4.17832e-09	0.522702	-1.29009	3.08558e-05	-1.20271	-1.21259
27490767	chr2:27490767:G:A	3.06273e-07	4.24891	-0.721728	1.5938e-05	-1.79806	-1.27785
27490938	chr2:27490938:G:A	3.63935e-09	-1.977e-10	-0.905492	0.000114396	-1.977e-10	-1.10496
27492258	chr2:27492258:C:T	2.49121e-09	-1.977e-10	-1.28453	9.91835e-05	-1.977e-10	-1.24765
27492340	chr2:27492340:T:A	3.22744e-07	4.31797	-0.738403	1.5809e-05	-1.80374	-1.2803
27493137	chr2:27493137:T:C	5.41882e-07	4.10594	-0.00818989	1.77942e-05	-1.76076	-1.20499
27493627	chr2:27493627:G:A	4.11941e-07	4.01897	-0.195391	1.73987e-05	-1.75165	-1.23658
27494326	chr2:27494326:G:C	2.49611e-09	-1.977e-10	-1.28256	9.50729e-05	-1.977e-10	-1.28998
27494694	chr2:27494694:G:C	5.81965e-09	-1.977e-10	-0.436058	0.000157811	-1.977e-10	-0.783221
27494708	chr2:27494708:A:C	1.42328e-09	-1.84433	-3.0562e-10	8.25348e-05	-1.4314	-3.0562e-10
27494890	chr2:27494890:T:C	2.57347e-09	-1.977e-10	-1.25204	9.57966e-05	-1.977e-10	-1.2824
27495033	chr2:27495033:G:A	2.61894e-09	-1.977e-10	-1.23453	0.00010716	-1.977e-10	-1.1703
27495656	chr2:27495656:A:T	2.50224e-09	-1.977e-10	-1.28011	9.50873e-05	-1.977e-10	-1.28983
27496159	chr2:27496159:C:T	2.58849e-09	-1.977e-10	-1.24622	9.68841e-05	-1.977e-10	-1.27111
27496556	chr2:27496556:T:G	2.69837e-09	-1.977e-10	-1.20465	0.000108542	-1.977e-10	-1.15748
27496896	chr2:27496896:C:T	4.6834e-09	-1.977e-10	-0.653274	0.000160173	-1.977e-10	-0.768368
27497406	chr2:27497406:AAG:A	2.49148e-09	-1.977e-10	-1.28442	9.54355e-05	-1.977e-10	-1.28617
27497495	chr2:27497495:C:G	2.93813e-09	-1.977e-10	-1.11952	0.000120712	-1.977e-10	-1.05121
27497518	chr2:27497518:C:T	5.79542e-09	0.841338	-1.28157	3.92429e-05	-1.02165	-1.1532
27498189	chr2:27498189:A:G	3.33059e-09	-1.977e-10	-0.994149	0.00013376	-1.977e-10	-0.948571
27498197	chr2:27498197:A:C	2.48734e-09	-1.977e-10	-1.28608	9.50994e-05	-1.977e-10	-1.2897
27498455	chr2:27498455:C:G	3.09148e-09	-1.977e-10	-1.06865	0.000100918	-1.977e-10	-1.23031
27499104	chr2:27499104:T:C	9.27697e-07	4.40856	0.22685	1.88225e-05	-1.78734	-1.12223
27499549	chr2:27499549:G:A	6.96075e-07	4.51962	-0.171464	1.82172e-05	-1.8054	-1.13686
27499988	chr2:27499988:C:G	2.57026e-09	-1.977e-10	-1.25329	9.66657e-05	-1.977e-10	-1.27336
27502705	chr2:27502705:C:A	3.83886e-07	4.31729	-0.564238	1.63916e-05	-1.78676	-1.2611
27502894	chr2:27502894:C:T	1.88372e-07	3.89164	-0.85052	1.64981e-05	-1.75379	-1.28759
27503978	chr2:27503978:A:C	3.15108e-09	-1.04955	-3.0562e-10	5.5922e-05	-1.82066	-3.0562e-10
27504447	chr2:27504447:C:T	2.9019e-07	4.2662	-0.792957	1.60535e-05	-1.7837	-1.285
27505945	chr2:27505945:G:A	3.47905e-09	-1.977e-10	-0.950538	0.000124436	-1.977e-10	-1.02083
27506326	chr2:27506326:C:T	2.7924e-09	-1.1704	-3.0562e-10	5.98928e-05	-1.75206	-3.0562e-10
27506613	chr2:27506613:G:A	5.87632e-07	5.05316	-0.874356	1.53181e-05	-1.84118	-1.27441
27507528	chr2:27507528:C:T	2.50916e-09	-1.977e-10	-1.27735	9.98835e-05	-1.977e-10	-1.24062
27508073	chr2:27508073:T:C	0.963145	16.3758	2.11258	1.70235e-05	-1.75626	-1.25377
27508094	chr2:27508094:AAAGG:A	3.25115e-09	-1.977e-10	-1.01829	0.000145338	-1.977e-10	-0.865558
27508301	chr2:27508301:G:A	3.0004e-09	-1.977e-10	-1.09855	0.000131321	-1.977e-10	-0.966974
27508345	chr2:27508345:T:C	1.40386e-08	1.66667	-1.22216	2.26785e-05	-1.45236	-1.27085
27508509	chr2:27508509:C:T	2.61633e-07	4.4857	-1.11606	1.55282e-05	-1.81497	-1.287
27509978	chr2:27509978:G:A	9.33496e-08	2.33905	-3.0562e-10	0.00041949	0.194417	-3.0562e-10
27510401	chr2:27510401:A:G	2.48669e-09	-1.977e-10	-1.28634	9.51249e-05	-1.977e-10	-1.28943
27510585	chr2:27510585:G:A	2.85022e-07	4.67364	-1.21838	1.63003e-05	-1.82458	-1.22886
27510765	chr2:27510765:G:T	8.16566e-09	-1.977e-10	-0.0973598	0.0002687	-1.977e-10	-0.251027
27512025	chr2:27512025:G:A	3.20983e-09	-1.977e-10	-1.03108	0.00014313	-1.977e-10	-0.880866
27512105	chr2:27512105:G:A	0.000140973	9.72881	-0.0697782	1.57166e-05	-1.83735	-1.25255
27512126	chr2:27512126:C:A	2.946e-09	-1.977e-10	-1.11685	9.73806e-05	-1.977e-10	-1.26599
27512154	chr2:27512154:G:A	1.42285e-09	-1.84463	-3.0562e-10	6.21209e-05	-1.71554	-3.0562e-10
27512166	chr2:27512166:G:A	5.33196e-09	-0.809843	0.286264	3.13581e-05	-1.83971	-0.559442
27512768	chr2:27512768:A:G	3.18133e-09	-1.977e-10	-1.04	0.000114986	-1.977e-10	-1.09982
27513259	chr2:27513259:G:A	3.88604e-09	-1.977e-10	-0.839907	0.00013424	-1.977e-10	-0.944992
27513482	chr2:27513482:C:T	3.09884e-09	-1.977e-10	-1.06627	0.000137036	-1.977e-10	-0.924377
27514263	chr2:27514263:A:G	3.15939e-09	-1.977e-10	-1.04692	0.000140215	-1.977e-10	-0.901442
27514314	chr2:27514314:A:G	5.07594e-07	5.15675	-1.12437	1.53378e-05	-1.84143	-1.27288
27514770	chr2:27514770:G:A	3.84174e-09	-0.851372	-3.0562e-10	8.97733e-05	-1.34733	-3.0562e-10
27515010	chr2:27515010:C:T	2.82253e-09	-1.977e-10	-1.15966	0.000119041	-1.977e-10	-1.06515
27515033	chr2:27515033:A:T	2.68207e-07	4.64882	-1.25436	1.70897e-05	-1.82234	-1.1838
27515412	chr2:27515412:A:T	1.80668e-08	-1.977e-10	0.69678	0.000568731	-1.977e-10	0.498786
27515438	chr2:27515438:G:A	3.11158e-09	-1.977e-10	-1.06217	0.000137527	-1.977e-10	-0.920803
27515987	chr2:27515987:C:T	4.16935e-07	5.10872	-1.27309	1.75877e-05	-1.83967	-1.13775
27516439	chr2:27516439:C:T	3.39344e-09	-1.977e-10	-0.975454	0.000116614	-1.977e-10	-1.08575
27516511	chr2:27516511:T:TC	9.00119e-09	1.29034	-1.29028	4.73685e-05	-0.76388	-1.22278
27516732	chr2:27516732:A:C	2.64513e-09	-1.977e-10	-1.22458	0.000112473	-1.977e-10	-1.12191
27517964	chr2:27517964:T:C	4.01004e-09	-1.977e-10	-0.808498	0.000103562	-1.977e-10	-1.20445
27519307	chr2:27519307:T:C	2.5393e-09	-1.977e-10	-1.26541	9.65165e-05	-1.977e-10	-1.27491
27519414	chr2:27519414:G:A	3.08229e-09	-1.977e-10	-1.07162	0.000111965	-1.977e-10	-1.12643
27519581	chr2:27519581:C:T	3.44519e-09	-1.977e-10	-0.96032	0.000108659	-1.977e-10	-1.15641
27520104	chr2:27520104:G:T	1.49007e-09	-1.79847	-3.0562e-10	5.78401e-05	-1.78694	-3.0562e-10
27520287	chr2:27520287:A:G	1.75056e-08	0.258009	0.407214	5.12421e-05	-1.7349	-0.17316
27520348	chr2:27520348:A:G	1.51437e-08	0.103269	0.417017	4.95717e-05	-1.77711	-0.164092
27520532	chr2:27520532:G:C	3.14247e-09	-1.977e-10	-1.05229	0.000143537	-1.977e-10	-0.878026
27520556	chr2:27520556:G:A	9.37667e-08	3.44683	-1.10332	3.17844e-05	-1.76043	-0.625219
27520763	chr2:27520763:C:T	8.61808e-08	3.38262	-1.12347	3.08877e-05	-1.75166	-0.662605
27520827	chr2:27520827:G:A	3.28993e-09	-1.977e-10	-1.00643	0.000118578	-1.977e-10	-1.06905
27521222	chr2:27521222:A:G	1.51088e-08	0.631986	-0.114007	3.97328e-05	-1.60292	-0.559525
27522070	chr2:27522070:G:A	5.20339e-09	-0.547988	-3.0562e-10	9.5152e-05	-1.28915	-3.0562e-10
27522961	chr2:27522961:C:T	3.49849e-09	-0.944966	-3.0562e-10	8.40554e-05	-1.41315	-3.0562e-10
27523079	chr2:27523079:A:G	7.97529e-08	3.23158	-1.04994	3.64615e-05	-1.72682	-0.521544
27523141	chr2:27523141:T:C	2.9975e-09	-1.977e-10	-1.09952	0.000109474	-1.977e-10	-1.14894
27523543	chr2:27523543:G:A	5.43732e-09	-1.977e-10	-0.504011	0.000142414	-1.977e-10	-0.885881
27523686	chr2:27523686:T:C	2.64187e-09	-1.977e-10	-1.22581	0.000106299	-1.977e-10	-1.17837
27523965	chr2:27523965:A:C	6.32929e-08	3.08266	-1.13219	3.19435e-05	-1.70393	-0.67672
27524074	chr2:27524074:G:A	4.21648e-09	-1.977e-10	-0.758298	0.00028511	-1.977e-10	-0.191746
27524352	chr2:27524352:A:G	4.25056e-09	-1.977e-10	-0.750247	0.000125163	-1.977e-10	-1.015
27525082	chr2:27525082:G:A	1.97608e-08	0.786401	-3.0562e-10	8.76966e-05	-1.37074	-3.0562e-10
27525603	chr2:27525603:C:T	4.27953e-09	-1.977e-10	-0.743454	0.000125891	-1.977e-10	-1.0092
27525757	chr2:27525757:A:G	6.45936e-05	8.39834	0.480236	2.11872e-05	-1.80136	-0.989867
27525901	chr2:27525901:G:A	4.40716e-09	-0.714066	-3.0562e-10	6.56436e-05	-1.66038	-3.0562e-10
27525915	chr2:27525915:G:C	3.53587e-09	0.1193	-1.05364	2.47256e-05	-1.72833	-0.908455
27525926	chr2:27525926:T:G	8.23389e-10	-1.33852	-1.05311	1.7876e-05	-1.83961	-1.12155
27526037	chr2:27526037:G:A	9.18212e-05	8.83293	0.397369	2.09696e-05	-1.82718	-0.97437
27526460	chr2:27526460:G:A	2.53058e-09	-1.26885	-3.0562e-10	8.29273e-05	-1.42666	-3.0562e-10
27526616	chr2:27526616:G:T	4.70794e-09	-1.977e-10	-0.648047	0.00015267	-1.977e-10	-0.816345
27526802	chr2:27526802:G:A	7.31314e-08	3.12852	-1.03356	3.7752e-05	-1.71452	-0.499058
27527202	chr2:27527202:G:C	4.83351e-09	-1.977e-10	-0.621725	0.000137739	-1.977e-10	-0.919262
27527272	chr2:27527272:C:T	1.78173e-08	0.531598	0.151277	4.6496e-05	-1.6334	-0.371852
27527332	chr2:27527332:A:G	3.69841e-09	-1.977e-10	-0.889396	0.000118889	-1.977e-10	-1.06643
27527679	chr2:27527679:T:A	6.09201e-05	8.35134	0.468675	2.11456e-05	-1.7992	-0.993988
27527868	chr2:27527868:G:A	4.08632e-09	-1.977e-10	-0.789653	0.000272532	-1.977e-10	-0.236866
27528025	chr2:27528025:C:T	4.7923e-09	-1.977e-10	-0.630288	0.000158461	-1.977e-10	-0.77911
27528074	chr2:27528074:G:A	3.38972e-09	-1.977e-10	-0.976551	0.000118658	-1.977e-10	-1.06838
27528820	chr2:27528820:G:A	2.84752e-09	-1.977e-10	-1.15085	0.000104593	-1.977e-10	-1.19455
27528978	chr2:27528978:C:T	3.2241e-09	-1.977e-10	-1.02664	0.000138168	-1.977e-10	-0.916153
27529429	chr2:27529429:A:G	6.59384e-08	3.21384	-1.22241	2.4381e-05	-1.74215	-0.908669
27529457	chr2:27529457:C:T	3.01514e-09	-1.977e-10	-1.09365	0.000109711	-1.977e-10	-1.14677
27529549	chr2:27529549:C:T	3.17688e-09	-1.977e-10	-1.0414	0.000148176	-1.977e-10	-0.846224
27529576	chr2:27529576:A:G	1.43201e-09	-1.83822	-3.0562e-10	5.98891e-05	-1.75213	-3.0562e-10
27529608	chr2:27529608:G:A	7.91688e-09	-1.977e-10	-0.1283	0.000259776	-1.977e-10	-0.284802
27529610	chr2:27529610:C:T	2.48042e-09	-0.0690553	-1.21982	2.71322e-05	-1.36495	-1.17895
27530004	chr2:27530004:C:T	0.000317682	8.75819	1.71332	3.97812e-05	-1.84173	-0.319502
27530057	chr2:27530057:A:C	3.80169e-09	-1.977e-10	-0.861852	0.00012358	-1.977e-10	-1.02773
27530634	chr2:27530634:A:G	3.82203e-09	-1.977e-10	-0.856517	0.000127977	-1.977e-10	-0.992772
27530824	chr2:27530824:T:TG	2.08304e-09	-1.46347	-3.0562e-10	5.47557e-05	-1.84174	-3.0562e-10
27531008	chr2:27531008:A:G	2.95593e-09	-1.977e-10	-1.11348	0.000105595	-1.977e-10	-1.18501
27531634	chr2:27531634:A:G	1.46127e-09	-1.81799	-3.0562e-10	5.63078e-05	-1.81379	-3.0562e-10
27531793	chr2:27531793:T:C	1.47392e-09	-1.80937	-3.0562e-10	5.5871e-05	-1.82158	-3.0562e-10
27532174	chr2:27532174:T:C	2.88846e-09	-1.977e-10	-1.13657	0.000105352	-1.977e-10	-1.18731
27532245	chr2:27532245:T:G	2.75121e-08	2.40757	-1.29024	8.31616e-05	-0.155017	-1.26882
27532301	chr2:27532301:G:A	4.90751e-10	-1.61891	-1.29021	3.25408e-05	-1.09011	-1.27202
27532363	chr2:27532363:C:T	2.8238e-09	-1.977e-10	-1.15921	0.000125098	-1.977e-10	-1.01552
27532799	chr2:27532799:C:T	3.75225e-09	-1.977e-10	-0.874943	0.000132905	-1.977e-10	-0.954984
27533811	chr2:27533811:A:C	3.80314e-09	-0.861471	-3.0562e-10	6.63175e-05	-1.65017	-3.0562e-10
27534247	chr2:27534247:A:T	2.98608e-09	-1.977e-10	-1.10333	0.000109263	-1.977e-10	-1.15087
27534476	chr2:27534476:A:G	2.71229e-08	2.11732	-1.01424	0.000107913	-0.369127	-0.794171
27535055	chr2:27535055:T:C	4.93791e-09	-1.977e-10	-0.600355	0.000134129	-1.977e-10	-0.945818
27535913	chr2:27535913:C:A	2.96067e-09	-1.977e-10	-1.11188	0.000126444	-1.977e-10	-1.00482
27536549	chr2:27536549:G:A	2.77496e-09	-1.977e-10	-1.17666	0.000102054	-1.977e-10	-1.21912
27536601	chr2:27536601:A:G	4.54804e-09	-1.977e-10	-0.682601	0.000224324	-1.977e-10	-0.431532
27536773	chr2:27536773:C:T	2.23116e-08	0.907808	-3.0562e-10	0.000231217	-0.401264	-3.0562e-10
27536774	chr2:27536774:G:A	7.53688e-09	-1.977e-10	-0.177489	0.00037551	-1.977e-10	0.0836629
27537419	chr2:27537419:G:T	2.64262e-09	-1.977e-10	-1.22553	9.52199e-05	-1.977e-10	-1.28843
27537451	chr2:27537451:G:A	2.48708e-09	-1.977e-10	-1.28619	9.72292e-05	-1.977e-10	-1.26755
27537917	chr2:27537917:G:A	3.36894e-09	-1.977e-10	-0.982701	0.00010466	-1.977e-10	-1.1939
27538133	chr2:27538133:T:C	7.29713e-09	-1.977e-10	-0.209816	0.000361981	-1.977e-10	0.0469712
27538300	chr2:27538300:G:A	3.15183e-09	-1.977e-10	-1.04931	0.000114527	-1.977e-10	-1.10381
27538867	chr2:27538867:C:T	2.49357e-09	-1.977e-10	-1.28358	9.81016e-05	-1.977e-10	-1.25862
27538914	chr2:27538914:A:G	1.43615e-09	-1.83533	-3.0562e-10	5.79268e-05	-1.78544	-3.0562e-10
27539088	chr2:27539088:T:G	2.83302e-09	-1.977e-10	-1.15595	0.000131981	-1.977e-10	-0.961965
27539129	chr2:27539129:T:C	3.10577e-09	-1.977e-10	-1.06404	0.000129679	-1.977e-10	-0.979561
27541265	chr2:27541265:A:C	4.43959e-10	-1.73317	-1.27615	4.40178e-05	-0.833822	-1.2262
27541268	chr2:27541268:G:A	4.55819e-10	-1.69269	-1.29026	3.82419e-05	-0.934407	-1.26628
27541332	chr2:27541332:C:T	1.03917e-07	2.71297	-0.266676	2.65318e-05	-1.83306	-0.733215
27541597	chr2:27541597:GTT:G	4.58315e-10	-1.68723	-1.29027	3.77105e-05	-0.94641	-1.26827
27541914	chr2:27541914:G:T	3.05107e-08	2.51092	-1.29014	9.17537e-05	-0.065671	-1.25984
27542030	chr2:27542030:T:C	4.40045e-09	-1.977e-10	-0.715591	0.000154943	-1.977e-10	-0.801562
27542165	chr2:27542165:G:A	6.66783e-09	-1.977e-10	-0.300003	0.000105812	-1.977e-10	-1.18296
27542199	chr2:27542199:C:T	2.4903e-09	-1.977e-10	-1.2849	0.000100916	-1.977e-10	-1.23034
27542588	chr2:27542588:C:T	5.18904e-10	-1.82112	-1.03221	2.35503e-05	-1.42988	-1.2556
27542613	chr2:27542613:T:C	3.06881e-08	2.51454	-1.28797	9.42109e-05	-0.0635823	-1.2355
27542720	chr2:27542720:T:C	9.16626e-08	2.59261	-0.271789	2.65821e-05	-1.82605	-0.738331
27543032	chr2:27543032:G:A	2.60928e-09	-1.977e-10	-1.23822	9.56545e-05	-1.977e-10	-1.28388
27543048	chr2:27543048:G:A	3.60573e-09	-1.977e-10	-0.914772	0.000128593	-1.977e-10	-0.987966
27543281	chr2:27543281:AT:A	2.48782e-09	-1.977e-10	-1.28589	0.000100571	-1.977e-10	-1.23376
27543417	chr2:27543417:G:A	8.50316e-07	3.06109	1.48722	3.72527e-05	-1.83854	-0.388362
27543921	chr2:27543921:A:G	3.05846e-09	-1.977e-10	-1.07939	0.000130896	-1.977e-10	-0.970219
27544240	chr2:27544240:T:G	4.47579e-10	-1.73338	-1.26782	4.49976e-05	-0.82852	-1.20949
27545205	chr2:27545205:G:T	4.72723e-10	-1.67512	-1.27143	3.5826e-05	-0.975826	-1.29012
27545514	chr2:27545514:C:T	3.33724e-08	2.60035	-1.28992	9.8304e-05	-0.00841741	-1.24814
27545557	chr2:27545557:C:T	2.48316e-09	-1.977e-10	-1.28777	9.77738e-05	-1.977e-10	-1.26196
27545940	chr2:27545940:T:TAA	2.49943e-09	-1.977e-10	-1.28124	9.64287e-05	-1.977e-10	-1.27582
27545941	chr2:27545941:T:A	4.53009e-10	-1.69917	-1.28997	4.06994e-05	-0.886307	-1.2521
27546345	chr2:27546345:T:C	2.70468e-09	-0.206671	-0.995642	6.87719e-05	-0.350913	-1.26291
27547330	chr2:27547330:T:C	2.49071e-09	-1.977e-10	-1.28473	9.7252e-05	-1.977e-10	-1.26732
27547489	chr2:27547489:T:C	3.01306e-09	-1.977e-10	-1.09434	0.000107297	-1.977e-10	-1.16902
27548260	chr2:27548260:C:T	2.71727e-09	-1.19767	-3.0562e-10	8.953e-05	-1.35005	-3.0562e-10
27548289	chr2:27548289:C:A	2.52124e-09	-1.977e-10	-1.27255	9.57708e-05	-1.977e-10	-1.28266
27548548	chr2:27548548:C:T	4.18908e-08	2.6017	-1.06393	0.000165632	0.0326696	-0.767525
27548625	chr2:27548625:C:T	3.06555e-09	-1.977e-10	-1.07707	0.000108942	-1.977e-10	-1.15381
27549617	chr2:27549617:C:T	2.54952e-09	-1.977e-10	-1.26139	0.000101505	-1.977e-10	-1.22451
27550012	chr2:27550012:A:T	4.60308e-10	-1.68443	-1.28873	3.71844e-05	-0.950832	-1.2779
27550308	chr2:27550308:T:C	2.47845e-09	-1.977e-10	-1.28967	0.000109072	-1.977e-10	-1.15262
27550490	chr2:27550490:C:T	3.40128e-09	-1.977e-10	-0.973145	0.000121486	-1.977e-10	-1.04482
27550781	chr2:27550781:A:G	4.38438e-10	-1.73595	-1.28589	6.60177e-05	-0.510747	-1.14395
27550922	chr2:27550922:C:T	2.6721e-09	-1.977e-10	-1.21443	0.000109864	-1.977e-10	-1.14538
27551170	chr2:27551170:G:A	1.50635e-09	-1.78761	-3.0562e-10	5.5166e-05	-1.83427	-3.0562e-10
27551582	chr2:27551582:G:A	4.85372e-08	2.73236	-1.04732	0.000181373	0.10092	-0.744988
27551677	chr2:27551677:G:A	3.49059e-09	-1.977e-10	-0.947228	0.000176645	-1.977e-10	-0.670479
27552610	chr2:27552610:A:C	1.4816e-09	-1.80417	-3.0562e-10	5.56755e-05	-1.82508	-3.0562e-10
27553706	chr2:27553706:G:A	4.74927e-09	-1.977e-10	-0.639307	0.000218373	-1.977e-10	-0.458417
27553764	chr2:27553764:AT:A	1.1858e-07	2.84257	-0.264281	2.60207e-05	-1.83888	-0.746852
27554344	chr2:27554344:A:G	2.49747e-09	-1.977e-10	-1.28202	9.56782e-05	-1.977e-10	-1.28363
27554629	chr2:27554629:A:G	3.52118e-09	-1.977e-10	-0.938501	0.000126132	-1.977e-10	-1.00729
27554741	chr2:27554741:T:C	2.71938e-09	-1.977e-10	-1.19689	9.59264e-05	-1.977e-10	-1.28104
27555117	chr2:27555117:A:G	4.88794e-09	-1.977e-10	-0.610526	0.000225571	-1.977e-10	-0.425986
27555143	chr2:27555143:G:T	4.67547e-10	-1.68996	-1.2676	5.38608e-05	-0.657572	-1.20065
27555149	chr2:27555149:T:C	4.4749e-08	2.68978	-1.08601	0.000167856	0.082206	-0.803719
27555224	chr2:27555224:G:A	4.718e-10	-1.65822	-1.29028	3.52887e-05	-1.01358	-1.26748
27555300	chr2:27555300:A:C	5.25041e-07	3.10912	0.957057	2.60985e-05	-1.84032	-0.742422
27555705	chr2:27555705:G:A	1.51148e-07	2.93712	-0.116159	2.93773e-05	-1.84176	-0.62264
27555839	chr2:27555839:C:T	2.48357e-09	-1.977e-10	-1.2876	0.000102826	-1.977e-10	-1.21158
27556081	chr2:27556081:G:A	3.20764e-09	-1.977e-10	-1.03176	0.000135731	-1.977e-10	-0.933944
27556086	chr2:27556086:C:T	3.51724e-09	-1.977e-10	-0.939621	0.000177393	-1.977e-10	-0.666254
27556452	chr2:27556452:C:T	2.26002e-08	0.92066	-3.0562e-10	0.000226166	-0.423352	-3.0562e-10
27556695	chr2:27556695:T:A	1.01554e-09	-0.891664	-1.29022	1.81999e-05	-1.65322	-1.28999
27556698	chr2:27556698:T:A	5.3768e-08	1.78738	-3.0562e-10	0.000157636	-0.784334	-3.0562e-10
27556699	chr2:27556699:T:A	3.03305e-09	-1.977e-10	-1.08773	0.000105106	-1.977e-10	-1.18965
27558941	chr2:27558941:G:A	1.43929e-09	-1.83315	-3.0562e-10	6.21291e-05	-1.71541	-3.0562e-10
27559695	chr2:27559695:C:T	3.00396e-09	-1.977e-10	-1.09737	0.000106175	-1.977e-10	-1.17953
27560356	chr2:27560356:T:G	2.49913e-09	-1.977e-10	-1.28135	9.83444e-05	-1.977e-10	-1.25615
27560359	chr2:27560359:A:G	2.69546e-09	-1.977e-10	-1.20573	9.56528e-05	-1.977e-10	-1.2839
27560527	chr2:27560527:G:A	1.21123e-08	-1.977e-10	0.296926	0.000134275	-1.977e-10	-0.944729
27560551	chr2:27560551:G:A	5.04714e-10	-1.59943	-1.28163	3.10853e-05	-1.12027	-1.28762
27560800	chr2:27560800:A:G	3.88836e-09	-0.839311	-3.0562e-10	9.30202e-05	-1.31181	-3.0562e-10
27560934	chr2:27560934:T:C	6.46065e-07	3.20474	1.06886	2.71131e-05	-1.84244	-0.702168
27561198	chr2:27561198:G:A	2.91579e-08	1.17543	-3.0562e-10	0.000192274	-0.585702	-3.0562e-10
27561791	chr2:27561791:C:T	1.86789e-07	2.94479	0.0878902	3.31948e-05	-1.84147	-0.500756
27562006	chr2:27562006:C:A	2.71289e-09	-1.977e-10	-1.19928	9.58284e-05	-1.977e-10	-1.28206
27562423	chr2:27562423:A:G	2.47937e-09	-1.977e-10	-1.28929	9.64791e-05	-1.977e-10	-1.2753
27562572	chr2:27562572:T:C	2.53745e-09	-1.977e-10	-1.26614	0.000124491	-1.977e-10	-1.02039
27562615	chr2:27562615:G:A	2.77939e-09	-1.977e-10	-1.17507	0.000101448	-1.977e-10	-1.22508
27562685	chr2:27562685:G:C	5.45289e-09	-1.977e-10	-0.501153	0.000255076	-1.977e-10	-0.303059
27562758	chr2:27562758:G:A	1.49921e-09	-1.79236	-3.0562e-10	5.52786e-05	-1.83224	-3.0562e-10
27562944	chr2:27562944:C:A	3.12493e-09	-1.977e-10	-1.05789	0.000151495	-1.977e-10	-0.824069
27563089	chr2:27563089:AAT:A	4.04569e-09	-1.977e-10	-0.799645	0.000179097	-1.977e-10	-0.656694
27563661	chr2:27563661:G:T	2.75548e-09	-1.977e-10	-1.18371	9.97828e-05	-1.977e-10	-1.24163
27564062	chr2:27564062:T:C	5.9726e-08	2.2994	-0.406935	0.00043432	-0.159704	0.388864
27564258	chr2:27564258:T:C	2.70417e-09	-1.977e-10	-1.2025	9.57389e-05	-1.977e-10	-1.283
27564316	chr2:27564316:G:C	2.49289e-09	-1.977e-10	-1.28385	0.000104261	-1.977e-10	-1.19773
27564418	chr2:27564418:G:A	3.29961e-09	-1.977e-10	-1.00349	0.000119238	-1.977e-10	-1.0635
27564637	chr2:27564637:CA:C	2.79991e-09	-1.977e-10	-1.16771	0.000100883	-1.977e-10	-1.23066
27564911	chr2:27564911:AAATTAAAATTCTAC:A	3.15374e-09	-1.977e-10	-1.04871	0.000110725	-1.977e-10	-1.13757
27565202	chr2:27565202:T:C	3.10626e-09	-1.977e-10	-1.06388	0.000109404	-1.977e-10	-1.14957
27565415	chr2:27565415:G:C	2.7484e-09	-1.977e-10	-1.18628	9.62348e-05	-1.977e-10	-1.27783
27565692	chr2:27565692:G:A	3.11674e-09	-1.977e-10	-1.06051	0.000129467	-1.977e-10	-0.981199
27566994	chr2:27566994:T:A	6.11441e-08	2.09851	-0.182574	0.00041832	-0.31348	0.505106
27567336	chr2:27567336:C:A	2.48551e-09	-1.977e-10	-1.28682	0.000102958	-1.977e-10	-1.2103
27567958	chr2:27567958:T:C	1.50609e-09	-1.78778	-3.0562e-10	5.51693e-05	-1.83422	-3.0562e-10
27568389	chr2:27568389:G:T	2.48782e-09	-1.977e-10	-1.28589	0.000103396	-1.977e-10	-1.20605
27568440	chr2:27568440:G:T	2.80193e-09	-1.977e-10	-1.16699	0.000100936	-1.977e-10	-1.23014
27569177	chr2:27569177:A:C	5.16744e-09	-1.977e-10	-0.554919	0.000262147	-1.977e-10	-0.275717
27569283	chr2:27569283:A:G	2.99462e-09	-1.977e-10	-1.10048	0.000109512	-1.977e-10	-1.14859
27569456	chr2:27569456:A:C	6.16144e-08	2.44905	-0.525451	0.000404101	-0.0631417	0.220185
27570249	chr2:27570249:A:G	2.6313e-09	-1.977e-10	-1.22982	0.000108058	-1.977e-10	-1.16195
27570325	chr2:27570325:A:G	2.80313e-09	-1.977e-10	-1.16656	0.000100967	-1.977e-10	-1.22983
27570667	chr2:27570667:A:T	3.08665e-09	-1.977e-10	-1.07021	0.000108977	-1.977e-10	-1.15349
27571054	chr2:27571054:G:T	2.08212e-07	3.0176	0.123658	3.40676e-05	-1.84319	-0.473084
27571227	chr2:27571227:G:A	3.03208e-09	-1.977e-10	-1.08805	0.000108125	-1.977e-10	-1.16134
27571283	chr2:27571283:C:G	4.67113e-10	-1.67736	-1.28112	5.59191e-05	-0.669519	-1.1512
27571366	chr2:27571366:C:T	4.5692e-10	-1.70039	-1.28016	4.01596e-05	-0.913619	-1.23814
27572175	chr2:27572175:T:G	2.90381e-09	-1.977e-10	-1.13127	0.000136451	-1.977e-10	-0.92866
27572978	chr2:27572978:C:T	3.2159e-09	-1.977e-10	-1.02919	0.000115613	-1.977e-10	-1.09438
27573253	chr2:27573253:G:A	8.3442e-09	-1.977e-10	-0.0757307	0.000114473	-1.977e-10	-1.10428
27573292	chr2:27573292:G:T	2.63581e-08	1.72766	-0.653179	3.17851e-05	-1.23593	-1.1497
27573659	chr2:27573659:C:T	4.99897e-10	-1.60442	-1.28623	3.17151e-05	-1.10412	-1.28371
27573662	chr2:27573662:G:A	2.60447e-09	-1.977e-10	-1.24007	0.000105406	-1.977e-10	-1.1868
27573689	chr2:27573689:C:T	3.19581e-09	-1.977e-10	-1.03546	0.000111922	-1.977e-10	-1.12682
27573964	chr2:27573964:T:C	3.18428e-09	-1.977e-10	-1.03907	0.000114307	-1.977e-10	-1.10574
27574060	chr2:27574060:A:G	5.57805e-08	2.28069	-0.456565	0.00039992	-0.171541	0.318184
27574496	chr2:27574496:G:A	4.23861e-09	-1.977e-10	-0.753062	0.000191689	-1.977e-10	-0.58875
27574703	chr2:27574703:A:G	3.1385e-09	-1.977e-10	-1.05355	0.000133513	-1.977e-10	-0.950422
27575433	chr2:27575433:A:T	2.8778e-09	-1.977e-10	-1.14027	0.000134588	-1.977e-10	-0.942406
27575734	chr2:27575734:C:A	2.77344e-09	-1.977e-10	-1.17721	0.000101279	-1.977e-10	-1.22674
27575839	chr2:27575839:T:C	2.71912e-09	-1.977e-10	-1.19699	9.5907e-05	-1.977e-10	-1.28124
27575991	chr2:27575991:C:A	3.29115e-09	-1.977e-10	-1.00606	0.000118966	-1.977e-10	-1.06578
27576130	chr2:27576130:T:C	4.61829e-09	-1.977e-10	-0.667274	0.000267002	-1.977e-10	-0.257365
27576190	chr2:27576190:T:C	1.42517e-09	-1.84301	-3.0562e-10	6.94716e-05	-1.6037	-3.0562e-10
27576329	chr2:27576329:C:A	3.85536e-09	-1.977e-10	-0.847832	0.000169634	-1.977e-10	-0.710978
27576906	chr2:27576906:A:C	1.48669e-09	-1.80074	-3.0562e-10	5.55414e-05	-1.82749	-3.0562e-10
27578086	chr2:27578086:A:T	2.53317e-09	-1.977e-10	-1.26783	9.55686e-05	-1.977e-10	-1.28478
27578260	chr2:27578260:T:C	2.87767e-09	-1.977e-10	-1.14032	0.00013447	-1.977e-10	-0.943281
27578536	chr2:27578536:C:G	4.58062e-10	-1.69934	-1.2787	4.00442e-05	-0.919296	-1.23534
27578551	chr2:27578551:C:A	4.53623e-10	-1.7084	-1.27939	4.09401e-05	-0.895668	-1.23684
27578872	chr2:27578872:T:C	3.08178e-09	-1.977e-10	-1.07179	0.00010878	-1.977e-10	-1.15529
27578892	chr2:27578892:A:G	1.91157e-06	3.42684	1.93154	4.69894e-05	-1.84468	-0.15002
27579590	chr2:27579590:T:C	3.1816e-09	-1.977e-10	-1.03991	0.00011152	-1.977e-10	-1.13042
27579938	chr2:27579938:A:G	5.48283e-08	2.67947	-0.872563	0.000140507	0.0923305	-0.991696
27580412	chr2:27580412:C:T	5.2644e-09	-0.53633	-3.0562e-10	8.56578e-05	-1.39426	-3.0562e-10
27581225	chr2:27581225:C:T	8.68857e-09	-1.977e-10	-0.0352894	0.000115776	-1.977e-10	-1.09296
27581247	chr2:27581247:C:T	2.86963e-09	-1.977e-10	-1.14312	0.000102676	-1.977e-10	-1.21305
27584034	chr2:27584034:G:A	3.35323e-09	-1.977e-10	-0.987374	0.000119953	-1.977e-10	-1.05752
27584072	chr2:27584072:A:G	2.9461e-09	-1.977e-10	-1.11682	0.000105722	-1.977e-10	-1.18381
27584543	chr2:27584543:T:C	2.54755e-09	-1.977e-10	-1.26217	0.000101091	-1.977e-10	-1.2286
27584617	chr2:27584617:A:G	2.93207e-09	-1.977e-10	-1.12159	0.000103255	-1.977e-10	-1.20742
27584757	chr2:27584757:G:A	4.87739e-10	-1.6273	-1.28798	3.28364e-05	-1.07196	-1.28112
27584874	chr2:27584874:A:G	2.85085e-09	-1.977e-10	-1.14968	0.000104214	-1.977e-10	-1.19817
27585143	chr2:27585143:A:G	1.55719e-09	-1.75441	-3.0562e-10	5.51477e-05	-1.83461	-3.0562e-10
27585199	chr2:27585199:A:G	4.2395e-09	-1.977e-10	-0.752853	0.000238632	-1.977e-10	-0.369701
27585314	chr2:27585314:A:G	6.61081e-09	-1.977e-10	-0.308592	0.000485782	-1.977e-10	0.341139
27585383	chr2:27585383:C:T	2.95588e-09	-1.977e-10	-1.1135	0.000105957	-1.977e-10	-1.18158
27585815	chr2:27585815:A:G	1.48887e-09	-1.79928	-3.0562e-10	5.5486e-05	-1.82849	-3.0562e-10
27586268	chr2:27586268:C:T	2.82243e-09	-1.977e-10	-1.1597	0.000130686	-1.977e-10	-0.971824
27586506	chr2:27586506:AG:A	2.48524e-09	-1.977e-10	-1.28693	0.000113433	-1.977e-10	-1.11341
27586893	chr2:27586893:T:C	2.48866e-09	-1.977e-10	-1.28556	0.000114476	-1.977e-10	-1.10426
27586921	chr2:27586921:G:A	5.90602e-09	-0.421325	-3.0562e-10	6.04747e-05	-1.7424	-3.0562e-10
27587386	chr2:27587386:T:C	2.53847e-09	-1.977e-10	-1.26574	0.000100486	-1.977e-10	-1.2346
27587631	chr2:27587631:G:A	2.63919e-09	-1.977e-10	-1.22683	9.69109e-05	-1.977e-10	-1.27083
27587837	chr2:27587837:C:T	2.85408e-09	-1.977e-10	-1.14855	0.000132838	-1.977e-10	-0.955489
27587956	chr2:27587956:C:T	8.09795e-09	-1.977e-10	-0.105687	0.000112352	-1.977e-10	-1.12299
27588248	chr2:27588248:G:T	5.22744e-09	-0.543376	-3.0562e-10	8.04966e-05	-1.45641	-3.0562e-10
27588262	chr2:27588262:C:T	2.88183e-09	-1.977e-10	-1.13887	0.000103025	-1.977e-10	-1.20965
27588300	chr2:27588300:G:C	1.57341e-09	-1.74405	-3.0562e-10	5.46079e-05	-1.84444	-3.0562e-10
27588303	chr2:27588303:G:A	2.88036e-09	-1.977e-10	-1.13938	0.000102985	-1.977e-10	-1.21004
27588635	chr2:27588635:C:T	3.99191e-09	-1.977e-10	-0.813027	0.000220361	-1.977e-10	-0.449357
27588855	chr2:27588855:A:G	1.68904e-07	2.93249	-0.00045407	3.12948e-05	-1.84145	-0.559723
27589465	chr2:27589465:A:G	2.47949e-09	-1.977e-10	-1.28925	0.000101502	-1.977e-10	-1.22455
27590336	chr2:27590336:T:TGG	2.90402e-09	-1.977e-10	-1.1312	0.000109332	-1.977e-10	-1.15023
27590356	chr2:27590356:A:T	2.66902e-09	-1.977e-10	-1.21559	9.54288e-05	-1.977e-10	-1.28624
27590453	chr2:27590453:G:A	5.15489e-09	-1.977e-10	-0.557351	0.000261914	-1.977e-10	-0.276605
27590960	chr2:27590960:T:G	4.93336e-10	-1.61411	-1.28975	3.23688e-05	-1.09189	-1.27554
27591476	chr2:27591476:T:C	4.96288e-10	-1.60862	-1.28928	3.1987e-05	-1.10181	-1.27748
27591507	chr2:27591507:C:T	3.65349e-08	2.03777	-0.636802	0.00027297	-0.311061	0.0758011
27591571	chr2:27591571:C:T	4.80452e-08	2.2221	-0.547252	0.000343188	-0.197229	0.190886
27591676	chr2:27591676:C:T	9.262e-09	-1.977e-10	0.0286226	0.000300219	-1.977e-10	-0.14011
27591690	chr2:27591690:C:T	2.81599e-09	-1.977e-10	-1.16198	0.000130086	-1.977e-10	-0.976424
27591698	chr2:27591698:C:T	2.98983e-09	-1.977e-10	-1.10208	0.000106917	-1.977e-10	-1.17256
27591865	chr2:27591865:T:G	2.51382e-09	-1.977e-10	-1.27549	0.000102263	-1.977e-10	-1.21708
27592301	chr2:27592301:A:T	3.00937e-09	-1.977e-10	-1.09557	9.87606e-05	-1.977e-10	-1.25192
27592343	chr2:27592343:G:A	2.88387e-09	-1.977e-10	-1.13817	0.000103038	-1.977e-10	-1.20953
27592411	chr2:27592411:A:G	5.09072e-10	-1.60561	-1.26685	3.56466e-05	-0.980742	-1.29023
27592464	chr2:27592464:C:T	2.8964e-09	-1.977e-10	-1.13383	0.000103374	-1.977e-10	-1.20627
27592643	chr2:27592643:A:C	7.33752e-09	-1.977e-10	-0.204296	0.000167854	-1.977e-10	-0.721527
27592951	chr2:27592951:C:T	1.48152e-09	-1.80423	-3.0562e-10	5.56575e-05	-1.8254	-3.0562e-10
27593448	chr2:27593448:G:A	5.50249e-08	2.72251	-0.912017	0.000145014	0.126762	-0.994556
27593570	chr2:27593570:A:G	3.93349e-09	-1.977e-10	-0.827771	0.00017366	-1.977e-10	-0.687521
27593726	chr2:27593726:T:C	6.4722e-08	2.86488	-0.892081	0.000163511	0.228657	-0.976398
27593824	chr2:27593824:T:G	3.10765e-09	-1.977e-10	-1.06343	0.000129095	-1.977e-10	-0.984077
27593862	chr2:27593862:TC:T	1.47762e-09	-1.80687	-3.0562e-10	5.57732e-05	-1.82333	-3.0562e-10
27593921	chr2:27593921:T:C	2.89048e-09	-1.977e-10	-1.13588	0.000103213	-1.977e-10	-1.20783
27594753	chr2:27594753:T:C	3.2582e-09	-1.977e-10	-1.01612	0.000113665	-1.977e-10	-1.11137
27594779	chr2:27594779:C:T	2.47873e-09	-1.977e-10	-1.28955	0.000110604	-1.977e-10	-1.13866
27594807	chr2:27594807:C:T	2.29621e-09	-1.36604	-3.0562e-10	7.13377e-05	-1.5772	-3.0562e-10
27594950	chr2:27594950:G:A	1.77496e-07	3.05568	-0.074022	2.94016e-05	-1.84384	-0.619733
27595387	chr2:27595387:C:T	2.01855e-09	-1.49492	-3.0562e-10	5.54244e-05	-1.8296	-3.0562e-10
27595500	chr2:27595500:T:C	8.42767e-09	-1.977e-10	-0.0657778	0.000114362	-1.977e-10	-1.10525
27595516	chr2:27595516:G:A	3.2578e-09	-1.977e-10	-1.01625	0.000113651	-1.977e-10	-1.11149
27595628	chr2:27595628:C:G	2.91667e-09	-1.977e-10	-1.12685	0.000137005	-1.977e-10	-0.924602
27595854	chr2:27595854:C:G	2.16118e-08	1.55348	-0.67754	6.91583e-05	-0.804351	-0.803873
27596112	chr2:27596112:T:G	2.52545e-09	-1.977e-10	-1.27088	0.000101328	-1.977e-10	-1.22626
27596226	chr2:27596226:C:T	2.48178e-09	-1.977e-10	-1.28832	9.51448e-05	-1.977e-10	-1.28922
27596235	chr2:27596235:A:G	2.89155e-09	-1.977e-10	-1.1355	0.000106328	-1.977e-10	-1.17809
27596305	chr2:27596305:G:A	5.77177e-08	2.406	-0.547737	0.000381467	-0.0911611	0.190563
27596416	chr2:27596416:G:A	1.47746e-09	-1.80697	-3.0562e-10	5.57759e-05	-1.82328	-3.0562e-10
27596456	chr2:27596456:G:A	2.89571e-09	-1.977e-10	-1.13407	0.000103349	-1.977e-10	-1.20651
27596523	chr2:27596523:C:T	1.47847e-09	-1.80629	-3.0562e-10	5.57476e-05	-1.82379	-3.0562e-10
27596553	chr2:27596553:A:G	2.92028e-09	-1.977e-10	-1.12562	0.000103993	-1.977e-10	-1.2003
27596705	chr2:27596705:C:G	2.73058e-09	-1.977e-10	-1.19278	0.000110508	-1.977e-10	-1.13954
27596744	chr2:27596744:T:C	2.64657e-09	-1.977e-10	-1.22403	0.000107798	-1.977e-10	-1.16437
27596746	chr2:27596746:G:A	3.16047e-09	-1.977e-10	-1.04658	0.000113894	-1.977e-10	-1.10935
27596747	chr2:27596747:G:C	2.89048e-09	-1.977e-10	-1.13588	0.000103213	-1.977e-10	-1.20783
27596777	chr2:27596777:C:T	8.49464e-09	-1.977e-10	-0.0578622	0.000115133	-1.977e-10	-1.09854
27596778	chr2:27596778:T:C	1.47644e-09	-1.80767	-3.0562e-10	7.2757e-05	-1.5575	-3.0562e-10
27597285	chr2:27597285:A:T	2.4771e-09	-1.977e-10	-1.29021	9.62674e-05	-1.977e-10	-1.27749
27597363	chr2:27597363:A:G	2.67588e-09	-1.977e-10	-1.21302	0.000109469	-1.977e-10	-1.14898
27598290	chr2:27598290:ACTTC:A	2.53339e-09	-1.977e-10	-1.26774	0.000102549	-1.977e-10	-1.21428
27598434	chr2:27598434:C:T	3.31139e-09	-1.977e-10	-0.999929	0.000119642	-1.977e-10	-1.06012
27598606	chr2:27598606:G:A	3.24146e-09	-1.977e-10	-1.02127	0.00011641	-1.977e-10	-1.0875
27598615	chr2:27598615:C:T	1.72532e-07	2.98272	-0.02944	3.04436e-05	-1.84258	-0.586167
27598616	chr2:27598616:G:A	3.06799e-09	-1.977e-10	-1.07627	0.0001092	-1.977e-10	-1.15144
27599416	chr2:27599416:G:GAC	5.14209e-08	2.28871	-0.545967	0.000355254	-0.164391	0.192603
27599587	chr2:27599587:A:C	2.47804e-09	-1.977e-10	-1.28983	0.000110141	-1.977e-10	-1.14286
27599623	chr2:27599623:G:A	3.18501e-09	-1.977e-10	-1.03884	0.000114328	-1.977e-10	-1.10555
27599854	chr2:27599854:TAGGCAG:T	6.08336e-09	-0.39174	-3.0562e-10	6.09532e-05	-1.73451	-3.0562e-10
27600252	chr2:27600252:TC:T	2.81867e-09	-1.977e-10	-1.16103	0.000102523	-1.977e-10	-1.21453
27600312	chr2:27600312:T:G	3.21504e-09	-1.977e-10	-1.02946	0.00011559	-1.977e-10	-1.09457
27600546	chr2:27600546:G:A	2.89335e-09	-1.977e-10	-1.13488	0.000103287	-1.977e-10	-1.20711
27600580	chr2:27600580:A:G	1.47791e-09	-1.80667	-3.0562e-10	5.57594e-05	-1.82358	-3.0562e-10
27600974	chr2:27600974:C:T	3.97679e-09	-1.977e-10	-0.816822	0.000219982	-1.977e-10	-0.451078
27601061	chr2:27601061:AAAT:A	1.47798e-09	-1.80662	-3.0562e-10	5.57616e-05	-1.82354	-3.0562e-10
27601109	chr2:27601109:C:T	8.49464e-09	-1.977e-10	-0.0578622	0.000115133	-1.977e-10	-1.09854
27601301	chr2:27601301:G:C	4.88764e-08	2.22517	-0.533172	0.000347935	-0.203179	0.210573
27602073	chr2:27602073:T:C	4.68675e-10	-1.68407	-1.27108	3.91177e-05	-0.958343	-1.2197
27602354	chr2:27602354:G:A	2.80495e-09	-1.977e-10	-1.16591	0.000101447	-1.977e-10	-1.22508
27602437	chr2:27602437:T:C	4.0267e-09	-1.977e-10	-0.80435	0.000223252	-1.977e-10	-0.436319
27602831	chr2:27602831:A:G	2.96792e-09	-1.977e-10	-1.10943	0.000106305	-1.977e-10	-1.17831
27602848	chr2:27602848:T:C	1.72776e-06	3.44012	1.81717	4.40258e-05	-1.84462	-0.215227
27603541	chr2:27603541:T:C	1.46697e-09	-1.8141	-3.0562e-10	5.60912e-05	-1.81764	-3.0562e-10
27603597	chr2:27603597:T:A	3.14045e-09	-1.977e-10	-1.05293	0.000142644	-1.977e-10	-0.884271
27603599	chr2:27603599:T:A	4.36308e-09	-1.977e-10	-0.724119	0.000213462	-1.977e-10	-0.481162
27604225	chr2:27604225:C:T	1.23196e-06	3.19273	1.72633	4.18392e-05	-1.8425	-0.268292
27604459	chr2:27604459:TACAGTCATGTAACC:T	5.95027e-07	3.16954	1.02177	2.65509e-05	-1.84175	-0.723808
27604819	chr2:27604819:C:T	2.4821e-09	-1.977e-10	-1.28819	0.000102184	-1.977e-10	-1.21785
27605085	chr2:27605085:T:C	2.66818e-09	-1.977e-10	-1.2159	9.54231e-05	-1.977e-10	-1.2863
27605089	chr2:27605089:C:T	3.77615e-09	-1.977e-10	-0.868593	0.000111507	-1.977e-10	-1.13053
27605120	chr2:27605120:A:C	8.9685e-09	-1.977e-10	-0.00357968	0.000424999	-1.977e-10	0.207465
27606099	chr2:27606099:CACCA:C	2.60835e-09	-1.977e-10	-1.23858	0.00011002	-1.977e-10	-1.14396
27606286	chr2:27606286:G:GTTTGA	4.56436e-10	-1.70441	-1.27719	4.06084e-05	-0.908615	-1.23203
27606482	chr2:27606482:C:T	2.48574e-09	-1.977e-10	-1.28673	0.000102967	-1.977e-10	-1.21021
27606853	chr2:27606853:G:A	3.02044e-09	-1.977e-10	-1.0919	0.000107804	-1.977e-10	-1.16431
27606983	chr2:27606983:C:T	2.94339e-09	-1.977e-10	-1.11774	0.000105639	-1.977e-10	-1.18459
27607126	chr2:27607126:A:G	2.88159e-09	-1.977e-10	-1.13896	0.000102965	-1.977e-10	-1.21023
27607200	chr2:27607200:A:G	2.1994e-08	1.53744	-0.64397	7.08157e-05	-0.810507	-0.774034
27607432	chr2:27607432:A:G	1.50771e-09	-1.7867	-3.0562e-10	5.51388e-05	-1.83477	-3.0562e-10
27608100	chr2:27608100:A:G	3.1298e-09	-1.977e-10	-1.05633	0.000110065	-1.977e-10	-1.14355
27608123	chr2:27608123:G:T	4.56215e-10	-1.7123	-1.26979	4.20903e-05	-0.887217	-1.21759
27608740	chr2:27608740:T:C	2.4431e-08	1.59155	-0.59299	7.64316e-05	-0.779657	-0.728568
27608900	chr2:27608900:A:G	2.72682e-09	-1.977e-10	-1.19416	0.00011121	-1.977e-10	-1.1332
27609188	chr2:27609188:A:G	1.62842e-07	2.84632	0.0491634	3.24264e-05	-1.83835	-0.527299
27609345	chr2:27609345:C:T	3.2783e-09	-1.977e-10	-1.00997	0.000114105	-1.977e-10	-1.1075
27609437	chr2:27609437:A:G	2.53068e-09	-1.977e-10	-1.26881	9.50446e-05	-1.977e-10	-1.29028
27609477	chr2:27609477:C:T	2.4881e-09	-1.977e-10	-1.28578	9.50782e-05	-1.977e-10	-1.28992
27609934	chr2:27609934:GGGAGGCTGAGGCA:G	5.61014e-09	-0.472723	-3.0562e-10	0.000138968	-0.910376	-3.0562e-10
27610411	chr2:27610411:A:T	2.74584e-09	-1.977e-10	-1.18721	0.000102072	-1.977e-10	-1.21894
27610673	chr2:27610673:C:T	2.97416e-09	-1.977e-10	-1.10734	0.000104128	-1.977e-10	-1.199
27610820	chr2:27610820:C:T	3.73008e-07	2.86184	0.862464	2.41092e-05	-1.82991	-0.832123
27610885	chr2:27610885:C:T	4.50954e-10	-1.7296	-1.26409	4.06057e-05	-0.855673	-1.28504
27611155	chr2:27611155:G:C	3.31772e-09	-1.977e-10	-0.99802	0.000115509	-1.977e-10	-1.09528
27611285	chr2:27611285:T:C	1.18873e-06	3.08371	1.79963	4.31871e-05	-1.83997	-0.239112
27611412	chr2:27611412:C:G	6.19877e-09	-1.977e-10	-0.372947	0.000445066	-1.977e-10	0.253601
27611476	chr2:27611476:C:T	7.56882e-09	-1.977e-10	-0.173261	0.000110038	-1.977e-10	-1.1438
27612022	chr2:27612022:A:T	5.23161e-09	-1.977e-10	-0.542578	0.000182783	-1.977e-10	-0.636322
27612197	chr2:27612197:A:G	2.66247e-09	-1.977e-10	-1.21804	9.5373e-05	-1.977e-10	-1.28683
27612215	chr2:27612215:G:A	5.00043e-08	2.6582	-0.943388	0.00013145	0.0852633	-1.05126
27612903	chr2:27612903:C:G	2.77585e-09	-1.977e-10	-1.17634	0.000115003	-1.977e-10	-1.09967
27613184	chr2:27613184:C:T	3.18974e-09	-1.977e-10	-1.03736	0.000115714	-1.977e-10	-1.0935
27613554	chr2:27613554:T:C	6.30034e-09	-0.356695	-3.0562e-10	6.15068e-05	-1.72547	-3.0562e-10
27614126	chr2:27614126:C:T	3.37709e-09	-1.977e-10	-0.980284	0.000114992	-1.977e-10	-1.09976
27615452	chr2:27615452:T:C	2.52228e-09	-1.977e-10	-1.27213	0.000103037	-1.977e-10	-1.20954
27615682	chr2:27615682:G:A	1.70429e-08	1.65551	-1.01707	6.03527e-05	-0.701879	-1.04254
27616240	chr2:27616240:T:C	4.62153e-10	-1.68261	-1.28655	3.68951e-05	-0.952816	-1.28373
27616502	chr2:27616502:T:C	8.23661e-08	2.30746	-0.0935868	2.96886e-05	-1.83391	-0.619947
27616678	chr2:27616678:A:T	3.93518e-09	-1.977e-10	-0.827342	0.000217054	-1.977e-10	-0.464473
27616965	chr2:27616965:C:G	2.25064e-08	1.52228	-0.605774	7.28611e-05	-0.81726	-0.738807
27617887	chr2:27617887:G:A	2.477e-09	-1.977e-10	-1.29025	9.73967e-05	-1.977e-10	-1.26583
27618366	chr2:27618366:C:T	3.87272e-09	-1.977e-10	-0.843341	0.000136704	-1.977e-10	-0.926806
27618445	chr2:27618445:A:G	1.49585e-09	-1.7946	-3.0562e-10	5.53102e-05	-1.83167	-3.0562e-10
27618558	chr2:27618558:T:C	3.09283e-09	-1.977e-10	-1.06821	0.000109139	-1.977e-10	-1.152
27618887	chr2:27618887:T:C	3.19563e-09	-1.977e-10	-1.03551	0.000114985	-1.977e-10	-1.09982
27618981	chr2:27618981:C:T	2.75846e-09	-1.977e-10	-1.18263	0.000114066	-1.977e-10	-1.10784
27619239	chr2:27619239:A:G	2.57747e-09	-1.977e-10	-1.25049	9.53106e-05	-1.977e-10	-1.28748
27619463	chr2:27619463:A:G	1.50601e-09	-1.78784	-3.0562e-10	5.51217e-05	-1.83508	-3.0562e-10
27620117	chr2:27620117:T:C	3.37453e-09	-1.977e-10	-0.981042	0.000114423	-1.977e-10	-1.10472
27620242	chr2:27620242:T:A	4.13879e-09	-1.977e-10	-0.776895	0.000247067	-1.977e-10	-0.334961
27620327	chr2:27620327:T:C	4.01783e-09	-1.977e-10	-0.806557	0.00017934	-1.977e-10	-0.655341
27622942	chr2:27622942:G:A	4.68849e-09	-1.977e-10	-0.652187	0.000214768	-1.977e-10	-0.475062
27623168	chr2:27623168:A:G	2.94108e-09	-1.977e-10	-1.11852	0.000105547	-1.977e-10	-1.18546
27623410	chr2:27623410:A:T	6.04021e-10	-1.67946	-1.02198	7.29723e-05	-0.590229	-0.964313
27623736	chr2:27623736:T:C	4.72754e-10	-1.68115	-1.26533	3.49621e-05	-1.00048	-1.28988
27623778	chr2:27623778:C:G	7.08522e-10	-1.63574	-0.906129	4.42046e-05	-0.767995	-1.2878
27623872	chr2:27623872:C:T	4.78693e-09	-1.977e-10	-0.631408	0.000224474	-1.977e-10	-0.43086
27624497	chr2:27624497:C:T	5.12335e-10	-1.63888	-1.2272	3.32758e-05	-1.06184	-1.27795
27624775	chr2:27624775:C:G	6.22119e-08	1.43906	0.494185	5.27424e-05	-1.23607	-0.643129
27625201	chr2:27625201:C:T	8.8414e-09	-0.0178521	-3.0562e-10	0.000102909	-1.21078	-3.0562e-10
27625331	chr2:27625331:G:A	5.51465e-09	-0.489889	-3.0562e-10	8.69394e-05	-1.37941	-3.0562e-10
27625530	chr2:27625530:A:G	5.39863e-10	-1.5499	-1.26383	3.29708e-05	-1.0607	-1.2883
27626045	chr2:27626045:G:A	1.03902e-08	-1.977e-10	0.143564	0.00012593	-1.977e-10	-1.00889
27626166	chr2:27626166:G:A	2.69607e-09	-1.977e-10	-1.2055	9.5675e-05	-1.977e-10	-1.28366
27627146	chr2:27627146:A:G	1.52188e-09	-1.77735	-3.0562e-10	5.49288e-05	-1.83858	-3.0562e-10
27628084	chr2:27628084:T:C	4.33452e-10	-1.75604	-1.27723	1.62698e-05	-1.83648	-1.21883
27628253	chr2:27628253:T:C	5.35796e-10	-1.58245	-1.23885	3.47406e-05	-1.00682	-1.28989
27628481	chr2:27628481:G:C	3.25304e-09	-1.977e-10	-1.01771	0.000114174	-1.977e-10	-1.1069
27628593	chr2:27628593:C:T	2.65009e-09	-1.977e-10	-1.2227	0.000112549	-1.977e-10	-1.12123
27628901	chr2:27628901:G:A	4.56952e-09	-1.977e-10	-0.677889	0.000118852	-1.977e-10	-1.06675
27629051	chr2:27629051:G:A	0.000395686	9.61531	1.07577	6.70698e-05	-0.988914	-0.649974
27629397	chr2:27629397:A:G	1.61563e-09	-1.71757	-3.0562e-10	5.46154e-05	-1.84431	-3.0562e-10
27629522	chr2:27629522:C:T	1.42293e-09	-1.84458	-3.0562e-10	6.31561e-05	-1.69901	-3.0562e-10
27629604	chr2:27629604:G:A	3.39051e-09	-1.977e-10	-0.976318	0.000117445	-1.977e-10	-1.07865
27629770	chr2:27629770:A:G	4.86252e-10	-1.66494	-1.25339	4.1427e-05	-0.830618	-1.29007
27630070	chr2:27630070:G:A	2.49112e-09	-1.977e-10	-1.28457	9.72205e-05	-1.977e-10	-1.26764
27630163	chr2:27630163:T:C	4.12866e-10	-1.8014	-1.28053	1.6534e-05	-1.81229	-1.22691
27630378	chr2:27630378:C:G	0.000222676	10.1162	-3.0562e-10	0.000138307	-0.915146	-3.0562e-10
27631109	chr2:27631109:T:G	3.16333e-09	-1.977e-10	-1.04567	0.00014157	-1.977e-10	-0.891825
27631502	chr2:27631502:G:A	4.77284e-10	-1.70636	-1.23058	4.08426e-05	-0.853943	-1.28095
27631556	chr2:27631556:A:G	2.52249e-09	-1.977e-10	-1.27205	9.5056e-05	-1.977e-10	-1.29016
27631657	chr2:27631657:G:A	0.000869331	10.1329	1.34528	9.11156e-05	-0.816702	-0.515791
27631665	chr2:27631665:T:A	2.83963e-09	-1.977e-10	-1.15362	0.00010301	-1.977e-10	-1.20979
27631762	chr2:27631762:G:A	2.82595e-09	-1.977e-10	-1.15845	9.97473e-05	-1.977e-10	-1.24198
27632185	chr2:27632185:T:A	8.72415e-10	-1.65529	-0.6785	4.84559e-05	-0.742518	-1.22145
27632372	chr2:27632372:A:G	4.90401e-10	-1.64351	-1.26632	4.46207e-05	-0.821308	-1.22512
27632530	chr2:27632530:A:T	8.69434e-06	7.92898	-1.05585	0.0066215	4.12831	-1.17486
27632664	chr2:27632664:T:C	2.84826e-09	-1.977e-10	-1.15059	0.000105204	-1.977e-10	-1.18872
27632743	chr2:27632743:A:G	1.63846e-09	-1.70354	-3.0562e-10	5.48627e-05	-1.83979	-3.0562e-10
27633057	chr2:27633057:G:A	4.66669e-10	-1.71933	-1.24011	4.25369e-05	-0.817545	-1.2767
27633246	chr2:27633246:T:C	5.70157e-09	-1.977e-10	-0.456557	0.000189194	-1.977e-10	-0.601851
27633319	chr2:27633319:GT:G	4.40464e-10	-1.74202	-1.2752	1.62932e-05	-1.83931	-1.21457
27633344	chr2:27633344:C:T	5.17054e-09	-1.977e-10	-0.55432	0.000173078	-1.977e-10	-0.690882
27633424	chr2:27633424:G:T	8.67502e-10	-1.64195	-0.697482	4.66781e-05	-0.773536	-1.22781
27633471	chr2:27633471:AATTTTTGT:A	3.00439e-09	-1.977e-10	-1.09722	0.000112682	-1.977e-10	-1.12006
27633628	chr2:27633628:T:C	4.6325e-10	-1.71584	-1.25094	4.23699e-05	-0.828048	-1.27014
27633635	chr2:27633635:C:T	2.6154e-09	-1.977e-10	-1.23588	9.81774e-05	-1.977e-10	-1.25785
27634347	chr2:27634347:C:T	4.37125e-10	-1.74489	-1.27995	1.61229e-05	-1.83862	-1.22576
27634460	chr2:27634460:A:G	2.92787e-09	-1.977e-10	-1.12302	0.000107743	-1.977e-10	-1.16487
27634650	chr2:27634650:G:A	4.69981e-10	-1.71216	-1.2402	4.16777e-05	-0.838021	-1.27664
27635245	chr2:27635245:G:A	5.86068e-10	-1.64191	-1.08971	1.58591e-05	-1.84455	-1.23633
27635622	chr2:27635622:G:T	3.28728e-09	-1.977e-10	-1.00724	0.000192662	-1.977e-10	-0.583683
27636259	chr2:27636259:A:G	4.99098e-09	-1.977e-10	-0.589665	0.000174864	-1.977e-10	-0.680615
27636450	chr2:27636450:G:T	1.43377e-09	-1.83699	-3.0562e-10	6.75195e-05	-1.63221	-3.0562e-10
27636484	chr2:27636484:T:A	4.43011e-05	8.93445	-0.43298	5.13938e-05	-0.75485	-1.15025
27636567	chr2:27636567:G:A	2.94884e-09	-1.977e-10	-1.11589	0.000108419	-1.977e-10	-1.15862
27636615	chr2:27636615:T:C	4.38678e-10	-1.74812	-1.27317	1.63857e-05	-1.83797	-1.21025
27636684	chr2:27636684:A:G	2.56882e-09	-1.977e-10	-1.25385	9.54854e-05	-1.977e-10	-1.28565
27636799	chr2:27636799:G:T	2.68182e-09	-1.977e-10	-1.2108	0.000138369	-1.977e-10	-0.9147
27637041	chr2:27637041:G:A	2.8404e-09	-1.977e-10	-1.15335	0.00010303	-1.977e-10	-1.2096
27637059	chr2:27637059:C:T	6.28477e-10	-1.39922	-1.26253	2.41533e-05	-1.44471	-1.21548
27637343	chr2:27637343:TG:T	1.55939e-08	0.487422	0.0621624	3.1104e-05	-1.64286	-0.764428
27637391	chr2:27637391:G:A	4.69067e-06	6.85245	-0.596415	0.0012355	1.9817	-0.707091
27637684	chr2:27637684:A:G	6.90281e-10	-1.82576	-0.742197	7.0108e-05	-0.414288	-1.1803
27638654	chr2:27638654:G:GT	6.39679e-09	-1.84306	1.50155	0.000125781	-1.67961	0.669533
27638751	chr2:27638751:G:T	2.76423e-08	1.12205	-3.0562e-10	0.000239486	-0.366126	-3.0562e-10
27638840	chr2:27638840:G:A	4.61662e-10	-1.79531	-1.17491	5.57799e-05	-0.583646	-1.23956
27639168	chr2:27639168:T:C	2.52443e-09	-1.977e-10	-1.27128	0.000106442	-1.977e-10	-1.17703
27639472	chr2:27639472:A:G	9.4937e-09	-1.977e-10	0.0533311	0.000212484	-1.977e-10	-0.485757
27639530	chr2:27639530:C:T	5.37635e-10	-1.82613	-0.991739	7.26113e-05	-0.651196	-0.908304
27639969	chr2:27639969:T:C	2.47698e-09	-1.977e-10	-1.29026	9.58528e-05	-1.977e-10	-1.28181
27640206	chr2:27640206:C:A	2.51125e-09	-1.977e-10	-1.27652	9.61274e-05	-1.977e-10	-1.27895
27640408	chr2:27640408:T:C	5.58227e-09	-1.83884	1.36114	0.000115207	-1.64738	0.549491
27640436	chr2:27640436:G:A	2.47698e-09	-1.977e-10	-1.29026	9.58496e-05	-1.977e-10	-1.28184
27640582	chr2:27640582:C:G	3.49004e-09	-1.977e-10	-0.947385	0.000109079	-1.977e-10	-1.15255
27640585	chr2:27640585:A:G	6.26624e-10	-1.78607	-0.87864	0.000102325	-0.386482	-0.829984
27640960	chr2:27640960:CAAAT:C	2.9872e-09	-1.977e-10	-1.10296	0.000109871	-1.977e-10	-1.14531
27641512	chr2:27641512:T:G	4.9859e-09	-1.84029	1.24961	0.000104285	-1.65644	0.45895
27642377	chr2:27642377:C:T	3.92742e-09	-1.977e-10	-0.829315	0.000175577	-1.977e-10	-0.676543
27642458	chr2:27642458:A:G	1.84753e-08	-1.977e-10	0.719137	0.000356263	-1.977e-10	0.0310464
27642792	chr2:27642792:T:C	5.5451e-09	-1.8327	1.34832	0.000117535	-1.61552	0.537631
27642964	chr2:27642964:C:T	2.73076e-09	-1.977e-10	-1.19272	0.000101512	-1.977e-10	-1.22444
27643062	chr2:27643062:C:T	8.90299e-09	-1.977e-10	-0.0109109	0.00011844	-1.977e-10	-1.07022
27643158	chr2:27643158:A:G	3.41185e-09	-1.977e-10	-0.970042	0.000107526	-1.977e-10	-1.16689
27643198	chr2:27643198:T:A	3.5012e-09	-1.977e-10	-0.944192	0.000123263	-1.977e-10	-1.03031
27643342	chr2:27643342:TTA:T	2.86057e-09	-1.977e-10	-1.14628	0.0001058	-1.977e-10	-1.18307
27643372	chr2:27643372:G:A	4.14541e-09	-1.977e-10	-0.775297	0.000142524	-1.977e-10	-0.88511
27643604	chr2:27643604:C:T	2.83518e-09	-1.977e-10	-1.15519	0.000124282	-1.977e-10	-1.02207
27644263	chr2:27644263:G:T	2.61658e-09	-1.977e-10	-1.23543	0.000104538	-1.977e-10	-1.19507
27644407	chr2:27644407:C:T	6.4064e-09	-1.82324	1.48324	0.000139089	-1.56102	0.651519
27644590	chr2:27644590:C:T	2.77293e-09	-1.977e-10	-1.17739	0.000102936	-1.977e-10	-1.21051
27644942	chr2:27644942:C:T	5.46942e-09	-1.84108	1.34296	0.000111924	-1.66059	0.533787
27645349	chr2:27645349:G:A	3.91737e-09	-1.977e-10	-0.831877	0.000175066	-1.977e-10	-0.67946
27645523	chr2:27645523:A:G	5.74315e-09	-1.84381	1.39452	0.000113778	-1.68687	0.576499
27646142	chr2:27646142:A:G	3.37471e-09	-1.977e-10	-0.980989	0.000116611	-1.977e-10	-1.08578
27647986	chr2:27647986:T:C	1.51958e-09	-1.77886	-3.0562e-10	8.03866e-05	-1.45777	-3.0562e-10
27648138	chr2:27648138:C:T	5.9405e-09	-1.83864	1.42314	0.000121519	-1.64657	0.602011
27649176	chr2:27649176:C:T	2.29508e-09	-1.79641	0.42988	5.60096e-05	-1.41369	-0.405412
27649220	chr2:27649220:C:T	3.68098e-09	-1.977e-10	-0.894118	0.000125364	-1.977e-10	-1.0134
27649397	chr2:27649397:C:G	5.89896e-09	-0.422521	-3.0562e-10	0.000126225	-1.00656	-3.0562e-10
27650459	chr2:27650459:C:G	8.29562e-06	7.93789	-1.1117	0.00683938	4.19359	-1.20776
27650548	chr2:27650548:G:A	5.33327e-10	-1.81194	-1.01397	8.14205e-05	-0.512592	-0.932403
27650750	chr2:27650750:T:C	5.51083e-09	-1.977e-10	-0.490583	0.000183274	-1.977e-10	-0.633637
27650764	chr2:27650764:T:G	2.48356e-09	-1.977e-10	-1.2876	9.65964e-05	-1.977e-10	-1.27408
27650941	chr2:27650941:G:C	5.05598e-09	-1.84365	1.26692	0.000102689	-1.68368	0.470764
27651465	chr2:27651465:A:C	7.17868e-10	-1.77948	-0.74929	9.9482e-05	-0.0568101	-1.18783
27651627	chr2:27651627:T:C	3.66018e-09	-1.977e-10	-0.899786	0.000169702	-1.977e-10	-0.71058
27651688	chr2:27651688:G:C	2.92681e-09	-1.977e-10	-1.12338	0.000107727	-1.977e-10	-1.16503
27651696	chr2:27651696:G:T	7.3151e-10	-1.78518	-0.724759	9.72829e-05	-0.0904151	-1.17658
27652019	chr2:27652019:G:A	6.11999e-10	-1.80767	-0.880654	9.05964e-05	-0.505312	-0.832895
27652169	chr2:27652169:TAAA:T	8.1015e-06	7.97064	-1.16813	0.00673453	4.21135	-1.24097
27653060	chr2:27653060:A:G	2.89755e-09	-1.977e-10	-1.13343	0.00012638	-1.977e-10	-1.00533
27653774	chr2:27653774:C:T	6.00008e-09	-1.83873	1.4332	0.000122679	-1.64565	0.610596
27653799	chr2:27653799:T:G	8.00511e-09	-0.117217	-3.0562e-10	7.00658e-05	-1.59519	-3.0562e-10
27654028	chr2:27654028:G:A	2.67604e-09	-1.977e-10	-1.21296	0.000137773	-1.977e-10	-0.919015
27654667	chr2:27654667:T:C	5.7193e-09	-1.83729	1.38384	0.000118603	-1.63771	0.568867
27654807	chr2:27654807:T:C	7.50349e-10	-1.77116	-0.713352	0.000105411	-0.0154572	-1.1713
27655752	chr2:27655752:G:A	2.92365e-09	-1.977e-10	-1.12447	0.000107627	-1.977e-10	-1.16595
27655819	chr2:27655819:T:C	5.3037e-06	7.52154	-1.14268	0.00463997	3.83605	-1.23821
27655862	chr2:27655862:G:C	2.59967e-09	-1.977e-10	-1.24191	9.68019e-05	-1.977e-10	-1.27196
27655899	chr2:27655899:A:G	3.26244e-09	-1.977e-10	-1.01482	0.000104832	-1.977e-10	-1.19227
27655955	chr2:27655955:T:C	3.29142e-09	-1.76968	0.763703	7.69006e-05	-1.34013	-0.161978
27656080	chr2:27656080:A:G	4.96373e-09	-1.84296	1.24782	0.000101822	-1.6772	0.455804
27656120	chr2:27656120:G:A	6.75592e-09	-1.977e-10	-0.286879	0.000221066	-1.977e-10	-0.44616
27656173	chr2:27656173:T:C	2.91707e-09	-1.977e-10	-1.12672	0.000107419	-1.977e-10	-1.16789
27656430	chr2:27656430:C:T	5.38289e-09	-1.84127	1.3272	0.000110317	-1.66317	0.521907
27657726	chr2:27657726:TG:T	2.85829e-09	-1.977e-10	-1.14707	0.000104163	-1.977e-10	-1.19866
27657968	chr2:27657968:G:T	5.44595e-09	-1.977e-10	-0.502426	0.00014886	-1.977e-10	-0.841617
27658123	chr2:27658123:C:G	5.71056e-09	-1.84098	1.386	0.000116254	-1.6598	0.570954
27658778	chr2:27658778:CCAGT:C	1.27008e-08	-1.977e-10	0.344364	0.000347549	-1.977e-10	0.00628506
27658882	chr2:27658882:G:A	3.72127e-09	-1.977e-10	-0.883233	0.000176142	-1.977e-10	-0.673334
27658968	chr2:27658968:A:G	2.51568e-09	-1.977e-10	-1.27475	0.000105492	-1.977e-10	-1.18599
27659833	chr2:27659833:A:G	4.56132e-10	-1.75807	-1.22421	6.68902e-05	-0.372415	-1.26915
27660147	chr2:27660147:TA:T	6.77827e-09	-1.977e-10	-0.283576	0.00022176	-1.977e-10	-0.443027
27660343	chr2:27660343:C:T	2.59294e-09	-1.977e-10	-1.24451	0.000104269	-1.977e-10	-1.19765
27660372	chr2:27660372:C:T	1.45952e-09	-1.81919	-3.0562e-10	5.54295e-05	-1.82951	-3.0562e-10
27660479	chr2:27660479:T:C	2.92406e-09	-1.977e-10	-1.12432	0.000107639	-1.977e-10	-1.16583
27660492	chr2:27660492:G:A	6.90178e-09	-1.977e-10	-0.265519	0.000225456	-1.977e-10	-0.426497
27661091	chr2:27661091:C:T	6.19942e-09	-1.8394	1.46656	0.000126027	-1.65088	0.642759
27661841	chr2:27661841:C:G	1.73547e-09	-1.64602	-3.0562e-10	5.53098e-05	-1.83167	-3.0562e-10
27661932	chr2:27661932:T:G	5.47534e-09	-1.977e-10	-0.497042	0.000149536	-1.977e-10	-0.837083
27662011	chr2:27662011:C:T	2.48674e-09	-1.977e-10	-1.28633	9.52761e-05	-1.977e-10	-1.28784
27662088	chr2:27662088:T:G	4.22735e-09	-1.977e-10	-0.755723	0.000147131	-1.977e-10	-0.853299
27662465	chr2:27662465:A:G	2.48858e-09	-1.977e-10	-1.28558	9.52279e-05	-1.977e-10	-1.28835
27662526	chr2:27662526:A:G	2.92406e-09	-1.977e-10	-1.12432	0.000107639	-1.977e-10	-1.16583
27662600	chr2:27662600:A:G	2.5075e-09	-1.977e-10	-1.27801	0.000104572	-1.977e-10	-1.19475
27664827	chr2:27664827:G:A	2.93144e-09	-1.977e-10	-1.12181	0.000107876	-1.977e-10	-1.16364
27665862	chr2:27665862:T:C	5.46385e-09	-1.82476	1.32562	0.000119257	-1.58417	0.520824
27665891	chr2:27665891:A:C	1.14464e-08	-1.977e-10	0.240381	0.000316963	-1.977e-10	-0.0858376
27666105	chr2:27666105:T:G	2.98934e-09	-1.977e-10	-1.10224	0.000128011	-1.977e-10	-0.992508
27666246	chr2:27666246:A:G	1.42417e-09	-1.84371	-3.0562e-10	6.06591e-05	-1.73935	-3.0562e-10
27666679	chr2:27666679:A:G	3.71632e-09	-1.977e-10	-0.884563	0.000173123	-1.977e-10	-0.690618
27667103	chr2:27667103:T:C	3.67464e-08	-1.977e-10	1.40674	0.000880667	-1.977e-10	0.936057
27667414	chr2:27667414:A:G	2.9296e-09	-1.977e-10	-1.12243	0.000107817	-1.977e-10	-1.16418
27668419	chr2:27668419:G:A	3.12186e-09	-1.977e-10	-1.05887	0.000102284	-1.977e-10	-1.21687
27668747	chr2:27668747:A:G	2.9254e-09	-1.977e-10	-1.12387	0.000107683	-1.977e-10	-1.16543
27669156	chr2:27669156:A:T	5.922e-06	5.75674	0.732391	4.16135e-05	-1.44012	-0.67608
27669457	chr2:27669457:T:C	3.08072e-09	-1.977e-10	-1.07213	0.000101509	-1.977e-10	-1.22447
27669591	chr2:27669591:C:T	5.01051e-09	-1.977e-10	-0.585761	0.000176677	-1.977e-10	-0.6703
27669827	chr2:27669827:T:A	7.19068e-10	-1.78099	-0.746105	9.85508e-05	-0.0682138	-1.18584
27670662	chr2:27670662:C:T	3.2563e-09	-1.977e-10	-1.01671	0.00010483	-1.977e-10	-1.19229
27670720	chr2:27670720:G:A	3.23806e-09	-1.977e-10	-1.02232	0.00010449	-1.977e-10	-1.19553
27670803	chr2:27670803:T:C	5.93995e-10	-1.7623	-0.955883	0.00010569	-0.275725	-0.908391
27670873	chr2:27670873:T:A	3.61415e-09	-1.977e-10	-0.912441	0.00016739	-1.977e-10	-0.724295
27671910	chr2:27671910:T:G	2.49957e-09	-1.977e-10	-1.28118	0.000103666	-1.977e-10	-1.20345
27672151	chr2:27672151:C:G	2.92378e-09	-1.977e-10	-1.12442	0.000107631	-1.977e-10	-1.16591
27672206	chr2:27672206:C:T	5.6657e-06	5.56146	0.883431	0.000100248	-0.604379	-0.632593
27672335	chr2:27672335:T:TTTC	2.76267e-09	-1.75519	0.574094	6.95088e-05	-1.30186	-0.301313
27672341	chr2:27672341:G:T	4.57064e-09	-1.977e-10	-0.677644	0.000160855	-1.977e-10	-0.764116
27672356	chr2:27672356:A:G	2.80178e-09	-1.977e-10	-1.16704	0.000101941	-1.977e-10	-1.22023
27673000	chr2:27673000:C:T	1.61556e-09	-1.71762	-3.0562e-10	0.000104234	-1.19798	-3.0562e-10
27673107	chr2:27673107:C:G	9.69802e-09	-1.977e-10	0.0746243	0.000123218	-1.977e-10	-1.03067
27673333	chr2:27673333:C:CT	2.51117e-09	-1.977e-10	-1.27655	9.5052e-05	-1.977e-10	-1.2902
27673769	chr2:27673769:C:G	5.20688e-09	-1.83075	1.28343	0.000112462	-1.60798	0.485975
27673776	chr2:27673776:G:A	1.84128e-08	0.715748	-3.0562e-10	0.000130988	-0.969519	-3.0562e-10
27674463	chr2:27674463:A:G	5.84816e-09	-1.82873	1.39756	0.00012469	-1.59989	0.581098
27674768	chr2:27674768:G:A	4.83359e-09	-1.82299	1.20128	0.00010888	-1.57876	0.424387
27674819	chr2:27674819:C:T	2.51986e-09	-1.977e-10	-1.27309	0.000106006	-1.977e-10	-1.18113
27674900	chr2:27674900:C:T	2.95786e-09	-1.977e-10	-1.11283	0.000105201	-1.977e-10	-1.18875
27674968	chr2:27674968:G:A	1.28107e-07	3.89849	-1.24292	0.000816935	2.06856	-1.20762
27675449	chr2:27675449:T:C	6.34225e-09	-1.977e-10	-0.350064	0.000191179	-1.977e-10	-0.591409
27676051	chr2:27676051:T:G	3.36481e-09	-1.977e-10	-0.983925	0.000106848	-1.977e-10	-1.17321
27676611	chr2:27676611:C:T	1.86682e-08	-1.977e-10	0.729526	0.000489722	-1.977e-10	0.349216
27676620	chr2:27676620:G:A	2.49459e-09	-1.977e-10	-1.28317	0.000102982	-1.977e-10	-1.21007
27676759	chr2:27676759:A:G	2.60282e-09	-1.75032	0.509616	6.73422e-05	-1.28762	-0.347215
27676836	chr2:27676836:A:C	1.67592e-08	-1.977e-10	0.62165	0.00044443	-1.977e-10	0.252171
27677702	chr2:27677702:A:G	2.89062e-09	-1.13583	-3.0562e-10	7.10926e-05	-1.58064	-3.0562e-10
27678385	chr2:27678385:C:T	5.08671e-09	-1.83957	1.26891	0.000107106	-1.65309	0.482279
27678688	chr2:27678688:A:G	1.58253e-09	-1.73828	-3.0562e-10	6.94588e-05	-1.60389	-3.0562e-10
27679635	chr2:27679635:A:G	3.19553e-09	-1.977e-10	-1.03555	0.000109943	-1.977e-10	-1.14466
27679742	chr2:27679742:C:T	9.33943e-09	-1.977e-10	0.0369473	0.000346405	-1.977e-10	0.00298811
27679746	chr2:27679746:G:T	6.65011e-09	-1.977e-10	-0.302664	0.000199192	-1.977e-10	-0.550353
27679822	chr2:27679822:C:T	3.45788e-09	-1.977e-10	-0.956642	0.000117377	-1.977e-10	-1.07923
27679847	chr2:27679847:C:T	6.41679e-09	-1.977e-10	-0.338381	0.000193143	-1.977e-10	-0.581192
27680040	chr2:27680040:G:A	2.81698e-09	-1.977e-10	-1.16163	0.000101044	-1.977e-10	-1.22907
27680207	chr2:27680207:A:G	8.17797e-09	-1.977e-10	-0.0958534	0.000263273	-1.977e-10	-0.27143
27680273	chr2:27680273:CT:C	1.34866e-08	-1.977e-10	0.404401	0.000366385	-1.977e-10	0.0590635
27680300	chr2:27680300:T:A	2.9224e-09	-1.977e-10	-1.12489	0.000107583	-1.977e-10	-1.16636
27681620	chr2:27681620:G:C	2.95502e-09	-1.977e-10	-1.11379	0.000108649	-1.977e-10	-1.1565
27682121	chr2:27682121:A:G	4.63775e-09	-1.977e-10	-0.663069	0.000163366	-1.977e-10	-0.748632
27682617	chr2:27682617:C:T	2.50508e-09	-1.977e-10	-1.27898	9.82224e-05	-1.977e-10	-1.25739
27682644	chr2:27682644:C:T	1.0458e-08	-1.977e-10	0.150074	0.000555233	-1.977e-10	0.474766
27683847	chr2:27683847:T:C	4.80082e-09	-1.84221	1.2137	0.000102398	-1.68987	0.47412
27684051	chr2:27684051:C:T	1.43646e-09	-1.83511	-3.0562e-10	9.26241e-05	-1.31607	-3.0562e-10
27684289	chr2:27684289:G:A	4.925e-09	-0.602973	-3.0562e-10	9.7023e-05	-1.26967	-3.0562e-10
27684577	chr2:27684577:T:C	2.39577e-08	0.978993	-3.0562e-10	0.000196586	-0.56352	-3.0562e-10
27684606	chr2:27684606:A:G	3.29624e-09	-1.977e-10	-1.00451	0.000105367	-1.977e-10	-1.18717
27684950	chr2:27684950:G:A	1.19911e-08	-1.977e-10	0.286864	0.000267263	-1.977e-10	-0.256387
27684961	chr2:27684961:C:T	1.20115e-08	-1.977e-10	0.288569	0.000267647	-1.977e-10	-0.254954
27685108	chr2:27685108:G:A	2.95502e-09	-1.977e-10	-1.11379	0.000108649	-1.977e-10	-1.1565
27685598	chr2:27685598:G:C	2.3604e-08	0.964118	-3.0562e-10	0.000194873	-0.572273	-3.0562e-10
27685741	chr2:27685741:G:T	1.61579e-09	-1.73769	0.0202159	4.92176e-05	-1.28129	-0.667079
27685776	chr2:27685776:T:C	2.56343e-09	-1.977e-10	-1.25595	9.68232e-05	-1.977e-10	-1.27173
27685800	chr2:27685800:A:G	2.95037e-09	-1.977e-10	-1.11537	0.000108499	-1.977e-10	-1.15788
27685837	chr2:27685837:T:C	2.60008e-09	-1.977e-10	-1.24176	9.61584e-05	-1.977e-10	-1.27862
27686039	chr2:27686039:T:C	1.16126e-08	-1.977e-10	0.254791	0.000260368	-1.977e-10	-0.282527
27686874	chr2:27686874:T:C	2.25839e-08	-1.977e-10	0.919939	0.000658238	-1.977e-10	0.644944
27687055	chr2:27687055:C:G	2.48497e-09	-1.977e-10	-1.28704	0.000101475	-1.977e-10	-1.22481
27687348	chr2:27687348:C:T	3.09263e-09	-1.977e-10	-1.06828	0.000101739	-1.977e-10	-1.22221
27687693	chr2:27687693:A:G	2.5526e-09	-1.7649	0.504713	7.10365e-05	-1.44128	-0.140147
27687839	chr2:27687839:A:C	3.88332e-06	6.0547	0.0124456	2.94816e-05	-1.37009	-1.09077
27687921	chr2:27687921:T:C	2.64559e-09	-1.977e-10	-1.22441	9.70401e-05	-1.977e-10	-1.2695
27689050	chr2:27689050:T:C	2.64609e-09	-1.977e-10	-1.22421	9.705e-05	-1.977e-10	-1.2694
27689196	chr2:27689196:G:A	3.05203e-09	-1.977e-10	-1.08149	0.000101017	-1.977e-10	-1.22933
27689909	chr2:27689909:A:G	1.54068e-08	1.75292	-1.2154	9.32471e-05	-0.124338	-1.18503
27689935	chr2:27689935:C:T	2.29937e-09	-1.79652	0.43186	6.22781e-05	-1.52337	-0.18964
27690321	chr2:27690321:T:C	9.57308e-06	5.9353	1.03411	5.17852e-05	-1.40109	-0.496425
27690793	chr2:27690793:G:A	1.45723e-09	-1.82076	-3.0562e-10	6.88287e-05	-1.613	-3.0562e-10
27691430	chr2:27691430:CT:C	2.78076e-09	-1.977e-10	-1.17457	0.000100672	-1.977e-10	-1.23275
27691602	chr2:27691602:T:C	2.48403e-09	-1.977e-10	-1.28741	0.00010131	-1.977e-10	-1.22643
27691662	chr2:27691662:C:T	2.83774e-09	-1.977e-10	-1.15429	0.000103525	-1.977e-10	-1.20481
27691710	chr2:27691710:C:G	3.11101e-09	-1.977e-10	-1.06235	0.000130483	-1.977e-10	-0.973377
27692138	chr2:27692138:A:G	1.59692e-09	-1.74647	0.0172473	4.81749e-05	-1.30445	-0.665338
27692792	chr2:27692792:A:G	5.97173e-10	-1.78282	-0.930025	9.84796e-05	-0.372006	-0.882766
27694040	chr2:27694040:C:T	2.92098e-09	-1.977e-10	-1.12538	0.000107542	-1.977e-10	-1.16674
27694340	chr2:27694340:G:A	2.84533e-09	-1.977e-10	-1.15162	0.000103816	-1.977e-10	-1.202
27695240	chr2:27695240:T:C	2.65218e-09	-1.977e-10	-1.22192	9.71695e-05	-1.977e-10	-1.26817
27697197	chr2:27697197:C:T	6.44568e-10	-1.79835	-0.83812	9.48636e-05	-0.499052	-0.79313
27697575	chr2:27697575:CAAAT:C	2.73809e-09	-1.977e-10	-1.19004	9.9568e-05	-1.977e-10	-1.24378
27697667	chr2:27697667:C:A	2.58795e-09	-1.977e-10	-1.24643	0.000127262	-1.977e-10	-0.998373
27698107	chr2:27698107:C:T	4.38255e-09	-1.977e-10	-0.719667	0.000154553	-1.977e-10	-0.804088
27698839	chr2:27698839:A:G	2.9146e-09	-1.977e-10	-1.12756	0.000107401	-1.977e-10	-1.16805
27698892	chr2:27698892:T:C	2.2183e-09	-1.81241	0.41185	5.98827e-05	-1.56205	-0.190184
27698946	chr2:27698946:C:T	2.47883e-09	-1.977e-10	-1.28951	9.60261e-05	-1.977e-10	-1.28
27698997	chr2:27698997:T:C	1.18605e-08	-1.977e-10	0.275918	0.000327258	-1.977e-10	-0.0538716
27699076	chr2:27699076:G:A	2.58718e-09	-1.977e-10	-1.24673	9.59652e-05	-1.977e-10	-1.28064
27699288	chr2:27699288:G:A	2.91664e-09	-1.977e-10	-1.12687	0.000107348	-1.977e-10	-1.16855
27699577	chr2:27699577:C:CT	2.48749e-09	-1.977e-10	-1.28603	0.000101918	-1.977e-10	-1.22045
27700934	chr2:27700934:A:G	2.3983e-09	-1.81311	0.490577	6.36858e-05	-1.5644	-0.126264
27701664	chr2:27701664:T:G	2.59066e-09	-1.80542	0.560035	6.89301e-05	-1.54035	-0.0711823
27701998	chr2:27701998:A:G	2.89351e-09	-1.977e-10	-1.13483	0.000106667	-1.977e-10	-1.17491
27702171	chr2:27702171:A:G	2.77587e-09	-1.977e-10	-1.17633	0.000101426	-1.977e-10	-1.22529
27703421	chr2:27703421:C:T	2.50807e-09	-1.977e-10	-1.27778	0.000104405	-1.977e-10	-1.19634
27704268	chr2:27704268:C:T	2.68718e-09	-1.977e-10	-1.20881	9.79392e-05	-1.977e-10	-1.26028
27704971	chr2:27704971:CT:C	5.18975e-09	-1.977e-10	-0.550613	0.000174123	-1.977e-10	-0.684861
27705101	chr2:27705101:G:A	3.67889e-09	-1.17788	0.283195	3.35746e-05	-1.80761	-0.523237
27705115	chr2:27705115:T:G	2.487e-09	-1.977e-10	-1.28622	9.52762e-05	-1.977e-10	-1.28784
27705406	chr2:27705406:T:C	2.54326e-09	-1.977e-10	-1.26385	9.52132e-05	-1.977e-10	-1.2885
27705687	chr2:27705687:T:C	1.8519e-09	-1.58108	-3.0562e-10	5.78988e-05	-1.78592	-3.0562e-10
27705728	chr2:27705728:A:G	2.66261e-08	-1.977e-10	1.08459	0.00157205	-1.977e-10	1.51551
27705930	chr2:27705930:T:C	9.6054e-06	5.71594	1.25685	5.94592e-05	-1.40458	-0.35475
27706156	chr2:27706156:A:C	1.81546e-09	-1.60096	-3.0562e-10	6.86192e-05	-1.61605	-3.0562e-10
27706259	chr2:27706259:G:C	3.45527e-09	-1.977e-10	-0.957397	0.000122391	-1.977e-10	-1.0374
27707438	chr2:27707438:T:C	2.50843e-09	-1.977e-10	-1.27764	0.000104527	-1.977e-10	-1.19518
27707970	chr2:27707970:C:T	1.50741e-07	4.05562	-1.23735	0.000942738	2.20456	-1.2004
27708572	chr2:27708572:C:T	3.8665e-09	-1.977e-10	-0.844948	0.000117385	-1.977e-10	-1.07917
27708579	chr2:27708579:A:G	2.54638e-09	-1.977e-10	-1.26262	9.51299e-05	-1.977e-10	-1.28938
27708815	chr2:27708815:C:T	2.74456e-09	-1.977e-10	-1.18768	0.000100531	-1.977e-10	-1.23416
27709166	chr2:27709166:A:G	3.87075e-09	-1.977e-10	-0.843848	0.000117418	-1.977e-10	-1.07888
27709720	chr2:27709720:A:G	7.51779e-06	5.6086	1.11913	5.34409e-05	-1.42973	-0.436311
27710046	chr2:27710046:T:C	3.4571e-09	-1.977e-10	-0.956867	0.000122446	-1.977e-10	-1.03695
27710087	chr2:27710087:C:T	4.96405e-09	-1.977e-10	-0.595076	0.000159232	-1.977e-10	-0.774258
27710587	chr2:27710587:A:G	2.48041e-09	-1.977e-10	-1.28887	9.65282e-05	-1.977e-10	-1.27479
27710734	chr2:27710734:G:A	3.27362e-08	1.29118	-3.0562e-10	0.000209927	-0.497861	-3.0562e-10
27710775	chr2:27710775:C:T	1.03071e-05	5.78395	1.25934	6.05435e-05	-1.38718	-0.354078
27710883	chr2:27710883:G:A	2.90459e-09	-1.131	-3.0562e-10	6.25393e-05	-1.70883	-3.0562e-10
27711399	chr2:27711399:A:G	2.48713e-09	-1.977e-10	-1.28617	0.000101886	-1.977e-10	-1.22077
27711657	chr2:27711657:T:C	0.000201873	11.2624	-1.24434	0.0217083	5.42565	-1.28482
27711844	chr2:27711844:T:C	7.91412e-10	-1.84322	-0.588018	5.38377e-05	-1.17147	-0.687175
27711864	chr2:27711864:G:A	3.0417e-06	5.77283	0.050041	2.94131e-05	-1.39282	-1.07036
27711909	chr2:27711909:C:T	3.13326e-09	-1.977e-10	-1.05522	0.000102224	-1.977e-10	-1.21746
27712377	chr2:27712377:T:C	2.50859e-09	-1.977e-10	-1.27758	9.50448e-05	-1.977e-10	-1.29027
27712781	chr2:27712781:A:G	2.44255e-08	-1.977e-10	0.998329	0.00142988	-1.977e-10	1.42072
27712964	chr2:27712964:G:A	4.61013e-09	-1.977e-10	-0.669041	0.000229614	-1.977e-10	-0.40822
27713036	chr2:27713036:T:C	8.9934e-10	-1.06557	-1.23782	0.000230575	0.88575	-1.2898
27713361	chr2:27713361:A:G	2.55517e-09	-1.977e-10	-1.25918	9.50793e-05	-1.977e-10	-1.28991
27713417	chr2:27713417:T:A	2.49787e-09	-1.977e-10	-1.28186	9.63533e-05	-1.977e-10	-1.2766
27713848	chr2:27713848:G:A	2.75675e-09	-1.977e-10	-1.18325	0.000102419	-1.977e-10	-1.21555
27714940	chr2:27714940:C:A	6.40215e-10	-1.78333	-0.859914	9.57389e-05	-0.466061	-0.816936
27715260	chr2:27715260:A:G	3.45407e-09	-1.977e-10	-0.957745	0.000116659	-1.977e-10	-1.08536
27715328	chr2:27715328:C:T	1.77326e-08	0.678109	-3.0562e-10	0.000162487	-0.754026	-3.0562e-10
27716804	chr2:27716804:A:G	4.68497e-09	-1.977e-10	-0.652938	0.000135911	-1.977e-10	-0.932621
27716806	chr2:27716806:A:G	4.66429e-10	-1.83357	-1.12637	1.65072e-05	-1.7692	-1.27163
27716856	chr2:27716856:C:G	2.6209e-09	-1.977e-10	-1.23378	0.000105772	-1.977e-10	-1.18334
27717670	chr2:27717670:C:T	2.7959e-09	-1.977e-10	-1.16914	0.000117037	-1.977e-10	-1.08213
27717944	chr2:27717944:C:T	3.00945e-09	-1.977e-10	-1.09554	0.000100286	-1.977e-10	-1.2366
27718267	chr2:27718267:C:T	2.62684e-09	-1.977e-10	-1.23152	9.52064e-05	-1.977e-10	-1.28857
27718320	chr2:27718320:A:T	2.53881e-09	-1.977e-10	-1.2656	9.52519e-05	-1.977e-10	-1.2881
27719563	chr2:27719563:A:G	2.47721e-09	-1.977e-10	-1.29017	9.55019e-05	-1.977e-10	-1.28548
27719632	chr2:27719632:T:C	2.73821e-09	-1.977e-10	-1.18999	0.000100235	-1.977e-10	-1.23711
27719791	chr2:27719791:G:A	1.62348e-09	-1.71273	-3.0562e-10	5.48926e-05	-1.83924	-3.0562e-10
27719864	chr2:27719864:T:C	8.28959e-09	-1.977e-10	-0.0822974	0.000251149	-1.977e-10	-0.318574
27719895	chr2:27719895:G:A	3.18106e-09	-1.04008	-3.0562e-10	8.10844e-05	-1.44913	-3.0562e-10
27720718	chr2:27720718:C:T	3.15111e-09	-1.977e-10	-1.04954	0.000142925	-1.977e-10	-0.882302
27721558	chr2:27721558:C:T	2.97487e-09	-1.977e-10	-1.1071	0.000101078	-1.977e-10	-1.22873
27721582	chr2:27721582:G:A	2.62405e-09	-1.977e-10	-1.23258	9.68639e-05	-1.977e-10	-1.27131
27721694	chr2:27721694:A:G	2.59095e-09	-1.977e-10	-1.24527	9.61985e-05	-1.977e-10	-1.27821
27722120	chr2:27722120:C:G	3.79722e-09	-1.977e-10	-0.863028	0.000133889	-1.977e-10	-0.947611
27722687	chr2:27722687:C:A	2.62103e-09	-1.977e-10	-1.23373	0.000105101	-1.977e-10	-1.1897
27723228	chr2:27723228:C:T	2.14801e-08	-1.977e-10	0.86983	0.00104553	-1.977e-10	1.10765
27724112	chr2:27724112:A:G	2.56582e-09	-1.977e-10	-1.25502	9.5112e-05	-1.977e-10	-1.28957
27724276	chr2:27724276:C:A	2.57266e-09	-1.977e-10	-1.25236	9.58514e-05	-1.977e-10	-1.28182
27726150	chr2:27726150:G:A	2.54692e-09	-1.977e-10	-1.26241	9.53559e-05	-1.977e-10	-1.28701
27726185	chr2:27726185:G:A	4.50603e-08	2.8195	-1.20879	0.000334946	1.13422	-1.16487
27726612	chr2:27726612:C:T	2.16272e-08	2.15423	-1.27758	0.000114726	0.162331	-1.26441
27726892	chr2:27726892:C:A	2.70501e-09	-1.977e-10	-1.20219	9.86715e-05	-1.977e-10	-1.25283
27727170	chr2:27727170:T:C	7.25231e-09	-1.977e-10	-0.215978	0.000406451	-1.977e-10	0.162842
27727275	chr2:27727275:C:T	2.73365e-09	-1.977e-10	-1.19166	9.61499e-05	-1.977e-10	-1.27871
27727416	chr2:27727416:G:A	2.47833e-09	-1.977e-10	-1.28971	9.67696e-05	-1.977e-10	-1.27229
27727970	chr2:27727970:G:A	2.36943e-06	5.63936	-0.0662512	2.92424e-05	-1.37389	-1.09511
27728369	chr2:27728369:A:G	3.06033e-09	-1.977e-10	-1.07877	0.000101208	-1.977e-10	-1.22744
27728663	chr2:27728663:A:G	6.42842e-09	-1.977e-10	-0.336569	0.000352827	-1.977e-10	0.0213557
27728791	chr2:27728791:T:C	4.54515e-07	5.13117	-1.20924	0.000513069	1.627	-1.23121
27729109	chr2:27729109:G:A	3.01371e-09	-1.977e-10	-1.09412	0.000100362	-1.977e-10	-1.23584
27729199	chr2:27729199:C:G	3.53535e-09	-1.977e-10	-0.934486	0.000103633	-1.977e-10	-1.20377
27729368	chr2:27729368:A:T	1.075e-06	5.36599	-0.583213	0.00065671	1.53917	-0.896545
27729443	chr2:27729443:A:G	2.51708e-09	-1.977e-10	-1.2742	9.9948e-05	-1.977e-10	-1.23997
27729539	chr2:27729539:C:T	1.46931e-06	5.79488	-0.699631	0.000765116	1.81439	-1.01898
27729720	chr2:27729720:T:G	3.4687e-09	-1.977e-10	-0.953518	0.000161386	-1.977e-10	-0.760823
27729900	chr2:27729900:G:C	1.33296e-06	5.56658	-0.568726	0.000711787	1.65431	-0.931149
27730068	chr2:27730068:A:G	2.59433e-09	-1.977e-10	-1.24397	9.50446e-05	-1.977e-10	-1.29028
27730316	chr2:27730316:C:T	7.65521e-09	-1.977e-10	-0.161912	0.000433542	-1.977e-10	0.227368
27730836	chr2:27730836:T:C	4.70299e-09	-1.977e-10	-0.6491	0.000202641	-1.977e-10	-0.533185
27731055	chr2:27731055:G:A	2.5726e-09	-1.977e-10	-1.25238	0.000102412	-1.977e-10	-1.21562
27731280	chr2:27731280:G:A	3.83859e-09	-1.977e-10	-0.852193	0.000135334	-1.977e-10	-0.936874
27731546	chr2:27731546:T:C	2.48804e-09	-1.977e-10	-1.2858	9.52187e-05	-1.977e-10	-1.28845
27732624	chr2:27732624:A:G	3.06137e-09	-1.977e-10	-1.07843	0.000101233	-1.977e-10	-1.2272
27732806	chr2:27732806:A:G	4.24e-09	-1.977e-10	-0.752733	0.000207022	-1.977e-10	-0.511797
27733614	chr2:27733614:C:T	5.86748e-07	5.46742	-1.29012	0.000676375	1.94879	-1.27667
27733915	chr2:27733915:T:G	4.20414e-09	-1.977e-10	-0.761227	0.00019041	-1.977e-10	-0.595441
27734287	chr2:27734287:T:C	2.75653e-09	-1.977e-10	-1.18332	9.63566e-05	-1.977e-10	-1.27657
27735559	chr2:27735559:G:A	2.82421e-09	-1.977e-10	-1.15907	9.72722e-05	-1.977e-10	-1.26711
27735702	chr2:27735702:C:T	3.51725e-09	-1.977e-10	-0.939617	0.000116762	-1.977e-10	-1.08448
27735988	chr2:27735988:C:G	8.90207e-07	5.28387	-0.689713	0.000549437	1.47733	-1.01305
27736301	chr2:27736301:G:C	2.79654e-09	-1.977e-10	-1.16891	9.68805e-05	-1.977e-10	-1.27114
27737151	chr2:27737151:CTT:C	1.77068e-09	-1.62593	-3.0562e-10	0.000104152	-1.19877	-3.0562e-10
27737316	chr2:27737316:C:T	2.49111e-09	-1.977e-10	-1.28457	9.51522e-05	-1.977e-10	-1.28914
27737909	chr2:27737909:C:T	1.16232e-06	4.13513	0.725737	6.94002e-05	-0.934678	-0.670054
27738908	chr2:27738908:A:G	2.49599e-09	-1.977e-10	-1.28261	9.50765e-05	-1.977e-10	-1.28994
27739171	chr2:27739171:G:C	9.44818e-09	-1.977e-10	0.0485244	0.00028636	-1.977e-10	-0.187373
27739341	chr2:27739341:C:T	8.08101e-09	-1.977e-10	-0.107781	0.000260615	-1.977e-10	-0.281578
27740266	chr2:27740266:C:T	1.55587e-06	6.42169	-1.2692	0.00193443	3.01255	-1.2896
27740463	chr2:27740463:G:A	1.21697e-06	5.82726	-0.920436	0.000942631	2.09823	-1.09417
27740483	chr2:27740483:G:A	9.57764e-09	-1.977e-10	0.0621334	0.000307919	-1.977e-10	-0.114784
27740995	chr2:27740995:C:G	3.30352e-09	-1.977e-10	-1.00231	0.000104401	-1.977e-10	-1.19639
27741016	chr2:27741016:A:G	1.45273e-09	-1.82385	-3.0562e-10	7.11935e-05	-1.57922	-3.0562e-10
27741233	chr2:27741233:T:C	2.48259e-09	-1.977e-10	-1.288	9.73942e-05	-1.977e-10	-1.26586
27741527	chr2:27741527:T:G	3.90328e-09	-1.977e-10	-0.835481	0.000174803	-1.977e-10	-0.68096
27745587	chr2:27745587:A:C	8.29666e-07	5.38584	-0.862118	0.000736488	1.80649	-1.04922
27746268	chr2:27746268:C:T	2.53473e-09	-1.977e-10	-1.26721	0.000101576	-1.977e-10	-1.22381
27746778	chr2:27746778:T:G	2.11071e-08	0.852312	-3.0562e-10	0.000244474	-0.345511	-3.0562e-10
27746824	chr2:27746824:G:GA	7.7986e-09	-1.977e-10	-0.143354	0.000255881	-1.977e-10	-0.299908
27746860	chr2:27746860:T:G	2.53798e-09	-1.977e-10	-1.26593	9.53406e-05	-1.977e-10	-1.28717
27747060	chr2:27747060:C:T	2.53766e-09	-1.977e-10	-1.26605	9.53364e-05	-1.977e-10	-1.28721
27748033	chr2:27748033:G:A	3.08763e-09	-1.977e-10	-1.06989	0.000110007	-1.977e-10	-1.14408
27748156	chr2:27748156:C:T	3.15966e-09	-1.977e-10	-1.04683	0.000112104	-1.977e-10	-1.12519
27748182	chr2:27748182:G:A	2.48872e-09	-1.977e-10	-1.28553	9.5054e-05	-1.977e-10	-1.29018
27748454	chr2:27748454:A:G	4.19638e-09	-1.977e-10	-0.763076	0.000190013	-1.977e-10	-0.59753
27748517	chr2:27748517:A:G	2.51573e-09	-1.977e-10	-1.27473	9.93294e-05	-1.977e-10	-1.24618
27749578	chr2:27749578:G:A	1.0762e-06	5.65846	-0.874565	0.000871792	1.98507	-1.05914
27749966	chr2:27749966:A:G	1.32061e-06	3.88861	1.09994	8.25134e-05	-1.08788	-0.343777
27750326	chr2:27750326:A:G	2.82332e-09	-1.977e-10	-1.15939	9.6673e-05	-1.977e-10	-1.27329
27750519	chr2:27750519:G:A	2.48718e-09	-1.977e-10	-1.28615	9.50655e-05	-1.977e-10	-1.29006
27750529	chr2:27750529:G:A	2.486e-09	-1.977e-10	-1.28662	9.50778e-05	-1.977e-10	-1.28993
27750631	chr2:27750631:C:T	3.34262e-09	-1.977e-10	-0.990543	0.00015204	-1.977e-10	-0.820477
27750884	chr2:27750884:T:C	2.57186e-09	-1.977e-10	-1.25267	9.5882e-05	-1.977e-10	-1.2815
27751625	chr2:27751625:C:T	2.97953e-09	-1.977e-10	-1.10553	9.8872e-05	-1.977e-10	-1.2508
27751921	chr2:27751921:C:T	3.79085e-09	-1.977e-10	-0.864708	0.000168272	-1.977e-10	-0.719042
27752104	chr2:27752104:A:G	9.67805e-07	5.54455	-0.866813	0.000808093	1.90387	-1.05381
27752462	chr2:27752462:T:C	1.31846e-08	-1.977e-10	0.381749	0.000613123	-1.977e-10	0.573943
27752527	chr2:27752527:T:C	8.90562e-07	5.50357	-0.909017	0.00076446	1.87633	-1.08178
27752700	chr2:27752700:G:A	2.47698e-09	-1.977e-10	-1.29026	9.62526e-05	-1.977e-10	-1.27765
27753716	chr2:27753716:TCACCTTTG:T	1.93433e-09	-1.53754	-3.0562e-10	0.000118096	-1.07313	-3.0562e-10
27754723	chr2:27754723:A:G	5.18479e-09	-1.977e-10	-0.551568	0.000176323	-1.977e-10	-0.672303
27754939	chr2:27754939:A:G	1.6834e-09	-1.67648	-3.0562e-10	6.95368e-05	-1.60277	-3.0562e-10
27755044	chr2:27755044:G:A	2.87281e-09	-1.977e-10	-1.14201	0.000106895	-1.977e-10	-1.17277
27755956	chr2:27755956:G:A	2.62091e-09	-1.977e-10	-1.23377	9.50449e-05	-1.977e-10	-1.29027
27757038	chr2:27757038:T:C	2.60756e-09	-1.977e-10	-1.23888	0.000104805	-1.977e-10	-1.19252
27757620	chr2:27757620:G:A	2.92911e-09	-1.977e-10	-1.1226	9.81203e-05	-1.977e-10	-1.25843
27757793	chr2:27757793:C:T	2.92828e-09	-1.977e-10	-1.12288	9.80586e-05	-1.977e-10	-1.25906
27757831	chr2:27757831:C:T	5.96311e-09	-1.977e-10	-0.411706	0.000320361	-1.977e-10	-0.0751729
27758045	chr2:27758045:G:C	1.99821e-06	6.55274	-1.15003	0.0024145	3.17245	-1.22782
27758077	chr2:27758077:C:T	1.50465e-06	5.77648	-0.657456	0.00127359	2.12877	-0.823796
27758578	chr2:27758578:C:T	2.6385e-09	-1.977e-10	-1.22709	9.52844e-05	-1.977e-10	-1.28776
27759078	chr2:27759078:T:C	2.69513e-09	-1.977e-10	-1.20585	9.52548e-05	-1.977e-10	-1.28807
27759252	chr2:27759252:A:G	3.15526e-06	6.44378	-0.584253	0.00203305	2.77533	-1.00266
27759485	chr2:27759485:C:T	2.83319e-09	-1.977e-10	-1.1559	9.54855e-05	-1.977e-10	-1.28565
27759974	chr2:27759974:A:T	2.60392e-09	-1.977e-10	-1.24028	0.000104607	-1.977e-10	-1.19441
27761141	chr2:27761141:A:C	1.04314e-08	1.05391	-0.906388	0.000101154	-0.290515	-0.937467
27761151	chr2:27761151:C:T	2.27206e-09	-1.37661	-3.0562e-10	5.81863e-05	-1.78097	-3.0562e-10
27763294	chr2:27763294:G:C	2.50734e-09	-1.977e-10	-1.27808	9.73282e-05	-1.977e-10	-1.26653
27763318	chr2:27763318:T:G	2.72678e-09	-1.977e-10	-1.19418	9.93318e-05	-1.977e-10	-1.24616
27763956	chr2:27763956:T:C	2.47742e-09	-1.977e-10	-1.29008	9.58857e-05	-1.977e-10	-1.28147
27763999	chr2:27763999:A:T	2.54837e-09	-1.977e-10	-1.26185	9.55282e-05	-1.977e-10	-1.2852
27765954	chr2:27765954:G:A	5.19995e-07	4.75615	-0.699626	0.000447728	1.12403	-0.86447
27766863	chr2:27766863:A:G	2.53221e-09	-1.977e-10	-1.26821	9.52936e-05	-1.977e-10	-1.28766
27767034	chr2:27767034:G:A	2.48469e-09	-1.977e-10	-1.28715	9.92227e-05	-1.977e-10	-1.24725
27767042	chr2:27767042:C:T	2.53902e-06	6.64287	-1.00064	0.00235712	3.04446	-1.12389
27767253	chr2:27767253:A:G	3.14482e-09	0.0139273	-1.06547	3.55033e-05	-1.17776	-1.09724
27768088	chr2:27768088:G:A	4.22379e-09	-0.756565	-3.0562e-10	7.29297e-05	-1.55513	-3.0562e-10
27768858	chr2:27768858:G:A	5.78826e-09	-1.977e-10	-0.441465	0.000169286	-1.977e-10	-0.713033
27769555	chr2:27769555:A:G	2.58868e-09	-1.977e-10	-1.24615	0.000118487	-1.977e-10	-1.06982
27769573	chr2:27769573:T:A	1.09093e-08	-1.977e-10	0.192321	0.000354112	-1.977e-10	0.0249921
27770275	chr2:27770275:T:G	2.5665e-09	-1.25476	-3.0562e-10	5.51e-05	-1.83547	-3.0562e-10
27770837	chr2:27770837:C:T	3.09617e-09	-1.977e-10	-1.06713	0.00016317	-1.977e-10	-0.749828
27770976	chr2:27770976:C:T	6.28683e-08	3.20097	-1.25723	0.000389773	1.38426	-1.26332
27771458	chr2:27771458:C:T	2.47694e-09	-1.977e-10	-1.29027	9.61107e-05	-1.977e-10	-1.27912
27771554	chr2:27771554:C:A	4.48586e-09	-1.977e-10	-0.696368	0.000151689	-1.977e-10	-0.822789
27772426	chr2:27772426:G:T	8.06965e-09	-1.977e-10	-0.109187	0.00024477	-1.977e-10	-0.344303
27772914	chr2:27772914:A:C	1.12887e-06	5.45713	-0.625456	0.000880815	1.7354	-0.799171
27773397	chr2:27773397:G:A	1.44946e-09	-1.82611	-3.0562e-10	5.68497e-05	-1.80421	-3.0562e-10
27774708	chr2:27774708:A:C	1.2154e-08	-1.977e-10	0.30036	0.000379163	-1.977e-10	0.0933445
27774718	chr2:27774718:C:G	5.75101e-09	-1.977e-10	-0.447923	0.000307425	-1.977e-10	-0.116392
27775566	chr2:27775566:G:A	5.54039e-09	-1.977e-10	-0.485232	0.000101637	-1.977e-10	-1.22321
27776444	chr2:27776444:T:C	5.7652e-09	-1.977e-10	-0.445458	0.000308327	-1.977e-10	-0.11346
27776571	chr2:27776571:A:G	2.48827e-09	-1.977e-10	-1.28571	9.50567e-05	-1.977e-10	-1.29015
27776914	chr2:27776914:A:C	2.62603e-09	-1.977e-10	-1.23183	9.51901e-05	-1.977e-10	-1.28875
27777599	chr2:27777599:C:T	2.5729e-09	-1.977e-10	-1.25226	9.52275e-05	-1.977e-10	-1.28835
27778184	chr2:27778184:C:A	1.80889e-07	4.20813	-1.20754	0.000651778	1.89895	-1.26387
27778679	chr2:27778679:C:T	7.81719e-09	-1.977e-10	-0.140973	0.000252248	-1.977e-10	-0.314209
27778878	chr2:27778878:G:A	2.31126e-09	-1.35951	-3.0562e-10	5.66464e-05	-1.80779	-3.0562e-10
27778970	chr2:27778970:G:A	2.84886e-09	-1.977e-10	-1.15038	0.000100087	-1.977e-10	-1.23858
27779135	chr2:27779135:T:C	1.79538e-07	4.20147	-1.20838	0.000648614	1.89408	-1.26386
27780307	chr2:27780307:G:T	1.7814e-07	3.51369	-0.528416	1.97091e-05	-1.64738	-1.21616
27780719	chr2:27780719:G:A	3.52372e-09	-1.977e-10	-0.93778	0.000122831	-1.977e-10	-1.03381
27780760	chr2:27780760:A:C	1.62787e-09	-1.71003	-3.0562e-10	8.6572e-05	-1.38365	-3.0562e-10
27780944	chr2:27780944:C:G	2.62437e-09	-1.977e-10	-1.23246	9.5051e-05	-1.977e-10	-1.29021
27782073	chr2:27782073:T:A	5.90176e-10	-1.84184	-0.882788	2.05738e-05	-1.67576	-1.14484
27782628	chr2:27782628:A:G	2.48187e-09	-1.977e-10	-1.28828	9.54161e-05	-1.977e-10	-1.28637
27782890	chr2:27782890:T:G	3.61484e-09	-1.977e-10	-0.912251	0.000128253	-1.977e-10	-0.990619
27783640	chr2:27783640:G:C	3.37796e-09	-1.977e-10	-0.980025	0.000115244	-1.977e-10	-1.09757
27783673	chr2:27783673:C:T	1.44703e-09	-1.82778	-3.0562e-10	5.49271e-05	-1.83861	-3.0562e-10
27785219	chr2:27785219:A:G	1.63314e-08	-1.977e-10	0.595791	0.000204597	-1.977e-10	-0.523579
27785571	chr2:27785571:T:G	2.86207e-09	-1.977e-10	-1.14575	9.71789e-05	-1.977e-10	-1.26807
27785918	chr2:27785918:G:A	4.57783e-10	-1.80545	-1.17321	2.01906e-05	-1.55991	-1.27949
27786260	chr2:27786260:T:C	4.61283e-09	-1.977e-10	-0.668456	0.000159831	-1.977e-10	-0.770503
27786791	chr2:27786791:AAAAAG:A	5.52813e-09	-1.977e-10	-0.487448	0.000186338	-1.977e-10	-0.617062
27787382	chr2:27787382:G:A	2.47954e-09	-1.977e-10	-1.28922	9.69018e-05	-1.977e-10	-1.27092
27787389	chr2:27787389:T:C	1.36813e-08	-1.977e-10	0.418731	0.000422424	-1.977e-10	0.201388
27787577	chr2:27787577:G:C	1.44936e-09	-1.82618	-3.0562e-10	5.93302e-05	-1.7615	-3.0562e-10
27787903	chr2:27787903:C:CA	2.55662e-09	-1.977e-10	-1.25861	9.54157e-05	-1.977e-10	-1.28638
27787905	chr2:27787905:TGACC:T	2.5551e-09	-1.977e-10	-1.25921	9.54358e-05	-1.977e-10	-1.28617
27788532	chr2:27788532:C:T	2.47867e-09	-1.977e-10	-1.28957	9.56584e-05	-1.977e-10	-1.28384
27789036	chr2:27789036:A:G	2.72947e-09	-1.977e-10	-1.19319	0.000112191	-1.977e-10	-1.12441
27789746	chr2:27789746:G:A	2.47695e-09	-1.977e-10	-1.29027	9.60789e-05	-1.977e-10	-1.27945
27790068	chr2:27790068:G:A	2.47738e-09	-1.977e-10	-1.2901	0.000102683	-1.977e-10	-1.21298
27792965	chr2:27792965:T:C	2.62165e-09	-1.977e-10	-1.23349	9.53851e-05	-1.977e-10	-1.2867
27793013	chr2:27793013:C:G	2.36508e-09	-1.33649	-3.0562e-10	8.15462e-05	-1.44345	-3.0562e-10
27793282	chr2:27793282:T:C	1.61792e-09	-1.71615	-3.0562e-10	6.62105e-05	-1.65178	-3.0562e-10
27794780	chr2:27794780:C:T	2.53025e-09	-1.977e-10	-1.26898	9.5053e-05	-1.977e-10	-1.29019
27794925	chr2:27794925:A:G	1.32282e-07	3.26888	-0.581242	0.000266639	0.590421	-0.849148
27795158	chr2:27795158:A:C	3.70151e-07	4.08632	-0.369702	0.000549283	1.33536	-0.871371
27795264	chr2:27795264:T:G	1.90152e-07	3.92824	-0.877713	0.000511903	1.45664	-1.06312
27795349	chr2:27795349:C:T	3.11467e-09	-1.977e-10	-1.06117	9.50617e-05	-1.977e-10	-1.2901
27795426	chr2:27795426:A:G	4.11421e-07	4.16654	-0.344218	0.000672388	1.51818	-0.851965
27795480	chr2:27795480:G:C	2.9531e-09	-1.977e-10	-1.11444	0.000105159	-1.977e-10	-1.18915
27796239	chr2:27796239:C:T	2.82248e-07	4.0304	-0.584916	0.000434081	1.27156	-1.04295
27796308	chr2:27796308:G:A	1.23202e-07	3.26376	-0.647227	0.000252436	0.586415	-0.899879
27796500	chr2:27796500:G:A	3.2022e-07	4.16708	-0.59537	0.000480171	1.37734	-1.04782
27796763	chr2:27796763:C:T	3.21862e-09	-1.977e-10	-1.02834	0.000135636	-1.977e-10	-0.934648
27796957	chr2:27796957:G:A	1.59473e-09	-1.73059	-3.0562e-10	0.00012835	-0.989861	-3.0562e-10
27796989	chr2:27796989:T:C	2.32887e-07	3.96275	-0.709497	0.000380545	1.21783	-1.12085
27797042	chr2:27797042:T:C	2.61068e-09	-1.977e-10	-1.23769	0.000112759	-1.977e-10	-1.11937
27797243	chr2:27797243:A:T	2.57357e-09	-1.977e-10	-1.252	0.000103683	-1.977e-10	-1.20328
27797290	chr2:27797290:C:T	3.57527e-07	4.08892	-0.407003	0.000511453	1.32174	-0.929108
27797399	chr2:27797399:G:A	2.63964e-09	-1.977e-10	-1.22665	9.54466e-05	-1.977e-10	-1.28605
27797883	chr2:27797883:C:T	1.63516e-09	-1.70556	-3.0562e-10	6.26183e-05	-1.70756	-3.0562e-10
27798176	chr2:27798176:G:T	3.02766e-07	3.90615	-0.390487	0.000533698	1.2793	-0.844087
27798586	chr2:27798586:C:T	7.53736e-09	-1.977e-10	-0.177426	0.000119871	-1.977e-10	-1.05821
27798678	chr2:27798678:ACTT:A	2.53851e-09	-1.977e-10	-1.26572	9.50892e-05	-1.977e-10	-1.28981
27798791	chr2:27798791:C:T	2.02985e-09	-0.64137	-0.847966	3.17423e-05	-1.53554	-0.851431
27799808	chr2:27799808:G:A	4.20158e-07	4.06469	-0.221354	0.000599638	1.35148	-0.799774
27800113	chr2:27800113:C:T	1.75691e-09	-1.63374	-3.0562e-10	7.31971e-05	-1.55147	-3.0562e-10
27800195	chr2:27800195:G:C	1.51923e-09	-0.977809	-0.801284	2.5974e-05	-1.83549	-0.752036
27800253	chr2:27800253:T:C	3.93288e-07	4.05383	-0.276583	0.000568711	1.33543	-0.836677
27800417	chr2:27800417:C:T	1.22002e-07	3.10817	-0.501428	0.000262909	0.514405	-0.787219
27800930	chr2:27800930:G:A	2.83828e-07	4.10619	-0.655124	0.000586092	1.551	-1.02214
27800991	chr2:27800991:G:A	1.73241e-08	-1.977e-10	0.654799	0.000554345	-1.977e-10	0.473165
27801126	chr2:27801126:T:G	5.37357e-09	-1.977e-10	-0.515806	0.000110896	-1.977e-10	-1.13603
27801157	chr2:27801157:G:T	4.20785e-07	4.1123	-0.267473	0.000597646	1.3789	-0.830523
27801775	chr2:27801775:C:T	3.21134e-07	4.15332	-0.578763	0.000638053	1.58565	-0.971847
27802117	chr2:27802117:T:C	7.31076e-07	4.08587	0.311348	0.000852294	1.33426	-0.430955
27802194	chr2:27802194:T:C	5.99601e-07	4.17751	0.0214528	0.000745041	1.41573	-0.646915
27802471	chr2:27802471:A:G	8.60197e-09	-1.977e-10	-0.0453065	0.000327946	-1.977e-10	-0.051773
27802628	chr2:27802628:G:C	2.80636e-09	-1.977e-10	-1.16541	9.63196e-05	-1.977e-10	-1.27695
27802673	chr2:27802673:T:A	2.6282e-09	-1.977e-10	-1.231	9.54269e-05	-1.977e-10	-1.28626
27802831	chr2:27802831:G:A	3.24058e-09	-1.977e-10	-1.02154	0.00010939	-1.977e-10	-1.14971
27803018	chr2:27803018:CAG:C	5.31112e-09	-1.977e-10	-0.527495	0.000110399	-1.977e-10	-1.14052
27804566	chr2:27804566:C:T	2.63672e-09	-1.977e-10	-1.22776	9.553e-05	-1.977e-10	-1.28518
27804810	chr2:27804810:C:T	1.63983e-08	-1.977e-10	0.599882	0.000525269	-1.977e-10	0.419289
27805324	chr2:27805324:C:T	5.06341e-09	-1.977e-10	-0.575258	0.000148252	-1.977e-10	-0.845706
27806327	chr2:27806327:G:A	3.90896e-09	-1.977e-10	-0.834025	0.000186003	-1.977e-10	-0.618859
27806782	chr2:27806782:A:G	5.16623e-09	-1.977e-10	-0.555154	0.000150734	-1.977e-10	-0.829104
27806796	chr2:27806796:C:T	3.31534e-09	-1.977e-10	-0.998736	9.98554e-05	-1.977e-10	-1.2409
27806891	chr2:27806891:T:A	1.76664e-09	-1.62822	-3.0562e-10	0.000114039	-1.10808	-3.0562e-10
27807449	chr2:27807449:G:A	2.49616e-09	-1.977e-10	-1.28254	9.50533e-05	-1.977e-10	-1.29018
27807570	chr2:27807570:A:G	1.46118e-07	3.33034	-0.543222	0.000305749	0.697531	-0.819389
27807868	chr2:27807868:A:G	1.43493e-09	-1.83618	-3.0562e-10	6.42003e-05	-1.68261	-3.0562e-10
27807993	chr2:27807993:A:C	3.41222e-09	-1.977e-10	-0.969935	0.000101223	-1.977e-10	-1.2273
27808023	chr2:27808023:A:G	3.56024e-09	-1.977e-10	-0.927469	0.000123176	-1.977e-10	-1.03101
27808257	chr2:27808257:A:G	2.49159e-09	-1.977e-10	-1.28438	9.50447e-05	-1.977e-10	-1.29027
27808721	chr2:27808721:T:A	2.48438e-09	-1.977e-10	-1.28727	9.68825e-05	-1.977e-10	-1.27112
27808833	chr2:27808833:T:C	2.76395e-09	-1.977e-10	-1.18064	0.000100151	-1.977e-10	-1.23795
27808945	chr2:27808945:G:A	2.66089e-09	-1.977e-10	-1.21864	9.57954e-05	-1.977e-10	-1.28241
27808958	chr2:27808958:G:C	2.58322e-09	-1.24826	-3.0562e-10	0.00020523	-0.520492	-3.0562e-10
27809087	chr2:27809087:A:C	3.94551e-09	-1.977e-10	-0.82472	0.000182529	-1.977e-10	-0.637714
27809176	chr2:27809176:G:A	3.38989e-09	-1.977e-10	-0.976501	0.000105195	-1.977e-10	-1.1888
27809270	chr2:27809270:G:C	3.53511e-07	4.42164	-0.751022	0.000969904	1.9398	-0.907221
27809677	chr2:27809677:C:T	2.60527e-09	-1.977e-10	-1.23976	0.000103211	-1.977e-10	-1.20784
27810287	chr2:27810287:G:C	2.57842e-09	-1.977e-10	-1.25012	9.53113e-05	-1.977e-10	-1.28747
27810537	chr2:27810537:A:T	2.51722e-09	-1.977e-10	-1.27414	9.51154e-05	-1.977e-10	-1.28953
27810584	chr2:27810584:G:A	1.49773e-08	-1.977e-10	0.50924	0.000555636	-1.977e-10	0.475492
27810620	chr2:27810620:A:G	2.98977e-09	-1.977e-10	-1.1021	0.000100126	-1.977e-10	-1.23819
27810671	chr2:27810671:A:C	2.41757e-07	4.45563	-1.165	0.000665104	1.92365	-1.26833
27810918	chr2:27810918:C:T	2.70584e-09	-1.977e-10	-1.20189	9.5888e-05	-1.977e-10	-1.28144
27811406	chr2:27811406:G:A	2.49659e-09	-1.977e-10	-1.28237	9.86004e-05	-1.977e-10	-1.25355
27811517	chr2:27811517:C:T	1.28056e-08	1.54593	-1.19334	9.73511e-05	-0.186554	-1.07974
27812239	chr2:27812239:G:A	5.2246e-09	-0.543919	-3.0562e-10	8.72079e-05	-1.37633	-3.0562e-10
27812243	chr2:27812243:AC:A	7.2416e-09	-1.977e-10	-0.217455	0.000243516	-1.977e-10	-0.349441
27812592	chr2:27812592:C:A	2.5688e-09	-1.977e-10	-1.25386	0.000103814	-1.977e-10	-1.20202
27814273	chr2:27814273:T:A	9.41318e-09	1.22052	-1.17571	8.00776e-05	-0.412983	-1.04864
27814948	chr2:27814948:T:TA	3.28197e-09	-1.00885	-3.0562e-10	8.88927e-05	-1.35719	-3.0562e-10
27815213	chr2:27815213:C:T	9.51613e-09	1.23402	-1.17833	8.02895e-05	-0.401512	-1.05747
27815346	chr2:27815346:T:C	2.56072e-09	-1.977e-10	-1.25701	0.000101428	-1.977e-10	-1.22528
27815815	chr2:27815815:A:T	2.62287e-09	-1.977e-10	-1.23303	9.51649e-05	-1.977e-10	-1.28901
27815932	chr2:27815932:C:T	3.79776e-08	2.35788	-0.918182	0.000305144	0.684924	-0.808763
27816433	chr2:27816433:G:C	9.94871e-09	1.27156	-1.17141	8.30935e-05	-0.37675	-1.0479
27816798	chr2:27816798:T:C	4.62198e-10	-1.81597	-1.15309	4.0578e-05	-0.980211	-1.16119
27816877	chr2:27816877:G:A	4.86131e-09	-1.977e-10	-0.615989	0.000106985	-1.977e-10	-1.17193
27817141	chr2:27817141:A:G	2.49284e-09	-1.977e-10	-1.28387	9.82665e-05	-1.977e-10	-1.25694
27817302	chr2:27817302:A:C	2.52307e-09	-1.977e-10	-1.27182	0.000102009	-1.977e-10	-1.21956
27817409	chr2:27817409:G:A	1.05485e-08	1.34032	-1.18163	8.58722e-05	-0.32942	-1.06234
27817573	chr2:27817573:C:T	2.71505e-09	-1.977e-10	-1.19849	9.80927e-05	-1.977e-10	-1.25871
27817658	chr2:27817658:C:A	9.94496e-09	1.27407	-1.1743	8.28975e-05	-0.375175	-1.05184
27818333	chr2:27818333:T:C	9.7231e-09	1.24723	-1.17002	8.17894e-05	-0.394671	-1.0458
27818406	chr2:27818406:A:G	1.04293e-08	1.32405	-1.17673	8.53967e-05	-0.341833	-1.05548
27819192	chr2:27819192:C:T	9.20805e-09	1.23313	-1.21035	7.747e-05	-0.399136	-1.09559
27820579	chr2:27820579:CTT:C	5.48479e-09	-1.977e-10	-0.495319	0.000168096	-1.977e-10	-0.720089
27821804	chr2:27821804:T:C	2.59969e-09	-1.977e-10	-1.2419	0.00010368	-1.977e-10	-1.20331
27822483	chr2:27822483:C:T	3.03612e-09	-1.977e-10	-1.08672	0.000102211	-1.977e-10	-1.21758
27823161	chr2:27823161:G:A	1.36905e-08	1.70918	-1.28978	0.000100878	0.0353721	-1.26608
27823431	chr2:27823431:G:C	6.47576e-10	-1.45769	-1.17413	1.65825e-05	-1.75272	-1.28355
27823600	chr2:27823600:C:T	5.97235e-10	-1.55083	-1.16191	1.59405e-05	-1.79536	-1.2804
27823705	chr2:27823705:A:T	2.47802e-09	-1.977e-10	-1.28984	9.75439e-05	-1.977e-10	-1.26432
27823852	chr2:27823852:A:G	6.41582e-10	-1.53206	-1.10905	1.63129e-05	-1.78736	-1.26531
27825350	chr2:27825350:T:C	2.99284e-09	-1.977e-10	-1.10108	0.000101309	-1.977e-10	-1.22645
27826153	chr2:27826153:A:G	3.39067e-09	-0.976271	-3.0562e-10	9.11204e-05	-1.33244	-3.0562e-10
27826323	chr2:27826323:C:A	6.37873e-09	-1.977e-10	-0.344329	0.000220618	-1.977e-10	-0.448189
27827443	chr2:27827443:C:T	9.67993e-10	-0.94367	-1.28616	2.47653e-05	-1.34946	-1.28572
27827601	chr2:27827601:A:G	2.96202e-09	-1.977e-10	-1.11143	0.000128732	-1.977e-10	-0.98689
27828084	chr2:27828084:C:T	2.21228e-08	2.18826	-1.28895	0.000102869	0.0572895	-1.26846
27829240	chr2:27829240:T:C	5.62552e-10	-1.70504	-1.06752	1.55942e-05	-1.84353	-1.2542
27829241	chr2:27829241:T:C	4.42693e-09	-1.977e-10	-0.709592	0.000142989	-1.977e-10	-0.881854
27830206	chr2:27830206:A:G	5.78243e-10	-1.62429	-1.12077	1.53933e-05	-1.83106	-1.27963
27830544	chr2:27830544:G:A	4.07832e-09	-1.977e-10	-0.791612	0.000201175	-1.977e-10	-0.540446
27830706	chr2:27830706:T:C	3.40121e-09	-1.977e-10	-0.973165	0.000143501	-1.977e-10	-0.878279
27832123	chr2:27832123:TGATA:T	7.904e-10	-1.64885	-0.783664	1.825e-05	-1.83435	-1.10611
27833014	chr2:27833014:A:G	8.56696e-08	3.21268	-0.959477	0.000456997	1.23861	-0.958555
27833059	chr2:27833059:G:A	2.8633e-09	-1.977e-10	-1.14532	9.89059e-05	-1.977e-10	-1.25045
27834262	chr2:27834262:G:C	1.86006e-08	2.01235	-1.28645	8.49341e-05	-0.112573	-1.29017
27834492	chr2:27834492:C:T	4.31145e-08	2.78523	-1.21867	0.000259788	0.954837	-1.23959
27834657	chr2:27834657:T:C	1.62684e-08	1.79099	-1.19907	0.000105671	0.0828081	-1.2671
27834678	chr2:27834678:T:C	2.5303e-09	-1.977e-10	-1.26896	0.000100139	-1.977e-10	-1.23807
27834726	chr2:27834726:T:G	5.95182e-10	-1.71801	-0.998174	1.6095e-05	-1.84423	-1.22189
27834956	chr2:27834956:T:C	2.11013e-08	2.10772	-1.25568	8.92507e-05	-0.0691852	-1.28399
27835359	chr2:27835359:C:T	2.01325e-08	2.09322	-1.28818	8.96677e-05	-0.0589426	-1.28957
27835564	chr2:27835564:C:T	3.21951e-09	-1.977e-10	-1.02807	0.000109226	-1.977e-10	-1.1512
27835566	chr2:27835566:T:C	1.40482e-08	1.73215	-1.28695	7.12576e-05	-0.314373	-1.26395
27835937	chr2:27835937:C:T	3.66766e-09	-1.977e-10	-0.897743	0.000132482	-1.977e-10	-0.958171
27836329	chr2:27836329:G:C	2.50347e-09	-1.977e-10	-1.27962	9.91525e-05	-1.977e-10	-1.24796
27836768	chr2:27836768:C:T	3.68412e-09	-1.977e-10	-0.893265	0.000168632	-1.977e-10	-0.716905
27836818	chr2:27836818:TA:T	6.95106e-09	-1.977e-10	-0.258403	0.00032939	-1.977e-10	-0.0473781
27837048	chr2:27837048:A:G	2.56335e-09	-1.25598	-3.0562e-10	6.58988e-05	-1.6565	-3.0562e-10
27837068	chr2:27837068:T:C	2.47957e-09	-1.977e-10	-1.28921	9.67445e-05	-1.977e-10	-1.27255
27837070	chr2:27837070:A:G	2.08421e-08	2.12281	-1.28313	9.0447e-05	-0.0496297	-1.29023
27837131	chr2:27837131:G:A	2.52992e-09	-1.977e-10	-1.26911	0.000103127	-1.977e-10	-1.20866
27837451	chr2:27837451:T:C	2.85026e-09	-1.977e-10	-1.14989	0.000100965	-1.977e-10	-1.22985
27837964	chr2:27837964:T:C	1.66485e-08	1.90211	-1.28709	7.89618e-05	-0.185633	-1.29002
27838061	chr2:27838061:G:A	3.1651e-09	-1.977e-10	-1.04511	0.000108218	-1.977e-10	-1.16047
27838123	chr2:27838123:A:C	1.84124e-08	2.00099	-1.28526	8.40077e-05	-0.12344	-1.29027
27838340	chr2:27838340:C:A	2.24809e-09	-1.38722	-3.0562e-10	5.54158e-05	-1.82976	-3.0562e-10
27838629	chr2:27838629:A:C	2.50484e-09	-1.977e-10	-1.27907	9.91458e-05	-1.977e-10	-1.24803
27838982	chr2:27838982:C:T	6.11332e-10	-1.7408	-0.948611	1.65474e-05	-1.84168	-1.19671
27839529	chr2:27839529:C:T	1.74828e-08	1.47519	-0.811269	6.97177e-05	-0.35775	-1.24242
27839720	chr2:27839720:C:T	6.77743e-09	-1.977e-10	-0.2837	0.000324539	-1.977e-10	-0.0622148
27839754	chr2:27839754:T:C	2.59074e-09	-1.977e-10	-1.24536	9.73699e-05	-1.977e-10	-1.2661
27840082	chr2:27840082:C:T	6.53564e-09	-1.977e-10	-0.320027	0.000307668	-1.977e-10	-0.1156
27840089	chr2:27840089:A:G	2.95559e-08	2.36879	-1.17981	0.000106254	0.0798596	-1.25865
27840522	chr2:27840522:C:G	2.5064e-09	-1.977e-10	-1.27845	9.92665e-05	-1.977e-10	-1.24681
27840894	chr2:27840894:T:C	3.43549e-09	-0.963137	-3.0562e-10	9.2358e-05	-1.31895	-3.0562e-10
27841054	chr2:27841054:G:A	3.36149e-09	-0.984913	-3.0562e-10	9.08269e-05	-1.33567	-3.0562e-10
27841360	chr2:27841360:G:A	2.53454e-09	-1.977e-10	-1.26729	9.98698e-05	-1.977e-10	-1.24075
27841789	chr2:27841789:T:C	6.02188e-10	-1.73182	-0.972664	1.63177e-05	-1.843	-1.20937
27841861	chr2:27841861:T:C	1.30527e-08	-1.977e-10	0.371699	0.00049941	-1.977e-10	0.368807
27842477	chr2:27842477:G:A	3.03352e-09	-1.08758	-3.0562e-10	7.28706e-05	-1.55594	-3.0562e-10
27842882	chr2:27842882:T:C	2.51797e-09	-1.977e-10	-1.27384	9.88567e-05	-1.977e-10	-1.25095
27843002	chr2:27843002:G:T	2.5182e-09	-1.977e-10	-1.27375	9.88702e-05	-1.977e-10	-1.25081
27843008	chr2:27843008:C:G	1.221e-08	1.45799	-1.15303	7.59513e-05	-0.375924	-1.13861
27843255	chr2:27843255:T:C	2.18685e-07	2.33979	0.850547	4.01653e-05	-1.72299	-0.428632
27843489	chr2:27843489:A:C	6.2643e-10	-1.72919	-0.935824	1.66238e-05	-1.84338	-1.1904
27843493	chr2:27843493:A:G	1.96607e-08	1.98635	-1.20503	0.000120685	0.218578	-1.27001
27844103	chr2:27844103:T:A	1.95662e-08	1.97455	-1.19805	0.000119892	0.209543	-1.26757
27844174	chr2:27844174:C:T	8.44473e-09	-1.977e-10	-0.0637554	0.000283933	-1.977e-10	-0.195882
27844410	chr2:27844410:A:C	1.7096e-08	-1.977e-10	0.641544	0.000190113	-1.977e-10	-0.597003
27844570	chr2:27844570:C:T	2.50966e-09	-1.977e-10	-1.27715	9.95107e-05	-1.977e-10	-1.24436
27844864	chr2:27844864:G:C	2.89644e-09	-1.977e-10	-1.13382	9.95347e-05	-1.977e-10	-1.24412
27845797	chr2:27845797:C:T	2.50515e-09	-1.977e-10	-1.27895	9.91682e-05	-1.977e-10	-1.2478
27846676	chr2:27846676:A:T	2.52109e-08	2.32018	-1.2902	0.000102865	0.0700007	-1.28121
27846846	chr2:27846846:T:G	2.49433e-08	2.27106	-1.25175	9.90789e-05	0.0336559	-1.28236
27846880	chr2:27846880:G:A	2.51196e-09	-1.977e-10	-1.27623	9.97767e-05	-1.977e-10	-1.24169
27847204	chr2:27847204:T:A	1.53463e-09	-1.14338	-0.625634	3.09997e-05	-1.82731	-0.583333
27848323	chr2:27848323:A:G	4.31925e-08	2.55868	-0.990309	0.000134616	0.198681	-1.14087
27849193	chr2:27849193:T:C	2.50296e-09	-1.977e-10	-1.27982	9.91116e-05	-1.977e-10	-1.24838
27849360	chr2:27849360:C:T	2.4984e-09	-1.977e-10	-1.28165	9.87609e-05	-1.977e-10	-1.25192
27849683	chr2:27849683:C:T	5.02546e-10	-1.69389	-1.19148	1.50262e-05	-1.84458	-1.29024
27849835	chr2:27849835:T:C	1.9349e-08	1.99613	-1.23079	0.00012025	0.226419	-1.28147
27850112	chr2:27850112:C:G	4.61823e-08	2.62674	-0.99144	0.000141208	0.247194	-1.14158
27850624	chr2:27850624:G:T	2.90084e-09	-1.977e-10	-1.1323	0.000101678	-1.977e-10	-1.22281
27851027	chr2:27851027:C:T	1.87491e-08	1.94265	-1.2088	0.000116742	0.187349	-1.272
27851834	chr2:27851834:C:T	1.96152e-08	1.98488	-1.20588	0.000120704	0.219383	-1.27067
27852431	chr2:27852431:A:G	2.13129e-08	2.13692	-1.27491	9.21709e-05	-0.0336683	-1.28731
27852545	chr2:27852545:C:T	3.23099e-09	-1.977e-10	-1.02451	0.000109944	-1.977e-10	-1.14465
27853437	chr2:27853437:T:C	1.26269e-08	-1.977e-10	0.338531	0.000480608	-1.977e-10	0.330429
27854262	chr2:27854262:A:G	4.0825e-09	-1.977e-10	-0.790589	0.000120568	-1.977e-10	-1.05241
27854302	chr2:27854302:G:A	2.71422e-09	-1.977e-10	-1.19879	0.000112328	-1.977e-10	-1.1232
27855102	chr2:27855102:A:C	2.73002e-09	-1.977e-10	-1.19299	0.000112415	-1.977e-10	-1.12242
27855474	chr2:27855474:G:A	2.4909e-09	-1.977e-10	-1.28466	9.8006e-05	-1.977e-10	-1.25959
27855502	chr2:27855502:T:G	2.84088e-09	-1.977e-10	-1.15318	0.000119342	-1.977e-10	-1.06262
27855584	chr2:27855584:A:C	2.49596e-09	-1.977e-10	-1.28262	0.000100006	-1.977e-10	-1.23939
27855874	chr2:27855874:G:A	3.69245e-09	-1.977e-10	-0.891007	0.00016868	-1.977e-10	-0.716615
27856005	chr2:27856005:G:T	5.17044e-09	-1.977e-10	-0.554341	0.000162855	-1.977e-10	-0.751764
27856127	chr2:27856127:G:A	4.35406e-08	2.84434	-1.26794	0.000146448	0.371676	-1.22962
27856706	chr2:27856706:C:T	6.0756e-10	-1.6157	-1.0799	1.58769e-05	-1.82584	-1.25391
27856908	chr2:27856908:A:G	2.91377e-09	-1.977e-10	-1.12785	0.000101582	-1.977e-10	-1.22375
27857347	chr2:27857347:G:A	2.9523e-09	-1.977e-10	-1.11471	0.00010244	-1.977e-10	-1.21535
27857994	chr2:27857994:T:G	6.06217e-10	-1.44461	-1.2532	1.64377e-05	-1.78869	-1.25636
27858763	chr2:27858763:G:T	2.95475e-09	-1.977e-10	-1.11388	0.000102513	-1.977e-10	-1.21464
27859175	chr2:27859175:G:A	1.30875e-08	-1.977e-10	0.374356	0.00016447	-1.977e-10	-0.741892
27859379	chr2:27859379:C:T	6.42013e-10	-1.56001	-1.08043	1.63346e-05	-1.79782	-1.25352
27860513	chr2:27860513:A:G	4.50789e-09	-0.691468	-3.0562e-10	0.000123312	-1.02991	-3.0562e-10
27860972	chr2:27860972:TCTC:T	2.80473e-09	-1.977e-10	-1.16599	0.000114575	-1.977e-10	-1.10339
27860977	chr2:27860977:T:C	8.36598e-08	3.51385	-1.28439	0.000228675	0.858364	-1.27069
27861257	chr2:27861257:C:T	1.7312e-08	-1.977e-10	0.6541	0.000242303	-1.977e-10	-0.354432
27861927	chr2:27861927:G:C	6.18342e-10	-1.45144	-1.22657	1.66638e-05	-1.74135	-1.29003
27862094	chr2:27862094:C:A	6.29414e-10	-1.47913	-1.18113	1.65173e-05	-1.75392	-1.28629
27862141	chr2:27862141:G:C	2.53947e-09	-1.977e-10	-1.26534	0.000100291	-1.977e-10	-1.23655
27862175	chr2:27862175:T:G	7.19466e-09	-1.977e-10	-0.223959	0.000342387	-1.977e-10	-0.00867922
27862261	chr2:27862261:T:C	1.92818e-08	-1.977e-10	0.761863	0.000259825	-1.977e-10	-0.284613
27862444	chr2:27862444:G:A	4.21952e-08	2.81203	-1.26702	0.000142218	0.341386	-1.22865
27862480	chr2:27862480:T:C	3.05869e-09	-1.977e-10	-1.07931	0.000104752	-1.977e-10	-1.19302
27862677	chr2:27862677:C:A	9.9526e-08	1.73672	0.666399	2.93976e-05	-1.80577	-0.657934
27863873	chr2:27863873:G:A	2.48437e-09	-1.977e-10	-1.28728	9.77879e-05	-1.977e-10	-1.26182
27863898	chr2:27863898:A:G	2.97965e-09	-1.977e-10	-1.10549	0.000103074	-1.977e-10	-1.20918
27863926	chr2:27863926:G:A	7.79438e-10	-1.84442	-0.602063	3.46097e-05	-1.84098	-0.459511
27864190	chr2:27864190:C:A	4.64117e-09	-1.977e-10	-0.662331	0.000138038	-1.977e-10	-0.917094
27864338	chr2:27864338:C:T	9.31198e-08	3.44605	-1.10946	0.000407566	1.35369	-1.18811
27865051	chr2:27865051:C:T	3.07851e-08	2.51544	-1.2857	0.000112985	0.155686	-1.27305
27865713	chr2:27865713:T:A	2.93705e-09	-1.977e-10	-1.11989	0.000102128	-1.977e-10	-1.2184
27865776	chr2:27865776:G:A	6.21224e-10	-1.57998	-1.09338	1.59874e-05	-1.81345	-1.25937
27865995	chr2:27865995:C:A	6.90912e-10	-1.42523	-1.14181	1.7288e-05	-1.71839	-1.27622
27866613	chr2:27866613:T:A	2.3921e-08	-1.977e-10	0.977457	0.000301538	-1.977e-10	-0.135726
27866981	chr2:27866981:G:A	3.60076e-09	0.213128	-1.12928	3.73095e-05	-1.03805	-1.18733
27867192	chr2:27867192:T:C	2.6378e-09	0.0595912	-1.28694	2.41298e-05	-1.39973	-1.26144
27867331	chr2:27867331:A:T	2.58813e-09	-1.977e-10	-1.24636	0.000104554	-1.977e-10	-1.19492
27867476	chr2:27867476:A:C	2.62747e-09	-1.23127	-3.0562e-10	6.5874e-05	-1.65688	-3.0562e-10
27867512	chr2:27867512:G:A	2.47862e-09	-1.977e-10	-1.2896	9.65534e-05	-1.977e-10	-1.27453
27867686	chr2:27867686:C:A	2.49424e-09	-1.977e-10	-1.28331	9.82772e-05	-1.977e-10	-1.25683
27867953	chr2:27867953:T:C	2.61864e-09	0.0505229	-1.28517	2.41382e-05	-1.40335	-1.25748
27869155	chr2:27869155:T:C	1.4896e-09	-1.79879	-3.0562e-10	7.35489e-05	-1.54667	-3.0562e-10
27869859	chr2:27869859:T:C	2.65714e-08	-1.977e-10	1.08254	0.000325035	-1.977e-10	-0.0606881
27870055	chr2:27870055:T:C	3.88374e-08	2.73597	-1.27388	0.000133085	0.286808	-1.24044
27870811	chr2:27870811:C:T	5.09861e-09	-1.977e-10	-0.568329	0.000160884	-1.977e-10	-0.763936
27871293	chr2:27871293:A:C	2.90535e-09	-1.977e-10	-1.13075	0.000116027	-1.977e-10	-1.0908
27871403	chr2:27871403:C:G	3.00435e-09	-1.977e-10	-1.09724	0.000103671	-1.977e-10	-1.2034
27871903	chr2:27871903:A:T	1.07217e-07	3.54592	-1.06837	0.000449425	1.42301	-1.15966
27871937	chr2:27871937:G:A	5.70303e-10	-1.61673	-1.14215	1.55513e-05	-1.82529	-1.27519
27872174	chr2:27872174:T:C	6.12426e-10	-1.64904	-1.03858	1.6042e-05	-1.83383	-1.23559
27872401	chr2:27872401:C:T	1.43204e-09	-1.8382	-3.0562e-10	6.4597e-05	-1.67645	-3.0562e-10
27872672	chr2:27872672:G:A	8.08846e-09	-1.977e-10	-0.106859	0.000372454	-1.977e-10	0.0754913
27873306	chr2:27873306:G:A	2.55692e-09	-1.977e-10	-1.2585	0.000102493	-1.977e-10	-1.21483
27873490	chr2:27873490:T:C	7.46485e-09	-1.977e-10	-0.187093	0.000356479	-1.977e-10	0.0316523
27873925	chr2:27873925:A:G	5.27653e-08	3.04049	-1.27193	0.000151019	0.462937	-1.29015
27874120	chr2:27874120:A:C	2.48765e-09	-1.977e-10	-1.28596	9.7668e-05	-1.977e-10	-1.26305
27874143	chr2:27874143:CA:C	2.76852e-09	-1.977e-10	-1.17898	9.88782e-05	-1.977e-10	-1.25073
27874149	chr2:27874149:A:G	2.54983e-09	-1.977e-10	-1.26127	9.50455e-05	-1.977e-10	-1.29027
27874152	chr2:27874152:T:A	2.4856e-09	-1.977e-10	-1.28678	9.7459e-05	-1.977e-10	-1.26519
27874788	chr2:27874788:G:A	2.51004e-09	-1.977e-10	-1.277	9.9455e-05	-1.977e-10	-1.24492
27875127	chr2:27875127:T:C	4.32376e-09	-1.977e-10	-0.733171	0.000137723	-1.977e-10	-0.919374
27875148	chr2:27875148:C:T	2.49178e-09	-1.977e-10	-1.2843	9.72935e-05	-1.977e-10	-1.26689
27875721	chr2:27875721:C:T	8.52649e-10	-1.40875	-0.947953	4.30115e-05	-0.887962	-1.19519
27875857	chr2:27875857:G:A	3.8882e-08	2.74738	-1.28415	0.00012724	0.291245	-1.28979
27876604	chr2:27876604:A:G	3.16391e-09	-1.977e-10	-1.04549	0.000111403	-1.977e-10	-1.13147
27877964	chr2:27877964:C:T	2.61161e-09	-1.977e-10	-1.23733	0.000105966	-1.977e-10	-1.1815
27878112	chr2:27878112:T:C	2.79447e-09	-1.977e-10	-1.16965	9.94625e-05	-1.977e-10	-1.24484
27878429	chr2:27878429:A:G	1.00682e-07	3.496	-1.08134	0.000302513	1.06377	-1.19627
27879071	chr2:27879071:C:T	4.38273e-08	2.86652	-1.28356	0.000143881	0.382261	-1.2579
27879362	chr2:27879362:C:T	2.78403e-09	-1.977e-10	-1.1734	0.00011446	-1.977e-10	-1.1044
27879628	chr2:27879628:G:A	2.50925e-09	-1.27731	-3.0562e-10	5.68418e-05	-1.80435	-3.0562e-10
27879837	chr2:27879837:T:A	5.48103e-08	3.04478	-1.2382	0.000320177	1.12437	-1.20011
27880131	chr2:27880131:G:A	3.91584e-08	2.75772	-1.28741	0.000133561	0.326398	-1.27646
27880570	chr2:27880570:T:A	3.2996e-09	-1.977e-10	-1.0035	0.000118692	-1.977e-10	-1.06809
27881062	chr2:27881062:C:CAAA	1.5927e-08	-1.977e-10	0.570721	0.000220873	-1.977e-10	-0.447032
27881670	chr2:27881670:C:T	2.91342e-09	-1.977e-10	-1.12797	0.000101364	-1.977e-10	-1.2259
27881699	chr2:27881699:G:A	4.15018e-08	2.81698	-1.28854	0.00013731	0.348628	-1.27101
27881841	chr2:27881841:A:G	6.33135e-10	-1.63965	-1.01472	1.62197e-05	-1.8313	-1.22709
27882856	chr2:27882856:T:C	7.92107e-09	-1.977e-10	-0.127771	0.000386558	-1.977e-10	0.11266
27884703	chr2:27884703:A:T	1.55754e-08	-1.977e-10	0.548395	0.000217495	-1.977e-10	-0.462447
27884825	chr2:27884825:C:T	1.82392e-07	4.0365	-1.02764	0.000476589	1.45856	-1.13653
27885880	chr2:27885880:A:G	6.1162e-10	-1.59364	-1.0953	1.58876e-05	-1.81685	-1.26223
27886221	chr2:27886221:TG:T	3.42251e-09	-0.966925	-3.0562e-10	7.78691e-05	-1.48959	-3.0562e-10
27886460	chr2:27886460:T:G	1.26675e-08	-1.977e-10	0.341739	0.000160089	-1.977e-10	-0.768891
27887728	chr2:27887728:AATC:A	7.24668e-09	-1.977e-10	-0.216755	0.000344107	-1.977e-10	-0.00366889
27888584	chr2:27888584:A:G	1.36401e-08	-1.977e-10	0.415716	0.00016841	-1.977e-10	-0.718218
27888884	chr2:27888884:G:A	2.58365e-09	-1.977e-10	-1.24809	0.000105373	-1.977e-10	-1.18711
27889824	chr2:27889824:T:C	3.39882e-09	-0.973869	-3.0562e-10	9.43362e-05	-1.29776	-3.0562e-10
27890059	chr2:27890059:C:T	2.51475e-09	-1.977e-10	-1.27512	9.50507e-05	-1.977e-10	-1.29021
27890395	chr2:27890395:C:A	3.19119e-09	-1.977e-10	-1.0369	0.000109969	-1.977e-10	-1.14443
27890466	chr2:27890466:C:A	8.19601e-09	-1.977e-10	-0.0936502	0.000393978	-1.977e-10	0.131673
27891684	chr2:27891684:G:A	1.17866e-09	-1.2488	-0.784123	5.99268e-05	-0.653298	-1.0982
27891987	chr2:27891987:G:A	2.47694e-09	-1.977e-10	-1.29028	9.57962e-05	-1.977e-10	-1.2824
27892822	chr2:27892822:C:G	1.25024e-08	-1.977e-10	0.328623	0.00018888	-1.977e-10	-0.603512
27892834	chr2:27892834:G:A	3.17706e-09	-1.977e-10	-1.04134	0.000111908	-1.977e-10	-1.12694
27893043	chr2:27893043:T:C	3.4871e-09	-0.948227	-3.0562e-10	9.70285e-05	-1.26962	-3.0562e-10
27893446	chr2:27893446:C:A	8.36242e-10	-1.39028	-0.985856	4.33095e-05	-0.85915	-1.2171
27893959	chr2:27893959:A:G	2.54302e-09	-1.977e-10	-1.26395	9.57544e-05	-1.977e-10	-1.28284
27894003	chr2:27894003:G:A	2.99778e-09	-1.977e-10	-1.09942	0.000131538	-1.977e-10	-0.965328
27894167	chr2:27894167:T:G	8.29101e-09	-1.977e-10	-0.0821255	0.000398946	-1.977e-10	0.144204
27894411	chr2:27894411:G:A	2.60774e-09	-1.977e-10	-1.23882	0.000106876	-1.977e-10	-1.17295
27894813	chr2:27894813:T:TC	2.93292e-09	-1.977e-10	-1.1213	9.86257e-05	-1.977e-10	-1.25329
27895106	chr2:27895106:G:A	2.54987e-09	-1.977e-10	-1.26126	0.000102154	-1.977e-10	-1.21814
27895267	chr2:27895267:G:A	5.94641e-10	-1.63346	-1.08363	1.5771e-05	-1.82873	-1.25772
27895795	chr2:27895795:G:A	2.78314e-09	-1.977e-10	-1.17372	9.93449e-05	-1.977e-10	-1.24602
27895896	chr2:27895896:G:T	5.99267e-10	-1.61303	-1.09632	1.57938e-05	-1.82261	-1.2624
27896035	chr2:27896035:T:G	3.91424e-09	-1.977e-10	-0.832676	0.000190448	-1.977e-10	-0.595241
27897401	chr2:27897401:A:G	1.81198e-09	-1.60288	-3.0562e-10	0.000195614	-0.568479	-3.0562e-10
27897490	chr2:27897490:G:A	2.77137e-09	-1.977e-10	-1.17796	9.89149e-05	-1.977e-10	-1.25036
27897550	chr2:27897550:T:C	2.52014e-09	-1.977e-10	-1.27298	0.000100182	-1.977e-10	-1.23764
27897920	chr2:27897920:C:T	1.72885e-09	-1.64984	-3.0562e-10	0.000175044	-0.679583	-3.0562e-10
27898249	chr2:27898249:C:T	2.48768e-09	-1.977e-10	-1.28595	9.5344e-05	-1.977e-10	-1.28713
27898323	chr2:27898323:C:T	2.54827e-07	3.99678	-0.653493	0.000945869	1.73088	-0.723397
27898345	chr2:27898345:G:A	8.25634e-09	-1.977e-10	-0.0863169	0.000397158	-1.977e-10	0.139712
27898376	chr2:27898376:C:T	1.85889e-09	-1.57732	-3.0562e-10	0.000123867	-1.02542	-3.0562e-10
27900023	chr2:27900023:C:T	8.33631e-09	-0.0766769	-3.0562e-10	0.000101398	-1.22557	-3.0562e-10
27900312	chr2:27900312:T:C	3.98696e-09	-1.977e-10	-0.814268	0.000129092	-1.977e-10	-0.984093
27900507	chr2:27900507:T:G	5.19805e-08	3.01194	-1.25837	0.000150448	0.458055	-1.28906
27900893	chr2:27900893:A:T	7.69301e-08	3.41626	-1.27066	0.000196969	0.728681	-1.29026
27901304	chr2:27901304:G:A	5.23009e-08	3.03298	-1.27327	0.000165193	0.50205	-1.23956
27902506	chr2:27902506:C:A	4.48015e-09	-0.697642	-3.0562e-10	0.000198145	-0.555622	-3.0562e-10
27902988	chr2:27902988:A:G	3.22764e-09	-1.977e-10	-1.02555	0.000134032	-1.977e-10	-0.946543
27903730	chr2:27903730:T:C	2.99389e-09	-1.977e-10	-1.10072	0.000129969	-1.977e-10	-0.977326
27904348	chr2:27904348:C:T	2.59858e-09	-1.977e-10	-1.24233	9.52325e-05	-1.977e-10	-1.2883
27904614	chr2:27904614:AAGAC:A	2.89747e-09	-1.977e-10	-1.13346	0.000126773	-1.977e-10	-1.00222
27905375	chr2:27905375:C:T	7.93444e-10	-1.45967	-0.969004	3.93802e-05	-0.962325	-1.20903
27905844	chr2:27905844:C:T	2.69475e-08	1.09659	-3.0562e-10	0.000195638	-0.568355	-3.0562e-10
27906291	chr2:27906291:A:G	3.05442e-09	-1.977e-10	-1.08071	0.000106395	-1.977e-10	-1.17746
27906524	chr2:27906524:G:A	1.37846e-07	3.75125	-1.02242	0.000579371	1.56336	-1.04604
27906673	chr2:27906673:C:T	7.88287e-10	-1.47593	-0.959266	3.86249e-05	-0.986548	-1.20418
27907518	chr2:27907518:TGTG:T	3.13727e-09	-1.977e-10	-1.05394	0.000111639	-1.977e-10	-1.12935
27908086	chr2:27908086:C:T	2.81802e-09	-1.977e-10	-1.16126	9.99127e-05	-1.977e-10	-1.24032
27908376	chr2:27908376:A:G	4.811e-08	2.7905	-1.11431	0.000173124	0.353951	-1.04457
27909107	chr2:27909107:A:G	2.54781e-09	-1.977e-10	-1.26206	0.000102028	-1.977e-10	-1.21938
27909582	chr2:27909582:C:A	3.40021e-09	-0.97346	-3.0562e-10	6.84724e-05	-1.61819	-3.0562e-10
27909918	chr2:27909918:TTAA:T	4.04005e-09	-1.977e-10	-0.80104	0.000178205	-1.977e-10	-0.661687
27909963	chr2:27909963:G:A	3.06486e-09	-1.977e-10	-1.0773	9.81912e-05	-1.977e-10	-1.25771
27911170	chr2:27911170:A:G	4.91456e-08	2.89934	-1.20186	0.000145889	0.399891	-1.26166
27911886	chr2:27911886:G:A	4.03923e-09	-1.977e-10	-0.801243	0.000179151	-1.977e-10	-0.65639
27912419	chr2:27912419:A:G	3.14069e-09	-1.05286	-3.0562e-10	8.8935e-05	-1.35672	-3.0562e-10
27912526	chr2:27912526:G:A	2.5048e-09	-1.977e-10	-1.27909	9.51098e-05	-1.977e-10	-1.28959
27912566	chr2:27912566:TATAG:T	3.50554e-09	-1.977e-10	-0.942952	0.000147206	-1.977e-10	-0.852789
27912617	chr2:27912617:A:G	2.85213e-09	-1.977e-10	-1.14923	0.000123049	-1.977e-10	-1.03204
27912869	chr2:27912869:G:C	3.2531e-09	-1.977e-10	-1.01769	0.000104126	-1.977e-10	-1.19902
27913484	chr2:27913484:A:G	4.30671e-08	2.85429	-1.28883	0.000137492	0.35941	-1.28047
27913818	chr2:27913818:T:A	2.55638e-09	-1.977e-10	-1.2587	0.000102563	-1.977e-10	-1.21414
27914044	chr2:27914044:G:A	1.42713e-09	-1.84164	-3.0562e-10	9.82492e-05	-1.25711	-3.0562e-10
27914120	chr2:27914120:T:C	9.52748e-09	-1.977e-10	0.056883	0.000464012	-1.977e-10	0.29529
27914419	chr2:27914419:G:T	2.55708e-09	-1.977e-10	-1.25843	0.000102623	-1.977e-10	-1.21356
27914863	chr2:27914863:G:A	7.33971e-10	-1.46091	-1.04567	3.85542e-05	-0.947263	-1.24529
27915383	chr2:27915383:GT:G	2.72887e-09	-1.19341	-3.0562e-10	0.000219805	-0.45188	-3.0562e-10
27915386	chr2:27915386:A:T	2.73355e-09	-1.1917	-3.0562e-10	0.000220358	-0.449369	-3.0562e-10
27915914	chr2:27915914:C:T	2.95213e-09	-1.977e-10	-1.11477	0.000102985	-1.977e-10	-1.21004
27916092	chr2:27916092:A:G	5.57679e-10	-1.69841	-1.08286	1.5564e-05	-1.84237	-1.25729
27916281	chr2:27916281:TA:T	9.00986e-08	3.39657	-1.09296	0.000404038	1.33098	-1.17409
27916530	chr2:27916530:C:T	1.57989e-09	-1.73994	-3.0562e-10	5.59666e-05	-1.81987	-3.0562e-10
27916936	chr2:27916936:T:G	4.04373e-09	-1.977e-10	-0.800131	0.000198269	-1.977e-10	-0.554999
27917312	chr2:27917312:G:A	3.29827e-09	-1.977e-10	-1.0039	0.000115508	-1.977e-10	-1.09528
27917482	chr2:27917482:G:A	1.45458e-07	3.33212	-0.549534	0.000589017	1.23428	-0.700442
27918066	chr2:27918066:C:T	3.09619e-09	-1.977e-10	-1.06712	0.000101333	-1.977e-10	-1.22621
27918503	chr2:27918503:T:C	1.0002e-08	-1.977e-10	0.105492	0.000489177	-1.977e-10	0.348102
27918755	chr2:27918755:G:C	7.38099e-10	-1.47618	-1.02479	3.74172e-05	-0.987185	-1.23531
27918773	chr2:27918773:T:C	2.50136e-09	-1.977e-10	-1.28046	0.000100746	-1.977e-10	-1.23202
27919372	chr2:27919372:T:C	2.9031e-09	-1.977e-10	-1.13152	9.65441e-05	-1.977e-10	-1.27462
27919526	chr2:27919526:C:G	3.64944e-09	-1.977e-10	-0.902725	0.000112718	-1.977e-10	-1.11973
27920102	chr2:27920102:A:G	3.72296e-09	-1.977e-10	-0.882778	0.000126117	-1.977e-10	-1.00741
27920150	chr2:27920150:G:T	3.35965e-07	4.46121	-0.841503	0.000893183	1.93903	-0.988859
27920320	chr2:27920320:GATGCCTTTGCAGATAAA:G	3.09604e-09	-1.977e-10	-1.06717	0.000138505	-1.977e-10	-0.913718
27921139	chr2:27921139:A:G	1.02625e-08	-1.977e-10	0.131203	0.000499407	-1.977e-10	0.3688
27921200	chr2:27921200:G:A	8.66922e-08	3.28953	-1.02447	0.000276966	0.910803	-1.13153
27921379	chr2:27921379:CATTT:C	3.22407e-09	-1.977e-10	-1.02665	0.000144016	-1.977e-10	-0.874695
27921652	chr2:27921652:A:G	3.34359e-09	-1.977e-10	-0.990252	0.000105871	-1.977e-10	-1.1824
27921948	chr2:27921948:G:A	2.63127e-09	-1.977e-10	-1.22983	0.000111244	-1.977e-10	-1.1329
27922153	chr2:27922153:A:G	4.04264e-09	-1.977e-10	-0.800399	0.000152091	-1.977e-10	-0.820145
27922446	chr2:27922446:A:G	6.36806e-10	-1.55303	-1.09556	1.62086e-05	-1.79997	-1.25911
27923897	chr2:27923897:G:A	5.8618e-10	-1.55701	-1.17441	1.5783e-05	-1.80111	-1.28458
27924674	chr2:27924674:T:C	2.94187e-09	-1.977e-10	-1.11825	0.000103994	-1.977e-10	-1.20029
27924910	chr2:27924910:A:T	4.04035e-09	-1.977e-10	-0.800967	0.000198245	-1.977e-10	-0.555118
27925004	chr2:27925004:A:G	4.22067e-09	-1.977e-10	-0.757304	0.000133372	-1.977e-10	-0.951477
27926512	chr2:27926512:A:G	3.3686e-09	-1.977e-10	-0.982801	0.000157502	-1.977e-10	-0.785183
27926630	chr2:27926630:A:G	6.71552e-10	-1.36809	-1.22737	1.77207e-05	-1.67979	-1.29009
27927716	chr2:27927716:A:G	3.55365e-09	-1.977e-10	-0.929322	0.000110803	-1.977e-10	-1.13687
27927931	chr2:27927931:C:T	6.30389e-08	3.1942	-1.24774	0.00035907	1.25061	-1.21172
27927995	chr2:27927995:C:A	1.42541e-09	-1.84284	-3.0562e-10	6.01921e-05	-1.74708	-3.0562e-10
27928256	chr2:27928256:C:T	8.48953e-10	-1.09694	-1.26411	2.4294e-05	-1.40139	-1.253
27928302	chr2:27928302:C:G	6.58078e-10	-1.37083	-1.2449	1.77541e-05	-1.68038	-1.28762
27928481	chr2:27928481:T:C	2.53145e-09	-1.977e-10	-1.2685	9.62371e-05	-1.977e-10	-1.27781
27928487	chr2:27928487:G:A	1.23461e-07	3.64224	-1.02362	0.000364686	1.18568	-1.13126
27928967	chr2:27928967:A:G	5.4061e-10	-1.52223	-1.29013	1.70709e-05	-1.71819	-1.28906
27928993	chr2:27928993:A:T	1.39311e-08	-1.977e-10	0.436826	0.000534879	-1.977e-10	0.437419
27929192	chr2:27929192:G:A	1.14448e-08	-1.977e-10	0.240235	0.000151602	-1.977e-10	-0.823362
27930234	chr2:27930234:C:T	1.56406e-09	-0.501778	-1.24824	1.60858e-05	-1.8245	-1.24219
27930493	chr2:27930493:G:A	2.97879e-09	-1.977e-10	-1.10578	0.000130366	-1.977e-10	-0.974275
27930621	chr2:27930621:A:G	6.05598e-10	-1.51917	-1.17967	1.60003e-05	-1.78624	-1.28577
27930737	chr2:27930737:A:G	2.84986e-09	-1.977e-10	-1.15003	0.000123916	-1.977e-10	-1.02502
27931208	chr2:27931208:C:T	4.58491e-10	-1.81372	-1.16339	1.80631e-05	-1.78161	-1.16914
27931286	chr2:27931286:C:T	2.6924e-09	-1.977e-10	-1.20687	9.50713e-05	-1.977e-10	-1.28999
27931474	chr2:27931474:T:C	2.54836e-09	-1.977e-10	-1.26185	0.000102057	-1.977e-10	-1.21909
27931508	chr2:27931508:G:A	5.39986e-10	-1.68251	-1.131	2.53531e-05	-1.33731	-1.27441
27931783	chr2:27931783:C:T	2.59116e-09	-1.977e-10	-1.24519	0.00010257	-1.977e-10	-1.21408
27932328	chr2:27932328:T:A	1.2341e-07	3.69347	-1.07526	0.00036322	1.22048	-1.1701
27932881	chr2:27932881:A:C	2.91444e-08	2.38174	-1.20678	0.000154198	0.47352	-1.2799
27932998	chr2:27932998:G:A	7.39096e-09	-1.977e-10	-0.19704	0.00014372	-1.977e-10	-0.876754
27933527	chr2:27933527:T:C	6.39209e-10	-1.48967	-1.15516	1.63141e-05	-1.77268	-1.27991
27933753	chr2:27933753:A:G	4.54627e-08	2.77171	-1.15212	0.000210817	0.729802	-1.22343
27933773	chr2:27933773:T:G	8.8866e-08	3.4048	-1.11497	0.000428125	1.36499	-1.1502
27933980	chr2:27933980:TA:T	7.21481e-10	-1.30714	-1.2166	1.84102e-05	-1.64149	-1.29023
27934449	chr2:27934449:C:T	2.59001e-09	-1.977e-10	-1.24564	0.000102511	-1.977e-10	-1.21465
27934849	chr2:27934849:T:C	7.8374e-10	-1.15071	-1.29027	2.24908e-05	-1.44205	-1.28946
27935396	chr2:27935396:A:G	2.98218e-09	-1.977e-10	-1.10464	0.000104589	-1.977e-10	-1.19459
27935751	chr2:27935751:T:C	2.48383e-09	-1.977e-10	-1.28749	9.50852e-05	-1.977e-10	-1.28985
27935977	chr2:27935977:G:A	2.48226e-09	-1.977e-10	-1.28813	9.6765e-05	-1.977e-10	-1.27234
27936042	chr2:27936042:C:G	1.42294e-09	-1.84457	-3.0562e-10	6.14686e-05	-1.7261	-3.0562e-10
27936044	chr2:27936044:A:G	3.10828e-09	-1.977e-10	-1.06323	0.000101547	-1.977e-10	-1.2241
27936112	chr2:27936112:G:T	2.48246e-09	-1.977e-10	-1.28805	9.67876e-05	-1.977e-10	-1.2721
27936212	chr2:27936212:G:A	6.19263e-08	3.20831	-1.27967	0.000175833	0.614066	-1.28915
27936705	chr2:27936705:G:A	1.04971e-07	3.55672	-1.10033	0.000319441	1.1098	-1.18785
27936777	chr2:27936777:A:G	6.45183e-08	3.25686	-1.28721	0.000182343	0.645624	-1.28436
27936879	chr2:27936879:C:T	3.04091e-09	-1.977e-10	-1.08514	0.000105101	-1.977e-10	-1.1897
27936909	chr2:27936909:T:C	2.5584e-09	-1.977e-10	-1.25792	0.000102687	-1.977e-10	-1.21294
27936915	chr2:27936915:T:A	6.71157e-10	-1.37583	-1.22022	1.76583e-05	-1.68314	-1.29028
27936920	chr2:27936920:T:C	6.74367e-10	-1.36822	-1.22306	1.7739e-05	-1.67861	-1.29025
27936957	chr2:27936957:CAAAT:C	6.66223e-09	-1.977e-10	-0.300844	0.000135251	-1.977e-10	-0.937492
27937623	chr2:27937623:G:A	2.48989e-09	-1.977e-10	-1.28506	9.7902e-05	-1.977e-10	-1.26065
27938119	chr2:27938119:G:A	4.24539e-09	-1.977e-10	-0.751463	0.000180947	-1.977e-10	-0.64642
27938477	chr2:27938477:C:T	5.38374e-09	-0.513915	-3.0562e-10	0.000247041	-0.335068	-3.0562e-10
27938495	chr2:27938495:G:A	3.02999e-09	-1.977e-10	-1.08874	0.000106148	-1.977e-10	-1.17979
27938606	chr2:27938606:G:A	1.46711e-08	0.488582	-3.0562e-10	0.00019632	-0.564876	-3.0562e-10
27938760	chr2:27938760:G:A	3.25321e-09	-1.977e-10	-1.01765	0.000104129	-1.977e-10	-1.19899
27938871	chr2:27938871:C:T	2.85189e-09	-1.977e-10	-1.14931	0.000124051	-1.977e-10	-1.02393
27939202	chr2:27939202:C:T	5.77239e-10	-1.58731	-1.15949	1.56637e-05	-1.81221	-1.28107
27939242	chr2:27939242:C:T	6.18701e-08	3.21793	-1.29019	0.000181357	0.626326	-1.27048
27939407	chr2:27939407:T:C	5.9664e-08	3.12179	-1.23036	0.000190933	0.589211	-1.18191
27939994	chr2:27939994:T:C	6.97523e-08	3.31001	-1.26236	0.000188438	0.683835	-1.28969
27940039	chr2:27940039:A:G	3.19326e-09	-1.977e-10	-1.03626	0.00012969	-1.977e-10	-0.979476
27940074	chr2:27940074:A:C	3.79109e-09	-1.977e-10	-0.864644	0.00011565	-1.977e-10	-1.09405
27941686	chr2:27941686:C:T	5.09009e-08	2.94864	-1.21605	0.000172031	0.469237	-1.16618
27942456	chr2:27942456:G:A	3.26238e-09	-1.977e-10	-1.01484	0.000104299	-1.977e-10	-1.19736
27942695	chr2:27942695:T:G	9.57231e-09	-1.977e-10	0.0615771	0.000466423	-1.977e-10	0.300471
27942701	chr2:27942701:T:G	2.19338e-09	-1.41186	-3.0562e-10	6.38462e-05	-1.68814	-3.0562e-10
27942954	chr2:27942954:TC:T	2.6179e-09	-1.977e-10	-1.23492	9.50634e-05	-1.977e-10	-1.29008
27944583	chr2:27944583:C:T	4.16778e-08	2.53959	-1.00692	0.000196439	0.555218	-1.11949
27944910	chr2:27944910:A:G	6.52991e-09	-1.977e-10	-0.320904	0.00020044	-1.977e-10	-0.544106
27944988	chr2:27944988:T:C	1.4257e-09	-1.84264	-3.0562e-10	6.66327e-05	-1.64543	-3.0562e-10
27945548	chr2:27945548:A:G	6.22033e-08	3.1214	-1.18829	0.000201172	0.590617	-1.13108
27946730	chr2:27946730:T:C	4.11112e-08	2.54792	-1.02894	0.00019456	0.563679	-1.13756
27947276	chr2:27947276:C:CT	3.78117e-09	-1.977e-10	-0.867265	0.000115837	-1.977e-10	-1.09244
27948213	chr2:27948213:A:G	2.94295e-09	-1.11789	-3.0562e-10	8.42405e-05	-1.41095	-3.0562e-10
27948245	chr2:27948245:A:G	7.76916e-09	0.666908	-0.814044	5.31824e-05	-0.6591	-1.21179
27948563	chr2:27948563:G:A	3.22407e-09	-1.977e-10	-1.02665	0.000144016	-1.977e-10	-0.874695
27949258	chr2:27949258:A:T	3.53993e-08	2.39523	-1.02583	0.000174934	0.453938	-1.13415
27949426	chr2:27949426:T:C	3.77167e-08	2.46049	-1.02768	0.00018298	0.500987	-1.13623
27950176	chr2:27950176:T:A	5.30942e-08	2.98851	-1.21374	0.000177803	0.498149	-1.16209
27950305	chr2:27950305:A:G	2.98468e-09	-1.977e-10	-1.10381	0.000103741	-1.977e-10	-1.20272
27951837	chr2:27951837:C:T	1.76514e-09	-1.62907	-3.0562e-10	0.000183765	-0.630962	-3.0562e-10
27951877	chr2:27951877:A:T	2.48839e-09	-1.977e-10	-1.28566	9.79153e-05	-1.977e-10	-1.26052
27952164	chr2:27952164:C:G	4.23113e-08	1.54776	-3.0562e-10	0.000264097	-0.268306	-3.0562e-10
27952354	chr2:27952354:A:G	1.43424e-09	-1.83666	-3.0562e-10	5.47698e-05	-1.84148	-3.0562e-10
27952556	chr2:27952556:T:C	6.13429e-10	-1.54836	-1.13762	1.59967e-05	-1.79811	-1.27413
27952776	chr2:27952776:GTC:G	1.1306e-08	-1.977e-10	0.22804	0.000152261	-1.977e-10	-0.819027
27952848	chr2:27952848:TC:T	1.63094e-09	-1.70814	-3.0562e-10	5.69269e-05	-1.80285	-3.0562e-10
27953189	chr2:27953189:A:T	5.8294e-08	3.08546	-1.21726	0.000189774	0.567873	-1.16666
27953242	chr2:27953242:A:G	4.13036e-08	2.55347	-1.02982	0.000195789	0.569923	-1.13751
27953660	chr2:27953660:A:C	3.29306e-08	2.32722	-1.03011	0.00016487	0.398429	-1.13789
27953724	chr2:27953724:G:A	2.78192e-09	-1.977e-10	-1.17416	9.82672e-05	-1.977e-10	-1.25693
27954979	chr2:27954979:A:G	2.81085e-09	-1.977e-10	-1.16381	0.000100091	-1.977e-10	-1.23854
27955792	chr2:27955792:C:T	6.44887e-10	-1.49637	-1.13961	1.63546e-05	-1.7759	-1.27422
27956519	chr2:27956519:G:A	3.22452e-09	-1.977e-10	-1.02651	0.000103638	-1.977e-10	-1.20372
27956523	chr2:27956523:A:T	2.87633e-09	-1.977e-10	-1.14078	0.000101217	-1.977e-10	-1.22735
27957606	chr2:27957606:G:A	3.05472e-09	-1.08061	-3.0562e-10	6.40876e-05	-1.68437	-3.0562e-10
27959500	chr2:27959500:A:G	1.0629e-08	-1.977e-10	0.166284	0.00052276	-1.977e-10	0.4145
27959545	chr2:27959545:TTC:T	2.61601e-09	-1.977e-10	-1.23565	0.000107295	-1.977e-10	-1.16904
27959962	chr2:27959962:T:C	3.06726e-09	-1.977e-10	-1.07651	0.000136786	-1.977e-10	-0.926204
27960136	chr2:27960136:T:C	4.09366e-09	-1.977e-10	-0.787858	0.000122299	-1.977e-10	-1.03815
27960273	chr2:27960273:G:A	2.92062e-09	-1.977e-10	-1.1255	0.000105804	-1.977e-10	-1.18303
27960310	chr2:27960310:T:C	7.02065e-10	-1.36824	-1.18278	1.71209e-05	-1.71652	-1.2878
27960700	chr2:27960700:A:G	2.955e-09	-1.1138	-3.0562e-10	8.46978e-05	-1.40553	-3.0562e-10
27961359	chr2:27961359:A:G	2.87673e-09	-1.977e-10	-1.14064	0.000125479	-1.977e-10	-1.01249
27961899	chr2:27961899:T:A	5.87345e-10	-1.44347	-1.28597	1.80993e-05	-1.65996	-1.28879
27962638	chr2:27962638:T:G	3.01738e-09	-1.977e-10	-1.09291	0.000110483	-1.977e-10	-1.13976
27962982	chr2:27962982:T:C	7.41358e-10	-1.28099	-1.21558	1.85729e-05	-1.63265	-1.29027
27963157	chr2:27963157:G:A	2.48072e-09	-1.977e-10	-1.28875	9.6567e-05	-1.977e-10	-1.27438
27963607	chr2:27963607:T:A	3.14671e-09	-1.977e-10	-1.05094	0.000127432	-1.977e-10	-0.997036
27964026	chr2:27964026:A:G	6.89261e-10	-1.42489	-1.14454	1.67634e-05	-1.74636	-1.27906
27964077	chr2:27964077:A:G	2.66838e-09	-1.977e-10	-1.21583	0.000105713	-1.977e-10	-1.18389
27964270	chr2:27964270:C:T	1.30596e-09	-0.64419	-1.28617	1.51045e-05	-1.84009	-1.28954
27964826	chr2:27964826:C:T	3.25201e-09	-1.977e-10	-1.01802	0.000104107	-1.977e-10	-1.1992
27965272	chr2:27965272:G:A	6.14555e-09	-1.977e-10	-0.381569	0.000209262	-1.977e-10	-0.501034
27966013	chr2:27966013:T:C	8.40667e-10	-1.09403	-1.27682	2.39802e-05	-1.39924	-1.26815
27966214	chr2:27966214:TTTC:T	4.95984e-08	2.90029	-1.19363	0.00017127	0.436099	-1.13748
27966413	chr2:27966413:G:A	4.74878e-08	2.86919	-1.20601	0.000165203	0.414417	-1.15186
27966770	chr2:27966770:G:T	5.96968e-09	-0.410605	-3.0562e-10	6.62909e-05	-1.65057	-3.0562e-10
27967266	chr2:27967266:G:A	1.423e-09	-1.84453	-3.0562e-10	6.86263e-05	-1.61595	-3.0562e-10
27968762	chr2:27968762:C:T	5.72772e-08	3.05995	-1.20934	0.000187157	0.579869	-1.19255
27969238	chr2:27969238:T:C	7.21104e-10	-1.4308	-1.09347	1.69967e-05	-1.74899	-1.26261
27969730	chr2:27969730:A:G	2.17881e-09	-0.62417	-0.794348	3.85792e-05	-1.42124	-0.770664
27970037	chr2:27970037:G:A	3.31349e-09	-1.977e-10	-0.999296	0.000134337	-1.977e-10	-0.944274
27970607	chr2:27970607:C:G	2.49685e-09	-1.977e-10	-1.28227	9.92005e-05	-1.977e-10	-1.24748
27970622	chr2:27970622:G:A	5.70771e-09	-1.977e-10	-0.455479	0.000270434	-1.977e-10	-0.244592
27972274	chr2:27972274:C:T	2.85392e-09	-1.977e-10	-1.1486	0.000124145	-1.977e-10	-1.02317
27972540	chr2:27972540:C:T	3.16586e-09	-1.977e-10	-1.04487	0.000111523	-1.977e-10	-1.13039
27973114	chr2:27973114:C:A	7.41598e-10	-1.27851	-1.21773	1.86151e-05	-1.63043	-1.29022
27973271	chr2:27973271:T:G	3.24119e-09	-1.977e-10	-1.02136	0.000145117	-1.977e-10	-0.867079
27974062	chr2:27974062:C:A	1.53758e-08	-1.977e-10	0.5355	0.000591553	-1.977e-10	0.53813
27974076	chr2:27974076:A:G	3.25306e-09	-1.977e-10	-1.0177	0.000104126	-1.977e-10	-1.19902
27974082	chr2:27974082:G:C	3.61431e-09	-1.977e-10	-0.912396	0.000158244	-1.977e-10	-0.780481
27974202	chr2:27974202:A:G	1.09224e-08	-1.977e-10	0.193516	0.000537771	-1.977e-10	0.442811
27974361	chr2:27974361:A:T	7.46855e-10	-1.26211	-1.22707	1.87824e-05	-1.62178	-1.28992
27974974	chr2:27974974:G:A	2.47742e-09	-1.977e-10	-1.29008	9.5973e-05	-1.977e-10	-1.28056
27975457	chr2:27975457:C:T	3.82072e-09	-1.977e-10	-0.856858	0.000205144	-1.977e-10	-0.520908
27975752	chr2:27975752:AG:A	6.17475e-09	-1.977e-10	-0.376829	0.000294741	-1.977e-10	-0.158526
27975881	chr2:27975881:G:T	1.54427e-08	-1.977e-10	0.53984	0.000594135	-1.977e-10	0.542484
27976308	chr2:27976308:T:C	1.49113e-09	-1.79776	-3.0562e-10	5.70457e-05	-1.80077	-3.0562e-10
27976479	chr2:27976479:C:T	1.10023e-08	-1.977e-10	0.200803	0.000541998	-1.977e-10	0.45064
27976545	chr2:27976545:G:C	1.43923e-09	-1.83319	-3.0562e-10	5.57338e-05	-1.82404	-3.0562e-10
27976557	chr2:27976557:G:A	5.9556e-08	3.15699	-1.26737	0.000184057	0.583487	-1.21286
27977261	chr2:27977261:T:C	1.09883e-08	-1.977e-10	0.199537	0.000541254	-1.977e-10	0.449266
27977285	chr2:27977285:G:A	5.10773e-08	2.95231	-1.21626	0.000172389	0.470074	-1.16494
27977983	chr2:27977983:T:G	2.84071e-09	-1.15324	-3.0562e-10	8.21964e-05	-1.43551	-3.0562e-10
27978033	chr2:27978033:G:A	3.13722e-09	-1.977e-10	-1.05396	0.000112324	-1.977e-10	-1.12323
27978447	chr2:27978447:C:T	8.26907e-10	-1.18628	-1.20108	1.9732e-05	-1.5726	-1.28978
27978774	chr2:27978774:T:G	7.16074e-10	-1.3169	-1.21437	1.81755e-05	-1.65427	-1.29028
27978786	chr2:27978786:T:C	3.10212e-09	-1.977e-10	-1.06521	0.000125409	-1.977e-10	-1.01304
27978865	chr2:27978865:C:G	7.00215e-10	-1.32955	-1.22411	1.80459e-05	-1.66177	-1.28994
27979130	chr2:27979130:C:T	8.41457e-10	-1.12427	-1.24565	2.43331e-05	-1.42181	-1.23098
27980427	chr2:27980427:C:T	1.04179e-09	-0.887159	-1.2692	1.57091e-05	-1.81051	-1.27987
27982100	chr2:27982100:G:A	7.92107e-10	-1.22265	-1.20771	1.92752e-05	-1.59567	-1.29013
27982714	chr2:27982714:C:T	5.01678e-08	2.92657	-1.20849	0.000169505	0.446024	-1.15776
27983401	chr2:27983401:C:T	7.49718e-09	0.841159	-1.02393	5.38832e-05	-0.577695	-1.28011
27984205	chr2:27984205:G:A	1.11099e-08	-1.977e-10	0.210538	0.000547673	-1.977e-10	0.461056
27984607	chr2:27984607:T:C	3.3909e-09	-1.977e-10	-0.976202	0.000144287	-1.977e-10	-0.872817
27984665	chr2:27984665:G:T	1.22295e-08	-1.977e-10	0.30655	0.000470805	-1.977e-10	0.309821
27984935	chr2:27984935:G:A	7.89417e-10	-1.21904	-1.21472	1.92898e-05	-1.59477	-1.29028
27985377	chr2:27985377:G:A	3.14656e-09	-1.977e-10	-1.05099	0.000140142	-1.977e-10	-0.901963
27985439	chr2:27985439:C:T	8.56864e-09	-1.977e-10	-0.0491887	0.000247428	-1.977e-10	-0.333503
27985613	chr2:27985613:T:C	2.87227e-09	-1.977e-10	-1.14219	0.000101082	-1.977e-10	-1.22869
27986053	chr2:27986053:A:G	6.05632e-08	3.18375	-1.27736	0.0001713	0.588435	-1.28964
27986416	chr2:27986416:C:T	6.2301e-08	3.15673	-1.22205	0.000197964	0.615543	-1.17208
27986612	chr2:27986612:G:A	2.97535e-09	-1.10694	-3.0562e-10	8.52449e-05	-1.39909	-3.0562e-10
27986780	chr2:27986780:G:A	1.42409e-09	-1.84377	-3.0562e-10	6.06992e-05	-1.73869	-3.0562e-10
27987347	chr2:27987347:C:T	1.27217e-08	-1.977e-10	0.34601	0.000160738	-1.977e-10	-0.764847
27988418	chr2:27988418:A:C	1.09639e-08	-1.977e-10	0.197306	0.000539952	-1.977e-10	0.446859
27988471	chr2:27988471:T:G	1.05087e-08	-1.977e-10	0.154909	0.00051576	-1.977e-10	0.40102
27989291	chr2:27989291:T:G	2.70794e-09	-1.977e-10	-1.20111	0.000108143	-1.977e-10	-1.16117
27989325	chr2:27989325:G:A	1.06443e-09	-1.16788	-0.966982	3.55158e-05	-1.48468	-0.789969
27989379	chr2:27989379:T:G	2.75751e-09	-1.977e-10	-1.18297	0.000100747	-1.977e-10	-1.23201
27990023	chr2:27990023:A:G	8.43078e-08	3.46752	-1.23035	0.000405437	1.41151	-1.25117
27990227	chr2:27990227:C:T	1.45589e-09	-1.82168	-3.0562e-10	7.30896e-05	-1.55294	-3.0562e-10
27990557	chr2:27990557:C:T	4.7243e-08	2.89548	-1.23747	0.000161748	0.434415	-1.193
27991379	chr2:27991379:G:T	2.61565e-09	-1.977e-10	-1.23579	9.78869e-05	-1.977e-10	-1.26081
27992063	chr2:27992063:G:A	2.59e-09	-1.977e-10	-1.24564	0.00010251	-1.977e-10	-1.21466
27992602	chr2:27992602:A:G	2.96902e-09	-1.977e-10	-1.10907	0.000104491	-1.977e-10	-1.19552
27992743	chr2:27992743:C:A	2.59007e-09	-1.977e-10	-1.24561	0.000102513	-1.977e-10	-1.21463
27992941	chr2:27992941:A:G	2.78826e-09	-1.17188	-3.0562e-10	8.08164e-05	-1.45244	-3.0562e-10
27993369	chr2:27993369:G:C	4.27709e-09	-1.977e-10	-0.744025	0.000255062	-1.977e-10	-0.303117
27993905	chr2:27993905:C:T	3.9179e-09	-1.977e-10	-0.831741	0.000227367	-1.977e-10	-0.418056
27994008	chr2:27994008:A:G	2.88045e-09	-1.977e-10	-1.13935	0.0001257	-1.977e-10	-1.01073
27994185	chr2:27994185:T:G	7.99131e-10	-1.1415	-1.28003	2.2994e-05	-1.43699	-1.2724
27994460	chr2:27994460:T:C	7.16941e-08	3.34074	-1.26563	0.000193393	0.710265	-1.29016
27995047	chr2:27995047:T:C	5.30758e-09	-1.977e-10	-0.528162	0.000249654	-1.977e-10	-0.324545
27995267	chr2:27995267:A:G	7.18554e-10	-1.30052	-1.22729	1.83295e-05	-1.64621	-1.2899
27995666	chr2:27995666:G:A	3.41604e-09	-1.977e-10	-0.968816	0.000121858	-1.977e-10	-1.04176
27995724	chr2:27995724:C:T	2.48099e-09	-1.977e-10	-1.28864	9.7347e-05	-1.977e-10	-1.26634
27996071	chr2:27996071:C:T	4.24469e-09	-0.751629	-3.0562e-10	0.000113454	-1.11322	-3.0562e-10
27996567	chr2:27996567:G:A	1.09784e-08	-1.977e-10	0.198636	0.000148126	-1.977e-10	-0.846558
27996625	chr2:27996625:A:G	7.38269e-10	-1.26869	-1.23205	1.87147e-05	-1.62585	-1.28946
27996741	chr2:27996741:T:C	2.9743e-08	2.18341	-0.988115	0.000151816	0.296411	-1.11836
27996828	chr2:27996828:GC:G	2.96567e-09	-1.977e-10	-1.1102	0.000128713	-1.977e-10	-0.987039
27997074	chr2:27997074:A:G	4.39307e-08	2.80684	-1.22152	0.000154184	0.363938	-1.17041
27997305	chr2:27997305:G:A	7.435e-10	-1.25112	-1.24256	1.89365e-05	-1.61584	-1.28768
27998058	chr2:27998058:G:C	3.12613e-08	2.2184	-0.973315	0.000157334	0.322723	-1.10898
27998087	chr2:27998087:A:C	7.63823e-10	-1.17651	-1.29021	1.5803e-05	-1.80801	-1.27641
27998161	chr2:27998161:A:G	2.5694e-09	-1.977e-10	-1.25363	0.000106085	-1.977e-10	-1.18038
27998290	chr2:27998290:G:A	1.6439e-09	-1.70023	-3.0562e-10	0.00012481	-1.01783	-3.0562e-10
27998331	chr2:27998331:A:C	1.09379e-08	-1.977e-10	0.19494	0.000536449	-1.977e-10	0.44035
27998913	chr2:27998913:A:G	2.91894e-09	-1.977e-10	-1.12608	0.000105754	-1.977e-10	-1.18351
27998933	chr2:27998933:G:T	2.88253e-09	-1.977e-10	-1.13863	0.000125825	-1.977e-10	-1.00973
27999812	chr2:27999812:A:G	2.59002e-09	-1.977e-10	-1.24563	0.000102511	-1.977e-10	-1.21465
28002994	chr2:28002994:G:T	1.54951e-09	-0.481535	-1.27782	1.53764e-05	-1.83128	-1.28051
28003062	chr2:28003062:G:C	4.47634e-09	-1.977e-10	-0.698493	0.000191794	-1.977e-10	-0.588201
28003491	chr2:28003491:A:G	7.92688e-10	-1.24123	-1.18839	1.90509e-05	-1.60963	-1.28788
28004268	chr2:28004268:C:T	7.83817e-09	-1.977e-10	-0.138293	0.000361911	-1.977e-10	0.0467757
28005168	chr2:28005168:G:C	4.95303e-09	-1.977e-10	-0.597298	0.000172551	-1.977e-10	-0.693929
28005541	chr2:28005541:T:A	2.75427e-08	2.10655	-0.988112	0.000143316	0.239894	-1.11946
28006687	chr2:28006687:G:A	2.84554e-09	-1.977e-10	-1.15154	0.000100481	-1.977e-10	-1.23465
28007046	chr2:28007046:A:G	2.53205e-09	-1.26827	-3.0562e-10	6.97181e-05	-1.60016	-3.0562e-10
28007182	chr2:28007182:G:T	2.87756e-09	-1.977e-10	-1.14035	0.000101188	-1.977e-10	-1.22764
28007770	chr2:28007770:A:G	3.6687e-09	-1.977e-10	-0.89746	0.000159928	-1.977e-10	-0.769897
28008188	chr2:28008188:G:A	8.87781e-10	-1.08873	-1.2276	2.10097e-05	-1.5097	-1.28994
28008641	chr2:28008641:A:T	2.84909e-09	-1.977e-10	-1.1503	0.000100556	-1.977e-10	-1.2339
28009029	chr2:28009029:A:G	1.42591e-09	-1.84249	-3.0562e-10	6.65068e-05	-1.64732	-3.0562e-10
28009121	chr2:28009121:G:T	7.77441e-10	-1.32939	-1.11966	1.77558e-05	-1.69818	-1.26973
28009181	chr2:28009181:T:A	7.38327e-10	-1.37185	-1.12881	1.7313e-05	-1.72026	-1.2729
28009220	chr2:28009220:A:G	3.05997e-08	2.18593	-0.962233	0.000155145	0.299869	-1.10013
28009412	chr2:28009412:A:C	4.68786e-08	2.87224	-1.22197	0.000160776	0.407907	-1.17252
28009529	chr2:28009529:G:A	2.94875e-09	-1.977e-10	-1.11592	0.00010646	-1.977e-10	-1.17685
28010632	chr2:28010632:T:A	2.82283e-09	-1.977e-10	-1.15956	0.000122261	-1.977e-10	-1.03846
28011259	chr2:28011259:G:A	3.05441e-09	-1.977e-10	-1.08071	0.000105344	-1.977e-10	-1.18739
28011829	chr2:28011829:G:GA	3.31587e-08	2.25212	-0.948108	0.000164726	0.348848	-1.08919
28011834	chr2:28011834:T:A	3.44476e-08	2.3035	-0.961362	0.000169204	0.38599	-1.09951
28011972	chr2:28011972:G:A	6.10035e-09	-1.977e-10	-0.388952	0.000210362	-1.977e-10	-0.495793
28012850	chr2:28012850:A:C	3.11178e-09	-1.977e-10	-1.0621	0.000125414	-1.977e-10	-1.013
28012896	chr2:28012896:C:T	1.23184e-07	3.63042	-1.01404	0.000526906	1.52941	-1.10701
28013088	chr2:28013088:T:C	1.91235e-07	3.79736	-0.741148	0.000770389	1.59481	-0.792532
28013253	chr2:28013253:C:T	6.43335e-08	3.18845	-1.22166	0.000372243	1.25169	-1.17676
28013297	chr2:28013297:G:A	4.16963e-09	-1.977e-10	-0.76947	0.00012212	-1.977e-10	-1.03962
28014787	chr2:28014787:C:T	2.56898e-09	-1.977e-10	-1.25379	0.000101392	-1.977e-10	-1.22563
28017210	chr2:28017210:C:G	4.23881e-09	-1.977e-10	-0.753015	0.000180631	-1.977e-10	-0.648165
28017495	chr2:28017495:A:C	2.82449e-09	-1.977e-10	-1.15897	0.000122379	-1.977e-10	-1.0375
28017658	chr2:28017658:T:C	3.31444e-09	-1.977e-10	-0.999011	0.000115806	-1.977e-10	-1.09271
28017995	chr2:28017995:T:A	2.47698e-09	-1.977e-10	-1.29026	9.56339e-05	-1.977e-10	-1.28409
28019441	chr2:28019441:G:A	4.52342e-08	2.83451	-1.21996	0.000157153	0.383607	-1.17101
28019585	chr2:28019585:G:T	6.2554e-08	3.16884	-1.23011	0.00036223	1.23627	-1.18862
28019781	chr2:28019781:C:T	4.89979e-10	-1.79532	-1.11537	2.05703e-05	-1.54972	-1.27105
28020015	chr2:28020015:A:G	2.99869e-09	-1.977e-10	-1.09912	0.000108145	-1.977e-10	-1.16115
28020493	chr2:28020493:C:CA	3.04012e-09	-1.977e-10	-1.0854	0.000105787	-1.977e-10	-1.18319
28020675	chr2:28020675:T:C	4.23851e-09	-1.977e-10	-0.753086	0.00012362	-1.977e-10	-1.02741
28021023	chr2:28021023:T:TA	4.86978e-10	-1.80632	-1.11051	2.01451e-05	-1.57148	-1.27018
28021370	chr2:28021370:C:T	6.11803e-09	-1.977e-10	-0.386058	0.000292527	-1.977e-10	-0.166065
28021747	chr2:28021747:C:G	2.5912e-09	-1.977e-10	-1.24518	0.000102571	-1.977e-10	-1.21406
28021783	chr2:28021783:C:T	3.29819e-09	-1.977e-10	-1.00392	0.000153787	-1.977e-10	-0.809052
28022059	chr2:28022059:G:C	2.73908e-07	2.52988	0.885616	5.61518e-05	-1.39102	-0.425546
28022163	chr2:28022163:T:TGAGGGGTCACATGAACTTGGAG	2.55174e-09	-1.977e-10	-1.26052	0.000103239	-1.977e-10	-1.20758
28022212	chr2:28022212:A:G	2.98701e-09	-1.977e-10	-1.10302	0.000109398	-1.977e-10	-1.14963
28023731	chr2:28023731:T:C	7.30177e-10	-1.39899	-1.11277	1.71215e-05	-1.73361	-1.27068
28023974	chr2:28023974:G:A	2.71858e-07	2.52757	0.880412	5.5901e-05	-1.39238	-0.428657
28024793	chr2:28024793:AC:A	2.83581e-09	-1.977e-10	-1.15497	0.000102938	-1.977e-10	-1.21049
28026340	chr2:28026340:T:C	8.11688e-10	-1.18972	-1.21622	1.96526e-05	-1.57614	-1.29027
28026388	chr2:28026388:A:G	2.52727e-09	-1.977e-10	-1.27016	0.000111935	-1.977e-10	-1.1267
28026438	chr2:28026438:T:C	2.68551e-09	-1.977e-10	-1.20943	0.000113805	-1.977e-10	-1.11014
28027522	chr2:28027522:A:G	1.82559e-07	3.50051	-0.490734	0.000707727	1.36494	-0.647508
28027973	chr2:28027973:A:G	2.47872e-09	-1.977e-10	-1.28956	9.60262e-05	-1.977e-10	-1.28
28028479	chr2:28028479:C:T	2.4895e-09	-1.977e-10	-1.28522	9.74509e-05	-1.977e-10	-1.26527
28028540	chr2:28028540:T:C	2.47891e-09	-1.977e-10	-1.28948	9.52416e-05	-1.977e-10	-1.28821
28029660	chr2:28029660:A:G	9.89781e-10	-1.15806	-1.04951	3.18536e-05	-1.48017	-0.9033
28030005	chr2:28030005:G:C	2.81932e-09	-1.977e-10	-1.1608	0.000102607	-1.977e-10	-1.21372
28030097	chr2:28030097:TTAA:T	3.88464e-09	-1.977e-10	-0.840268	0.000176772	-1.977e-10	-0.669758
28031169	chr2:28031169:C:T	1.01605e-08	-1.977e-10	0.121211	0.000143275	-1.977e-10	-0.879857
28031707	chr2:28031707:A:C	3.02342e-09	-1.09091	-3.0562e-10	8.59493e-05	-1.39086	-3.0562e-10
28031825	chr2:28031825:G:A	4.67942e-09	-0.654123	-3.0562e-10	0.00020741	-0.509927	-3.0562e-10
28032027	chr2:28032027:A:G	1.9219e-09	-1.54398	-3.0562e-10	5.93718e-05	-1.7608	-3.0562e-10
28032875	chr2:28032875:T:A	2.57037e-09	-1.977e-10	-1.25325	0.000104499	-1.977e-10	-1.19544
28033624	chr2:28033624:A:C	1.06515e-09	-1.16368	-0.970501	3.4992e-05	-1.48553	-0.80397
28033964	chr2:28033964:A:G	5.9e-08	3.06263	-1.18239	0.000192678	0.538779	-1.12238
28034557	chr2:28034557:T:C	2.93205e-09	-1.977e-10	-1.1216	9.86134e-05	-1.977e-10	-1.25341
28035160	chr2:28035160:G:A	5.49281e-08	3.05666	-1.24793	0.000176632	0.536471	-1.20702
28036828	chr2:28036828:G:A	2.88546e-09	-1.977e-10	-1.13761	0.000101452	-1.977e-10	-1.22503
28037269	chr2:28037269:G:A	8.14785e-10	-1.11895	-1.28318	2.32506e-05	-1.42029	-1.278
28037431	chr2:28037431:A:G	7.29384e-10	-1.25063	-1.26222	2.31069e-05	-1.62573	-1.07876
28037511	chr2:28037511:TAATA:T	2.93019e-09	-1.977e-10	-1.12223	0.000117664	-1.977e-10	-1.07679
28038296	chr2:28038296:C:A	6.12351e-08	3.10097	-1.18355	0.00019761	0.566989	-1.12532
28038517	chr2:28038517:G:A	7.50143e-08	3.17506	-1.05468	0.000250983	0.849608	-1.16884
28038807	chr2:28038807:C:T	4.59233e-10	-1.68999	-1.28551	2.42256e-05	-1.47464	-1.18257
28039068	chr2:28039068:T:G	2.5041e-09	-1.977e-10	-1.27937	9.94139e-05	-1.977e-10	-1.24533
28039507	chr2:28039507:G:T	2.53271e-09	-1.977e-10	-1.26801	9.9767e-05	-1.977e-10	-1.24178
28040153	chr2:28040153:C:G	3.2811e-09	-1.977e-10	-1.00912	0.000148817	-1.977e-10	-0.841906
28040461	chr2:28040461:C:T	7.76624e-10	-1.17981	-1.27029	2.31404e-05	-1.5501	-1.15294
28040590	chr2:28040590:G:A	2.54215e-09	-1.977e-10	-1.26429	0.000111374	-1.977e-10	-1.13173
28041205	chr2:28041205:G:A	3.55428e-09	-0.929145	-3.0562e-10	8.01813e-05	-1.46033	-3.0562e-10
28041743	chr2:28041743:A:G	1.5098e-09	-1.78532	-3.0562e-10	6.0939e-05	-1.73475	-3.0562e-10
28042855	chr2:28042855:T:C	2.51034e-09	-1.977e-10	-1.27688	0.000100411	-1.977e-10	-1.23535
28043177	chr2:28043177:A:G	2.82731e-08	2.33393	-1.18932	0.000147459	0.38541	-1.23648
28043202	chr2:28043202:C:T	5.03309e-08	2.97793	-1.25661	0.000165698	0.48522	-1.21967
28044373	chr2:28044373:G:A	3.74925e-09	-1.977e-10	-0.875741	0.000182005	-1.977e-10	-0.640589
28044499	chr2:28044499:G:A	7.51862e-10	-1.23706	-1.24544	2.36862e-05	-1.58339	-1.09634
28045600	chr2:28045600:C:T	4.62235e-08	2.85114	-1.21495	0.000159732	0.392437	-1.16356
28045875	chr2:28045875:C:T	3.50269e-09	-0.532386	-0.411381	2.13632e-05	-1.81305	-0.969906
28045955	chr2:28045955:G:A	3.91871e-09	-1.977e-10	-0.831534	0.000180518	-1.977e-10	-0.648791
28046230	chr2:28046230:A:G	3.64571e-09	-1.977e-10	-0.903745	0.000155826	-1.977e-10	-0.795884
28046547	chr2:28046547:TA:T	1.01243e-08	-1.977e-10	0.117642	0.000143166	-1.977e-10	-0.880618
28046848	chr2:28046848:C:A	6.6582e-10	-1.32363	-1.2804	2.05105e-05	-1.641	-1.18268
28046883	chr2:28046883:C:T	3.05787e-09	-1.977e-10	-1.07958	0.000109646	-1.977e-10	-1.14736
28047459	chr2:28047459:T:A	6.87464e-10	-1.29275	-1.27929	2.10111e-05	-1.6217	-1.17787
28048021	chr2:28048021:T:C	6.25544e-10	-1.39109	-1.27534	1.99621e-05	-1.68465	-1.16614
28048264	chr2:28048264:T:C	7.72762e-10	-1.22345	-1.23163	2.45384e-05	-1.57518	-1.0692
28049561	chr2:28049561:TCTA:T	7.96412e-10	-1.82565	-0.599283	3.47511e-05	-1.84097	-0.455438
28049632	chr2:28049632:T:C	2.59448e-09	-1.977e-10	-1.24391	0.000106027	-1.977e-10	-1.18093
28050728	chr2:28050728:A:G	5.88774e-10	-1.44199	-1.28502	1.87661e-05	-1.7139	-1.19867
28050827	chr2:28050827:G:A	2.52008e-09	-1.977e-10	-1.27301	9.52805e-05	-1.977e-10	-1.2878
28052370	chr2:28052370:C:T	2.6487e-09	-1.977e-10	-1.22323	9.57339e-05	-1.977e-10	-1.28305
28052530	chr2:28052530:T:C	6.74248e-10	-1.31949	-1.27196	2.09685e-05	-1.63673	-1.16487
28052667	chr2:28052667:C:T	2.39257e-09	-1.32493	-3.0562e-10	5.50538e-05	-1.83631	-3.0562e-10
28052936	chr2:28052936:A:G	3.91708e-09	-1.977e-10	-0.831951	0.00016564	-1.977e-10	-0.734804
28053331	chr2:28053331:T:G	2.94207e-09	-1.977e-10	-1.11819	0.000129124	-1.977e-10	-0.983846
28053433	chr2:28053433:G:A	3.01399e-09	-1.977e-10	-1.09403	9.98819e-05	-1.977e-10	-1.24063
28054547	chr2:28054547:T:C	5.45675e-09	-0.267747	-0.232698	2.51367e-05	-1.76357	-0.856721
28054664	chr2:28054664:C:T	2.97085e-09	-1.977e-10	-1.10845	0.000130807	-1.977e-10	-0.9709
28054712	chr2:28054712:A:G	6.36596e-10	-1.39825	-1.25066	2.10935e-05	-1.68794	-1.10772
28055661	chr2:28055661:G:A	3.15044e-09	-1.977e-10	-1.04975	0.000114589	-1.977e-10	-1.10327
28056042	chr2:28056042:T:A	2.49008e-09	-1.977e-10	-1.28498	9.71465e-05	-1.977e-10	-1.2684
28056055	chr2:28056055:T:C	3.60966e-09	-1.977e-10	-0.913684	0.00015186	-1.977e-10	-0.821662
28056684	chr2:28056684:A:C	1.09619e-08	-1.977e-10	0.197126	0.000539871	-1.977e-10	0.446708
28056782	chr2:28056782:T:G	2.53861e-09	-1.977e-10	-1.26568	9.5545e-05	-1.977e-10	-1.28502
28056826	chr2:28056826:G:A	2.53991e-09	-1.977e-10	-1.26517	9.55538e-05	-1.977e-10	-1.28493
28057302	chr2:28057302:A:G	2.93282e-09	-1.977e-10	-1.12133	9.8625e-05	-1.977e-10	-1.2533
28058108	chr2:28058108:C:T	3.06483e-09	-1.977e-10	-1.0773	0.000106975	-1.977e-10	-1.17202
28058126	chr2:28058126:A:G	2.53945e-09	-1.977e-10	-1.26535	0.00010131	-1.977e-10	-1.22644
28058210	chr2:28058210:A:G	3.19848e-09	-1.977e-10	-1.03462	0.000109827	-1.977e-10	-1.14572
28058239	chr2:28058239:A:C	3.33641e-09	-1.977e-10	-0.992401	0.000152024	-1.977e-10	-0.820581
28058678	chr2:28058678:G:A	1.1534e-07	3.79814	-1.24755	0.000341649	1.26551	-1.27634
28058823	chr2:28058823:G:A	2.56775e-09	-1.977e-10	-1.25427	0.000114009	-1.977e-10	-1.10835
28060372	chr2:28060372:A:G	2.58451e-09	-1.977e-10	-1.24776	9.51462e-05	-1.977e-10	-1.28921
28060642	chr2:28060642:T:G	3.94485e-09	-1.977e-10	-0.824887	0.000133765	-1.977e-10	-0.948536
28060663	chr2:28060663:A:G	2.51456e-09	-1.977e-10	-1.2752	9.52943e-05	-1.977e-10	-1.28765
28061091	chr2:28061091:C:A	3.1082e-09	-1.977e-10	-1.06325	0.000130067	-1.977e-10	-0.976574
28061516	chr2:28061516:C:T	2.55725e-09	-1.977e-10	-1.25837	0.000114101	-1.977e-10	-1.10754
28061766	chr2:28061766:T:C	2.5769e-09	-1.977e-10	-1.25071	9.62405e-05	-1.977e-10	-1.27777
28061951	chr2:28061951:A:G	3.39241e-09	-1.977e-10	-0.975757	0.000106675	-1.977e-10	-1.17483
28062074	chr2:28062074:G:A	4.85153e-09	-1.977e-10	-0.618004	0.000225039	-1.977e-10	-0.428349
28062084	chr2:28062084:C:G	2.57336e-09	-1.977e-10	-1.25209	0.000101661	-1.977e-10	-1.22298
28062253	chr2:28062253:G:A	6.34248e-09	-1.977e-10	-0.350028	0.000304323	-1.977e-10	-0.126533
28063298	chr2:28063298:C:T	3.02011e-09	-1.977e-10	-1.092	0.000121781	-1.977e-10	-1.0424
28064210	chr2:28064210:G:A	1.79942e-09	-1.60984	-3.0562e-10	0.000150668	-0.829542	-3.0562e-10
28064670	chr2:28064670:A:G	2.55215e-09	-1.977e-10	-1.26036	0.000100533	-1.977e-10	-1.23413
28064767	chr2:28064767:G:A	2.80582e-09	-1.977e-10	-1.1656	0.000102126	-1.977e-10	-1.21841
28065153	chr2:28065153:C:T	3.81671e-08	2.65035	-1.20567	0.000139686	0.282482	-1.18771
28065525	chr2:28065525:C:T	6.12588e-10	-1.67583	-1.01153	5.39099e-05	-0.719754	-1.13755
28066108	chr2:28066108:G:A	3.28658e-09	-1.00745	-3.0562e-10	8.70153e-05	-1.37854	-3.0562e-10
28066987	chr2:28066987:G:A	2.13952e-09	-1.43672	-3.0562e-10	6.23006e-05	-1.71265	-3.0562e-10
28067224	chr2:28067224:G:A	7.43878e-10	-1.25213	-1.24104	2.38398e-05	-1.59347	-1.0798
28067480	chr2:28067480:T:C	7.09321e-10	-1.33491	-1.20583	4.09799e-05	-0.879907	-1.25163
28068327	chr2:28068327:C:T	3.20185e-09	-1.977e-10	-1.03357	0.00011633	-1.977e-10	-1.08819
28069906	chr2:28069906:G:A	1.87638e-09	-0.303392	-1.26456	1.59125e-05	-1.80922	-1.26829
28070109	chr2:28070109:A:G	3.28562e-09	-1.977e-10	-1.00774	0.000147348	-1.977e-10	-0.851828
28070139	chr2:28070139:G:A	6.1535e-10	-1.41036	-1.2725	1.99785e-05	-1.69565	-1.15432
28070432	chr2:28070432:C:A	6.41028e-10	-1.7857	-0.856278	1.75901e-05	-1.79474	-1.18255
28071232	chr2:28071232:A:G	6.33527e-10	-1.39242	-1.26133	2.07897e-05	-1.68496	-1.1252
28071509	chr2:28071509:C:T	3.60308e-09	-1.977e-10	-0.915508	0.000153551	-1.977e-10	-0.810587
28071657	chr2:28071657:C:T	9.96509e-09	-1.977e-10	0.10179	0.000141315	-1.977e-10	-0.893628
28072155	chr2:28072155:G:A	2.49368e-09	-1.977e-10	-1.28354	9.78136e-05	-1.977e-10	-1.26156
28072562	chr2:28072562:T:C	2.91585e-09	-1.977e-10	-1.12714	0.00010209	-1.977e-10	-1.21877
28073086	chr2:28073086:A:G	4.95637e-09	-0.596623	-3.0562e-10	0.000132467	-0.958288	-3.0562e-10
28073141	chr2:28073141:C:T	2.84733e-09	-1.977e-10	-1.15092	0.00012535	-1.977e-10	-1.01351
28073763	chr2:28073763:A:T	8.20392e-09	-0.835703	0.743017	0.000178199	-1.21376	0.552042
28074000	chr2:28074000:TACACATATATACAC:T	3.25234e-09	-1.977e-10	-1.01792	0.000118023	-1.977e-10	-1.07375
28074467	chr2:28074467:A:T	1.42929e-09	-1.84012	-3.0562e-10	6.54676e-05	-1.66307	-3.0562e-10
28075034	chr2:28075034:A:T	1.19858e-08	-1.977e-10	0.286421	0.000562751	-1.977e-10	0.488216
28075445	chr2:28075445:A:C	2.49567e-09	-1.977e-10	-1.28274	9.51041e-05	-1.977e-10	-1.28965
28076044	chr2:28076044:A:C	2.62695e-09	-1.977e-10	-1.23147	0.000100759	-1.977e-10	-1.23189
28076400	chr2:28076400:A:G	1.39116e-08	-0.123295	0.558721	0.000119847	-1.22098	0.162579
28076588	chr2:28076588:C:T	1.11783e-08	-1.977e-10	0.216676	0.000469749	-1.977e-10	0.307578
28076701	chr2:28076701:T:G	2.47916e-09	-1.977e-10	-1.28938	9.60487e-05	-1.977e-10	-1.27977
28076774	chr2:28076774:A:G	4.48207e-10	-1.81079	-1.18901	1.60929e-05	-1.83456	-1.23168
28076838	chr2:28076838:A:G	6.90516e-09	-1.977e-10	-0.265029	0.000224303	-1.977e-10	-0.431622
28077352	chr2:28077352:G:T	4.0832e-10	-1.83356	-1.25944	1.53182e-05	-1.83575	-1.27983
28077447	chr2:28077447:A:G	6.83382e-10	-1.41631	-1.16169	1.92291e-05	-1.74076	-1.14744
28077518	chr2:28077518:T:C	4.17828e-10	-1.81535	-1.25463	1.59743e-05	-1.83519	-1.23845
28077891	chr2:28077891:A:T	5.13166e-10	-1.6802	-1.18425	2.38427e-05	-1.47065	-1.20249
28078102	chr2:28078102:A:G	1.44032e-09	-1.83243	-3.0562e-10	5.46587e-05	-1.84351	-3.0562e-10
28078304	chr2:28078304:A:G	3.24713e-09	-1.977e-10	-1.01953	0.000104729	-1.977e-10	-1.19325
28078673	chr2:28078673:T:C	1.9321e-09	-0.672466	-0.866224	1.87374e-05	-1.84465	-1.06945
28079102	chr2:28079102:A:T	4.80988e-10	-1.63898	-1.29023	1.51594e-05	-1.83671	-1.28929
28079322	chr2:28079322:A:G	5.26743e-10	-1.54965	-1.2887	1.50433e-05	-1.8446	-1.28909
28079839	chr2:28079839:A:G	3.92328e-09	-1.977e-10	-0.83037	0.000171598	-1.977e-10	-0.699466
28080450	chr2:28080450:T:G	2.66642e-09	-1.977e-10	-1.21656	0.00010853	-1.977e-10	-1.1576
28080568	chr2:28080568:T:C	1.43302e-09	-1.83751	-3.0562e-10	5.49539e-05	-1.83813	-3.0562e-10
28080687	chr2:28080687:G:T	4.16473e-09	-0.770647	-3.0562e-10	8.28518e-05	-1.42757	-3.0562e-10
28080846	chr2:28080846:C:T	1.42155e-09	-1.77975	-0.0658057	7.02512e-05	-1.77308	0.180539
28081194	chr2:28081194:G:A	1.06042e-09	-1.42966	-0.708978	3.582e-05	-1.8441	-0.422015
28081763	chr2:28081763:A:G	7.98439e-10	-1.23697	-1.18542	2.14595e-05	-1.60308	-1.17538
28081793	chr2:28081793:C:T	2.47974e-09	-1.977e-10	-1.28914	9.53822e-05	-1.977e-10	-1.28673
28082048	chr2:28082048:T:C	1.42339e-09	-1.84426	-3.0562e-10	5.57561e-05	-1.82363	-3.0562e-10
28082288	chr2:28082288:T:A	5.54175e-09	-1.977e-10	-0.484987	0.000274407	-1.977e-10	-0.230008
28082796	chr2:28082796:C:T	8.35768e-10	-1.38796	-0.98874	2.52664e-05	-1.84239	-0.772757
28084076	chr2:28084076:G:A	9.52053e-09	0.678771	-0.622617	0.000128846	-0.302361	-0.683643
28084595	chr2:28084595:A:T	5.59644e-09	-1.977e-10	-0.475166	0.000277658	-1.977e-10	-0.218233
28084924	chr2:28084924:G:A	3.33175e-09	-1.08568	0.0918835	7.91956e-05	-1.33565	-0.137053
28085300	chr2:28085300:C:T	4.44288e-09	-1.977e-10	-0.705996	0.000159252	-1.977e-10	-0.774135
28086411	chr2:28086411:G:A	5.08675e-09	-1.977e-10	-0.570659	0.000248618	-1.977e-10	-0.328706
28086785	chr2:28086785:C:T	2.9283e-09	-1.977e-10	-1.12288	0.000124878	-1.977e-10	-1.01728
28086862	chr2:28086862:T:C	1.86706e-09	-1.57293	-3.0562e-10	7.52383e-05	-1.52396	-3.0562e-10
28087078	chr2:28087078:T:A	2.67448e-09	-1.977e-10	-1.21354	0.000100773	-1.977e-10	-1.23176
28087209	chr2:28087209:A:G	2.52089e-09	-1.977e-10	-1.27269	9.5184e-05	-1.977e-10	-1.28881
28087227	chr2:28087227:A:T	1.45265e-09	-0.694448	-1.12946	8.91507e-05	-0.233811	-1.12048
28087741	chr2:28087741:T:C	8.25938e-10	-1.83974	-0.548791	2.48625e-05	-1.82887	-0.802392
28087794	chr2:28087794:G:A	1.99378e-09	-1.50727	-3.0562e-10	8.08038e-05	-1.4526	-3.0562e-10
28088018	chr2:28088018:C:A	2.48127e-09	-1.977e-10	-1.28853	9.51356e-05	-1.977e-10	-1.28932
28088140	chr2:28088140:T:C	1.89665e-09	-1.55721	-3.0562e-10	7.65115e-05	-1.50718	-3.0562e-10
28088254	chr2:28088254:A:G	3.16501e-09	-0.557976	-0.487165	2.55303e-05	-1.52967	-1.07509
28088761	chr2:28088761:G:A	2.49937e-09	-1.977e-10	-1.28126	9.51555e-05	-1.977e-10	-1.28911
28088817	chr2:28088817:G:A	2.68989e-09	-1.977e-10	-1.2078	0.000109823	-1.977e-10	-1.14575
28088875	chr2:28088875:A:C	1.23628e-08	-1.977e-10	0.317398	0.000475314	-1.977e-10	0.319353
28088925	chr2:28088925:A:G	2.75265e-09	-1.977e-10	-1.18473	0.000106224	-1.977e-10	-1.17907
28089268	chr2:28089268:G:A	4.91984e-09	-1.977e-10	-0.604022	0.00023922	-1.977e-10	-0.367236
28089269	chr2:28089269:C:T	2.47925e-09	-1.977e-10	-1.28934	9.65127e-05	-1.977e-10	-1.27495
28089270	chr2:28089270:G:A	1.43502e-08	-1.977e-10	0.466463	0.000597131	-1.977e-10	0.547514
28089331	chr2:28089331:A:G	2.5412e-09	-1.977e-10	-1.26466	9.7585e-05	-1.977e-10	-1.2639
28089906	chr2:28089906:G:A	1.87051e-09	-0.772022	-0.799067	2.15146e-05	-1.82903	-0.946863
28089965	chr2:28089965:A:C	1.74466e-09	-1.64074	-3.0562e-10	6.99316e-05	-1.5971	-3.0562e-10
28089971	chr2:28089971:A:G	7.48872e-10	-1.22614	-1.26034	1.71281e-05	-1.78112	-1.22278
28090003	chr2:28090003:C:T	1.43757e-09	-1.83434	-3.0562e-10	5.4685e-05	-1.84303	-3.0562e-10
28090241	chr2:28090241:A:G	3.34724e-09	-1.977e-10	-0.98916	0.000113539	-1.977e-10	-1.11247
28090435	chr2:28090435:G:T	2.69651e-09	-1.977e-10	-1.20534	0.000104067	-1.977e-10	-1.19959
28090766	chr2:28090766:C:T	1.94195e-09	-1.53361	-3.0562e-10	7.83986e-05	-1.48282	-3.0562e-10
28090778	chr2:28090778:G:A	2.61663e-09	-1.977e-10	-1.23541	0.000100374	-1.977e-10	-1.23572
28090779	chr2:28090779:C:T	7.33998e-10	-1.25596	-1.25059	2.17271e-05	-1.53838	-1.22768
28091497	chr2:28091497:C:T	6.00291e-09	-1.977e-10	-0.405054	0.000117816	-1.977e-10	-1.0755
28091991	chr2:28091991:G:T	1.29065e-09	-1.70005	-0.242094	4.42656e-05	-1.62943	-0.424987
28092227	chr2:28092227:G:A	5.06903e-10	-1.60478	-1.27195	1.50449e-05	-1.84466	-1.28892
28092263	chr2:28092263:G:A	3.85123e-09	-1.977e-10	-0.848905	0.000166917	-1.977e-10	-0.727123
28092277	chr2:28092277:G:T	1.4543e-09	-1.67693	-0.145844	5.01178e-05	-1.60079	-0.329452
28092597	chr2:28092597:G:A	2.64084e-09	-1.977e-10	-1.2262	9.83987e-05	-1.977e-10	-1.25559
28092691	chr2:28092691:A:G	3.481e-09	-1.57449	0.624514	0.000138865	-1.46309	0.551977
28092860	chr2:28092860:AG:A	1.84215e-09	-1.58636	-3.0562e-10	7.41981e-05	-1.53788	-3.0562e-10
28092898	chr2:28092898:G:A	2.75262e-09	-1.977e-10	-1.18475	0.000102267	-1.977e-10	-1.21703
28092903	chr2:28092903:T:C	3.82025e-08	2.58768	-1.14208	0.000166069	0.397161	-1.12938
28093639	chr2:28093639:TA:T	3.00157e-09	-1.977e-10	-1.09816	0.000109954	-1.977e-10	-1.14456
28093796	chr2:28093796:CAGTT:C	9.54937e-10	-1.15015	-1.09325	1.9818e-05	-1.74018	-1.11786
28093889	chr2:28093889:A:C	2.5495e-09	-1.977e-10	-1.2614	9.61757e-05	-1.977e-10	-1.27845
28094219	chr2:28094219:A:G	5.68322e-10	-1.48395	-1.27842	1.51395e-05	-1.83936	-1.28796
28094774	chr2:28094774:G:A	1.04136e-09	-1.06589	-1.09088	2.06046e-05	-1.70296	-1.11615
28094942	chr2:28094942:A:G	1.31271e-09	-1.62715	-0.298061	4.588e-05	-1.54647	-0.472119
28095141	chr2:28095141:A:G	2.85109e-09	-0.717472	-0.432125	2.48783e-05	-1.60328	-1.02735
28095152	chr2:28095152:C:T	6.83038e-09	-1.977e-10	-0.275918	0.000125825	-1.977e-10	-1.00973
28095191	chr2:28095191:G:A	1.80063e-09	-1.60916	-3.0562e-10	7.24415e-05	-1.56184	-3.0562e-10
28096012	chr2:28096012:G:A	1.23836e-09	-0.720361	-1.26315	3.96322e-05	-0.922339	-1.24264
28096267	chr2:28096267:A:G	7.58006e-10	-1.48463	-0.98973	2.50733e-05	-1.84406	-0.77876
28096316	chr2:28096316:T:C	2.48626e-09	-1.977e-10	-1.28652	9.51406e-05	-1.977e-10	-1.28927
28096429	chr2:28096429:C:T	7.47173e-10	-1.84468	-0.64408	4.87741e-05	-1.66423	-0.293195
28096442	chr2:28096442:G:A	3.01593e-09	-1.977e-10	-1.09339	0.000110594	-1.977e-10	-1.13875
28096453	chr2:28096453:T:C	1.32357e-09	-0.669966	-1.247	2.34604e-05	-1.52636	-1.16295
28097007	chr2:28097007:G:A	3.11832e-09	-1.977e-10	-1.06	0.000102414	-1.977e-10	-1.2156
28097090	chr2:28097090:A:G	5.33809e-09	-1.977e-10	-0.522429	0.000263508	-1.977e-10	-0.270537
28097094	chr2:28097094:G:T	2.21188e-08	0.870893	0.0282376	0.000311803	-0.23019	0.12794
28097166	chr2:28097166:T:C	7.3818e-09	0.75924	-0.95752	0.000101645	-0.314763	-0.908367
28097314	chr2:28097314:C:T	6.78072e-10	-1.84451	-0.74129	4.40136e-05	-1.64571	-0.414416
28097809	chr2:28097809:G:A	6.72092e-10	-1.52042	-1.07424	2.8082e-05	-1.43928	-1.07022
28097986	chr2:28097986:T:C	6.73598e-10	-1.5283	-1.06412	2.81029e-05	-1.44878	-1.05997
28098189	chr2:28098189:A:G	1.57477e-09	-0.453918	-1.28927	1.77711e-05	-1.68459	-1.28246
28098506	chr2:28098506:G:A	3.15824e-09	-1.977e-10	-1.04728	0.000103189	-1.977e-10	-1.20806
28098606	chr2:28098606:A:G	1.42365e-09	-1.84407	-3.0562e-10	5.57045e-05	-1.82456	-3.0562e-10
28098731	chr2:28098731:T:C	1.14922e-08	-1.977e-10	0.244374	0.000484019	-1.977e-10	0.337501
28099455	chr2:28099455:C:T	2.35622e-08	-1.977e-10	0.962347	0.000897068	-1.977e-10	0.95451
28099593	chr2:28099593:G:A	1.30292e-09	-1.47139	-0.461305	5.38701e-05	-1.84416	-0.0138839
28099726	chr2:28099726:G:A	3.66456e-09	-1.977e-10	-0.898589	0.000129976	-1.977e-10	-0.977272
28100140	chr2:28100140:G:A	1.11175e-09	-0.974511	-1.11685	2.08839e-05	-1.66566	-1.13998
28100353	chr2:28100353:G:A	8.75562e-10	-1.28044	-1.04974	2.24205e-05	-1.77215	-0.962501
28100474	chr2:28100474:A:G	2.67923e-09	-1.977e-10	-1.21177	0.000102836	-1.977e-10	-1.21149
28101002	chr2:28101002:C:T	1.04565e-09	-1.20053	-0.952128	1.6709e-05	-1.82907	-1.1996
28101263	chr2:28101263:A:G	3.63195e-09	-1.6145	0.706976	0.000141051	-1.51504	0.619541
28101379	chr2:28101379:G:C	5.74769e-09	-1.977e-10	-0.4485	0.000286099	-1.977e-10	-0.188285
28101842	chr2:28101842:TC:T	1.2862e-09	-1.55609	-0.389522	5.94243e-05	-1.83374	0.0738212
28102169	chr2:28102169:C:T	5.56976e-09	-1.977e-10	-0.479945	0.000113268	-1.977e-10	-1.11486
28102220	chr2:28102220:G:A	3.20107e-09	-1.977e-10	-1.03381	0.000115433	-1.977e-10	-1.09593
28102263	chr2:28102263:A:C	2.7304e-09	-1.977e-10	-1.19285	0.000104772	-1.977e-10	-1.19284
28103158	chr2:28103158:T:A	5.31381e-09	-1.977e-10	-0.526989	0.000271037	-1.977e-10	-0.242367
28103388	chr2:28103388:C:G	3.59234e-09	-1.977e-10	-0.918493	0.000127623	-1.977e-10	-0.995544
28103391	chr2:28103391:G:C	1.27588e-08	-0.138082	0.487004	0.000163275	-1.01318	0.263997
28103647	chr2:28103647:A:G	1.91728e-09	-1.54639	-3.0562e-10	5.50775e-05	-1.83588	-3.0562e-10
28103982	chr2:28103982:AT:A	1.42504e-09	-1.8431	-3.0562e-10	5.54736e-05	-1.82871	-3.0562e-10
28104403	chr2:28104403:G:A	1.94584e-09	-1.5316	-3.0562e-10	7.86553e-05	-1.47955	-3.0562e-10
28104404	chr2:28104404:A:G	1.94814e-09	-1.53042	-3.0562e-10	7.87519e-05	-1.47832	-3.0562e-10
28104869	chr2:28104869:A:G	2.70871e-09	-1.977e-10	-1.20082	0.000103935	-1.977e-10	-1.20086
28104938	chr2:28104938:G:A	1.1528e-08	-1.977e-10	0.247478	0.000484787	-1.977e-10	0.339088
28104955	chr2:28104955:T:C	3.60758e-09	-1.977e-10	-0.914261	0.000127907	-1.977e-10	-0.993318
28104963	chr2:28104963:C:G	1.08011e-09	-1.61478	-0.505455	4.45817e-05	-1.82593	-0.221367
28104965	chr2:28104965:C:T	2.5249e-09	-1.977e-10	-1.2711	0.000110857	-1.977e-10	-1.13638
28105160	chr2:28105160:C:T	4.27907e-10	-1.83808	-1.20807	1.58128e-05	-1.8381	-1.2457
28105593	chr2:28105593:T:G	5.81961e-10	-1.82942	-0.909231	2.41872e-05	-1.75102	-0.907774
28105629	chr2:28105629:G:A	5.99218e-10	-1.82608	-0.88335	2.49963e-05	-1.74322	-0.882673
28105631	chr2:28105631:T:C	1.42653e-09	-1.84205	-3.0562e-10	5.724e-05	-1.79737	-3.0562e-10
28105735	chr2:28105735:G:A	8.24128e-10	-1.39942	-0.991307	3.48481e-05	-1.30711	-0.986516
28106225	chr2:28106225:T:A	3.24476e-09	-1.977e-10	-1.02026	0.00010562	-1.977e-10	-1.18478
28106446	chr2:28106446:A:C	1.14008e-09	-0.78239	-1.28381	2.00527e-05	-1.56049	-1.28577
28106534	chr2:28106534:A:G	6.69257e-10	-1.71726	-0.881622	2.13002e-05	-1.80333	-0.982572
28106721	chr2:28106721:TA:T	2.49043e-09	-1.977e-10	-1.28484	9.55621e-05	-1.977e-10	-1.28485
28106775	chr2:28106775:C:T	2.09493e-09	-1.45778	-3.0562e-10	7.88129e-05	-1.47754	-3.0562e-10
28106927	chr2:28106927:T:C	1.64664e-08	-1.977e-10	0.604022	0.000739122	-1.977e-10	0.760841
28106963	chr2:28106963:C:T	3.23565e-09	-1.977e-10	-1.02307	0.000209745	-1.977e-10	-0.49873
28107028	chr2:28107028:A:G	3.65255e-08	0.66571	0.735004	0.000220027	-0.537867	0.0869973
28107031	chr2:28107031:T:A	7.45124e-10	-1.2618	-1.22971	2.17499e-05	-1.50969	-1.25532
28107092	chr2:28107092:T:C	2.76736e-09	-1.977e-10	-1.1794	9.83503e-05	-1.977e-10	-1.25609
28107204	chr2:28107204:A:G	2.13725e-09	-0.347654	-1.09012	2.94295e-05	-1.41702	-1.0456
28107550	chr2:28107550:C:G	4.98346e-09	-1.977e-10	-0.591172	0.00014563	-1.977e-10	-0.863552
28107566	chr2:28107566:T:C	4.12846e-09	-0.165959	-0.613435	3.09712e-05	-1.28451	-1.12705
28107772	chr2:28107772:C:A	4.73598e-09	-0.0322132	-0.609895	3.38123e-05	-1.19917	-1.12463
28108346	chr2:28108346:C:T	4.03729e-09	-1.977e-10	-0.801725	0.000124223	-1.977e-10	-1.02254
28109074	chr2:28109074:A:G	2.78003e-09	-1.977e-10	-1.17484	0.000102597	-1.977e-10	-1.21381
28109521	chr2:28109521:A:G	1.21767e-08	-1.977e-10	0.302227	0.000494372	-1.977e-10	0.358666
28109884	chr2:28109884:A:G	1.65541e-08	0.143777	0.46556	5.10477e-05	-1.10082	-0.811046
28109913	chr2:28109913:G:A	2.48643e-09	-1.977e-10	-1.28645	9.50571e-05	-1.977e-10	-1.29014
28110081	chr2:28110081:G:A	2.28416e-09	-1.3713	-3.0562e-10	5.83293e-05	-1.77852	-3.0562e-10
28110209	chr2:28110209:TG:T	6.01953e-10	-1.45734	-1.24753	1.61741e-05	-1.77943	-1.28178
28110242	chr2:28110242:A:G	5.88676e-10	-1.45341	-1.27377	1.6081e-05	-1.77677	-1.29021
28110320	chr2:28110320:A:G	1.10812e-08	-1.977e-10	0.207955	0.000172763	-1.977e-10	-0.692701
28110999	chr2:28110999:C:T	3.64105e-09	-1.977e-10	-0.905025	0.000130498	-1.977e-10	-0.973262
28111424	chr2:28111424:G:A	2.69095e-09	-1.977e-10	-1.2074	0.000111671	-1.977e-10	-1.12906
28111488	chr2:28111488:T:A	1.00313e-08	-1.977e-10	0.108409	0.000162464	-1.977e-10	-0.754165
28111578	chr2:28111578:C:G	1.19599e-08	-0.0568251	0.341087	4.24532e-05	-1.2217	-0.874522
28111652	chr2:28111652:CT:C	4.70661e-09	0.0962787	-0.744608	4.97474e-05	-1.19239	-0.745273
28112469	chr2:28112469:G:A	8.77647e-10	-1.81586	-0.511948	3.15328e-05	-1.83255	-0.561048
28112486	chr2:28112486:C:T	1.33643e-08	1.55812	-1.16283	9.22232e-05	-0.119043	-1.20137
28112542	chr2:28112542:C:CT	4.18408e-09	-1.977e-10	-0.766011	0.000145744	-1.977e-10	-0.86277
28112572	chr2:28112572:G:A	2.77286e-09	-1.977e-10	-1.17742	0.000110308	-1.977e-10	-1.14134
28112690	chr2:28112690:T:A	3.70901e-09	-1.977e-10	-0.886532	0.000160148	-1.977e-10	-0.768526
28113056	chr2:28113056:A:T	5.5598e-10	-1.54077	-1.24355	1.57035e-05	-1.81017	-1.28057
28113377	chr2:28113377:G:A	5.88203e-09	0.792919	-1.21831	2.52045e-05	-1.32751	-1.2901
28113391	chr2:28113391:C:T	4.21109e-10	-1.84002	-1.22214	1.55821e-05	-1.84464	-1.25386
28113914	chr2:28113914:G:A	3.64863e-09	-1.977e-10	-0.902947	0.000152058	-1.977e-10	-0.820358
28113934	chr2:28113934:T:C	4.95379e-10	-1.65963	-1.2401	2.04245e-05	-1.54067	-1.28722
28113994	chr2:28113994:A:G	5.86688e-09	-1.977e-10	-0.427975	0.000218865	-1.977e-10	-0.456169
28114054	chr2:28114054:A:C	4.2501e-10	-1.82795	-1.22499	1.6742e-05	-1.74377	-1.28293
28114429	chr2:28114429:C:T	5.21691e-09	-1.977e-10	-0.545393	0.000151198	-1.977e-10	-0.826031
28114612	chr2:28114612:C:T	4.22954e-10	-1.84253	-1.21526	1.55472e-05	-1.82104	-1.2797
28114808	chr2:28114808:T:G	3.17933e-09	-1.977e-10	-1.04063	0.000113338	-1.977e-10	-1.11425
28114868	chr2:28114868:A:C	2.67039e-09	-1.977e-10	-1.21507	0.000106312	-1.977e-10	-1.17824
28114874	chr2:28114874:A:G	1.42565e-09	-1.84267	-3.0562e-10	5.63226e-05	-1.81353	-3.0562e-10
28115397	chr2:28115397:C:T	4.49381e-10	-1.74252	-1.25466	1.52494e-05	-1.83432	-1.28576
28115402	chr2:28115402:G:A	1.42917e-09	-1.8402	-3.0562e-10	5.78624e-05	-1.78655	-3.0562e-10
28115499	chr2:28115499:G:A	1.40425e-08	-1.977e-10	0.444792	0.000614823	-1.977e-10	0.576713
28115591	chr2:28115591:A:G	1.51054e-08	-1.977e-10	0.517756	0.000661475	-1.977e-10	0.649851
28115880	chr2:28115880:C:T	3.27073e-09	-1.977e-10	-1.01229	0.000116083	-1.977e-10	-1.09031
28115996	chr2:28115996:A:T	5.11893e-09	-0.366059	-0.198292	4.12965e-05	-1.78535	-0.338492
28116775	chr2:28116775:G:C	3.17933e-09	-1.977e-10	-1.04063	0.000113338	-1.977e-10	-1.11425
28117017	chr2:28117017:T:TA	3.18509e-09	-1.977e-10	-1.03882	0.000113508	-1.977e-10	-1.11275
28117123	chr2:28117123:T:A	3.33827e-09	-1.977e-10	-0.991845	0.000121144	-1.977e-10	-1.04764
28117213	chr2:28117213:A:C	2.75112e-09	-1.977e-10	-1.18529	0.000111886	-1.977e-10	-1.12714
28117458	chr2:28117458:G:A	5.06978e-09	-1.977e-10	-0.574	0.000171157	-1.977e-10	-0.702041
28117775	chr2:28117775:C:T	4.21689e-10	-1.83974	-1.22104	1.56337e-05	-1.81335	-1.28184
28117981	chr2:28117981:A:G	9.31348e-09	-0.213918	0.248083	6.26688e-05	-1.74511	0.0383519
28118508	chr2:28118508:C:T	4.62287e-09	0.623111	-1.28939	3.49607e-05	-1.01325	-1.27715
28118609	chr2:28118609:C:T	1.4033e-09	-1.55433	-0.304145	4.99115e-05	-1.36781	-0.566558
28118750	chr2:28118750:A:G	1.53038e-08	-1.977e-10	0.530804	0.000670824	-1.977e-10	0.663885
28118767	chr2:28118767:A:G	3.12557e-09	-1.977e-10	-1.05768	0.000104232	-1.977e-10	-1.198
28119155	chr2:28119155:A:G	3.84713e-09	-1.977e-10	-0.84997	0.000166441	-1.977e-10	-0.72998
28119286	chr2:28119286:A:G	9.9103e-09	1.34357	-1.24729	5.80796e-05	-0.5136	-1.26921
28119669	chr2:28119669:C:T	7.40852e-09	0.0438021	-0.238469	4.51934e-05	-1.66599	-0.367681
28120413	chr2:28120413:C:T	4.81131e-10	-1.7012	-1.22771	1.94232e-05	-1.59468	-1.28348
28120428	chr2:28120428:T:C	3.17957e-09	-1.977e-10	-1.04055	0.000113343	-1.977e-10	-1.11421
28120583	chr2:28120583:G:A	4.06551e-10	-1.80787	-1.28947	1.56359e-05	-1.80478	-1.29027
28120729	chr2:28120729:A:G	1.56494e-08	-1.977e-10	0.553134	0.000686503	-1.977e-10	0.686989
28120996	chr2:28120996:A:G	1.45084e-08	-1.977e-10	0.477427	0.000680604	-1.977e-10	0.678359
28121418	chr2:28121418:G:A	1.26881e-08	0.668134	-0.324769	2.30406e-05	-1.68214	-1.02522
28121696	chr2:28121696:C:A	6.47002e-09	-1.977e-10	-0.330118	0.000125186	-1.977e-10	-1.01482
28121722	chr2:28121722:TA:T	2.24451e-09	-1.38881	-3.0562e-10	9.33052e-05	-1.30875	-3.0562e-10
28121996	chr2:28121996:T:C	1.20584e-07	3.49279	-0.897748	9.29097e-05	-0.111765	-1.20123
28122075	chr2:28122075:C:G	4.86048e-10	-1.69442	-1.22432	1.97711e-05	-1.57652	-1.28387
28122121	chr2:28122121:C:T	3.96187e-09	-1.977e-10	-0.820581	0.000172895	-1.977e-10	-0.691935
28122132	chr2:28122132:C:G	6.73883e-10	-1.64262	-0.949381	2.98209e-05	-1.63655	-0.812866
28122385	chr2:28122385:C:T	1.41448e-08	-1.977e-10	0.452052	0.000618791	-1.977e-10	0.583146
28122397	chr2:28122397:T:A	2.31157e-07	3.12719	0.118609	0.000147379	-0.33482	-0.516795
28122599	chr2:28122599:T:G	4.87126e-10	-1.71377	-1.20276	1.93974e-05	-1.60339	-1.27609
28122733	chr2:28122733:G:A	1.46247e-09	-1.81717	-3.0562e-10	5.66232e-05	-1.8082	-3.0562e-10
28122778	chr2:28122778:ATTG:A	1.43801e-08	-1.977e-10	0.46855	0.000628947	-1.977e-10	0.599425
28122827	chr2:28122827:G:T	1.29439e-08	-1.977e-10	0.363324	0.000562053	-1.977e-10	0.486973
28122922	chr2:28122922:T:G	3.1645e-09	-0.613848	-0.431456	2.37099e-05	-1.82946	-0.849265
28123327	chr2:28123327:G:A	4.81867e-10	-1.71683	-1.21055	1.91724e-05	-1.61404	-1.27711
28123413	chr2:28123413:C:T	3.06305e-09	-1.977e-10	-1.07789	0.000109894	-1.977e-10	-1.14511
28123459	chr2:28123459:A:G	1.46278e-09	-1.81696	-3.0562e-10	6.15677e-05	-1.72448	-3.0562e-10
28123616	chr2:28123616:G:A	2.86157e-09	-1.977e-10	-1.14593	0.000121185	-1.977e-10	-1.0473
28123938	chr2:28123938:T:G	9.41319e-09	-1.977e-10	0.0448138	0.000156411	-1.977e-10	-0.792136
28123957	chr2:28123957:T:C	2.739e-09	-1.977e-10	-1.18971	0.000101025	-1.977e-10	-1.22926
28124286	chr2:28124286:T:C	1.14144e-08	-1.977e-10	0.237577	0.000497165	-1.977e-10	0.364301
28124659	chr2:28124659:A:G	8.11241e-09	-1.977e-10	-0.103903	0.000166288	-1.977e-10	-0.730899
28124815	chr2:28124815:C:T	8.32932e-10	-1.10465	-1.27545	2.47222e-05	-1.425	-1.21192
28125011	chr2:28125011:A:G	3.22841e-09	-1.977e-10	-1.02531	0.000115315	-1.977e-10	-1.09696
28125238	chr2:28125238:G:A	4.00567e-09	-1.977e-10	-0.809586	0.000134129	-1.977e-10	-0.945819
28125483	chr2:28125483:G:T	3.09888e-09	-1.977e-10	-1.06626	0.000125161	-1.977e-10	-1.01502
28125493	chr2:28125493:G:A	2.48173e-09	-0.215631	-1.07271	3.17812e-05	-1.34163	-1.04412
28125617	chr2:28125617:T:C	2.27272e-09	-1.10727	-0.269057	5.93529e-05	-1.70957	-0.0515483
28126087	chr2:28126087:T:C	2.49534e-09	-1.977e-10	-1.28287	9.8233e-05	-1.977e-10	-1.25728
28126119	chr2:28126119:G:GT	1.47109e-09	-1.81129	-3.0562e-10	6.2073e-05	-1.71631	-3.0562e-10
28126138	chr2:28126138:T:A	1.50007e-09	-1.79178	-3.0562e-10	6.44721e-05	-1.67839	-3.0562e-10
28126546	chr2:28126546:T:A	4.35287e-10	-1.77097	-1.25807	1.60357e-05	-1.81248	-1.25733
28126741	chr2:28126741:C:G	2.87211e-09	-1.977e-10	-1.14225	0.000104626	-1.977e-10	-1.19423
28126903	chr2:28126903:G:A	5.04768e-09	-1.977e-10	-0.578368	0.00011124	-1.977e-10	-1.13293
28127135	chr2:28127135:T:G	3.20309e-09	-1.977e-10	-1.03318	0.000117425	-1.977e-10	-1.07882
28127260	chr2:28127260:A:G	8.86187e-09	0.275516	-0.291056	5.54166e-05	-1.12017	-0.709572
28127353	chr2:28127353:C:T	2.22098e-09	-0.945859	-0.453488	5.70412e-05	-1.53618	-0.264669
28127380	chr2:28127380:A:G	4.79425e-09	0.110921	-0.740802	3.84474e-05	-1.1911	-1.00423
28127443	chr2:28127443:A:G	1.42323e-09	-1.84437	-3.0562e-10	6.20668e-05	-1.71641	-3.0562e-10
28127508	chr2:28127508:C:T	3.38922e-08	1.34348	-0.0175963	3.69807e-05	-1.39174	-0.842483
28127744	chr2:28127744:A:G	4.52683e-09	0.0974924	-0.784768	3.69972e-05	-1.19865	-1.03513
28127810	chr2:28127810:T:TC	6.91506e-09	-1.977e-10	-0.263596	0.000319826	-1.977e-10	-0.0768441
28127845	chr2:28127845:T:C	5.54032e-09	-1.977e-10	-0.485246	0.000130393	-1.977e-10	-0.974066
28127876	chr2:28127876:C:T	1.85539e-09	-0.94538	-0.633825	4.7173e-05	-1.53897	-0.45183
28127926	chr2:28127926:C:T	8.34934e-09	-1.977e-10	-0.0751154	0.000145828	-1.977e-10	-0.862196
28128144	chr2:28128144:T:C	2.62346e-09	-1.977e-10	-1.2328	0.000106389	-1.977e-10	-1.17752
28128264	chr2:28128264:A:G	3.25132e-09	-0.0452845	-0.972951	3.33586e-05	-1.09625	-1.24106
28128871	chr2:28128871:AAGGT:A	2.2817e-09	-0.602573	-0.769804	3.35281e-05	-1.56811	-0.764133
28128905	chr2:28128905:TG:T	2.50765e-09	-1.27795	-3.0562e-10	0.000105397	-1.18688	-3.0562e-10
28130277	chr2:28130277:T:C	3.13952e-09	-1.977e-10	-1.05323	0.00010927	-1.977e-10	-1.1508
28131577	chr2:28131577:A:G	2.49465e-09	-1.977e-10	-1.28315	9.82609e-05	-1.977e-10	-1.257
28131941	chr2:28131941:A:G	3.67732e-09	-1.977e-10	-0.895115	0.00011923	-1.977e-10	-1.06357
28132129	chr2:28132129:C:T	2.57131e-09	-1.25288	-3.0562e-10	5.66336e-05	-1.80802	-3.0562e-10
28132300	chr2:28132300:G:A	2.63999e-09	-1.67866	0.452137	7.02712e-05	-1.67919	0.0869266
28132357	chr2:28132357:C:G	2.42792e-09	-1.66144	0.35118	6.53206e-05	-1.66277	-0.00254431
28132373	chr2:28132373:C:T	2.01215e-09	-0.723632	-0.774462	3.15122e-05	-1.62499	-0.769255
28132386	chr2:28132386:C:T	3.73185e-09	-1.977e-10	-0.880394	0.000167791	-1.977e-10	-0.721901
28132399	chr2:28132399:A:G	1.91215e-09	-1.54907	-3.0562e-10	9.88081e-05	-1.25144	-3.0562e-10
28132428	chr2:28132428:A:G	2.55556e-09	-1.64946	0.390431	6.84688e-05	-1.65079	0.0325507
28132560	chr2:28132560:C:T	4.08312e-09	-1.977e-10	-0.790436	0.000156634	-1.977e-10	-0.790708
28132963	chr2:28132963:G:A	5.57202e-09	-1.977e-10	-0.47954	0.000249114	-1.977e-10	-0.32671
28133363	chr2:28133363:T:C	2.53189e-08	-1.977e-10	1.03425	0.00112626	-1.977e-10	1.18203
28133479	chr2:28133479:C:T	3.37514e-09	-1.977e-10	-0.980861	0.000148964	-1.977e-10	-0.840915
28133528	chr2:28133528:A:G	4.78779e-09	-0.846193	0.214964	7.66597e-05	-1.68381	0.178562
28133804	chr2:28133804:A:G	1.71583e-09	-1.6574	-3.0562e-10	7.31286e-05	-1.5524	-3.0562e-10
28134403	chr2:28134403:T:G	1.86368e-09	-1.07267	-0.502074	4.70024e-05	-1.69981	-0.294613
28134460	chr2:28134460:A:G	1.87358e-09	-1.055	-0.514444	4.67039e-05	-1.69213	-0.308663
28134684	chr2:28134684:G:A	2.65588e-08	0.96524	0.116824	3.32768e-05	-1.56091	-0.778852
28134841	chr2:28134841:A:G	2.58099e-09	-1.01235	-0.236773	6.54745e-05	-1.66799	0.00502905
28134863	chr2:28134863:T:C	5.73841e-09	-0.450115	-3.0562e-10	0.000136083	-0.931354	-3.0562e-10
28135003	chr2:28135003:G:A	2.4703e-09	-1.29296	-3.0562e-10	0.000103724	-1.20288	-3.0562e-10
28135467	chr2:28135467:C:T	2.15044e-08	0.692848	0.17811	0.000112309	-0.752927	-0.370444
28135507	chr2:28135507:C:T	2.24341e-08	-1.977e-10	0.913287	0.000997939	-1.977e-10	1.06107
28135570	chr2:28135570:G:A	2.659e-09	-1.977e-10	-1.21935	0.000100114	-1.977e-10	-1.23831
28135788	chr2:28135788:C:G	5.66593e-10	-1.52844	-1.23697	2.38785e-05	-1.38663	-1.28501
28135836	chr2:28135836:C:T	6.53485e-09	-1.977e-10	-0.320148	0.000590968	-1.977e-10	0.53714
28135863	chr2:28135863:G:A	4.91727e-09	-1.977e-10	-0.604545	0.000110158	-1.977e-10	-1.14271
28135884	chr2:28135884:C:T	2.76957e-09	-1.0065	-0.172109	6.96612e-05	-1.6713	0.070327
28136016	chr2:28136016:G:A	3.09954e-09	-1.977e-10	-1.06604	0.000131444	-1.977e-10	-0.966043
28136095	chr2:28136095:G:A	4.73824e-10	-1.67869	-1.26552	1.53451e-05	-1.8254	-1.28842
28136207	chr2:28136207:G:A	4.56069e-09	-1.977e-10	-0.679825	0.000198688	-1.977e-10	-0.552885
28136282	chr2:28136282:C:T	6.33591e-10	-1.80566	-0.847994	2.12694e-05	-1.77039	-1.01696
28137127	chr2:28137127:C:T	4.28029e-09	-1.977e-10	-0.743277	0.000141566	-1.977e-10	-0.891857
28137216	chr2:28137216:G:A	2.24883e-09	-1.38689	-3.0562e-10	9.4398e-05	-1.2971	-3.0562e-10
28137361	chr2:28137361:T:C	2.03746e-09	-1.07405	-0.411546	5.20448e-05	-1.7003	-0.192216
28137823	chr2:28137823:T:C	2.67998e-09	-1.977e-10	-1.21149	9.60684e-05	-1.977e-10	-1.27956
28138229	chr2:28138229:A:G	2.9692e-09	-1.977e-10	-1.109	0.000109724	-1.977e-10	-1.14665
28138258	chr2:28138258:T:C	3.98118e-09	-0.243913	-0.571807	3.36717e-05	-1.23333	-1.09463
28138439	chr2:28138439:C:T	2.61859e-09	-1.977e-10	-1.23466	9.81908e-05	-1.977e-10	-1.25771
28138547	chr2:28138547:G:A	2.4778e-09	-1.977e-10	-1.28993	9.50606e-05	-1.977e-10	-1.29011
28138571	chr2:28138571:T:C	2.73936e-09	-1.977e-10	-1.18957	0.000108378	-1.977e-10	-1.15899
28138594	chr2:28138594:A:G	1.92324e-09	-1.06923	-0.474052	4.85931e-05	-1.69829	-0.262853
28138693	chr2:28138693:C:T	1.42431e-09	-1.84361	-3.0562e-10	5.63487e-05	-1.81306	-3.0562e-10
28138964	chr2:28138964:T:C	5.23492e-09	0.732228	-1.27417	5.17783e-05	-0.613422	-1.28423
28139071	chr2:28139071:G:A	2.01242e-09	-1.0255	-0.472464	4.93422e-05	-1.68568	-0.260163
28139111	chr2:28139111:G:T	2.3794e-09	-1.33045	-3.0562e-10	0.000100152	-1.23793	-3.0562e-10
28139135	chr2:28139135:C:A	6.92874e-10	-1.59728	-0.966923	2.30439e-05	-1.5822	-1.12503
28139147	chr2:28139147:G:A	1.99674e-09	-1.08148	-0.424303	5.10988e-05	-1.70387	-0.206987
28139152	chr2:28139152:G:T	3.24826e-09	-0.720512	-0.298667	3.5784e-05	-1.83183	-0.435288
28139201	chr2:28139201:G:A	4.89656e-09	0.664976	-1.27374	4.94312e-05	-0.660043	-1.284
28139383	chr2:28139383:A:G	2.91789e-09	-1.977e-10	-1.12644	0.000108076	-1.977e-10	-1.16179
28139451	chr2:28139451:C:G	2.12086e-09	-1.09197	-0.353506	5.50149e-05	-1.70869	-0.128327
28139685	chr2:28139685:G:A	1.91677e-09	-1.12286	-0.423798	2.1738e-05	-1.8288	-0.936754
28139872	chr2:28139872:G:T	4.18905e-10	-1.77713	-1.29028	1.75364e-05	-1.71705	-1.26329
28139987	chr2:28139987:AAC:A	5.5444e-09	-1.977e-10	-0.48451	0.000116344	-1.977e-10	-1.08807
28140273	chr2:28140273:A:G	3.6368e-09	-1.977e-10	-0.906194	0.000162787	-1.977e-10	-0.752178
28140657	chr2:28140657:A:G	3.19385e-09	0.207474	-1.24354	4.2822e-05	-0.919814	-1.16776
28140718	chr2:28140718:A:G	5.42622e-09	-1.977e-10	-0.506055	0.000254264	-1.977e-10	-0.306249
28140730	chr2:28140730:A:T	1.22155e-09	-1.1753	-0.82188	2.64953e-05	-1.46978	-1.09788
28140760	chr2:28140760:G:A	1.5314e-09	-1.77112	-3.0562e-10	5.5887e-05	-1.82129	-3.0562e-10
28140771	chr2:28140771:A:T	3.91828e-09	-1.977e-10	-0.831646	0.00012708	-1.977e-10	-0.999802
28140789	chr2:28140789:G:A	5.55915e-09	-1.977e-10	-0.481853	0.000116535	-1.977e-10	-1.08643
28140874	chr2:28140874:G:A	2.33572e-08	0.953609	-3.0562e-10	0.000305743	-0.121878	-3.0562e-10
28141405	chr2:28141405:T:C	4.97355e-09	0.678765	-1.27193	4.99897e-05	-0.65001	-1.2828
28141416	chr2:28141416:C:T	2.12131e-08	0.59468	0.262643	0.000113341	-0.81127	-0.302951
28141559	chr2:28141559:C:T	3.09569e-09	0.160945	-1.22823	4.11199e-05	-0.938127	-1.19
28141616	chr2:28141616:G:A	3.72119e-09	-1.977e-10	-0.883255	0.000134256	-1.977e-10	-0.944872
28142224	chr2:28142224:G:A	2.477e-09	-1.29025	-3.0562e-10	0.000104807	-1.1925	-3.0562e-10
28142315	chr2:28142315:A:G	2.51183e-09	-1.977e-10	-1.27629	9.8195e-05	-1.977e-10	-1.25767
28143047	chr2:28143047:G:A	2.9851e-09	-0.995953	-0.107712	7.45751e-05	-1.65939	0.126578
28143200	chr2:28143200:T:C	3.05161e-09	-1.977e-10	-1.08163	0.000130849	-1.977e-10	-0.970576
28143317	chr2:28143317:GA:G	7.27521e-09	-1.977e-10	-0.212825	0.000337167	-1.977e-10	-0.024044
28144055	chr2:28144055:C:T	1.42679e-09	-1.84187	-3.0562e-10	9.13269e-05	-1.33018	-3.0562e-10
28144382	chr2:28144382:G:A	2.18517e-08	0.539593	0.347387	0.000115565	-0.860639	-0.23415
28144478	chr2:28144478:A:G	7.57576e-09	-1.977e-10	-0.172344	0.000352453	-1.977e-10	0.0202956
28144665	chr2:28144665:C:T	4.19077e-10	-1.79368	-1.27331	1.67111e-05	-1.73943	-1.28912
28144752	chr2:28144752:T:C	2.64922e-08	-1.977e-10	1.07955	0.00118393	-1.977e-10	1.23197
28145054	chr2:28145054:A:G	4.4584e-09	-1.977e-10	-0.702509	0.000146101	-1.977e-10	-0.860324
28145408	chr2:28145408:G:A	1.75637e-09	-1.07772	-0.55633	4.53224e-05	-1.69292	-0.337903
28145642	chr2:28145642:T:C	9.16644e-09	0.483064	-0.464813	6.51309e-05	-0.862058	-0.806165
28146062	chr2:28146062:G:A	2.36498e-09	-1.33653	-3.0562e-10	9.9546e-05	-1.244	-3.0562e-10
28146367	chr2:28146367:AT:A	3.20454e-09	-1.977e-10	-1.03273	0.000107738	-1.977e-10	-1.16492
28146569	chr2:28146569:C:T	3.52234e-09	-1.16285	0.224682	5.80741e-05	-1.73246	-0.0504427
28146892	chr2:28146892:C:T	7.99344e-10	-1.59811	-0.823154	2.22956e-05	-1.57746	-1.16277
28147114	chr2:28147114:T:C	4.14533e-09	-0.266922	-0.508393	3.43634e-05	-1.2466	-1.06103
28147345	chr2:28147345:A:G	2.54193e-09	-1.977e-10	-1.26438	9.98711e-05	-1.977e-10	-1.24074
28147517	chr2:28147517:A:G	6.29727e-09	-0.531838	0.174657	8.42168e-05	-1.54822	0.136989
28147622	chr2:28147622:C:T	5.52558e-09	-1.977e-10	-0.487909	0.000116205	-1.977e-10	-1.08927
28147664	chr2:28147664:G:A	2.83063e-09	-1.977e-10	-1.1568	0.000105608	-1.977e-10	-1.18489
28147816	chr2:28147816:G:A	3.72302e-09	-0.612733	-0.270031	5.19745e-05	-1.58581	-0.308054
28148327	chr2:28148327:T:C	4.2444e-10	-1.76534	-1.28894	1.54097e-05	-1.82547	-1.28416
28148412	chr2:28148412:A:G	2.52755e-09	-1.977e-10	-1.27005	9.85955e-05	-1.977e-10	-1.2536
28148478	chr2:28148478:G:A	1.47173e-09	-1.81086	-3.0562e-10	7.38722e-05	-1.54229	-3.0562e-10
28148608	chr2:28148608:A:G	6.1435e-09	-0.624828	0.242925	8.58559e-05	-1.59482	0.202865
28149380	chr2:28149380:G:A	2.33476e-09	-1.34939	-3.0562e-10	9.80899e-05	-1.25874	-3.0562e-10
28149497	chr2:28149497:G:A	5.50127e-09	-1.977e-10	-0.492319	0.000115952	-1.977e-10	-1.09144
28150033	chr2:28150033:C:T	7.37002e-10	-1.61159	-0.890877	2.12718e-05	-1.59098	-1.19626
28150109	chr2:28150109:T:C	2.60348e-09	-1.977e-10	-1.24045	9.91325e-05	-1.977e-10	-1.24816
28150580	chr2:28150580:A:T	1.09343e-08	-1.977e-10	0.194602	0.00054817	-1.977e-10	0.461964
28150685	chr2:28150685:A:G	1.03661e-08	0.716363	-0.575121	7.3325e-05	-0.682734	-0.866986
28150711	chr2:28150711:A:G	5.65477e-09	-0.464798	-3.0562e-10	0.000129304	-0.982452	-3.0562e-10
28150886	chr2:28150886:A:C	6.61543e-09	-0.88985	0.581958	7.53921e-05	-1.84423	0.322308
28150951	chr2:28150951:A:T	7.34871e-09	-0.580913	0.37814	9.97001e-05	-1.57492	0.332469
28151287	chr2:28151287:A:G	1.48927e-09	-1.79901	-3.0562e-10	7.41675e-05	-1.5383	-3.0562e-10
28151552	chr2:28151552:G:A	2.36597e-09	-1.33611	-3.0562e-10	9.93873e-05	-1.2456	-3.0562e-10
28151894	chr2:28151894:A:G	2.85754e-09	-1.977e-10	-1.14734	0.000124497	-1.977e-10	-1.02034
28151903	chr2:28151903:C:T	3.23667e-09	-1.977e-10	-1.02275	0.000115646	-1.977e-10	-1.09409
28151904	chr2:28151904:A:C	2.35082e-08	-1.977e-10	0.960052	0.00104638	-1.977e-10	1.10847
28152322	chr2:28152322:A:G	2.65036e-09	-1.977e-10	-1.2226	9.84243e-05	-1.977e-10	-1.25533
28153133	chr2:28153133:C:A	5.97694e-10	-1.84126	-0.870713	2.85967e-05	-1.67898	-0.812351
28153342	chr2:28153342:T:G	1.90075e-09	-1.34994	-0.205105	4.93117e-05	-1.71868	-0.227783
28153662	chr2:28153662:A:C	3.6887e-09	-0.370798	-0.521227	3.20643e-05	-1.30899	-1.06789
28153805	chr2:28153805:C:T	2.59694e-09	-1.977e-10	-1.24296	9.75031e-05	-1.977e-10	-1.26474
28153981	chr2:28153981:A:C	3.85561e-09	-1.977e-10	-0.847768	0.000123456	-1.977e-10	-1.02874
28154715	chr2:28154715:A:G	2.40176e-08	-1.977e-10	0.981491	0.00106847	-1.977e-10	1.12936
28155677	chr2:28155677:A:G	2.59976e-09	-1.977e-10	-1.24188	9.92701e-05	-1.977e-10	-1.24678
28155692	chr2:28155692:T:C	1.11471e-09	-1.28832	-0.800383	2.69659e-05	-1.39678	-1.15327
28155815	chr2:28155815:T:C	2.16123e-08	0.552851	0.323113	0.000116436	-0.836912	-0.250365
28156424	chr2:28156424:A:G	4.68518e-09	-1.977e-10	-0.652894	0.000155947	-1.977e-10	-0.795105
28156463	chr2:28156463:A:T	2.47315e-09	-1.2918	-3.0562e-10	0.000104398	-1.19641	-3.0562e-10
28156576	chr2:28156576:A:G	1.06938e-09	-1.44391	-0.686313	2.4383e-05	-1.55264	-1.09809
28156789	chr2:28156789:G:A	3.7276e-09	-0.242095	-0.639438	3.31378e-05	-1.21585	-1.12809
28157109	chr2:28157109:A:C	6.64795e-10	-1.4433	-1.16228	2.09427e-05	-1.52796	-1.27487
28157125	chr2:28157125:T:G	2.31701e-09	-1.35702	-3.0562e-10	9.73237e-05	-1.26658	-3.0562e-10
28157428	chr2:28157428:A:G	5.82473e-09	0.657989	-1.09317	5.62968e-05	-0.668369	-1.14561
28158020	chr2:28158020:G:C	3.72119e-09	-1.977e-10	-0.883255	0.000134256	-1.977e-10	-0.944872
28158607	chr2:28158607:C:T	2.5587e-09	-1.977e-10	-1.2578	0.000104194	-1.977e-10	-1.19836
28158905	chr2:28158905:G:A	1.77159e-09	-1.41386	-0.211555	4.7485e-05	-1.75008	-0.234133
28158966	chr2:28158966:A:G	1.22508e-09	-1.42602	-0.568272	4.10942e-05	-1.77493	-0.353826
28158988	chr2:28158988:T:A	6.87723e-09	-1.977e-10	-0.269081	0.000633159	-1.977e-10	0.606099
28160261	chr2:28160261:A:T	4.20263e-10	-1.78338	-1.28079	1.62044e-05	-1.81516	-1.24418
28160820	chr2:28160820:T:G	1.12656e-09	-1.43905	-0.639078	2.51004e-05	-1.54975	-1.07199
28160870	chr2:28160870:T:G	2.08099e-09	-1.46446	-3.0562e-10	9.16096e-05	-1.32709	-3.0562e-10
28160881	chr2:28160881:A:G	2.53366e-08	-1.977e-10	1.03495	0.00113118	-1.977e-10	1.1864
28160924	chr2:28160924:G:C	2.8198e-09	-1.977e-10	-1.16063	0.000122257	-1.977e-10	-1.03849
28160974	chr2:28160974:G:A	2.07281e-09	-1.46347	-0.00492095	7.08995e-05	-1.79031	0.20695
28161006	chr2:28161006:G:A	1.89989e-09	-1.38092	-0.174588	5.0032e-05	-1.7339	-0.198065
28161105	chr2:28161105:A:G	1.89436e-09	-1.35961	-0.198804	4.93375e-05	-1.72458	-0.22136
28161404	chr2:28161404:G:A	1.51159e-09	-1.78414	-3.0562e-10	5.74513e-05	-1.79369	-3.0562e-10
28161509	chr2:28161509:A:G	2.61608e-09	-1.977e-10	-1.23562	9.98609e-05	-1.977e-10	-1.24084
28161913	chr2:28161913:T:C	4.03922e-10	-1.84406	-1.25977	1.53379e-05	-1.84464	-1.26966
28162150	chr2:28162150:A:G	3.59966e-09	-0.392877	-0.523581	3.18993e-05	-1.31372	-1.06832
28162280	chr2:28162280:G:A	8.70416e-10	-1.44946	-0.886619	2.16832e-05	-1.55852	-1.20956
28162282	chr2:28162282:A:T	2.28183e-08	-1.977e-10	0.930263	0.00101313	-1.977e-10	1.07617
28162577	chr2:28162577:C:T	2.711e-09	-1.977e-10	-1.19998	0.000107142	-1.977e-10	-1.17047
28162936	chr2:28162936:C:T	5.8046e-09	-0.353764	-0.0848839	0.000116439	-1.30464	0.217386
28163278	chr2:28163278:C:T	1.83369e-09	-1.59097	-3.0562e-10	5.5413e-05	-1.82981	-3.0562e-10
28163839	chr2:28163839:T:TGAGGCC	5.08059e-09	-1.977e-10	-0.571869	0.000222105	-1.977e-10	-0.441469
28163971	chr2:28163971:A:C	2.64674e-09	-1.977e-10	-1.22397	0.000111287	-1.977e-10	-1.13251
28164171	chr2:28164171:G:A	2.98511e-09	-1.977e-10	-1.10366	0.000103493	-1.977e-10	-1.20511
28164221	chr2:28164221:A:G	5.64609e-09	-1.977e-10	-0.466335	0.000274466	-1.977e-10	-0.229794
28164472	chr2:28164472:C:T	1.54765e-09	-0.752817	-1.00774	2.33344e-05	-1.64898	-1.04571
28164989	chr2:28164989:T:C	1.94043e-09	-1.53439	-3.0562e-10	7.96994e-05	-1.46636	-3.0562e-10
28165114	chr2:28165114:G:A	4.16259e-09	-1.977e-10	-0.771159	0.000127822	-1.977e-10	-0.993983
28165191	chr2:28165191:A:G	3.89179e-09	-0.838429	-3.0562e-10	6.28291e-05	-1.7042	-3.0562e-10
28165620	chr2:28165620:C:T	1.98077e-09	-0.724627	-0.789184	2.91273e-05	-1.63823	-0.834713
28166917	chr2:28166917:C:T	1.80875e-09	-0.794817	-0.809847	2.78735e-05	-1.6646	-0.852342
28166979	chr2:28166979:A:C	2.22784e-09	-1.5382	0.141932	8.4796e-05	-1.80762	0.403246
28167970	chr2:28167970:A:G	9.5141e-09	0.0554774	-3.0562e-10	0.000203838	-0.527297	-3.0562e-10
28168159	chr2:28168159:C:T	2.99922e-09	-1.977e-10	-1.09895	0.000104265	-1.977e-10	-1.19768
28168964	chr2:28168964:G:C	1.78663e-08	-1.977e-10	0.685616	0.00103187	-1.977e-10	1.09451
28169595	chr2:28169595:A:G	1.08715e-08	1.45516	-1.26631	6.69772e-05	-0.411986	-1.22828
28169643	chr2:28169643:C:T	3.27956e-09	-0.336503	-0.673086	3.14199e-05	-1.25706	-1.14012
28169927	chr2:28169927:T:C	1.23665e-09	-1.08576	-0.89913	3.75564e-05	-1.2033	-1.01547
28170344	chr2:28170344:T:C	3.29972e-09	-1.977e-10	-1.00346	0.000113098	-1.977e-10	-1.11637
28170462	chr2:28170462:A:G	3.62196e-09	-1.977e-10	-0.910282	0.000115221	-1.977e-10	-1.09777
28170675	chr2:28170675:G:A	1.58407e-09	-1.7373	-3.0562e-10	6.60874e-05	-1.65364	-3.0562e-10
28171072	chr2:28171072:G:A	6.42828e-09	-1.977e-10	-0.33659	0.000279426	-1.977e-10	-0.211885
28171320	chr2:28171320:T:A	1.49279e-08	-1.977e-10	0.505937	0.000847189	-1.977e-10	0.897302
28171426	chr2:28171426:T:C	1.17536e-09	-0.841018	-1.19471	1.59542e-05	-1.84284	-1.23206
28171593	chr2:28171593:T:C	1.90328e-09	-1.47235	-0.0813713	5.4137e-05	-1.58277	-0.27033
28172016	chr2:28172016:A:G	1.62625e-08	-1.977e-10	0.591564	0.00093022	-1.977e-10	0.9908
28172221	chr2:28172221:A:G	2.01458e-09	-1.49688	-3.0562e-10	8.31972e-05	-1.42341	-3.0562e-10
28172334	chr2:28172334:G:A	2.09975e-09	-1.45548	-3.0562e-10	5.78461e-05	-1.78684	-3.0562e-10
28172778	chr2:28172778:C:T	2.09532e-09	-1.45759	-3.0562e-10	8.68707e-05	-1.3802	-3.0562e-10
28173135	chr2:28173135:T:C	1.97094e-09	-1.51879	-3.0562e-10	8.1183e-05	-1.44792	-3.0562e-10
28173438	chr2:28173438:G:A	2.51851e-09	-1.977e-10	-1.27363	9.69983e-05	-1.977e-10	-1.26993
28173488	chr2:28173488:C:T	1.63651e-09	-1.70473	-3.0562e-10	5.48667e-05	-1.83972	-3.0562e-10
28173532	chr2:28173532:AC:A	6.1769e-09	-1.977e-10	-0.37648	0.000273448	-1.977e-10	-0.233509
28173616	chr2:28173616:G:A	3.43477e-08	0.592925	0.746311	0.000210698	-1.01496	0.520763
28173655	chr2:28173655:C:G	1.72246e-09	-1.65354	-3.0562e-10	5.47305e-05	-1.8422	-3.0562e-10
28174393	chr2:28174393:G:A	3.89084e-09	-1.977e-10	-0.838674	0.000121555	-1.977e-10	-1.04425
28174581	chr2:28174581:GA:G	9.32433e-10	-1.55346	-0.713792	3.62512e-05	-1.82188	-0.432273
28174824	chr2:28174824:C:T	2.07801e-09	-1.46589	-3.0562e-10	8.60374e-05	-1.38984	-3.0562e-10
28175297	chr2:28175297:A:C	3.38252e-09	-1.977e-10	-0.978677	0.000116847	-1.977e-10	-1.08376
28175457	chr2:28175457:G:A	7.47416e-09	0.131691	-0.317537	9.52797e-05	-0.87901	-0.408795
28175528	chr2:28175528:A:G	8.95795e-10	-1.02359	-1.28376	1.66549e-05	-1.74785	-1.28406
28175897	chr2:28175897:C:A	4.43523e-09	-1.977e-10	-0.707718	0.00010525	-1.977e-10	-1.18828
28176054	chr2:28176054:A:G	9.42372e-10	-0.971827	-1.28483	1.69412e-05	-1.72982	-1.28505
28176343	chr2:28176343:G:A	1.06951e-09	-1.55148	-0.578617	4.31224e-05	-1.81896	-0.261624
28177113	chr2:28177113:C:A	5.67087e-09	-1.977e-10	-0.461955	0.000249353	-1.977e-10	-0.325754
28177227	chr2:28177227:C:T	2.54557e-09	-1.977e-10	-1.26294	9.99322e-05	-1.977e-10	-1.24013
28177332	chr2:28177332:A:T	2.89142e-09	-1.977e-10	-1.13555	0.00010587	-1.977e-10	-1.18241
28177439	chr2:28177439:TCTATCATCATGAAAACACCCAAAAGTATAAAACTCACTGGTAAAGCAAACACACAAATGAGGAA:T	4.0159e-09	-1.977e-10	-0.807035	0.000101457	-1.977e-10	-1.22499
28177621	chr2:28177621:A:G	2.80711e-09	-1.16514	-3.0562e-10	0.000184444	-0.627277	-3.0562e-10
28177977	chr2:28177977:TGGA:T	3.7664e-09	-1.977e-10	-0.871178	0.000118712	-1.977e-10	-1.06792
28178439	chr2:28178439:A:G	6.2987e-09	-0.227696	-0.129258	0.000104227	-0.984057	-0.213993
28178818	chr2:28178818:T:C	2.17357e-09	-1.42093	-3.0562e-10	9.01954e-05	-1.34264	-3.0562e-10
28179078	chr2:28179078:ACTT:A	9.26673e-09	0.0291329	-3.0562e-10	0.000196731	-0.562782	-3.0562e-10
28179091	chr2:28179091:C:T	5.23699e-09	-1.977e-10	-0.54155	0.000113929	-1.977e-10	-1.10905
28179228	chr2:28179228:T:C	1.54758e-08	-1.977e-10	0.541977	0.00088545	-1.977e-10	0.941474
28179431	chr2:28179431:G:A	1.62718e-08	-1.977e-10	0.592134	0.000936653	-1.977e-10	0.997691
28179530	chr2:28179530:G:A	2.16165e-09	-1.42642	-3.0562e-10	8.96809e-05	-1.34836	-3.0562e-10
28179838	chr2:28179838:G:A	1.63588e-08	-1.977e-10	0.597469	0.000941617	-1.977e-10	1.00298
28180117	chr2:28180117:C:G	2.51591e-09	-1.977e-10	-1.27466	9.54141e-05	-1.977e-10	-1.2864
28180307	chr2:28180307:A:G	2.12637e-09	-1.44288	-3.0562e-10	8.81675e-05	-1.36538	-3.0562e-10
28180424	chr2:28180424:C:T	2.23707e-09	-1.44533	0.0531998	7.87694e-05	-1.77438	0.296283
28180524	chr2:28180524:G:A	1.80445e-08	-1.977e-10	0.695544	0.00104709	-1.977e-10	1.10915
28180746	chr2:28180746:G:A	9.51199e-10	-1.30629	-0.941043	3.03967e-05	-1.38533	-1.04496
28180778	chr2:28180778:AT:A	8.64817e-09	-1.977e-10	-0.0399499	0.000289506	-1.977e-10	-0.176446
28180832	chr2:28180832:G:A	1.01493e-09	-1.23691	-0.945571	3.22762e-05	-1.32171	-1.04858
28180916	chr2:28180916:T:C	1.03421e-09	-1.27263	-0.891024	3.27499e-05	-1.35335	-1.00237
28181792	chr2:28181792:T:A	3.11954e-09	-1.05961	-3.0562e-10	7.49343e-05	-1.52801	-3.0562e-10
28181795	chr2:28181795:A:T	9.96768e-10	-1.49696	-0.70357	2.82086e-05	-1.82851	-0.676482
28181982	chr2:28181982:A:G	3.97708e-09	-1.977e-10	-0.816749	0.000159807	-1.977e-10	-0.770657
28182278	chr2:28182278:T:C	1.59159e-09	-0.542302	-1.19026	1.85374e-05	-1.80362	-1.12121
28182519	chr2:28182519:C:T	2.6557e-09	-0.537995	-0.682596	2.89056e-05	-1.35669	-1.1239
28182789	chr2:28182789:A:C	2.13581e-09	-1.43845	-3.0562e-10	8.86064e-05	-1.36042	-3.0562e-10
28184092	chr2:28184092:G:A	2.5803e-09	-1.977e-10	-1.24939	0.000101656	-1.977e-10	-1.22302
28184625	chr2:28184625:A:G	2.61839e-09	-1.977e-10	-1.23474	0.000109354	-1.977e-10	-1.15003
28184672	chr2:28184672:G:A	5.11129e-09	-1.977e-10	-0.565846	0.000237818	-1.977e-10	-0.373117
28184901	chr2:28184901:T:C	2.35769e-09	-1.33962	-3.0562e-10	9.85681e-05	-1.25387	-3.0562e-10
28184949	chr2:28184949:T:C	3.73774e-09	-1.977e-10	-0.878817	0.000132399	-1.977e-10	-0.958804
28185340	chr2:28185340:T:C	2.21016e-09	-1.40423	-3.0562e-10	9.19725e-05	-1.32313	-3.0562e-10
28185429	chr2:28185429:C:T	2.73347e-09	-0.410302	-0.781425	2.90003e-05	-1.29878	-1.17853
28185503	chr2:28185503:A:G	2.95752e-09	-1.977e-10	-1.11295	0.000107051	-1.977e-10	-1.17132
28185605	chr2:28185605:G:T	1.43004e-07	2.76558	-3.0562e-10	0.00157831	1.51949	-3.0562e-10
28185795	chr2:28185795:T:C	1.69577e-09	-0.459719	-1.20944	1.84316e-05	-1.78756	-1.14299
28185962	chr2:28185962:A:T	1.53496e-08	-1.977e-10	0.533789	0.000877095	-1.977e-10	0.931993
28186607	chr2:28186607:G:A	5.63594e-09	-1.977e-10	-0.468133	0.000247732	-1.977e-10	-0.332276
28186625	chr2:28186625:G:C	2.50176e-09	-1.977e-10	-1.2803	9.74099e-05	-1.977e-10	-1.26569
28187195	chr2:28187195:A:G	1.35815e-09	-0.722907	-1.16827	2.86788e-05	-1.34223	-1.14623
28187322	chr2:28187322:T:C	3.36658e-09	-1.977e-10	-0.9834	0.000143453	-1.977e-10	-0.878617
28188035	chr2:28188035:C:T	5.19933e-09	-1.977e-10	-0.548768	0.000155399	-1.977e-10	-0.798627
28188088	chr2:28188088:A:C	1.47122e-08	0.17996	0.31142	0.000183088	-0.73769	0.103034
28188155	chr2:28188155:G:A	4.82856e-09	-0.337803	-0.284947	6.41175e-05	-1.14411	-0.539792
28188288	chr2:28188288:G:A	6.92664e-09	0.158704	-0.420627	8.26866e-05	-0.769564	-0.660001
28188582	chr2:28188582:T:C	2.53546e-09	-1.977e-10	-1.26692	9.93441e-05	-1.977e-10	-1.24603
28188604	chr2:28188604:C:T	2.16019e-09	-1.4271	-3.0562e-10	8.96405e-05	-1.34881	-3.0562e-10
28188773	chr2:28188773:G:T	3.68267e-09	-1.977e-10	-0.89366	0.00013069	-1.977e-10	-0.971791
28188971	chr2:28188971:C:T	3.29097e-09	-0.314283	-0.691831	3.18644e-05	-1.24986	-1.13327
28188990	chr2:28188990:C:T	3.77277e-09	-1.977e-10	-0.869488	0.00011886	-1.977e-10	-1.06668
28189034	chr2:28189034:C:T	3.07597e-09	-0.388366	-0.685312	3.08811e-05	-1.29063	-1.12385
28189167	chr2:28189167:C:T	2.36476e-09	-1.47714	0.140523	8.54731e-05	-1.78827	0.391847
28189182	chr2:28189182:A:G	1.50134e-09	-1.79094	-3.0562e-10	7.72885e-05	-1.49708	-3.0562e-10
28189565	chr2:28189565:T:G	1.33435e-08	-1.977e-10	0.393731	0.000751415	-1.977e-10	0.777337
28189632	chr2:28189632:C:T	2.22723e-09	-1.39654	-3.0562e-10	9.26895e-05	-1.31537	-3.0562e-10
28189691	chr2:28189691:A:G	1.18492e-09	-0.799457	-1.22816	1.55924e-05	-1.84036	-1.25747
28189785	chr2:28189785:C:A	2.23024e-09	-1.39519	-3.0562e-10	9.28401e-05	-1.31374	-3.0562e-10
28191100	chr2:28191100:T:G	2.17212e-09	-1.42159	-3.0562e-10	9.0246e-05	-1.34208	-3.0562e-10
28191435	chr2:28191435:C:A	1.00656e-08	1.28603	-1.1742	7.57388e-05	-0.439691	-1.07764
28191721	chr2:28191721:T:C	2.61132e-09	-1.977e-10	-1.23744	0.000108774	-1.977e-10	-1.15535
28191886	chr2:28191886:A:G	2.23349e-09	-1.39373	-3.0562e-10	9.29715e-05	-1.31233	-3.0562e-10
28192058	chr2:28192058:A:G	3.47062e-09	-1.977e-10	-0.952964	0.000119333	-1.977e-10	-1.0627
28192403	chr2:28192403:A:T	9.94178e-09	-1.977e-10	0.0994487	0.000287192	-1.977e-10	-0.184471
28192615	chr2:28192615:G:A	2.57154e-09	-1.977e-10	-1.25279	0.000101444	-1.977e-10	-1.22511
28192731	chr2:28192731:C:T	2.32795e-09	-1.35231	-3.0562e-10	5.6517e-05	-1.81008	-3.0562e-10
28193379	chr2:28193379:G:A	2.32532e-09	-1.52089	0.167446	8.67716e-05	-1.80462	0.423278
28193614	chr2:28193614:A:G	2.15287e-09	-1.4305	-3.0562e-10	8.94204e-05	-1.35127	-3.0562e-10
28194017	chr2:28194017:G:T	1.37591e-08	1.37982	-0.955421	6.34945e-05	-0.531842	-1.16183
28194362	chr2:28194362:G:C	2.66471e-09	-1.977e-10	-1.2172	0.000102932	-1.977e-10	-1.21055
28194613	chr2:28194613:T:C	1.87074e-08	-1.977e-10	0.731622	0.00108356	-1.977e-10	1.14338
28194637	chr2:28194637:G:A	3.57109e-08	-1.977e-10	1.37816	0.000963326	-1.977e-10	1.02577
28194931	chr2:28194931:C:T	1.81665e-09	-0.390905	-1.2094	1.86778e-05	-1.7724	-1.14489
28195102	chr2:28195102:A:G	3.3674e-09	-1.977e-10	-0.983156	0.000139888	-1.977e-10	-0.90378
28195164	chr2:28195164:T:C	1.8843e-08	0.157811	0.58103	0.000128152	-1.24819	0.256781
28195322	chr2:28195322:G:A	2.54104e-08	0.4462	0.591661	0.000146973	-1.11842	0.264046
28196094	chr2:28196094:G:A	2.48693e-09	-1.49554	0.209288	9.17751e-05	-1.79373	0.468446
28196247	chr2:28196247:A:G	2.87056e-09	-0.466261	-0.67653	2.95969e-05	-1.33762	-1.11933
28196306	chr2:28196306:A:G	5.93883e-09	-1.977e-10	-0.415786	0.000130908	-1.977e-10	-0.970125
28196314	chr2:28196314:A:G	5.22368e-09	-1.977e-10	-0.544095	0.00012236	-1.977e-10	-1.03765
28197259	chr2:28197259:A:T	1.42662e-09	-1.84199	-3.0562e-10	5.47278e-05	-1.84225	-3.0562e-10
28197595	chr2:28197595:T:C	1.51107e-09	-1.78448	-3.0562e-10	7.13581e-05	-1.57691	-3.0562e-10
28198250	chr2:28198250:G:A	2.59898e-09	-1.977e-10	-1.24218	0.000105133	-1.977e-10	-1.18939
28198418	chr2:28198418:A:G	5.41834e-09	-1.977e-10	-0.507509	0.00027173	-1.977e-10	-0.239812
28198594	chr2:28198594:G:A	1.54175e-08	1.74887	-1.21067	6.14128e-05	-0.436978	-1.29002
28198606	chr2:28198606:T:C	1.0645e-09	-0.846054	-1.28873	1.53395e-05	-1.83684	-1.27735
28198785	chr2:28198785:T:C	4.24056e-09	-1.977e-10	-0.752602	0.000138555	-1.977e-10	-0.913357
28198926	chr2:28198926:G:A	3.79244e-09	0.27041	-1.1347	3.44606e-05	-1.26625	-1.03855
28198959	chr2:28198959:T:C	2.55631e-09	-1.977e-10	-1.25873	9.52623e-05	-1.977e-10	-1.28799
28199122	chr2:28199122:T:C	5.65404e-09	-1.83882	1.37389	0.000304709	-1.63294	1.50767
28199189	chr2:28199189:G:A	3.98628e-09	-1.977e-10	-0.814441	0.000134199	-1.977e-10	-0.945296
28199191	chr2:28199191:T:C	8.09902e-09	-1.977e-10	-0.105555	0.00027355	-1.977e-10	-0.233137
28199700	chr2:28199700:C:G	3.04567e-09	-1.977e-10	-1.08358	0.00010719	-1.977e-10	-1.17002
28199763	chr2:28199763:T:C	1.97386e-09	-1.51731	-3.0562e-10	7.58595e-05	-1.51574	-3.0562e-10
28199981	chr2:28199981:G:A	2.47763e-09	-1.977e-10	-1.29	9.66237e-05	-1.977e-10	-1.2738
28200169	chr2:28200169:A:G	2.70442e-09	-1.977e-10	-1.20241	0.000100804	-1.977e-10	-1.23144
28200202	chr2:28200202:T:G	2.79181e-09	-1.977e-10	-1.17061	9.51773e-05	-1.977e-10	-1.28888
28200222	chr2:28200222:C:T	2.78247e-09	-1.977e-10	-1.17396	0.000102957	-1.977e-10	-1.21031
28200511	chr2:28200511:A:G	1.98119e-09	-1.5136	-3.0562e-10	7.61419e-05	-1.51202	-3.0562e-10
28200571	chr2:28200571:G:A	1.18906e-08	-1.977e-10	0.27845	0.000627877	-1.977e-10	0.597722
28200946	chr2:28200946:T:C	9.55802e-09	-1.977e-10	0.0600827	0.000425523	-1.977e-10	0.208697
28201055	chr2:28201055:G:A	3.03316e-09	-0.866796	-0.220897	5.13557e-05	-1.73127	-0.174573
28201066	chr2:28201066:C:T	9.20893e-09	-1.977e-10	0.0228763	0.000423095	-1.977e-10	0.202975
28201078	chr2:28201078:G:A	6.85361e-10	-1.471	-1.10411	2.08353e-05	-1.83553	-0.972437
28201159	chr2:28201159:AGT:A	3.87524e-09	-1.977e-10	-0.842691	0.000128328	-1.977e-10	-0.990029
28201599	chr2:28201599:TA:T	6.47836e-09	-0.328831	-3.0562e-10	0.000143761	-0.876469	-3.0562e-10
28201809	chr2:28201809:A:G	2.28668e-07	3.23497	-3.0562e-10	0.00124101	1.27906	-3.0562e-10
28201948	chr2:28201948:G:A	2.50543e-09	-1.977e-10	-1.27884	9.51052e-05	-1.977e-10	-1.28964
28202339	chr2:28202339:C:T	7.77669e-09	-1.977e-10	-0.146167	0.000390701	-1.977e-10	0.12332
28202500	chr2:28202500:A:G	1.98625e-09	-1.51105	-3.0562e-10	7.6339e-05	-1.50944	-3.0562e-10
28202606	chr2:28202606:C:T	2.83642e-09	-1.977e-10	-1.15476	0.000104048	-1.977e-10	-1.19977
28202643	chr2:28202643:T:G	2.57552e-09	-1.977e-10	-1.25125	9.57562e-05	-1.977e-10	-1.28282
28203544	chr2:28203544:C:CT	2.24271e-09	-1.38961	-3.0562e-10	6.69031e-05	-1.64138	-3.0562e-10
28203693	chr2:28203693:T:C	4.80825e-08	-1.977e-10	1.67562	0.00742005	-1.977e-10	3.06732
28203922	chr2:28203922:G:A	6.26906e-10	-1.53371	-1.13055	2.25427e-05	-1.81317	-0.916037
28204132	chr2:28204132:A:G	8.24929e-09	-1.26829	1.18112	0.000597172	-1.83518	2.38276
28204385	chr2:28204385:A:G	2.54587e-09	-1.977e-10	-1.26282	0.000100461	-1.977e-10	-1.23486
28204674	chr2:28204674:T:C	2.92054e-09	-1.977e-10	-1.12553	0.00011016	-1.977e-10	-1.14269
28205181	chr2:28205181:T:A	2.59415e-09	-1.977e-10	-1.24404	9.60678e-05	-1.977e-10	-1.27957
28205434	chr2:28205434:TAGAGGTCAC:T	2.12534e-08	1.13638	-0.277162	0.000110706	-0.230893	-0.906847
28205863	chr2:28205863:G:A	7.73366e-09	-1.977e-10	-0.151716	0.000387716	-1.977e-10	0.115651
28205922	chr2:28205922:G:A	2.47755e-09	-1.977e-10	-1.29003	9.75002e-05	-1.977e-10	-1.26477
28206198	chr2:28206198:A:G	3.69437e-09	-1.977e-10	-0.890487	0.000123535	-1.977e-10	-1.02809
28206261	chr2:28206261:G:A	1.43059e-09	-1.83921	-3.0562e-10	5.59806e-05	-1.81962	-3.0562e-10
28206371	chr2:28206371:G:A	7.34365e-09	-1.977e-10	-0.203462	0.000365524	-1.977e-10	0.05671
28206540	chr2:28206540:A:G	5.04543e-09	-1.977e-10	-0.578815	0.000156554	-1.977e-10	-0.79122
28206729	chr2:28206729:C:T	2.74797e-09	-1.977e-10	-1.18644	0.000108877	-1.977e-10	-1.15441
28206814	chr2:28206814:T:C	3.60514e-09	-1.977e-10	-0.914937	0.00012122	-1.977e-10	-1.04702
28206927	chr2:28206927:A:G	8.24975e-09	-1.25452	1.16741	0.000585393	-1.83347	2.36113
28207486	chr2:28207486:A:G	2.48273e-09	-1.977e-10	-1.28794	9.66651e-05	-1.977e-10	-1.27337
28207664	chr2:28207664:T:C	1.02731e-08	-1.977e-10	0.132234	0.000669611	-1.977e-10	0.662076
28207924	chr2:28207924:G:T	2.18438e-09	-0.961286	-0.454678	4.55906e-05	-1.69548	-0.329438
28208023	chr2:28208023:T:C	9.73087e-09	-1.977e-10	0.0780059	0.00049689	-1.977e-10	0.363746
28208170	chr2:28208170:T:C	3.04083e-08	-0.646164	1.86358	0.000611623	-1.59084	2.16233
28208592	chr2:28208592:T:C	2.4797e-09	-1.977e-10	-1.28916	9.54646e-05	-1.977e-10	-1.28587
28208606	chr2:28208606:C:T	7.65633e-09	-1.977e-10	-0.161765	0.000384403	-1.977e-10	0.10707
28209074	chr2:28209074:A:T	4.83212e-09	-1.977e-10	-0.622013	0.000150337	-1.977e-10	-0.831744
28209313	chr2:28209313:T:C	3.32197e-09	-1.977e-10	-0.996739	0.00012466	-1.977e-10	-1.01904
28209370	chr2:28209370:A:G	7.44062e-10	-1.56002	-0.932914	2.58271e-05	-1.82185	-0.771349
28209459	chr2:28209459:GA:G	1.54194e-08	-1.09748	1.63581	0.00116453	-1.47671	2.69216
28209478	chr2:28209478:G:C	7.34975e-09	-1.977e-10	-0.202632	0.000366611	-1.977e-10	0.0596796
28209668	chr2:28209668:A:G	4.74879e-09	-1.977e-10	-0.639407	0.000148649	-1.977e-10	-0.843032
28209926	chr2:28209926:T:C	5.92867e-10	-1.43251	-1.28758	1.54367e-05	-1.84064	-1.26724
28210313	chr2:28210313:G:A	1.89745e-09	-1.55679	-3.0562e-10	7.3228e-05	-1.55104	-3.0562e-10
28210658	chr2:28210658:G:A	3.66789e-09	-1.977e-10	-0.89768	0.000122588	-1.977e-10	-1.03579
28211309	chr2:28211309:A:G	2.02342e-09	-0.750371	-0.742136	4.00956e-05	-1.72084	-0.432513
28211456	chr2:28211456:C:T	4.88369e-10	-1.69804	-1.21595	2.3087e-05	-1.72538	-0.979975
28211527	chr2:28211527:A:G	1.23186e-09	-1.36621	-0.622558	3.83245e-05	-1.84466	-0.353872
28211610	chr2:28211610:A:G	6.32838e-10	-1.63435	-1.02049	3.13859e-05	-1.76925	-0.629016
28211612	chr2:28211612:C:T	2.71896e-09	-1.02229	-0.174758	5.09528e-05	-1.78207	-0.13165
28211804	chr2:28211804:A:T	2.28875e-08	-1.977e-10	0.933292	0.00026505	-1.977e-10	-0.264704
28211823	chr2:28211823:A:G	8.74254e-09	-1.977e-10	-0.0290967	0.000293977	-1.977e-10	-0.161121
28212302	chr2:28212302:G:A	2.56288e-09	-1.977e-10	-1.25617	9.64506e-05	-1.977e-10	-1.27559
28212397	chr2:28212397:T:C	4.96292e-10	-1.83428	-1.06361	2.57489e-05	-1.4691	-1.12713
28213011	chr2:28213011:C:A	2.96606e-09	-1.0183	-0.0917604	5.56437e-05	-1.78141	-0.0442456
28213152	chr2:28213152:A:C	2.49538e-09	-1.977e-10	-1.28286	9.50471e-05	-1.977e-10	-1.29025
28213303	chr2:28213303:C:G	3.3986e-09	-0.964057	-0.00987692	6.13908e-05	-1.76724	0.0398787
28213370	chr2:28213370:C:T	2.01291e-09	-1.49772	-3.0562e-10	5.67178e-05	-1.80653	-3.0562e-10
28214544	chr2:28214544:G:A	2.47815e-09	-1.977e-10	-1.28979	9.58203e-05	-1.977e-10	-1.28215
28214757	chr2:28214757:C:T	7.434e-09	-1.977e-10	-0.191234	0.000371108	-1.977e-10	0.0718716
28215018	chr2:28215018:A:G	2.84461e-09	-1.977e-10	-1.15187	0.000104299	-1.977e-10	-1.19736
28215192	chr2:28215192:A:G	2.48581e-09	-1.977e-10	-1.2867	9.91881e-05	-1.977e-10	-1.2476
28215664	chr2:28215664:AT:A	2.68635e-09	-1.977e-10	-1.20912	9.79658e-05	-1.977e-10	-1.26
28215978	chr2:28215978:A:G	2.55337e-09	-1.977e-10	-1.25988	9.53988e-05	-1.977e-10	-1.28656
28216035	chr2:28216035:T:C	6.30789e-10	-1.4568	-1.20128	1.86246e-05	-1.83944	-1.08069
28216179	chr2:28216179:A:G	1.7516e-09	-1.63677	-3.0562e-10	6.75539e-05	-1.6317	-3.0562e-10
28216917	chr2:28216917:A:G	6.66959e-10	-1.53038	-1.07195	2.44677e-05	-1.82217	-0.825095
28216937	chr2:28216937:C:A	2.26595e-09	-0.437391	-0.941912	2.71718e-05	-1.51908	-1.02336
28216978	chr2:28216978:A:G	1.4287e-09	-1.84053	-3.0562e-10	5.52221e-05	-1.83326	-3.0562e-10
28217078	chr2:28217078:A:G	7.00017e-10	-1.51186	-1.04208	2.54394e-05	-1.82656	-0.781764
28217159	chr2:28217159:CT:C	6.79796e-10	-1.54865	-1.03461	2.59731e-05	-1.81647	-0.771091
28218025	chr2:28218025:T:C	1.81508e-09	-0.721153	-0.880017	3.73457e-05	-1.6875	-0.536902
28218200	chr2:28218200:A:G	9.67454e-09	-1.14932	1.22152	0.000477272	-1.81079	2.13426
28218645	chr2:28218645:G:A	5.34612e-10	-1.5921	-1.23141	2.06723e-05	-1.7924	-1.02343
28218692	chr2:28218692:T:A	6.89261e-10	-1.40201	-1.16743	1.95333e-05	-1.84388	-1.02862
28218963	chr2:28218963:C:T	8.52912e-09	-1.977e-10	-0.0538112	0.000390281	-1.977e-10	0.122245
28219329	chr2:28219329:A:G	4.76585e-09	-0.96784	0.332019	8.67463e-05	-1.76878	0.387149
28219359	chr2:28219359:CTCT:C	7.53252e-09	-1.977e-10	-0.178068	0.000300036	-1.977e-10	-0.14072
28219399	chr2:28219399:T:C	4.14967e-09	-1.977e-10	-0.774269	0.000133074	-1.977e-10	-0.953719
28219439	chr2:28219439:A:G	6.54049e-09	-1.977e-10	-0.319286	0.000293002	-1.977e-10	-0.164442
28219555	chr2:28219555:A:C	7.48235e-09	-1.977e-10	-0.184751	0.000336754	-1.977e-10	-0.0252691
28219679	chr2:28219679:A:G	2.83128e-09	-1.977e-10	-1.15657	0.000103871	-1.977e-10	-1.20147
28219968	chr2:28219968:C:T	2.92465e-09	-1.977e-10	-1.12412	0.000107608	-1.977e-10	-1.16613
28220013	chr2:28220013:C:T	2.87257e-09	-1.977e-10	-1.14209	0.000106638	-1.977e-10	-1.17519
28220051	chr2:28220051:TTTC:T	2.64973e-09	-1.977e-10	-1.22284	9.61664e-05	-1.977e-10	-1.27854
28220183	chr2:28220183:C:T	1.07462e-06	5.62623	-0.843805	0.000301296	0.381502	-0.51803
28220206	chr2:28220206:G:A	2.83406e-09	-1.977e-10	-1.15559	0.000103748	-1.977e-10	-1.20265
28220592	chr2:28220592:G:A	2.50089e-09	-1.977e-10	-1.28065	9.53158e-05	-1.977e-10	-1.28743
28220820	chr2:28220820:G:A	1.37477e-08	0.638043	-0.214471	8.15282e-05	-0.581587	-0.862086
28221251	chr2:28221251:A:G	2.50486e-09	-0.313802	-0.965264	2.86995e-05	-1.38091	-1.10683
28221274	chr2:28221274:G:A	3.06477e-09	-1.977e-10	-1.07733	0.000114481	-1.977e-10	-1.10422
28221562	chr2:28221562:T:A	1.9408e-09	-0.650296	-0.883902	3.56672e-05	-1.65645	-0.613943
28221812	chr2:28221812:C:T	4.00134e-08	-1.977e-10	1.49192	0.00621359	-1.977e-10	2.88987
28221845	chr2:28221845:G:A	1.42498e-09	-1.84314	-3.0562e-10	7.00404e-05	-1.59555	-3.0562e-10
28221994	chr2:28221994:G:A	3.74285e-08	-1.977e-10	1.42514	0.0057112	-1.977e-10	2.80556
28222021	chr2:28222021:G:A	3.74285e-08	-1.977e-10	1.42514	0.0057112	-1.977e-10	2.80556
28222025	chr2:28222025:T:C	3.72918e-08	-1.977e-10	1.42148	0.0056854	-1.977e-10	2.80104
28222297	chr2:28222297:A:G	3.6727e-08	-1.977e-10	1.40621	0.00558054	-1.977e-10	2.78242
28222435	chr2:28222435:C:T	2.55964e-09	-1.25743	-3.0562e-10	6.83087e-05	-1.62059	-3.0562e-10
28222474	chr2:28222474:A:G	3.48773e-09	-0.948048	-3.0562e-10	6.27066e-05	-1.70616	-3.0562e-10
28222751	chr2:28222751:C:A	2.47722e-09	-1.977e-10	-1.29016	9.74039e-05	-1.977e-10	-1.26576
28222856	chr2:28222856:C:G	2.47913e-09	-1.977e-10	-1.28939	9.80301e-05	-1.977e-10	-1.25935
28222986	chr2:28222986:A:G	1.61871e-07	3.63375	-0.744244	0.000468139	0.869815	-0.565672
28223896	chr2:28223896:A:G	3.77621e-09	-0.279319	-0.589258	3.87055e-05	-1.30622	-0.882422
28223983	chr2:28223983:G:T	7.72139e-09	-0.153303	-3.0562e-10	0.000134469	-0.943287	-3.0562e-10
28224485	chr2:28224485:T:C	2.47815e-09	-1.977e-10	-1.28979	9.77719e-05	-1.977e-10	-1.26199
28224529	chr2:28224529:C:T	2.70238e-09	-1.977e-10	-1.20317	0.000100089	-1.977e-10	-1.23856
28224549	chr2:28224549:T:G	2.85024e-08	-1.977e-10	1.15269	0.00407358	-1.977e-10	2.46765
28224598	chr2:28224598:C:T	3.20195e-09	-1.977e-10	-1.03354	0.000115033	-1.977e-10	-1.0994
28224609	chr2:28224609:A:G	3.1188e-09	-1.977e-10	-1.05985	0.000114801	-1.977e-10	-1.10142
28224641	chr2:28224641:C:A	3.4026e-09	-1.977e-10	-0.972757	0.000123854	-1.977e-10	-1.02552
28225147	chr2:28225147:G:A	2.0017e-09	-0.650596	-0.852706	3.77119e-05	-1.6586	-0.556043
28225245	chr2:28225245:G:A	2.4784e-09	-1.977e-10	-1.28968	9.6468e-05	-1.977e-10	-1.27541
28225341	chr2:28225341:G:C	4.9773e-09	-1.977e-10	-0.59241	0.000235605	-1.977e-10	-0.382463
28225347	chr2:28225347:G:A	1.47106e-09	-0.692066	-1.11925	2.08441e-05	-1.61067	-1.19688
28225415	chr2:28225415:G:T	5.92565e-09	0.872182	-1.29019	0.000114309	0.176602	-1.28232
28225967	chr2:28225967:G:A	3.31203e-09	-1.977e-10	-0.999736	0.000119409	-1.977e-10	-1.06207
28226210	chr2:28226210:A:G	3.0664e-09	-1.977e-10	-1.07679	0.000112351	-1.977e-10	-1.12299
28226316	chr2:28226316:G:C	1.96584e-09	-0.636608	-0.88477	3.63965e-05	-1.65272	-0.597432
28226554	chr2:28226554:G:A	9.94813e-10	-0.985588	-1.21691	1.77537e-05	-1.70998	-1.25805
28227089	chr2:28227089:G:C	6.71033e-09	-1.977e-10	-0.293649	0.000334176	-1.977e-10	-0.0329533
28227209	chr2:28227209:C:T	2.4813e-09	-1.977e-10	-1.28852	9.9164e-05	-1.977e-10	-1.24785
28227288	chr2:28227288:C:T	2.15113e-09	-1.4313	-3.0562e-10	5.99635e-05	-1.75089	-3.0562e-10
28227345	chr2:28227345:G:A	3.19759e-09	-1.977e-10	-1.0349	0.000116871	-1.977e-10	-1.08355
28227533	chr2:28227533:A:G	2.48612e-09	-1.977e-10	-1.28658	9.92018e-05	-1.977e-10	-1.24747
28227722	chr2:28227722:TC:T	3.21328e-09	-1.977e-10	-1.03001	0.000117387	-1.977e-10	-1.07915
28227860	chr2:28227860:C:G	5.33847e-08	-1.977e-10	1.78023	0.00893319	-1.977e-10	3.25291
28228115	chr2:28228115:T:C	2.48111e-09	-1.977e-10	-1.28859	9.84365e-05	-1.977e-10	-1.25521
28228691	chr2:28228691:C:T	5.33847e-08	-1.977e-10	1.78023	0.00893319	-1.977e-10	3.25291
28229324	chr2:28229324:G:A	8.08961e-09	-1.977e-10	-0.106717	0.000272765	-1.977e-10	-0.236012
28229411	chr2:28229411:A:G	2.49151e-09	-1.977e-10	-1.28441	9.98695e-05	-1.977e-10	-1.24076
28229823	chr2:28229823:G:C	3.05981e-09	-1.977e-10	-1.07894	0.000112135	-1.977e-10	-1.12492
28230091	chr2:28230091:A:C	1.99476e-09	-0.800682	-0.706092	2.80008e-05	-1.61387	-0.898522
28230339	chr2:28230339:G:A	8.7459e-09	-1.977e-10	-0.0287129	0.000294092	-1.977e-10	-0.16073
28230468	chr2:28230468:C:T	1.76193e-09	-0.619726	-1.01116	2.43914e-05	-1.60153	-1.04886
28230588	chr2:28230588:T:G	1.96577e-09	-0.396066	-1.12535	2.40617e-05	-1.45151	-1.21249
28230848	chr2:28230848:G:A	2.2023e-09	-0.270551	-1.13724	2.55491e-05	-1.38384	-1.22018
28230879	chr2:28230879:G:A	3.34305e-09	-1.977e-10	-0.990416	0.000117582	-1.977e-10	-1.07749
28231143	chr2:28231143:G:A	3.19962e-09	-1.977e-10	-1.03427	0.00011496	-1.977e-10	-1.10004
28231372	chr2:28231372:G:A	3.36248e-09	-1.977e-10	-0.98462	0.000122481	-1.977e-10	-1.03667
28231614	chr2:28231614:G:A	3.44376e-09	-1.977e-10	-0.960733	0.000123772	-1.977e-10	-1.02618
28232469	chr2:28232469:C:T	1.32113e-09	-0.942998	-0.975816	3.70703e-05	-1.16783	-1.06398
28232900	chr2:28232900:A:G	3.34498e-09	-1.977e-10	-0.989837	0.000121729	-1.977e-10	-1.04282
28233478	chr2:28233478:CA:C	2.20314e-09	-1.40741	-3.0562e-10	5.89427e-05	-1.76806	-3.0562e-10
28233708	chr2:28233708:G:A	3.85321e-09	-1.977e-10	-0.848391	0.000136676	-1.977e-10	-0.927011
28234136	chr2:28234136:G:A	1.57313e-09	-1.74423	-3.0562e-10	5.51865e-05	-1.8339	-3.0562e-10
28234220	chr2:28234220:G:A	3.43853e-09	-1.977e-10	-0.962253	0.000115491	-1.977e-10	-1.09543
28234512	chr2:28234512:T:A	2.89491e-09	-1.977e-10	-1.13435	0.000106801	-1.977e-10	-1.17365
28234519	chr2:28234519:T:A	3.211e-08	1.27187	-3.0562e-10	0.000441948	0.246569	-3.0562e-10
28234631	chr2:28234631:C:A	7.39588e-09	-1.977e-10	-0.196374	0.000251248	-1.977e-10	-0.318183
28234909	chr2:28234909:A:G	2.76361e-09	-1.977e-10	-1.18076	0.000102539	-1.977e-10	-1.21438
28235080	chr2:28235080:T:C	3.77223e-09	-1.977e-10	-0.86963	0.000136205	-1.977e-10	-0.930459
28235239	chr2:28235239:G:A	1.73537e-08	-1.977e-10	0.656508	0.000231247	-1.977e-10	-0.401133
28235578	chr2:28235578:G:A	3.1546e-09	-1.977e-10	-1.04843	0.000106994	-1.977e-10	-1.17185
28235719	chr2:28235719:C:T	4.46148e-09	-1.977e-10	-0.701817	0.000159051	-1.977e-10	-0.775397
28235756	chr2:28235756:A:G	3.07187e-09	-1.977e-10	-1.07501	0.000100485	-1.977e-10	-1.23461
28235824	chr2:28235824:T:G	2.0979e-09	-0.759341	-0.69702	2.86184e-05	-1.59941	-0.891164
28235826	chr2:28235826:T:G	6.06824e-08	-1.977e-10	1.90836	0.0103997	-1.977e-10	3.40491
28235875	chr2:28235875:G:A	2.50794e-09	-1.977e-10	-1.27784	9.51328e-05	-1.977e-10	-1.28935
28235960	chr2:28235960:A:G	2.97932e-09	-1.977e-10	-1.1056	0.000103062	-1.977e-10	-1.20929
28236062	chr2:28236062:TATAA:T	2.53138e-09	-1.977e-10	-1.26853	9.5752e-05	-1.977e-10	-1.28286
28236066	chr2:28236066:A:G	5.86026e-08	-1.977e-10	1.87348	0.00994145	-1.977e-10	3.35985
28236274	chr2:28236274:C:T	3.09455e-09	-1.977e-10	-1.06766	0.000106785	-1.977e-10	-1.1738
28236462	chr2:28236462:C:T	5.90691e-08	-1.977e-10	1.88141	0.0100685	-1.977e-10	3.37254
28236519	chr2:28236519:A:G	1.79236e-09	-1.61377	-3.0562e-10	0.000151488	-0.824113	-3.0562e-10
28236794	chr2:28236794:G:C	2.80475e-09	-0.434874	-0.731111	6.47466e-05	-0.630832	-1.04331
28236901	chr2:28236901:A:G	3.05515e-09	-1.977e-10	-1.08047	0.000104779	-1.977e-10	-1.19277
28237114	chr2:28237114:A:G	5.30468e-08	-1.977e-10	1.77388	0.00884993	-1.977e-10	3.24354
28237399	chr2:28237399:G:A	8.30954e-09	-1.977e-10	-0.0798938	0.000444464	-1.977e-10	0.252248
28237506	chr2:28237506:T:G	2.60426e-09	-1.977e-10	-1.24015	0.00011258	-1.977e-10	-1.12096
28237524	chr2:28237524:GTCTTA:G	3.37248e-09	-1.977e-10	-0.98165	0.000120297	-1.977e-10	-1.05466
28237644	chr2:28237644:T:C	3.32019e-09	-1.977e-10	-0.997276	0.000116969	-1.977e-10	-1.08271
28237707	chr2:28237707:C:T	2.89291e-09	-1.977e-10	-1.13504	0.000105963	-1.977e-10	-1.18153
28237999	chr2:28237999:G:A	5.01611e-10	-1.79055	-1.09668	2.00444e-05	-1.64037	-1.2063
28238118	chr2:28238118:G:A	3.59298e-09	-0.509332	-0.408985	3.76352e-05	-1.37885	-0.837829
28238763	chr2:28238763:T:A	3.32685e-08	-1.977e-10	1.30731	0.000349491	-1.977e-10	0.0118559
28238939	chr2:28238939:A:G	3.10235e-09	-1.977e-10	-1.06514	0.000105768	-1.977e-10	-1.18337
28239146	chr2:28239146:ATC:A	5.42127e-08	-1.977e-10	1.79562	0.00906907	-1.977e-10	3.268
28239268	chr2:28239268:G:A	9.2643e-09	-1.06608	1.09495	0.000155421	-1.79423	0.995742
28239481	chr2:28239481:G:A	8.80768e-09	-1.04096	1.01929	0.00014544	-1.78716	0.922301
28239861	chr2:28239861:C:A	5.41177e-08	-1.977e-10	1.79386	0.00904823	-1.977e-10	3.2657
28240122	chr2:28240122:T:A	3.35704e-08	-1.977e-10	1.31635	0.000351767	-1.977e-10	0.0183471
28240746	chr2:28240746:T:C	2.81276e-09	-1.977e-10	-1.16313	0.000104195	-1.977e-10	-1.19836
28240895	chr2:28240895:C:A	3.45515e-09	-0.431542	-0.52589	6.88336e-05	-0.71357	-0.89936
28240932	chr2:28240932:A:G	7.6844e-09	-1.977e-10	-0.158106	0.000338632	-1.977e-10	-0.0197093
28241066	chr2:28241066:A:C	2.70617e-09	-1.977e-10	-1.20176	0.000109316	-1.977e-10	-1.15038
28241107	chr2:28241107:C:G	2.43771e-09	-0.465374	-0.840864	5.45218e-05	-0.893028	-0.952992
28241331	chr2:28241331:C:T	2.72608e-09	-1.19443	-3.0562e-10	6.10134e-05	-1.73353	-3.0562e-10
28241423	chr2:28241423:C:T	1.93669e-09	-1.53632	-3.0562e-10	0.000168268	-0.719062	-3.0562e-10
28241521	chr2:28241521:G:A	2.50227e-09	-1.977e-10	-1.2801	9.52855e-05	-1.977e-10	-1.28774
28241656	chr2:28241656:A:G	2.51952e-09	-1.977e-10	-1.27323	0.000102721	-1.977e-10	-1.21261
28242812	chr2:28242812:C:G	4.20581e-09	-1.977e-10	-0.760831	0.000183801	-1.977e-10	-0.630768
28243222	chr2:28243222:A:G	2.97551e-09	-1.977e-10	-1.10688	0.000109339	-1.977e-10	-1.15017
28243308	chr2:28243308:C:T	1.82083e-09	-0.73856	-0.859447	4.34677e-05	-1.10178	-0.970818
28243570	chr2:28243570:AG:A	5.35729e-08	-1.977e-10	1.78375	0.00894338	-1.977e-10	3.25405
28243600	chr2:28243600:G:A	2.48145e-09	-1.977e-10	-1.28846	9.5415e-05	-1.977e-10	-1.28639
28243611	chr2:28243611:G:T	1.03159e-08	-1.977e-10	0.136386	0.000467021	-1.977e-10	0.301753
28243754	chr2:28243754:G:A	3.1214e-09	-1.977e-10	-1.05902	0.00011244	-1.977e-10	-1.1222
28243883	chr2:28243883:G:A	3.52604e-09	-0.59708	-0.340043	7.47938e-05	-0.91147	-0.618417
28244344	chr2:28244344:A:T	2.47822e-09	-1.977e-10	-1.28976	9.52764e-05	-1.977e-10	-1.28784
28244354	chr2:28244354:C:T	2.0712e-09	-1.46917	-3.0562e-10	5.80822e-05	-1.78276	-3.0562e-10
28244420	chr2:28244420:A:ATGT	9.92649e-09	0.097909	-3.0562e-10	0.000113672	-1.11131	-3.0562e-10
28244459	chr2:28244459:CTTAT:C	6.96751e-10	-1.82352	-0.73511	3.26595e-05	-1.38761	-0.970878
28244571	chr2:28244571:GAT:G	1.45741e-09	-1.82064	-3.0562e-10	5.9484e-05	-1.75891	-3.0562e-10
28245161	chr2:28245161:T:C	2.65e-09	-1.22274	-3.0562e-10	7.8965e-05	-1.47562	-3.0562e-10
28245187	chr2:28245187:C:T	2.43796e-09	-0.696033	-0.610103	3.21955e-05	-1.5957	-0.777095
28245230	chr2:28245230:A:G	1.6465e-09	-1.69864	-3.0562e-10	9.28027e-05	-1.31415	-3.0562e-10
28245314	chr2:28245314:A:G	2.99682e-09	-1.977e-10	-1.09975	0.000110012	-1.977e-10	-1.14403
28245321	chr2:28245321:G:C	2.33071e-09	-0.735319	-0.615804	3.14409e-05	-1.61394	-0.782567
28245647	chr2:28245647:A:G	7.372e-09	0.204212	-0.403821	5.4728e-05	-0.86374	-0.978505
28245652	chr2:28245652:G:A	7.92789e-09	0.281586	-0.408496	5.74146e-05	-0.812573	-0.98175
28245894	chr2:28245894:G:A	4.10506e-09	-0.790169	0.00509181	5.43235e-05	-1.63673	-0.212938
28246186	chr2:28246186:C:T	2.24185e-09	-1.39	-3.0562e-10	6.87566e-05	-1.61405	-3.0562e-10
28246474	chr2:28246474:G:A	3.02162e-09	-1.977e-10	-1.0915	0.000125675	-1.977e-10	-1.01092
28246589	chr2:28246589:G:A	4.78868e-09	-0.608013	-0.0230306	4.83903e-05	-1.42868	-0.536642
28247096	chr2:28247096:C:T	4.76633e-09	-0.756039	0.120317	5.50426e-05	-1.55331	-0.283206
28247109	chr2:28247109:A:G	2.96906e-09	-1.977e-10	-1.10905	0.000106117	-1.977e-10	-1.18008
28247249	chr2:28247249:C:T	6.3461e-09	-0.988981	0.639524	9.89344e-05	-1.77074	0.520578
28247343	chr2:28247343:T:C	3.78869e-09	-0.827941	-0.0373356	5.1496e-05	-1.65194	-0.251179
28247365	chr2:28247365:T:G	2.89467e-09	-0.953317	-0.181111	6.65039e-05	-1.76688	0.119516
28247580	chr2:28247580:C:T	2.48551e-09	-1.977e-10	-1.28682	9.50451e-05	-1.977e-10	-1.29027
28248381	chr2:28248381:G:A	3.95775e-09	-0.85134	0.0297169	5.89946e-05	-1.72915	-0.0380265
28248383	chr2:28248383:A:G	5.89675e-10	-1.84452	-0.880961	2.53235e-05	-1.54275	-1.07014
28248671	chr2:28248671:A:G	3.58759e-09	-0.919818	-3.0562e-10	6.74805e-05	-1.63278	-3.0562e-10
28248923	chr2:28248923:G:A	2.76584e-09	-1.977e-10	-1.17995	0.00010186	-1.977e-10	-1.22103
28248958	chr2:28248958:T:C	3.71132e-09	-0.816217	-0.0696933	8.173e-05	-1.03209	-0.409115
28249024	chr2:28249024:C:T	6.43562e-09	-1.977e-10	-0.335449	0.000605987	-1.977e-10	0.562236
28249075	chr2:28249075:G:A	4.16703e-09	-0.752031	-0.0180626	8.80384e-05	-1.03976	-0.327086
28249325	chr2:28249325:G:T	3.47966e-09	-1.977e-10	-0.950362	0.000127187	-1.977e-10	-0.998961
28249937	chr2:28249937:G:T	6.58201e-09	-0.607557	0.2946	0.000121163	-0.686201	-0.361282
28250216	chr2:28250216:G:T	3.67399e-09	-1.977e-10	-0.896021	0.000121783	-1.977e-10	-1.04238
28250595	chr2:28250595:G:T	1.51478e-09	-0.951605	-0.830421	2.85176e-05	-1.77313	-0.720974
28250630	chr2:28250630:C:T	3.02502e-09	-1.977e-10	-1.09038	0.000107904	-1.977e-10	-1.16338
28251086	chr2:28251086:T:C	3.4568e-09	-1.977e-10	-0.956955	0.000126415	-1.977e-10	-1.00505
28251456	chr2:28251456:G:A	3.02371e-09	-1.977e-10	-1.09081	0.000104309	-1.977e-10	-1.19726
28251556	chr2:28251556:G:A	5.75889e-10	-1.83952	-0.909622	2.06368e-05	-1.75897	-1.05857
28251628	chr2:28251628:T:A	2.55791e-09	-1.977e-10	-1.25811	0.000108956	-1.977e-10	-1.15368
28251699	chr2:28251699:T:A	3.00521e-09	-1.977e-10	-1.09695	0.000103885	-1.977e-10	-1.20133
28251725	chr2:28251725:C:T	2.97508e-09	-1.977e-10	-1.10703	0.000103182	-1.977e-10	-1.20813
28251965	chr2:28251965:T:C	4.48206e-10	-1.82576	-1.17404	1.8028e-05	-1.72846	-1.22424
28252096	chr2:28252096:G:T	2.47895e-09	-1.977e-10	-1.28946	9.80568e-05	-1.977e-10	-1.25908
28252353	chr2:28252353:A:G	1.5889e-09	-1.73426	-3.0562e-10	5.50161e-05	-1.837	-3.0562e-10
28252796	chr2:28252796:T:C	5.93044e-09	-1.977e-10	-0.417199	0.000541108	-1.977e-10	0.448997
28253368	chr2:28253368:C:T	6.46502e-09	-1.977e-10	-0.330892	0.000611506	-1.977e-10	0.571303
28253463	chr2:28253463:A:G	2.47751e-09	-1.977e-10	-1.29004	9.76238e-05	-1.977e-10	-1.2635
28253493	chr2:28253493:C:T	1.84049e-09	-1.58726	-3.0562e-10	0.000164884	-0.739377	-3.0562e-10
28253500	chr2:28253500:A:T	5.56581e-09	-1.977e-10	-0.480656	0.000495385	-1.977e-10	0.360714
28253528	chr2:28253528:C:T	2.95264e-09	-1.977e-10	-1.1146	0.000129783	-1.977e-10	-0.978761
28253624	chr2:28253624:G:A	4.67417e-09	-0.799493	0.144246	5.50975e-05	-1.57427	-0.261245
28253682	chr2:28253682:C:A	3.35404e-09	-0.834606	-0.152524	4.62333e-05	-1.65465	-0.356273
28253696	chr2:28253696:G:A	1.02585e-09	-0.947314	-1.22446	1.79264e-05	-1.69439	-1.26395
28253761	chr2:28253761:G:A	6.68864e-09	-1.977e-10	-0.296888	0.000333041	-1.977e-10	-0.0363561
28254252	chr2:28254252:C:T	4.63014e-09	-0.812247	0.147536	5.49661e-05	-1.58093	-0.25697
28254326	chr2:28254326:G:A	3.95942e-09	-0.8212	-3.0562e-10	6.62028e-05	-1.6519	-3.0562e-10
28254428	chr2:28254428:C:T	5.43595e-10	-1.82184	-0.985012	2.05453e-05	-1.7067	-1.11529
28254906	chr2:28254906:A:T	6.82116e-10	-1.82945	-0.750401	3.12405e-05	-1.40926	-0.993648
28255071	chr2:28255071:T:C	8.29521e-09	-1.977e-10	-0.0816198	0.000279092	-1.977e-10	-0.213081
28255305	chr2:28255305:A:G	3.04564e-09	-1.977e-10	-1.08359	0.000104909	-1.977e-10	-1.19153
28255810	chr2:28255810:T:C	5.48012e-09	-1.977e-10	-0.496172	0.000249043	-1.977e-10	-0.326998
28255909	chr2:28255909:G:A	4.88515e-09	-0.702099	0.0910009	0.000101673	-0.991701	-0.231159
28255957	chr2:28255957:C:T	5.30447e-09	-0.632441	0.103694	0.000108974	-0.933397	-0.220118
28256282	chr2:28256282:G:A	3.37681e-09	-1.03003	0.0496628	5.71188e-05	-1.78394	-0.0155441
28256287	chr2:28256287:A:G	2.47701e-09	-1.977e-10	-1.29024	9.72947e-05	-1.977e-10	-1.26688
28256294	chr2:28256294:C:A	3.20647e-09	-1.977e-10	-1.03213	0.000114862	-1.977e-10	-1.10089
28256502	chr2:28256502:C:T	2.5108e-09	-1.977e-10	-1.2767	9.53028e-05	-1.977e-10	-1.28756
28256605	chr2:28256605:A:G	4.78114e-09	-0.700862	0.0682442	9.94439e-05	-0.99308	-0.251949
28256757	chr2:28256757:C:T	2.51199e-09	-1.27622	-3.0562e-10	6.17688e-05	-1.72122	-3.0562e-10
28256840	chr2:28256840:G:A	1.05957e-08	-0.817296	0.980444	0.000220968	-0.888789	0.442183
28256942	chr2:28256942:A:G	3.18803e-09	-1.977e-10	-1.03789	0.000118855	-1.977e-10	-1.06672
28257378	chr2:28257378:G:A	2.74001e-09	-1.977e-10	-1.18933	0.000110865	-1.977e-10	-1.13631
28257466	chr2:28257466:A:G	2.78738e-09	-0.93328	-0.238916	6.31497e-05	-1.76119	0.0620743
28257909	chr2:28257909:G:A	2.23602e-09	-0.744079	-0.648521	5.89732e-05	-1.21836	-0.54918
28258706	chr2:28258706:A:G	2.61394e-09	-0.90293	-0.333509	5.69424e-05	-1.75258	-0.0500022
28258807	chr2:28258807:C:T	2.63968e-09	-1.977e-10	-1.22664	0.000112263	-1.977e-10	-1.12378
28259304	chr2:28259304:T:C	4.50963e-09	-1.977e-10	-0.691082	0.000367801	-1.977e-10	0.0629198
28259388	chr2:28259388:A:T	3.23334e-09	-1.977e-10	-1.02378	0.000118926	-1.977e-10	-1.06612
28259615	chr2:28259615:A:G	2.80334e-09	-1.977e-10	-1.16648	0.000113938	-1.977e-10	-1.10897
28259989	chr2:28259989:T:C	5.10096e-09	-1.977e-10	-0.567869	0.000244753	-1.977e-10	-0.344373
28260167	chr2:28260167:A:T	1.63771e-09	-0.98363	-0.720371	4.57313e-05	-1.39532	-0.626522
28260443	chr2:28260443:A:G	3.50762e-09	-1.977e-10	-0.942361	0.000124952	-1.977e-10	-1.01669
28260528	chr2:28260528:C:G	3.03617e-09	-1.977e-10	-1.0867	0.000109235	-1.977e-10	-1.15112
28260851	chr2:28260851:T:C	3.01129e-09	-1.0033	-0.0916272	5.04174e-05	-1.77581	-0.148475
28260852	chr2:28260852:A:G	2.49696e-09	-1.977e-10	-1.28222	9.50947e-05	-1.977e-10	-1.28975
28260946	chr2:28260946:T:C	4.36049e-09	-0.774061	0.0493468	6.37819e-05	-1.69744	0.00828248
28261293	chr2:28261293:G:T	7.51505e-09	-1.977e-10	-0.18039	0.000300325	-1.977e-10	-0.139757
28261350	chr2:28261350:G:A	2.61154e-09	-1.977e-10	-1.23736	0.000100145	-1.977e-10	-1.238
28261351	chr2:28261351:G:A	3.18107e-09	-1.977e-10	-1.04008	0.000117173	-1.977e-10	-1.08097
28261408	chr2:28261408:C:T	2.65209e-09	-1.977e-10	-1.22195	0.000113095	-1.977e-10	-1.11639
28261570	chr2:28261570:T:C	2.58285e-09	-1.977e-10	-1.24841	9.59672e-05	-1.977e-10	-1.28062
28261624	chr2:28261624:C:T	5.71626e-09	-1.977e-10	-0.453984	0.00026099	-1.977e-10	-0.280141
28261667	chr2:28261667:A:G	3.36634e-09	-1.977e-10	-0.983471	0.000121787	-1.977e-10	-1.04235
28262055	chr2:28262055:C:T	3.80849e-09	-0.860066	-3.0562e-10	9.13478e-05	-1.32995	-3.0562e-10
28262154	chr2:28262154:T:C	2.65999e-09	-1.977e-10	-1.21897	9.88672e-05	-1.977e-10	-1.25084
28262415	chr2:28262415:A:T	5.41177e-09	-0.196958	-0.311763	4.46427e-05	-1.12232	-0.923611
28262548	chr2:28262548:G:A	3.14794e-09	-1.977e-10	-1.05055	0.000116111	-1.977e-10	-1.09008
28262577	chr2:28262577:G:A	8.56437e-10	-1.79969	-0.55258	2.807e-05	-1.65105	-0.858868
28262617	chr2:28262617:A:G	3.82814e-09	-0.635332	-0.219588	4.77671e-05	-1.56311	-0.41517
28262669	chr2:28262669:G:A	2.96263e-09	-1.977e-10	-1.11122	0.00012194	-1.977e-10	-1.04109
28263144	chr2:28263144:AAAAG:A	5.60646e-09	-1.977e-10	-0.473378	0.00028251	-1.977e-10	-0.200907
28263470	chr2:28263470:A:G	1.25294e-09	-0.698893	-1.27291	1.95336e-05	-1.58388	-1.2886
28263549	chr2:28263549:G:A	2.53455e-09	-1.17268	-0.0946077	4.79302e-05	-1.8171	-0.157775
28263590	chr2:28263590:C:T	2.76813e-08	-1.977e-10	1.12346	0.00147454	-1.977e-10	1.45148
28263653	chr2:28263653:A:G	2.12901e-09	-0.95818	-0.483463	3.19136e-05	-1.69801	-0.683578
28263677	chr2:28263677:T:A	3.16593e-09	-0.910187	-0.134662	4.55202e-05	-1.68769	-0.338778
28263953	chr2:28263953:C:G	2.86879e-09	-0.917369	-0.226039	4.17877e-05	-1.69033	-0.421687
28264316	chr2:28264316:A:G	3.43417e-09	-1.977e-10	-0.963523	0.000125664	-1.977e-10	-1.01101
28264839	chr2:28264839:A:T	6.67611e-10	-1.84021	-0.761134	1.9327e-05	-1.79091	-1.09221
28264984	chr2:28264984:T:G	9.45042e-09	-1.977e-10	0.0487614	0.000284571	-1.977e-10	-0.19364
28265942	chr2:28265942:T:C	5.38126e-09	-1.24034	0.725964	0.00024278	-1.21716	0.864695
28266019	chr2:28266019:A:G	2.51314e-09	-1.977e-10	-1.27576	9.52039e-05	-1.977e-10	-1.2886
28266682	chr2:28266682:G:A	3.47427e-09	-0.552351	-0.399563	8.9019e-05	-0.900217	-0.455556
28266696	chr2:28266696:A:G	3.46475e-09	-0.547006	-0.407652	8.86227e-05	-0.896029	-0.464204
28266721	chr2:28266721:T:G	3.04097e-09	-1.977e-10	-1.08512	0.000108374	-1.977e-10	-1.15903
28266937	chr2:28266937:G:C	5.06613e-09	-0.400686	-0.174034	0.000129153	-0.766109	-0.217517
28267366	chr2:28267366:A:G	5.05919e-09	-1.48631	0.910218	0.00019076	-1.8446	1.251
28267436	chr2:28267436:CAT:C	1.52588e-08	-1.977e-10	0.527856	0.000436419	-1.977e-10	0.233982
28269231	chr2:28269231:G:A	2.18124e-09	-0.133165	-1.28424	0.000105332	0.0612641	-1.24877
28269743	chr2:28269743:C:T	3.45457e-09	0.129147	-1.08675	3.47821e-05	-1.01004	-1.28548
28271282	chr2:28271282:G:C	4.94635e-09	-0.598648	-3.0562e-10	9.32129e-05	-1.30974	-3.0562e-10
28271324	chr2:28271324:TC:T	5.62767e-09	-1.977e-10	-0.469603	0.000253342	-1.977e-10	-0.309883
28271427	chr2:28271427:TCA:T	5.13539e-09	-1.40037	0.839233	0.000175601	-1.83851	1.1621
28271755	chr2:28271755:T:A	2.83144e-09	-1.977e-10	-1.15651	0.000104824	-1.977e-10	-1.19234
28272005	chr2:28272005:T:C	1.22446e-09	-1.10669	-0.888116	2.82035e-05	-1.7952	-0.709981
28272043	chr2:28272043:A:G	6.79059e-09	-1.36093	1.07917	0.000211404	-1.82975	1.3389
28272697	chr2:28272697:A:G	1.35518e-08	-1.977e-10	0.409223	0.000628808	-1.977e-10	0.599204
28272903	chr2:28272903:A:G	2.8287e-09	-1.977e-10	-1.15748	0.000104737	-1.977e-10	-1.19317
28273115	chr2:28273115:C:T	4.42103e-09	-1.977e-10	-0.710925	0.000143083	-1.977e-10	-0.881198
28273872	chr2:28273872:G:A	4.50463e-09	-1.977e-10	-0.692192	0.000206696	-1.977e-10	-0.513375
28274409	chr2:28274409:C:T	7.01605e-09	-0.438698	0.189601	8.51168e-05	-1.54537	0.144773
28274683	chr2:28274683:C:T	4.60375e-09	-1.977e-10	-0.670426	0.000211924	-1.977e-10	-0.488396
28275600	chr2:28275600:T:C	4.25959e-09	-1.977e-10	-0.748125	0.000184483	-1.977e-10	-0.627063
28275950	chr2:28275950:T:G	3.69922e-09	0.164932	-1.05411	3.55737e-05	-0.993573	-1.27944
28276022	chr2:28276022:G:A	2.99505e-09	-1.10034	-3.0562e-10	8.5078e-05	-1.40105	-3.0562e-10
28276060	chr2:28276060:T:TTTTTACC	2.49844e-09	-1.977e-10	-1.28163	9.51561e-05	-1.977e-10	-1.2891
28276286	chr2:28276286:TTCTC:T	3.65653e-09	-1.977e-10	-0.900784	0.000174045	-1.977e-10	-0.685306
28276307	chr2:28276307:G:A	2.73952e-09	-1.977e-10	-1.18952	9.58788e-05	-1.977e-10	-1.28154
28276457	chr2:28276457:G:A	1.47377e-09	-1.80947	-3.0562e-10	5.91597e-05	-1.76438	-3.0562e-10
28276458	chr2:28276458:C:T	4.61502e-08	1.6346	-3.0562e-10	0.000868007	0.921578	-3.0562e-10
28276566	chr2:28276566:A:G	7.59673e-09	-1.977e-10	-0.169579	0.000368118	-1.977e-10	0.0637805
28276650	chr2:28276650:T:A	4.53269e-09	-1.48305	0.797071	0.000166819	-1.84429	1.11658
28276737	chr2:28276737:T:A	5.59355e-09	-0.716862	0.241178	9.0279e-05	-1.54849	0.206774
28276934	chr2:28276934:G:A	4.73695e-09	-1.977e-10	-0.641903	0.000219031	-1.977e-10	-0.455409
28278393	chr2:28278393:C:T	3.89836e-09	0.280884	-1.11762	3.83748e-05	-0.908151	-1.28907
28278501	chr2:28278501:C:G	2.58547e-09	-1.977e-10	-1.24739	9.68337e-05	-1.977e-10	-1.27163
28279226	chr2:28279226:G:A	4.00651e-09	-1.977e-10	-0.809377	0.00014241	-1.977e-10	-0.885909
28279618	chr2:28279618:C:T	2.88473e-09	-1.977e-10	-1.13787	0.000106539	-1.977e-10	-1.17611
28279769	chr2:28279769:G:A	2.65125e-09	-1.977e-10	-1.22227	9.9118e-05	-1.977e-10	-1.24831
28280011	chr2:28280011:T:C	2.51966e-09	-0.365434	-0.907738	2.02699e-05	-1.72977	-1.10571
28280033	chr2:28280033:G:T	4.52728e-09	-1.977e-10	-0.687176	0.000207864	-1.977e-10	-0.507736
28280157	chr2:28280157:C:A	2.62271e-09	-1.977e-10	-1.23309	9.83544e-05	-1.977e-10	-1.25605
28280158	chr2:28280158:A:C	2.74992e-09	-1.977e-10	-1.18573	0.000102129	-1.977e-10	-1.21839
28280180	chr2:28280180:T:C	6.83515e-09	-1.31664	1.04142	0.000242843	-1.56638	1.21417
28280187	chr2:28280187:C:T	7.8967e-09	-0.453564	0.322712	0.000199844	-0.785293	0.238208
28280350	chr2:28280350:A:T	2.81265e-09	-1.977e-10	-1.16317	0.000104227	-1.977e-10	-1.19805
28280452	chr2:28280452:T:C	2.65427e-09	-0.03418	-1.18695	3.12643e-05	-1.11519	-1.28695
28280564	chr2:28280564:T:C	3.72753e-09	-1.977e-10	-0.881553	0.000133345	-1.977e-10	-0.951681
28281074	chr2:28281074:G:A	9.71181e-09	0.56837	-0.492326	0.000115123	-0.760105	-0.338512
28281101	chr2:28281101:A:G	1.34921e-08	-1.30097	1.70577	0.000321122	-1.82286	1.75006
28281187	chr2:28281187:C:T	2.57401e-09	-1.977e-10	-1.25183	9.70866e-05	-1.977e-10	-1.26902
28281344	chr2:28281344:G:A	2.49124e-09	-1.977e-10	-1.28452	9.50993e-05	-1.977e-10	-1.2897
28281637	chr2:28281637:C:T	2.65416e-09	-1.977e-10	-1.22117	9.93797e-05	-1.977e-10	-1.24567
28281948	chr2:28281948:G:T	2.58785e-09	-1.977e-10	-1.24647	9.74227e-05	-1.977e-10	-1.26556
28281962	chr2:28281962:T:C	2.57943e-09	-1.977e-10	-1.24973	9.71974e-05	-1.977e-10	-1.26788
28282507	chr2:28282507:A:G	2.97471e-09	-1.977e-10	-1.10715	0.000109786	-1.977e-10	-1.14609
28282526	chr2:28282526:G:A	2.43693e-09	-0.790319	-0.516241	7.13197e-05	-1.26674	-0.310706
28282556	chr2:28282556:C:T	3.36898e-09	-1.977e-10	-0.982689	0.000118966	-1.977e-10	-1.06579
28282781	chr2:28282781:C:T	3.53882e-09	-1.977e-10	-0.933503	0.000147799	-1.977e-10	-0.848771
28283084	chr2:28283084:C:T	6.94996e-09	-0.0119179	-0.246644	0.000181431	-0.409348	-0.234397
28283276	chr2:28283276:C:T	2.5549e-09	-1.977e-10	-1.25928	9.64498e-05	-1.977e-10	-1.2756
28283489	chr2:28283489:C:A	2.72208e-09	-1.977e-10	-1.1959	0.000101234	-1.977e-10	-1.22719
28283832	chr2:28283832:C:A	5.05655e-09	-1.977e-10	-0.576614	0.000394949	-1.977e-10	0.134134
28283958	chr2:28283958:G:A	2.72208e-09	-1.977e-10	-1.1959	0.000101234	-1.977e-10	-1.22719
28284387	chr2:28284387:T:C	1.986e-08	-0.282365	1.07378	0.000522302	-0.643622	1.05725
28284554	chr2:28284554:A:T	4.84853e-09	-1.31664	0.698016	0.000173629	-1.83026	1.14256
28284661	chr2:28284661:T:C	2.60366e-09	-1.977e-10	-1.24038	9.77813e-05	-1.977e-10	-1.26189
28285144	chr2:28285144:G:A	2.72208e-09	-1.977e-10	-1.1959	0.000101234	-1.977e-10	-1.22719
28285363	chr2:28285363:A:AT	2.64414e-09	-1.977e-10	-1.22495	9.80185e-05	-1.977e-10	-1.25947
28285716	chr2:28285716:A:G	2.73111e-09	-1.977e-10	-1.19259	0.000101506	-1.977e-10	-1.2245
28286244	chr2:28286244:G:A	3.24056e-09	-1.977e-10	-1.02155	0.000115207	-1.977e-10	-1.09789
28286246	chr2:28286246:G:A	2.99548e-09	-1.977e-10	-1.10019	0.000109699	-1.977e-10	-1.14688
28286521	chr2:28286521:G:A	2.59227e-09	-1.977e-10	-1.24476	9.7461e-05	-1.977e-10	-1.26517
28287051	chr2:28287051:C:T	2.6035e-09	-1.977e-10	-1.24044	9.77773e-05	-1.977e-10	-1.26193
28287429	chr2:28287429:G:A	2.82581e-09	-1.977e-10	-1.1585	0.000103587	-1.977e-10	-1.20421
28287480	chr2:28287480:A:G	6.50117e-09	-1.36181	1.0365	0.000269316	-1.83745	1.58871
28287684	chr2:28287684:A:C	1.72782e-08	-1.977e-10	0.652145	0.000801166	-1.977e-10	0.841446
28288265	chr2:28288265:A:C	2.71758e-09	-1.977e-10	-1.19756	0.000101096	-1.977e-10	-1.22855
28288368	chr2:28288368:A:C	2.71234e-09	-1.977e-10	-1.19949	0.000100929	-1.977e-10	-1.23021
28288404	chr2:28288404:C:T	2.81901e-09	-1.977e-10	-1.16091	0.000103675	-1.977e-10	-1.20336
28288510	chr2:28288510:C:T	3.89633e-09	-1.977e-10	-0.837263	0.000286268	-1.977e-10	-0.187694
28288683	chr2:28288683:G:T	2.63348e-08	-0.318767	1.39236	0.000751256	-0.710233	1.48736
28288720	chr2:28288720:C:T	4.10621e-09	-1.977e-10	-0.784797	0.000133519	-1.977e-10	-0.950376
28288867	chr2:28288867:G:T	2.60278e-09	-1.977e-10	-1.24072	9.72874e-05	-1.977e-10	-1.26695
28289044	chr2:28289044:G:A	7.63807e-08	0.199858	1.93857	0.00152772	-0.0781992	1.56511
28289255	chr2:28289255:A:C	2.73928e-09	-1.977e-10	-1.1896	0.000101765	-1.977e-10	-1.22195
28289333	chr2:28289333:G:A	2.48386e-09	-1.977e-10	-1.28748	9.58017e-05	-1.977e-10	-1.28234
28289812	chr2:28289812:G:A	2.71847e-09	-1.977e-10	-1.19723	0.000101121	-1.977e-10	-1.22831
28290633	chr2:28290633:T:C	1.65081e-08	-1.977e-10	0.606552	0.000762727	-1.977e-10	0.792278
28290653	chr2:28290653:T:C	2.91264e-09	-1.977e-10	-1.12824	0.000106103	-1.977e-10	-1.18021
28291267	chr2:28291267:G:A	1.0249e-08	-1.28461	1.4145	0.000448388	-1.55834	1.81937
28291836	chr2:28291836:G:A	1.39236e-08	1.57303	-1.13675	8.16279e-05	-0.152176	-1.29027
28291850	chr2:28291850:G:T	1.69905e-09	-1.66723	-3.0562e-10	5.94974e-05	-1.75869	-3.0562e-10
28291893	chr2:28291893:G:A	2.48543e-09	-1.977e-10	-1.28685	9.50525e-05	-1.977e-10	-1.29019
28292413	chr2:28292413:T:G	2.49394e-09	-1.977e-10	-1.28343	9.56842e-05	-1.977e-10	-1.28357
28292428	chr2:28292428:C:T	1.00782e-08	-1.21747	1.33054	0.000425304	-1.51626	1.72444
28293379	chr2:28293379:G:T	2.6438e-09	-1.977e-10	-1.22508	0.000105275	-1.977e-10	-1.18805
28293395	chr2:28293395:G:T	2.57045e-09	-1.977e-10	-1.25322	9.68627e-05	-1.977e-10	-1.27133
28293404	chr2:28293404:G:A	2.84279e-08	-1.977e-10	1.15007	0.00143415	-1.977e-10	1.4237
28293739	chr2:28293739:C:T	6.60598e-09	0.341837	-0.651159	5.43198e-05	-1.08976	-0.75997
28294188	chr2:28294188:G:A	2.63602e-09	-1.977e-10	-1.22803	9.87151e-05	-1.977e-10	-1.25238
28294543	chr2:28294543:G:C	4.47236e-09	-1.977e-10	-0.699382	0.000204144	-1.977e-10	-0.525798
28294826	chr2:28294826:G:A	2.63551e-09	-1.977e-10	-1.22822	9.87004e-05	-1.977e-10	-1.25253
28294994	chr2:28294994:A:G	7.4845e-08	3.40751	-1.28939	9.80036e-05	0.0236783	-1.2833
28295236	chr2:28295236:C:T	1.94815e-09	-1.53042	-3.0562e-10	5.81645e-05	-1.78135	-3.0562e-10
28295237	chr2:28295237:C:T	2.63744e-09	-1.977e-10	-1.22749	9.87571e-05	-1.977e-10	-1.25196
28295286	chr2:28295286:T:C	2.82398e-09	-1.977e-10	-1.15915	0.000114022	-1.977e-10	-1.10823
28295351	chr2:28295351:A:G	2.43843e-08	2.05901	-1.06237	0.000111564	0.153152	-1.28317
28295623	chr2:28295623:G:A	2.01965e-09	-1.38592	-0.108451	7.4906e-05	-1.61529	0.0869022
28296290	chr2:28296290:A:G	2.99202e-09	-1.977e-10	-1.10135	0.000109429	-1.977e-10	-1.14935
28296535	chr2:28296535:C:G	2.7698e-08	2.25892	-1.13485	0.000128053	0.298098	-1.29028
28297060	chr2:28297060:T:C	2.76975e-09	-1.977e-10	-1.17854	0.0001027	-1.977e-10	-1.21281
28297216	chr2:28297216:A:G	7.86609e-08	3.45157	-1.28372	0.00010402	0.0522958	-1.25233
28297418	chr2:28297418:G:A	6.92182e-09	-1.977e-10	-0.262619	0.000301291	-1.977e-10	-0.136544
28297618	chr2:28297618:A:G	2.76791e-09	-1.977e-10	-1.17921	0.000102642	-1.977e-10	-1.21337
28297880	chr2:28297880:G:T	2.8815e-09	-1.977e-10	-1.13899	0.000106213	-1.977e-10	-1.17918
28297906	chr2:28297906:T:G	2.79122e-09	-1.977e-10	-1.17082	0.000103362	-1.977e-10	-1.20639
28298133	chr2:28298133:C:CCT	2.76822e-09	-1.977e-10	-1.17909	0.00010265	-1.977e-10	-1.2133
28298179	chr2:28298179:TC:T	1.43539e-09	-1.83586	-3.0562e-10	5.56613e-05	-1.82534	-3.0562e-10
28298190	chr2:28298190:C:T	3.56861e-09	0.0640772	-0.9892	3.58921e-05	-1.19329	-1.07082
28298296	chr2:28298296:GTT:G	5.56861e-09	-1.977e-10	-0.480152	0.000452054	-1.977e-10	0.26918
28298642	chr2:28298642:A:G	2.52352e-09	-1.977e-10	-1.27164	9.54372e-05	-1.977e-10	-1.28615
28299458	chr2:28299458:A:G	1.44328e-09	-1.4571	-0.373278	4.97873e-05	-1.84305	-0.0938146
28300099	chr2:28300099:G:A	2.63858e-09	-1.977e-10	-1.22706	9.87903e-05	-1.977e-10	-1.25162
28300160	chr2:28300160:G:A	2.64163e-09	-1.977e-10	-1.2259	9.88789e-05	-1.977e-10	-1.25073
28300179	chr2:28300179:T:A	6.48328e-09	-1.977e-10	-0.328072	0.000188656	-1.977e-10	-0.604698
28300878	chr2:28300878:A:G	2.54858e-09	-1.977e-10	-1.26176	9.58701e-05	-1.977e-10	-1.28163
28300967	chr2:28300967:C:T	1.69384e-08	1.8366	-1.20431	4.84091e-05	-0.882101	-1.08283
28301128	chr2:28301128:T:C	4.44416e-09	-1.84444	1.13874	0.00021528	-1.68514	1.21245
28301179	chr2:28301179:A:G	2.59238e-09	-1.977e-10	-1.24472	9.71166e-05	-1.977e-10	-1.26871
28301693	chr2:28301693:T:C	2.63103e-09	-1.977e-10	-1.22992	9.85729e-05	-1.977e-10	-1.25382
28302069	chr2:28302069:T:C	2.99368e-09	-1.977e-10	-1.10079	0.00012021	-1.977e-10	-1.05538
28302146	chr2:28302146:A:C	2.81758e-09	-1.977e-10	-1.16142	0.000113717	-1.977e-10	-1.11091
28302191	chr2:28302191:C:T	2.46172e-09	-1.31799	0.0215542	9.09637e-05	-1.55919	0.22503
28302349	chr2:28302349:G:A	3.2813e-09	0.105394	-1.11445	2.28065e-05	-1.52597	-1.19161
28302573	chr2:28302573:G:A	2.58839e-09	-1.977e-10	-1.24626	9.70637e-05	-1.977e-10	-1.26925
28302592	chr2:28302592:T:C	2.75021e-09	-1.977e-10	-1.18562	9.95889e-05	-1.977e-10	-1.24357
28303111	chr2:28303111:C:T	2.64056e-09	-1.977e-10	-1.22631	9.88491e-05	-1.977e-10	-1.25103
28304308	chr2:28304308:G:A	3.39788e-09	-1.977e-10	-0.974146	0.000120821	-1.977e-10	-1.05031
28304343	chr2:28304343:A:G	2.46982e-09	-1.29315	-3.0562e-10	0.000105973	-1.18144	-3.0562e-10
28304600	chr2:28304600:G:A	2.15882e-09	-1.1339	-0.293838	8.0506e-05	-1.50843	0.0521356
28304638	chr2:28304638:A:G	5.92287e-08	2.99641	-1.1123	0.000101617	-0.250386	-0.973029
28304692	chr2:28304692:C:T	4.77354e-09	0.336936	-0.971144	2.77812e-05	-1.42924	-1.09102
28304732	chr2:28304732:C:T	1.2561e-09	-1.80406	-0.165226	3.87657e-05	-1.7978	-0.389281
28304771	chr2:28304771:G:A	2.58604e-09	-1.977e-10	-1.24717	9.75388e-05	-1.977e-10	-1.26437
28304814	chr2:28304814:ACAGGCAATCCACCTGCCTTGGCCTCCCAAAGTGCTAGGATTACAGGCATGACGGGATTTCACCATGTGGCCCAGGCTGGTCTTGAACTCCTGAGCT:A	2.04291e-09	-1.48292	-3.0562e-10	7.82874e-05	-1.48423	-3.0562e-10
28304917	chr2:28304917:A:G	2.63828e-09	-1.977e-10	-1.22717	9.87795e-05	-1.977e-10	-1.25173
28305037	chr2:28305037:A:G	2.63487e-09	-1.977e-10	-1.22846	9.86819e-05	-1.977e-10	-1.25272
28305134	chr2:28305134:A:G	2.91475e-09	-1.977e-10	-1.12751	0.000118231	-1.977e-10	-1.07198
28305638	chr2:28305638:G:T	4.24544e-09	-1.977e-10	-0.751452	0.000188612	-1.977e-10	-0.604931
28306097	chr2:28306097:A:G	2.47755e-09	-1.977e-10	-1.29003	9.78734e-05	-1.977e-10	-1.26095
28306298	chr2:28306298:G:A	6.02619e-08	2.76179	-0.860388	0.000120594	-0.386757	-0.665436
28306557	chr2:28306557:A:G	5.07838e-08	2.98675	-1.25647	8.27926e-05	-0.222329	-1.20595
28306770	chr2:28306770:C:T	1.46221e-09	-1.81735	-3.0562e-10	7.23276e-05	-1.56342	-3.0562e-10
28307099	chr2:28307099:C:T	3.24206e-09	-1.977e-10	-1.02109	0.000115641	-1.977e-10	-1.09413
28307503	chr2:28307503:A:G	4.36811e-09	-1.977e-10	-0.722968	0.000143739	-1.977e-10	-0.876626
28307852	chr2:28307852:C:T	2.63989e-09	-1.977e-10	-1.22656	9.79168e-05	-1.977e-10	-1.2605
28307853	chr2:28307853:A:G	7.43612e-08	3.18538	-1.07374	0.000120782	-0.127836	-0.922798
28308058	chr2:28308058:G:T	3.01526e-09	-1.977e-10	-1.09361	0.000110481	-1.977e-10	-1.13978
28308864	chr2:28308864:C:G	1.57204e-09	-1.74493	-3.0562e-10	5.47545e-05	-1.84176	-3.0562e-10
28309036	chr2:28309036:A:G	4.83134e-09	0.310461	-0.932634	4.42103e-05	-1.02986	-1.0258
28309442	chr2:28309442:A:G	1.0407e-07	3.4851	-1.03733	0.000150619	0.0793444	-0.90921
28309887	chr2:28309887:A:G	2.83337e-09	-0.892856	-0.262974	5.84359e-05	-1.70266	-0.0740329
28310415	chr2:28310415:C:A	3.07222e-09	-1.977e-10	-1.0749	0.000118487	-1.977e-10	-1.06982
28310516	chr2:28310516:G:C	5.03717e-09	-1.977e-10	-0.580454	0.000127904	-1.977e-10	-0.993345
28310794	chr2:28310794:G:A	2.91299e-09	-1.977e-10	-1.12812	0.000112769	-1.977e-10	-1.11928
28310879	chr2:28310879:G:A	1.44168e-09	-1.83149	-3.0562e-10	7.65383e-05	-1.50683	-3.0562e-10
28310990	chr2:28310990:G:A	5.29518e-09	-0.0229317	-0.507568	4.93092e-05	-1.22016	-0.726347
28311216	chr2:28311216:G:A	2.7237e-09	-1.977e-10	-1.19531	0.00010055	-1.977e-10	-1.23396
28311653	chr2:28311653:C:G	2.63744e-09	-1.977e-10	-1.22749	9.87571e-05	-1.977e-10	-1.25196
28311865	chr2:28311865:T:G	3.01108e-09	-0.0364403	-1.05856	3.36668e-05	-1.1972	-1.13091
28311919	chr2:28311919:G:A	6.72463e-08	-1.977e-10	2.01106	0.00406672	-1.977e-10	2.46597
28312194	chr2:28312194:A:G	3.24419e-09	-0.0755726	-0.94486	3.63607e-05	-1.21714	-1.03399
28312835	chr2:28312835:A:G	3.06552e-09	-0.817284	-0.259796	4.5469e-05	-1.70393	-0.32366
28312993	chr2:28312993:G:A	3.55501e-09	-1.977e-10	-0.92894	0.000154265	-1.977e-10	-0.805948
28313214	chr2:28313214:A:AGG	3.09759e-09	-1.977e-10	-1.06667	0.000119369	-1.977e-10	-1.0624
28313216	chr2:28313216:TAC:T	2.99073e-09	-1.977e-10	-1.10178	0.000115212	-1.977e-10	-1.09784
28313265	chr2:28313265:G:A	1.35993e-08	-1.977e-10	0.412718	0.000657323	-1.977e-10	0.643554
28313597	chr2:28313597:G:A	2.08776e-09	-1.1176	-0.343612	5.44548e-05	-1.79078	-0.0564655
28313886	chr2:28313886:G:A	4.9717e-10	-1.61898	-1.27714	1.50708e-05	-1.84345	-1.28841
28314069	chr2:28314069:G:A	2.69304e-09	-1.977e-10	-1.20663	0.000100407	-1.977e-10	-1.23539
28314178	chr2:28314178:T:C	2.77989e-09	-1.977e-10	-1.17489	0.000101873	-1.977e-10	-1.22089
28315130	chr2:28315130:GAGA:G	6.00545e-09	0.382924	-0.787555	6.98978e-05	-0.473306	-1.12428
28315824	chr2:28315824:G:T	2.48621e-09	-1.977e-10	-1.28654	9.68465e-05	-1.977e-10	-1.27149
28315929	chr2:28315929:A:T	2.54803e-09	-1.977e-10	-1.26198	9.62519e-05	-1.977e-10	-1.27765
28316277	chr2:28316277:G:A	2.5803e-09	-1.977e-10	-1.24939	9.70947e-05	-1.977e-10	-1.26893
28316652	chr2:28316652:G:A	4.17569e-09	0.373589	-1.14161	5.11148e-05	-0.808813	-1.10174
28317010	chr2:28317010:C:T	1.64167e-09	-1.73197	0.0303879	4.8458e-05	-1.84032	-0.123604
28317046	chr2:28317046:C:T	2.52041e-09	-1.977e-10	-1.27288	9.55767e-05	-1.977e-10	-1.28469
28317079	chr2:28317079:G:A	3.92713e-07	3.00504	0.770742	0.0708352	4.94921	0.374277
28317260	chr2:28317260:A:G	1.43462e-09	-1.8364	-3.0562e-10	6.39483e-05	-1.68655	-3.0562e-10
28317277	chr2:28317277:C:T	3.16057e-09	-1.977e-10	-1.04655	0.000141339	-1.977e-10	-0.89346
28317353	chr2:28317353:A:AATAGC	4.40107e-09	-1.977e-10	-0.71545	0.000152201	-1.977e-10	-0.81942
28318122	chr2:28318122:C:T	3.71304e-09	-1.977e-10	-0.885448	0.000117082	-1.977e-10	-1.08175
28319478	chr2:28319478:T:C	6.68312e-10	-1.55327	-1.04703	1.99582e-05	-1.67468	-1.17631
28319891	chr2:28319891:G:A	4.29694e-09	-1.977e-10	-0.739396	0.000146833	-1.977e-10	-0.855323
28319959	chr2:28319959:TCCA:T	3.34277e-09	-1.977e-10	-0.990497	0.000121601	-1.977e-10	-1.04388
28320014	chr2:28320014:CTG:C	9.3145e-08	2.98947	-0.652606	0.00320806	2.84027	-0.611476
28320067	chr2:28320067:A:G	2.18433e-09	-0.929887	-0.486103	4.11618e-05	-1.77039	-0.356718
28320526	chr2:28320526:A:G	5.82475e-08	-1.977e-10	1.8674	0.00293115	-1.977e-10	2.13853
28320588	chr2:28320588:G:A	2.5147e-09	-1.977e-10	-1.27515	9.53092e-05	-1.977e-10	-1.2875
28320596	chr2:28320596:C:T	4.45883e-09	-1.977e-10	-0.702412	0.000200007	-1.977e-10	-0.546272
28320598	chr2:28320598:C:G	7.93094e-09	1.13002	-1.25655	0.000277179	1.02641	-1.24637
28321143	chr2:28321143:T:G	4.32896e-09	-1.977e-10	-0.73197	0.000144061	-1.977e-10	-0.874388
28321728	chr2:28321728:C:T	2.49599e-09	-1.977e-10	-1.28261	9.50478e-05	-1.977e-10	-1.29024
28322030	chr2:28322030:A:C	2.30753e-09	-1.36112	-3.0562e-10	5.75404e-05	-1.79213	-3.0562e-10
28322242	chr2:28322242:G:T	2.88143e-09	-1.977e-10	-1.13901	0.000102169	-1.977e-10	-1.21799
28322321	chr2:28322321:G:A	5.58621e-08	2.6224	-0.796813	0.00194468	2.51234	-0.78411
28322542	chr2:28322542:G:A	2.8406e-09	-1.977e-10	-1.15328	0.000112946	-1.977e-10	-1.11771
28323156	chr2:28323156:G:A	5.09544e-10	-1.83387	-1.03766	1.95572e-05	-1.82242	-1.04885
28323657	chr2:28323657:T:A	3.92843e-09	-1.977e-10	-0.829059	0.000130851	-1.977e-10	-0.970562
28323815	chr2:28323815:C:T	6.35285e-09	-0.348394	-3.0562e-10	0.000133978	-0.946948	-3.0562e-10
28324273	chr2:28324273:C:G	4.29894e-09	-1.977e-10	-0.73893	0.000191839	-1.977e-10	-0.587963
28324612	chr2:28324612:A:G	1.21171e-08	1.06612	-0.768797	0.000439126	1.12737	-0.887207
28325189	chr2:28325189:T:C	1.10724e-08	1.47885	-1.27169	0.000388	1.38036	-1.26398
28325259	chr2:28325259:G:A	8.53417e-09	0.771302	-0.824522	0.000316597	0.847282	-0.934274
28325392	chr2:28325392:T:C	8.46049e-09	0.772466	-0.834357	0.000314897	0.851064	-0.943439
28325424	chr2:28325424:T:C	1.03389e-08	0.985359	-0.846741	0.000386797	1.06717	-0.953888
28325496	chr2:28325496:T:A	4.0357e-09	-1.977e-10	-0.802118	0.000133855	-1.977e-10	-0.947866
28325642	chr2:28325642:C:T	4.00572e-09	-1.977e-10	-0.809575	0.000133018	-1.977e-10	-0.954137
28325784	chr2:28325784:A:G	2.49532e-09	-1.977e-10	-1.28288	9.50621e-05	-1.977e-10	-1.29009
28325862	chr2:28325862:G:C	3.06421e-09	-1.977e-10	-1.07751	0.000126127	-1.977e-10	-1.00733
28325887	chr2:28325887:A:G	9.9046e-09	-1.977e-10	0.0957019	0.000314611	-1.977e-10	-0.0932837
28326118	chr2:28326118:C:G	3.07518e-09	-1.977e-10	-1.07394	0.000127749	-1.977e-10	-0.994553
28326441	chr2:28326441:T:C	1.17848e-08	1.53499	-1.26547	0.000413379	1.43629	-1.25655
28326662	chr2:28326662:G:T	2.95446e-09	-1.977e-10	-1.11398	0.000104397	-1.977e-10	-1.19642
28326732	chr2:28326732:T:C	3.37907e-09	-1.977e-10	-0.979698	0.000115905	-1.977e-10	-1.09185
28326782	chr2:28326782:C:T	4.57755e-09	-1.977e-10	-0.676134	0.000154136	-1.977e-10	-0.806784
28326890	chr2:28326890:T:C	5.72764e-09	-1.977e-10	-0.451994	0.000157212	-1.977e-10	-0.787029
28328556	chr2:28328556:A:G	3.20036e-09	-1.977e-10	-1.03403	0.000117423	-1.977e-10	-1.07884
28328567	chr2:28328567:G:T	1.70279e-08	1.92595	-1.2884	0.000393596	1.41315	-1.28245
28328996	chr2:28328996:T:C	3.96545e-09	-1.977e-10	-0.81968	0.000132147	-1.977e-10	-0.960708
28330231	chr2:28330231:G:A	2.49276e-09	-1.977e-10	-1.28391	9.95194e-05	-1.977e-10	-1.24427
28330518	chr2:28330518:G:A	8.98673e-09	-1.977e-10	-0.00154882	0.0002452	-1.977e-10	-0.342547
28330722	chr2:28330722:A:T	5.22529e-08	1.7588	-3.0562e-10	0.000665587	0.656047	-3.0562e-10
28330826	chr2:28330826:A:T	4.2707e-09	-1.977e-10	-0.745519	0.000136734	-1.977e-10	-0.926585
28331283	chr2:28331283:G:A	2.91844e-09	-1.977e-10	-1.12625	0.000108077	-1.977e-10	-1.16178
28331335	chr2:28331335:T:C	3.48635e-09	-0.948442	-3.0562e-10	8.26961e-05	-1.42945	-3.0562e-10
28331865	chr2:28331865:C:T	4.10462e-09	-0.577251	-0.207934	0.000114698	-1.02142	-0.0808974
28332031	chr2:28332031:A:G	3.95751e-09	-1.977e-10	-0.821682	0.000131936	-1.977e-10	-0.962302
28332114	chr2:28332114:G:T	2.4702e-08	-1.977e-10	1.00959	0.000560259	-1.977e-10	0.483778
28332436	chr2:28332436:A:G	1.39998e-09	-1.07051	-0.790329	2.74071e-05	-1.72945	-0.804365
28332627	chr2:28332627:C:G	2.9685e-09	-1.977e-10	-1.10924	0.000105111	-1.977e-10	-1.18961
28332700	chr2:28332700:C:T	2.48112e-09	-1.977e-10	-1.28859	9.73392e-05	-1.977e-10	-1.26642
28333042	chr2:28333042:C:T	4.34853e-09	0.330078	-1.05754	9.41381e-05	-0.220228	-1.07963
28333409	chr2:28333409:G:A	7.19393e-09	0.979904	-1.20396	6.57749e-05	-0.478822	-1.17956
28333542	chr2:28333542:A:C	2.98762e-09	-1.977e-10	-1.10282	0.000106729	-1.977e-10	-1.17433
28333931	chr2:28333931:T:G	4.45971e-08	-1.977e-10	1.60037	0.00118506	-1.977e-10	1.23293
28334213	chr2:28334213:C:T	9.68257e-09	1.30731	-1.23428	8.40026e-05	-0.210275	-1.2035
28334782	chr2:28334782:C:G	5.12711e-09	-1.977e-10	-0.562755	0.000197516	-1.977e-10	-0.558802
28335123	chr2:28335123:C:T	1.77491e-09	-0.33588	-1.28767	5.47873e-05	-0.562698	-1.27847
28335133	chr2:28335133:A:G	2.69506e-09	-1.977e-10	-1.20588	0.00010648	-1.977e-10	-1.17666
28336151	chr2:28336151:A:G	4.68018e-09	-1.977e-10	-0.653961	0.000161793	-1.977e-10	-0.758306
28336441	chr2:28336441:G:T	3.50492e-09	-1.977e-10	-0.943131	0.000120202	-1.977e-10	-1.05545
28336443	chr2:28336443:G:A	3.50014e-09	-1.977e-10	-0.944496	0.000127029	-1.977e-10	-1.0002
28336618	chr2:28336618:A:T	2.48843e-09	-1.977e-10	-1.28564	9.50461e-05	-1.977e-10	-1.29026
28336623	chr2:28336623:G:C	2.53778e-09	-1.977e-10	-1.26601	9.96595e-05	-1.977e-10	-1.24286
28336850	chr2:28336850:C:T	8.88465e-09	-1.977e-10	-0.0129732	0.000240516	-1.977e-10	-0.361834
28336861	chr2:28336861:C:T	5.21429e-09	0.685901	-1.2318	5.29121e-05	-0.665597	-1.21039
28337560	chr2:28337560:C:T	1.40563e-09	-0.577771	-1.27904	2.15457e-05	-1.49862	-1.27582
28337568	chr2:28337568:C:T	3.58854e-09	-1.977e-10	-0.919552	0.000156621	-1.977e-10	-0.79079
28337790	chr2:28337790:G:A	2.7679e-09	-1.977e-10	-1.17921	0.000125644	-1.977e-10	-1.01117
28337820	chr2:28337820:G:A	2.55387e-09	-0.196101	-1.06359	0.000106579	-0.216807	-0.958925
28338559	chr2:28338559:T:C	3.17407e-09	-1.977e-10	-1.04228	0.000116486	-1.977e-10	-1.08685
28338890	chr2:28338890:C:T	4.50598e-09	-1.977e-10	-0.691893	0.000145329	-1.977e-10	-0.865619
28338891	chr2:28338891:T:C	3.28211e-09	-1.977e-10	-1.00881	0.00011696	-1.977e-10	-1.08279
28339131	chr2:28339131:C:G	3.4372e-09	-1.977e-10	-0.96264	0.000149007	-1.977e-10	-0.840629
28339205	chr2:28339205:G:A	4.38226e-09	-1.977e-10	-0.719733	0.00016866	-1.977e-10	-0.716736
28339277	chr2:28339277:G:T	5.53637e-09	-1.977e-10	-0.485958	0.000210726	-1.977e-10	-0.494062
28339580	chr2:28339580:G:A	4.17391e-09	-1.977e-10	-0.768445	0.000135802	-1.977e-10	-0.933424
28339836	chr2:28339836:C:T	4.03087e-09	-1.977e-10	-0.803315	0.000132068	-1.977e-10	-0.961302
28339921	chr2:28339921:C:T	2.51441e-09	-1.977e-10	-1.27526	9.56779e-05	-1.977e-10	-1.28363
28340006	chr2:28340006:T:C	3.477e-09	-1.977e-10	-0.951129	0.00015108	-1.977e-10	-0.826815
28340241	chr2:28340241:G:A	2.56781e-09	-1.977e-10	-1.25425	9.61394e-05	-1.977e-10	-1.27882
28340392	chr2:28340392:C:T	2.69507e-09	-1.977e-10	-1.20587	0.000106282	-1.977e-10	-1.17852
28340396	chr2:28340396:A:G	3.47313e-09	-1.977e-10	-0.952242	0.000119295	-1.977e-10	-1.06302
28340463	chr2:28340463:T:C	2.49975e-09	-1.977e-10	-1.28111	9.50631e-05	-1.977e-10	-1.29008
28340535	chr2:28340535:G:T	3.44231e-09	-1.977e-10	-0.961154	0.000117941	-1.977e-10	-1.07443
28340718	chr2:28340718:G:A	2.48173e-09	-1.977e-10	-1.28834	9.51878e-05	-1.977e-10	-1.28877
28341024	chr2:28341024:G:A	3.17523e-09	-1.977e-10	-1.04192	0.0001106	-1.977e-10	-1.1387
28341050	chr2:28341050:A:C	4.52346e-09	-1.977e-10	-0.68802	0.000192914	-1.977e-10	-0.582378
28341132	chr2:28341132:A:C	2.47775e-09	-1.977e-10	-1.28995	9.54377e-05	-1.977e-10	-1.28615
28341173	chr2:28341173:A:G	2.4823e-09	-1.977e-10	-1.28811	9.51696e-05	-1.977e-10	-1.28896
28341230	chr2:28341230:A:T	2.61728e-09	-1.977e-10	-1.23516	0.000109684	-1.977e-10	-1.14702
28341256	chr2:28341256:T:C	2.48795e-09	-1.977e-10	-1.28584	9.50666e-05	-1.977e-10	-1.29004
28341307	chr2:28341307:A:G	2.52823e-09	-1.977e-10	-1.26978	0.000100282	-1.977e-10	-1.23664
28341430	chr2:28341430:G:A	3.63673e-09	-1.977e-10	-0.906214	0.000143079	-1.977e-10	-0.881228
28341436	chr2:28341436:C:T	2.99846e-09	-1.977e-10	-1.0992	0.000102993	-1.977e-10	-1.20996
28341451	chr2:28341451:AG:A	4.26564e-09	-1.977e-10	-0.746706	0.000190515	-1.977e-10	-0.594892
28341772	chr2:28341772:TG:T	5.20179e-09	-1.977e-10	-0.548295	0.000165656	-1.977e-10	-0.734711
28341777	chr2:28341777:TG:T	5.48933e-09	-1.977e-10	-0.494492	0.000173694	-1.977e-10	-0.687328
28341782	chr2:28341782:TA:T	4.30495e-09	-1.977e-10	-0.737532	0.00014067	-1.977e-10	-0.898202
28342028	chr2:28342028:G:A	2.81626e-09	-1.977e-10	-1.16189	0.00011195	-1.977e-10	-1.12657
28342278	chr2:28342278:G:A	4.13913e-09	-1.977e-10	-0.776812	0.000147931	-1.977e-10	-0.847879
28342479	chr2:28342479:C:T	3.0474e-09	-1.977e-10	-1.08301	0.00013894	-1.977e-10	-0.910581
28343117	chr2:28343117:G:A	6.98349e-09	1.03144	-1.28519	0.000282161	1.03817	-1.24031
28343141	chr2:28343141:C:G	2.7331e-09	-1.977e-10	-1.19186	0.000111495	-1.977e-10	-1.13064
```
