## Supplementary material for "Characterization of shared and ancestry-specific signals driving complex traits using multi-ancestry fine-mapping": susiex_nc2.cs80.summary

```
# chr2:27008073-28343254
CS_ID	CS_LENGTH	CS_PURITY	MAX_PIP_SNP	BP	REF_ALLELE	ALT_ALLELE	REF_FRQ	BETA	SE	-LOG10P	MAX_PIP	POST-HOC_PROB_POP1	POST-HOC_PROB_POP2
1	1	1	chr2:27508073:T:C	27508073	C,C	T,T	1,1	inf,inf	inf,inf	9.37536,2.22342	0.963145	0.999935	0.892393
2	1460	0	chr2:28317079:G:A	28317079	A,A	G,G	1,1	-inf,inf	inf,inf	3.17017,1.672	0.0708352	0.540058	0.38066
```
