## Supplementary material for "Characterization of shared and ancestry-specific signals driving complex traits using multi-ancestry fine-mapping": susiex_nc3.cs80.cs

```
CS_ID	SNP	BP	REF_ALLELE	ALT_ALLELE	REF_FRQ	BETA	SE	-LOG10P	CS_PIP	OVRL_PIP
1	chr2:27508073:T:C	27508073	C,C	T,T	1,1	inf,inf	inf,inf	9.37536,2.22342	0.967776	0.967778
2	chr2:28317079:G:A	28317079	A,A	G,G	1,1	-inf,inf	inf,inf	3.17017,1.672	0.0443067	0.0889015
2	chr2:27711657:T:C	27711657	C,C	T,T	1,1	inf,inf	inf,inf	7.63804,0.126976	0.0127383	0.0249446
2	chr2:28235826:T:G	28235826	NA,G	NA,T	NA,1	NA,inf	NA,inf	NA,2.60578	0.0068505	0.0138747
2	chr2:28236462:C:T	28236462	NA,T	NA,C	NA,1	NA,inf	NA,inf	NA,2.59016	0.00664762	0.0134646
2	chr2:28236066:A:G	28236066	NA,G	NA,A	NA,1	NA,inf	NA,inf	NA,2.58558	0.00657005	0.0133076
2	chr2:27092014:G:A	27092014	A,A	G,G	1,1	inf,inf	inf,inf	3.27085,0.986711	0.00615866	0.0118276
2	chr2:28239146:ATC:A	28239146	NA,A	NA,ATC	NA,1	NA,inf	NA,inf	NA,2.53947	0.00603894	0.0122337
2	chr2:28239861:C:A	28239861	NA,A	NA,C	NA,1	NA,inf	NA,inf	NA,2.53843	0.0060262	0.012208
2	chr2:28243570:AG:A	28243570	NA,A	NA,AG	NA,1	NA,inf	NA,inf	NA,2.53255	0.00596097	0.012076
2	chr2:28227860:C:G	28227860	NA,G	NA,C	NA,1	NA,inf	NA,inf	NA,2.53035	0.00595545	0.0120648
2	chr2:28228691:C:T	28228691	NA,T	NA,C	NA,1	NA,inf	NA,inf	NA,2.53035	0.00595545	0.0120648
2	chr2:28237114:A:G	28237114	NA,G	NA,A	NA,1	NA,inf	NA,inf	NA,2.52646	0.00590532	0.0119633
2	chr2:28311919:G:A	28311919	NA,A	NA,G	NA,1	NA,-inf	NA,inf	NA,2.12986	0.00519386	0.0103909
2	chr2:28203693:T:C	28203693	NA,C	NA,T	NA,1	NA,inf	NA,inf	NA,2.45411	0.00511138	0.0103532
2	chr2:27073017:C:T	27073017	T,T	C,C	1,1	inf,inf	inf,inf	3.47534,0.598041	0.00489382	0.00939376
2	chr2:28221812:C:T	28221812	NA,T	NA,C	NA,1	NA,inf	NA,inf	NA,2.35623	0.00428093	0.00867464
2	chr2:27650459:C:G	27650459	G,G	C,C	1,1	inf,inf	inf,inf	6.05326,0.280654	0.00409833	0.00800133
2	chr2:27652169:TAAA:T	27652169	T,T	TAAA,TAAA	1,1	inf,inf	inf,inf	6.06987,0.224584	0.00403259	0.00787315
2	chr2:27632530:A:T	27632530	T,T	A,A	1,1	inf,inf	inf,inf	6.04755,0.331185	0.00398983	0.00779108
2	chr2:28222021:G:A	28222021	NA,A	NA,G	NA,1	NA,inf	NA,inf	NA,2.31662	0.00396093	0.00802657
2	chr2:28221994:G:A	28221994	NA,A	NA,G	NA,1	NA,inf	NA,inf	NA,2.31662	0.00396093	0.00802657
2	chr2:28222025:T:C	28222025	NA,C	NA,T	NA,1	NA,inf	NA,inf	NA,2.31441	0.0039446	0.00799348
2	chr2:28222297:A:G	28222297	NA,G	NA,A	NA,1	NA,inf	NA,inf	NA,2.3052	0.00387813	0.00785882
2	chr2:28320014:CTG:C	28320014	C,C	CTG,CTG	1,1	-inf,inf	inf,inf	2.84028,0.649005	0.00382688	0.00767481
2	chr2:28320526:A:G	28320526	NA,G	NA,A	NA,1	NA,-inf	NA,inf	NA,2.08553	0.00378341	0.00758518
2	chr2:27227895:T:G	27227895	G,NA	T,NA	1,NA	-inf,NA	inf,NA	1.71258,NA	0.0033767	0.00673289
2	chr2:27050260:C:T	27050260	T,T	C,C	1,1	-inf,-inf	inf,inf	4.11587,0.428856	0.00335953	0.00643202
2	chr2:27047443:G:A	27047443	A,A	G,G	1,1	-inf,-inf	inf,inf	3.97302,0.661079	0.00318558	0.00610416
2	chr2:27092153:G:A	27092153	A,A	G,G	1,1	-inf,-inf	inf,inf	3.69826,1.21211	0.00315039	0.00604684
2	chr2:28224549:T:G	28224549	NA,G	NA,T	NA,1	NA,inf	NA,inf	NA,2.15067	0.00291237	0.00590161
2	chr2:27655819:T:C	27655819	C,C	T,T	1,1	inf,inf	inf,inf	5.83785,0.252456	0.00286324	0.00559757
2	chr2:27066047:C:T	27066047	T,T	C,C	1,1	-inf,-inf	inf,inf	3.94966,0.628352	0.00282026	0.00540617
2	chr2:27069783:T:C	27069783	C,C	T,T	1,1	-inf,-inf	inf,inf	3.94975,0.560803	0.00274484	0.00526223
2	chr2:27063530:G:C	27063530	C,C	G,G	1,1	-inf,-inf	inf,inf	3.95274,0.530908	0.00264338	0.00506836
2	chr2:27087525:G:A	27087525	A,A	G,G	1,1	-inf,-inf	inf,inf	3.66381,1.09318	0.00257784	0.00495142
2	chr2:27147336:T:C	27147336	C,NA	T,NA	1,NA	-inf,NA	inf,NA	1.64194,NA	0.00252357	0.00503414
2	chr2:27147286:C:G	27147286	G,NA	C,NA	1,NA	-inf,NA	inf,NA	1.62963,NA	0.00249719	0.00498125
2	chr2:27092846:C:T	27092846	T,T	C,C	1,1	-inf,-inf	inf,inf	3.75626,0.854155	0.00249684	0.00479306
2	chr2:27070282:G:T	27070282	T,T	G,G	1,1	-inf,-inf	inf,inf	3.88886,0.614002	0.00248093	0.00475921
2	chr2:27086791:A:C	27086791	C,C	A,A	1,1	-inf,-inf	inf,inf	3.61853,1.10656	0.00241536	0.00464154
2	chr2:27109417:A:G	27109417	NA,G	NA,A	NA,1	NA,-inf	NA,inf	NA,2.38718	0.00239984	0.00480675
2	chr2:28322321:G:A	28322321	A,A	G,G	1,1	-inf,inf	inf,inf	2.6601,0.549408	0.00233855	0.00469344
2	chr2:27090014:A:G	27090014	G,G	A,A	1,1	-inf,-inf	inf,inf	3.49134,0.650747	0.00232083	0.00446384
2	chr2:27112032:G:T	27112032	T,T	G,G	1,1	inf,inf	inf,inf	3.53969,0.198418	0.00231937	0.00446289
2	chr2:27057592:A:G	27057592	G,G	A,A	1,1	-inf,-inf	inf,inf	3.8699,0.421394	0.00231799	0.00444815
2	chr2:27247034:T:A	27247034	A,NA	T,NA	1,NA	-inf,NA	inf,NA	1.53873,NA	0.00227709	0.00454361
2	chr2:27074889:G:A	27074889	A,A	G,G	1,1	inf,inf	inf,inf	3.67142,0.415233	0.00226703	0.00435584
2	chr2:27079297:T:C	27079297	C,C	T,T	1,1	-inf,-inf	inf,inf	3.69426,0.629861	0.00224166	0.00430649
2	chr2:27031928:T:C	27031928	C,C	T,T	1,1	-inf,-inf	inf,inf	3.87963,0.166483	0.00208007	0.00399522
2	chr2:27136939:CA:C	27136939	C,NA	CA,NA	1,NA	inf,NA	inf,NA	2.95503,NA	0.00202362	0.00407929
2	chr2:28185605:G:T	28185605	T,NA	G,NA	1,NA	-inf,NA	inf,NA	2.75598,NA	0.0019897	0.0039775
2	chr2:27026377:A:G	27026377	G,G	A,A	1,1	-inf,-inf	inf,inf	3.59447,0.142493	0.00198408	0.0038178
2	chr2:27022607:T:C	27022607	C,C	T,T	1,1	inf,-inf	inf,inf	3.4933,0.216173	0.00196288	0.00378372
2	chr2:27040254:T:C	27040254	C,C	T,T	1,1	-inf,-inf	inf,inf	3.77444,0.332326	0.00194002	0.00372696
2	chr2:27705728:A:G	27705728	NA,G	NA,A	NA,1	NA,-inf	NA,inf	NA,1.67937	0.00193881	0.00389074
2	chr2:27279266:G:C	27279266	C,NA	G,NA	1,NA	-inf,NA	inf,NA	1.47319,NA	0.00193585	0.00386393
2	chr2:28263590:C:T	28263590	NA,T	NA,C	NA,1	NA,-inf	NA,inf	NA,1.66694	0.00191553	0.00384043
2	chr2:27399790:G:A	27399790	NA,A	NA,G	NA,1	NA,-inf	NA,inf	NA,1.68181	0.00189461	0.00379983
2	chr2:28293404:G:A	28293404	NA,A	NA,G	NA,1	NA,-inf	NA,inf	NA,1.70133	0.00186531	0.00374323
2	chr2:27158403:G:A	27158403	A,NA	G,NA	1,NA	-inf,NA	inf,NA	1.50165,NA	0.00184497	0.00368249
2	chr2:27134170:C:T	27134170	T,NA	C,NA	1,NA	inf,NA	inf,NA	2.87496,NA	0.00178026	0.00358884
2	chr2:27712781:A:G	27712781	NA,G	NA,A	NA,1	NA,-inf	NA,inf	NA,1.63242	0.00176573	0.00354369
2	chr2:27146488:T:C	27146488	NA,C	NA,T	NA,1	NA,-inf	NA,inf	NA,1.68315	0.00175588	0.00352146
2	chr2:27027735:A:G	27027735	G,G	A,A	1,1	-inf,-inf	inf,inf	3.34309,0.541116	0.00169154	0.00325953
2	chr2:27098338:T:G	27098338	G,G	T,T	1,1	-inf,-inf	inf,inf	3.54661,0.836678	0.00165888	0.00319176
2	chr2:27266694:G:C	27266694	C,C	G,G	1,1	inf,inf	inf,inf	4.24176,2.5388	0.00159361	0.00320504
2	chr2:27758045:G:C	27758045	C,C	G,G	1,1	inf,inf	inf,inf	5.31259,0.251197	0.00158583	0.0031101
2	chr2:27767042:C:T	27767042	T,T	C,C	1,1	inf,inf	inf,inf	5.34462,0.385395	0.00157101	0.00308385
2	chr2:27266983:GC:G	27266983	G,G	GC,GC	1,1	inf,inf	inf,inf	4.3037,2.49664	0.00155346	0.00312602
2	chr2:27114104:C:T	27114104	NA,T	NA,C	NA,1	NA,inf	NA,inf	NA,1.7271	0.00155332	0.00311611
2	chr2:28201809:A:G	28201809	G,NA	A,NA	1,NA	-inf,NA	inf,NA	3.02107,NA	0.00153726	0.00306962
2	chr2:27122616:G:A	27122616	A,A	G,G	1,1	inf,inf	inf,inf	3.30475,0.208257	0.00152922	0.00294989
2	chr2:27269806:C:T	27269806	T,T	C,C	1,1	inf,inf	inf,inf	4.34896,2.45485	0.00152395	0.00306737
2	chr2:28333931:T:G	28333931	NA,G	NA,T	NA,1	NA,inf	NA,inf	NA,1.96224	0.00151731	0.00304628
2	chr2:27193834:A:T	27193834	T,T	A,A	1,1	-inf,-inf	inf,inf	6.27408,3.16968	0.00146123	0.00723495
2	chr2:27112718:T:C	27112718	C,C	T,T	1,1	inf,inf	inf,inf	3.30621,0.185361	0.00145798	0.002812
2	chr2:28289044:G:A	28289044	A,A	G,G	1,1	-inf,inf	inf,inf	1.51536,2.29544	0.00142356	0.00287346
2	chr2:28144752:T:C	28144752	NA,C	NA,T	NA,1	NA,inf	NA,inf	NA,1.70275	0.00141382	0.00283967
2	chr2:27759252:A:G	27759252	G,G	A,A	1,1	inf,inf	inf,inf	5.2393,0.693483	0.00139079	0.00272982
2	chr2:28194613:T:C	28194613	NA,C	NA,T	NA,1	NA,inf	NA,inf	NA,1.46995	0.00137512	0.00275957
2	chr2:27723228:C:T	27723228	NA,T	NA,C	NA,1	NA,-inf	NA,inf	NA,1.5364	0.00136339	0.00273513
2	chr2:28160881:A:G	28160881	NA,G	NA,A	NA,1	NA,inf	NA,inf	NA,1.67821	0.00135231	0.00271618
2	chr2:27102969:T:A	27102969	A,A	T,T	1,1	inf,-inf	inf,inf	2.41905,0.309602	0.00134728	0.00261861
2	chr2:28133363:T:C	28133363	NA,C	NA,T	NA,1	NA,inf	NA,inf	NA,1.67781	0.00134656	0.00270463
2	chr2:28180524:G:A	28180524	NA,A	NA,G	NA,1	NA,inf	NA,inf	NA,1.45087	0.00132693	0.00266294
2	chr2:27036926:G:A	27036926	A,A	G,G	1,1	-inf,-inf	inf,inf	3.56921,0.530599	0.00132329	0.00254727
2	chr2:28168964:G:C	28168964	NA,C	NA,G	NA,1	NA,inf	NA,inf	NA,1.44486	0.00130892	0.00262678
2	chr2:27113564:A:C	27113564	C,C	A,A	1,1	inf,inf	inf,inf	3.40799,0.0795155	0.00130829	0.00252328
2	chr2:27740266:C:T	27740266	T,T	C,C	1,1	inf,inf	inf,inf	5.24089,0.0895739	0.00130192	0.00255494
2	chr2:28154715:A:G	28154715	NA,G	NA,A	NA,1	NA,inf	NA,inf	NA,1.64839	0.00127963	0.00257024
2	chr2:27092384:G:A	27092384	A,A	G,G	1,1	inf,inf	inf,inf	3.38325,0.162836	0.0012762	0.00246082
2	chr2:28151904:A:C	28151904	NA,C	NA,A	NA,1	NA,inf	NA,inf	NA,1.63631	0.00125413	0.00251902
2	chr2:27113508:T:C	27113508	C,C	T,T	1,1	inf,-inf	inf,inf	3.55945,0.013765	0.00125183	0.00241413
2	chr2:27245988:T:C	27245988	C,C	T,T	1,1	inf,inf	inf,inf	3.89802,2.56171	0.0012407	0.00249043
2	chr2:28162282:A:T	28162282	NA,T	NA,A	NA,1	NA,inf	NA,inf	NA,1.62004	0.00121499	0.00244044
2	chr2:28135507:C:T	28135507	NA,T	NA,C	NA,1	NA,inf	NA,inf	NA,1.61041	0.00119743	0.00240517
2	chr2:28179838:G:A	28179838	NA,A	NA,G	NA,1	NA,inf	NA,inf	NA,1.39565	0.00119584	0.00239997
2	chr2:28179431:G:A	28179431	NA,A	NA,G	NA,1	NA,inf	NA,inf	NA,1.39256	0.00118977	0.00238779
2	chr2:27068793:G:A	27068793	A,A	G,G	1,1	-inf,-inf	inf,inf	2.97549,1.42578	0.00118879	0.00230373
2	chr2:27254737:A:G	27254737	NA,G	NA,A	NA,1	NA,-inf	NA,inf	NA,1.44366	0.00118481	0.00237694
2	chr2:28172016:A:G	28172016	NA,G	NA,A	NA,1	NA,inf	NA,inf	NA,1.39207	0.00118214	0.00237247
2	chr2:28194637:G:A	28194637	NA,A	NA,G	NA,1	NA,inf	NA,inf	NA,1.87595	0.00117485	0.00235931
2	chr2:27124977:C:T	27124977	NA,T	NA,C	NA,1	NA,inf	NA,inf	NA,1.62186	0.00116386	0.00233509
2	chr2:27201768:G:A	27201768	A,A	G,G	1,1	-inf,-inf	inf,inf	6.31713,3.10774	0.00115896	0.0065458
2	chr2:27111471:G:A	27111471	A,A	G,G	1,1	-inf,-inf	inf,inf	3.49154,0.500194	0.00115203	0.00222044
2	chr2:28179228:T:C	28179228	NA,C	NA,T	NA,1	NA,inf	NA,inf	NA,1.36446	0.00112559	0.00225905
2	chr2:27253507:C:T	27253507	NA,T	NA,C	NA,1	NA,-inf	NA,inf	NA,1.41779	0.00112076	0.00224865
2	chr2:27285842:C:T	27285842	T,T	C,C	1,1	inf,inf	inf,inf	3.66173,2.99529	0.00112067	0.0022665
2	chr2:28185962:A:T	28185962	NA,T	NA,A	NA,1	NA,inf	NA,inf	NA,1.35903	0.00111656	0.00224091
2	chr2:27419228:AGTGGC:A	27419228	A,NA	AGTGGC,NA	1,NA	inf,NA	inf,NA	0.895273,NA	0.0011152	0.00222136
2	chr2:27667103:T:C	27667103	NA,C	NA,T	NA,1	NA,inf	NA,inf	NA,1.85947	0.0011109	0.00222989
2	chr2:28276458:C:T	28276458	T,NA	C,NA	1,NA	inf,NA	inf,NA	2.19695,NA	0.00110868	0.00221912
2	chr2:28099455:C:T	28099455	NA,T	NA,C	NA,1	NA,inf	NA,inf	NA,1.63729	0.0010868	0.00218311
2	chr2:27101883:G:T	27101883	T,T	G,G	1,1	-inf,-inf	inf,inf	3.43523,0.567483	0.00107966	0.00208078
2	chr2:28171320:T:A	28171320	NA,A	NA,T	NA,1	NA,inf	NA,inf	NA,1.3436	0.00107859	0.00216472
2	chr2:28287684:A:C	28287684	NA,C	NA,A	NA,1	NA,-inf	NA,inf	NA,1.3956	0.00106879	0.00214326
2	chr2:27024964:T:C	27024964	C,C	T,T	1,1	-inf,-inf	inf,inf	3.22093,0.295097	0.00105092	0.00202874
2	chr2:27637391:G:A	27637391	A,A	G,G	1,1	-inf,-inf	inf,inf	5.26859,0.682074	0.00104164	0.00205703
2	chr2:28209459:GA:G	28209459	G,G	GA,GA	1,1	-inf,inf	inf,inf	0.693585,2.22043	0.00103136	0.00208192
2	chr2:28290633:T:C	28290633	NA,C	NA,T	NA,1	NA,-inf	NA,inf	NA,1.37016	0.00101802	0.0020415
2	chr2:27235922:T:C	27235922	C,C	T,T	1,1	inf,inf	inf,inf	4.25186,0.982634	0.000999248	0.00198726
2	chr2:27010991:T:C	27010991	C,C	T,T	1,1	-inf,-inf	inf,inf	3.34027,0.321189	0.000996903	0.00192658
2	chr2:27292237:A:G	27292237	G,G	A,A	1,1	inf,inf	inf,inf	3.54134,2.94452	0.00098379	0.00198625
2	chr2:28189565:T:G	28189565	NA,G	NA,T	NA,1	NA,inf	NA,inf	NA,1.27954	0.000959187	0.00192517
2	chr2:27258592:C:T	27258592	T,T	C,C	1,1	inf,inf	inf,inf	3.9138,2.34622	0.000950148	0.00190687
2	chr2:27098356:T:C	27098356	C,C	T,T	1,1	inf,inf	inf,inf	3.25661,0.0955996	0.000943565	0.00182174
2	chr2:27010921:T:C	27010921	C,C	T,T	1,1	-inf,-inf	inf,inf	3.3008,0.312402	0.000928599	0.00179522
2	chr2:27758077:C:T	27758077	T,T	C,C	1,1	-inf,-inf	inf,inf	4.86078,0.669966	0.000925224	0.00181798
2	chr2:27229916:T:C	27229916	C,C	T,T	1,1	inf,inf	inf,inf	5.59323,3.32061	0.000916153	0.00330225
2	chr2:27010599:T:C	27010599	C,C	T,T	1,1	-inf,-inf	inf,inf	3.2768,0.323985	0.00090042	0.00174107
2	chr2:28106927:T:C	28106927	NA,C	NA,T	NA,1	NA,inf	NA,inf	NA,1.43398	0.000897666	0.00180304
2	chr2:28120996:A:G	28120996	NA,G	NA,A	NA,1	NA,-inf	NA,inf	NA,1.31163	0.000891863	0.00178889
2	chr2:27250781:G:A	27250781	A,A	G,G	1,1	inf,inf	inf,inf	3.84084,2.3488	0.000891841	0.00178946
2	chr2:27020496:A:G	27020496	G,G	A,A	1,1	-inf,-inf	inf,inf	3.18974,0.517487	0.0008705	0.00168131
2	chr2:28330722:A:T	28330722	T,NA	A,NA	1,NA	-inf,NA	inf,NA	2.23371,NA	0.000866653	0.00173539
2	chr2:28313265:G:A	28313265	NA,A	NA,G	NA,1	NA,-inf	NA,inf	NA,1.29048	0.000861593	0.0017295
2	chr2:27686874:T:C	27686874	NA,C	NA,T	NA,1	NA,inf	NA,inf	NA,1.58109	0.000849035	0.00170362
2	chr2:27014746:A:G	27014746	G,G	A,A	1,1	-inf,-inf	inf,inf	3.31389,0.176989	0.000845263	0.00163453
2	chr2:27215949:G:A	27215949	A,A	G,G	1,1	inf,inf	inf,inf	4.0639,2.21015	0.000837801	0.00168222
2	chr2:28120729:A:G	28120729	NA,G	NA,A	NA,1	NA,inf	NA,inf	NA,1.40608	0.000834142	0.0016755
2	chr2:27218777:A:G	27218777	G,G	A,A	1,1	inf,inf	inf,inf	4.05953,2.21005	0.000834016	0.00167458
2	chr2:27335500:G:A	27335500	NA,A	NA,G	NA,1	NA,inf	NA,inf	NA,1.4893	0.00083167	0.00166775
2	chr2:28272697:A:G	28272697	NA,G	NA,A	NA,1	NA,-inf	NA,inf	NA,1.28309	0.000830884	0.00166773
2	chr2:27118195:A:T	27118195	T,T	A,A	1,1	inf,inf	inf,inf	3.29016,0.258765	0.000829455	0.00160225
2	chr2:28200571:G:A	28200571	NA,A	NA,G	NA,1	NA,-inf	NA,inf	NA,1.19161	0.000826043	0.00165696
2	chr2:28207664:T:C	28207664	NA,C	NA,T	NA,1	NA,inf	NA,inf	NA,1.16052	0.000825047	0.00165684
2	chr2:27166327:A:G	27166327	G,G	A,A	1,1	-inf,-inf	inf,inf	6.94259,1.69627	0.000818193	0.00275803
2	chr2:28118750:A:G	28118750	NA,G	NA,A	NA,1	NA,inf	NA,inf	NA,1.39276	0.000816353	0.00163976
2	chr2:27752462:T:C	27752462	NA,C	NA,T	NA,1	NA,-inf	NA,inf	NA,1.25448	0.000808739	0.00162215
2	chr2:28115591:A:G	28115591	NA,G	NA,A	NA,1	NA,inf	NA,inf	NA,1.38589	0.000804644	0.00161625
2	chr2:27283964:C:T	27283964	T,NA	C,NA	1,NA	inf,NA	inf,NA	0.723303,NA	0.000803319	0.00160202
2	chr2:27220751:A:G	27220751	G,G	A,A	1,1	inf,inf	inf,inf	4.08778,2.1706	0.000801167	0.00160883
2	chr2:27215842:G:A	27215842	A,A	G,G	1,1	inf,inf	inf,inf	4.06131,2.18292	0.000799223	0.00160473
2	chr2:27975881:G:T	27975881	NA,T	NA,G	NA,1	NA,-inf	NA,inf	NA,1.34045	0.000797083	0.0015989
2	chr2:27282914:C:T	27282914	T,T	C,C	1,1	inf,inf	inf,inf	3.539,2.82576	0.000795546	0.00160615
2	chr2:27974062:C:A	27974062	NA,A	NA,C	NA,1	NA,-inf	NA,inf	NA,1.33802	0.000793637	0.00159199
2	chr2:27079693:G:A	27079693	A,A	G,G	1,1	inf,inf	inf,inf	3.25749,0.129135	0.000785485	0.00152036
2	chr2:27197822:C:T	27197822	T,T	C,C	1,1	-inf,-inf	inf,inf	5.63925,3.12793	0.000772219	0.00266212
2	chr2:28332114:G:T	28332114	NA,T	NA,G	NA,1	NA,inf	NA,inf	NA,1.58557	0.000769377	0.0015431
2	chr2:28122778:ATTG:A	28122778	NA,A	NA,ATTG	NA,1	NA,inf	NA,inf	NA,1.3576	0.000766348	0.00153933
2	chr2:27028433:A:G	27028433	NA,G	NA,A	NA,1	NA,-inf	NA,inf	NA,1.47733	0.000766165	0.00153699
2	chr2:27230811:A:G	27230811	G,G	A,A	1,1	inf,inf	inf,inf	4.09802,2.13311	0.000764882	0.00153599
2	chr2:28122385:C:T	28122385	NA,T	NA,C	NA,1	NA,inf	NA,inf	NA,1.34815	0.000754344	0.00151522
2	chr2:27800991:G:A	27800991	NA,A	NA,G	NA,1	NA,inf	NA,inf	NA,1.40722	0.00075291	0.00151014
2	chr2:28115499:G:A	28115499	NA,A	NA,G	NA,1	NA,inf	NA,inf	NA,1.34383	0.000749785	0.00150605
2	chr2:27219036:A:G	27219036	G,G	A,A	1,1	inf,inf	inf,inf	4.03142,2.15878	0.000749656	0.00150498
2	chr2:27259744:A:G	27259744	G,G	A,A	1,1	inf,inf	inf,inf	3.85449,2.22869	0.000748351	0.00150152
2	chr2:27101095:T:G	27101095	G,NA	T,NA	1,NA	-inf,NA	inf,NA	3.39991,NA	0.000746348	0.00148728
2	chr2:27810584:G:A	27810584	NA,A	NA,G	NA,1	NA,-inf	NA,inf	NA,1.32363	0.00074551	0.00149552
2	chr2:28075034:A:T	28075034	NA,T	NA,A	NA,1	NA,-inf	NA,inf	NA,1.19664	0.000744612	0.00149344
2	chr2:27194399:GATC:G	27194399	G,G	GATC,GATC	1,1	-inf,-inf	inf,inf	5.5076,3.06167	0.000739581	0.0022358
2	chr2:27515412:A:T	27515412	NA,T	NA,A	NA,1	NA,inf	NA,inf	NA,1.45762	0.000736519	0.00147787
2	chr2:28089270:G:A	28089270	NA,A	NA,G	NA,1	NA,inf	NA,inf	NA,1.35494	0.00073097	0.00146822
2	chr2:27222447:G:GT	27222447	GT,GT	G,G	1,1	inf,inf	inf,inf	4.00182,2.15215	0.00072276	0.0014508
2	chr2:27928993:A:T	27928993	NA,T	NA,A	NA,1	NA,-inf	NA,inf	NA,1.283	0.000717627	0.00143957
2	chr2:28150580:A:T	28150580	NA,T	NA,A	NA,1	NA,-inf	NA,inf	NA,1.15481	0.000716621	0.00143782
2	chr2:27804810:C:T	27804810	NA,T	NA,C	NA,1	NA,inf	NA,inf	NA,1.37673	0.000713423	0.00143097
2	chr2:27920150:G:T	27920150	T,T	G,G	1,1	-inf,inf	inf,inf	4.14174,0.451536	0.000713067	0.00140329
2	chr2:27809270:G:C	27809270	C,C	G,G	1,1	inf,inf	inf,inf	4.16975,0.575044	0.000712702	0.00140274
2	chr2:27898323:C:T	27898323	T,T	C,C	1,1	inf,inf	inf,inf	3.88312,0.687647	0.000708019	0.0013967
2	chr2:27228132:C:T	27228132	T,T	C,C	1,1	inf,inf	inf,inf	4.01859,2.12903	0.000707114	0.00141949
2	chr2:27220388:C:T	27220388	T,T	C,C	1,1	inf,inf	inf,inf	4.01554,2.12839	0.000703258	0.00141173
2	chr2:28288683:G:T	28288683	T,T	G,G	1,1	-inf,inf	inf,inf	1.20902,2.01781	0.000702719	0.00141758
2	chr2:27740463:G:A	27740463	A,A	G,G	1,1	-inf,-inf	inf,inf	4.8808,0.473636	0.000702044	0.00137964
2	chr2:27682644:C:T	27682644	NA,T	NA,C	NA,1	NA,-inf	NA,inf	NA,1.15223	0.000698638	0.00140268
2	chr2:27984205:G:A	27984205	NA,A	NA,G	NA,1	NA,-inf	NA,inf	NA,1.18395	0.000696663	0.00139862
2	chr2:27189876:C:T	27189876	T,T	C,C	1,1	inf,inf	inf,inf	4.08693,2.06895	0.000691984	0.00138931
2	chr2:27017081:G:T	27017081	T,T	G,G	1,1	-inf,-inf	inf,inf	3.20916,0.218215	0.000691927	0.00133918
2	chr2:27976479:C:T	27976479	NA,T	NA,C	NA,1	NA,-inf	NA,inf	NA,1.17828	0.0006896	0.00138444
2	chr2:27977261:T:C	27977261	NA,C	NA,T	NA,1	NA,-inf	NA,inf	NA,1.17754	0.000688676	0.00138259
2	chr2:27988418:A:C	27988418	NA,C	NA,A	NA,1	NA,-inf	NA,inf	NA,1.17624	0.000687056	0.00137934
2	chr2:28056684:A:C	28056684	NA,C	NA,A	NA,1	NA,-inf	NA,inf	NA,1.17612	0.00068697	0.00137916
2	chr2:28122827:G:T	28122827	NA,T	NA,G	NA,1	NA,inf	NA,inf	NA,1.29763	0.000686778	0.00137952
2	chr2:27191335:G:C	27191335	C,C	G,G	1,1	inf,inf	inf,inf	4.16072,2.02219	0.000685468	0.00137671
2	chr2:27974202:A:G	27974202	NA,G	NA,A	NA,1	NA,-inf	NA,inf	NA,1.17403	0.000684344	0.00137389
2	chr2:27362492:G:A	27362492	NA,A	NA,G	NA,1	NA,inf	NA,inf	NA,1.40792	0.000683125	0.00136904
2	chr2:27998331:A:C	27998331	NA,C	NA,A	NA,1	NA,-inf	NA,inf	NA,1.17487	0.000682684	0.00137056
2	chr2:27707970:C:T	27707970	T,T	C,C	1,1	inf,inf	inf,inf	4.01199,0.126134	0.000676558	0.00132965
2	chr2:27476994:T:C	27476994	C,NA	T,NA	1,NA	inf,NA	inf,NA	2.08267,NA	0.000674816	0.0013531
2	chr2:27841861:T:C	27841861	NA,C	NA,T	NA,1	NA,-inf	NA,inf	NA,1.24632	0.000670222	0.00134452
2	chr2:27959500:A:G	27959500	NA,G	NA,A	NA,1	NA,-inf	NA,inf	NA,1.15824	0.000665494	0.00133606
2	chr2:27772914:A:C	27772914	C,C	A,A	1,1	-inf,-inf	inf,inf	4.68326,0.691343	0.000665233	0.00130951
2	chr2:27802117:T:C	27802117	C,C	T,T	1,1	inf,inf	inf,inf	3.97706,1.24514	0.000663845	0.00130818
2	chr2:27217145:CT:C	27217145	C,C	CT,CT	1,1	-inf,-inf	inf,inf	5.42882,3.15897	0.000659355	0.00209246
2	chr2:27988471:T:G	27988471	NA,G	NA,T	NA,1	NA,-inf	NA,inf	NA,1.15146	0.000656945	0.00131889
2	chr2:27749578:G:A	27749578	A,A	G,G	1,1	-inf,-inf	inf,inf	4.79494,0.509191	0.000653479	0.0012846
2	chr2:28208023:T:C	28208023	NA,C	NA,T	NA,1	NA,-inf	NA,inf	NA,1.08058	0.000650474	0.00130484
2	chr2:27189737:T:C	27189737	C,C	T,T	1,1	inf,inf	inf,inf	4.13972,1.9991	0.000649102	0.0013035
2	chr2:27238100:A:G	27238100	G,G	A,A	1,1	inf,inf	inf,inf	5.41062,3.16642	0.000648873	0.00205073
2	chr2:27207913:A:G	27207913	G,G	A,A	1,1	-inf,-inf	inf,inf	5.43033,3.13099	0.000646907	0.00203017
2	chr2:27853437:T:C	27853437	NA,C	NA,T	NA,1	NA,-inf	NA,inf	NA,1.22755	0.00064513	0.0012942
2	chr2:27921139:A:G	27921139	NA,G	NA,A	NA,1	NA,-inf	NA,inf	NA,1.13044	0.000642328	0.00128937
2	chr2:27189363:G:A	27189363	A,A	G,G	1,1	inf,inf	inf,inf	3.96061,2.09106	0.000639784	0.00128386
2	chr2:27290010:T:G	27290010	G,G	T,T	1,1	inf,inf	inf,inf	3.61307,2.65005	0.000637294	0.00128711
2	chr2:27008277:G:A	27008277	A,A	G,G	1,1	-inf,-inf	inf,inf	3.1514,0.211299	0.000635805	0.00123111
2	chr2:27218434:C:G	27218434	G,G	C,C	1,1	-inf,-inf	inf,inf	5.3557,3.17632	0.000633128	0.00195574
2	chr2:27984665:G:T	27984665	NA,T	NA,G	NA,1	NA,-inf	NA,inf	NA,1.20868	0.000632538	0.00126893
2	chr2:27676611:C:T	27676611	NA,T	NA,C	NA,1	NA,inf	NA,inf	NA,1.48177	0.000627597	0.00125981
2	chr2:27918503:T:C	27918503	NA,C	NA,T	NA,1	NA,-inf	NA,inf	NA,1.12256	0.000623657	0.00125208
2	chr2:28243611:G:T	28243611	NA,T	NA,G	NA,1	NA,-inf	NA,inf	NA,1.12452	0.000620431	0.00124523
2	chr2:27228561:T:C	27228561	C,C	T,T	1,1	inf,inf	inf,inf	5.37451,3.14418	0.000617317	0.00190847
2	chr2:27077125:G:C	27077125	NA,C	NA,G	NA,1	NA,inf	NA,inf	NA,1.19437	0.000611361	0.00122703
2	chr2:28124286:T:C	28124286	NA,C	NA,T	NA,1	NA,inf	NA,inf	NA,1.22296	0.000611233	0.00122774
2	chr2:27324065:C:T	27324065	NA,T	NA,C	NA,1	NA,inf	NA,inf	NA,1.34639	0.000610621	0.0012253
2	chr2:27752104:A:G	27752104	G,G	A,A	1,1	-inf,-inf	inf,inf	4.73636,0.515123	0.000609533	0.00119849
2	chr2:28109521:A:G	28109521	NA,G	NA,A	NA,1	NA,inf	NA,inf	NA,1.26325	0.000608501	0.00122237
2	chr2:27214952:AT:A	27214952	A,A	AT,AT	1,1	-inf,-inf	inf,inf	5.43503,3.08333	0.000605078	0.00188999
2	chr2:27204010:C:T	27204010	T,T	C,C	1,1	-inf,-inf	inf,inf	5.40826,3.09049	0.000604894	0.00186233
2	chr2:28158988:T:A	28158988	NA,A	NA,T	NA,1	NA,inf	NA,inf	NA,1.14021	0.00060489	0.00122091
2	chr2:28208170:T:C	28208170	C,C	T,T	1,1	-inf,inf	inf,inf	0.971164,2.28089	0.000599437	0.00120932
2	chr2:27585314:A:G	27585314	NA,G	NA,A	NA,1	NA,inf	NA,inf	NA,0.911941	0.000597542	0.00120065
2	chr2:28104938:G:A	28104938	NA,A	NA,G	NA,1	NA,inf	NA,inf	NA,1.22827	0.000596986	0.0011991
2	chr2:28098731:T:C	28098731	NA,C	NA,T	NA,1	NA,inf	NA,inf	NA,1.22589	0.000596476	0.00119806
2	chr2:27942695:T:G	27942695	NA,G	NA,T	NA,1	NA,-inf	NA,inf	NA,1.09664	0.000595303	0.00119515
2	chr2:27239208:C:T	27239208	T,T	C,C	1,1	inf,inf	inf,inf	3.94142,2.0666	0.000594776	0.0011936
2	chr2:27674968:G:A	27674968	A,A	G,G	1,1	inf,inf	inf,inf	3.92926,0.118181	0.000592831	0.00116559
2	chr2:27914120:T:C	27914120	NA,C	NA,T	NA,1	NA,-inf	NA,inf	NA,1.09387	0.000592298	0.00118912
2	chr2:28237399:G:A	28237399	NA,A	NA,G	NA,1	NA,-inf	NA,inf	NA,0.985986	0.000589868	0.00118331
2	chr2:27319174:C:T	27319174	T,T	C,C	1,1	inf,inf	inf,inf	3.54929,2.61303	0.000589555	0.00118969
2	chr2:28088875:A:C	28088875	NA,C	NA,A	NA,1	NA,inf	NA,inf	NA,1.26846	0.000589511	0.00118424
2	chr2:27286720:T:C	27286720	NA,C	NA,T	NA,1	NA,inf	NA,inf	NA,1.28042	0.000584743	0.00117279
2	chr2:28013088:T:C	28013088	C,C	T,T	1,1	inf,inf	inf,inf	3.77947,0.627225	0.000584182	0.0011529
2	chr2:27729539:C:T	27729539	T,T	C,C	1,1	-inf,-inf	inf,inf	4.87656,0.624562	0.000582754	0.00114597
2	chr2:27347252:C:T	27347252	NA,T	NA,C	NA,1	NA,inf	NA,inf	NA,1.3149	0.000582132	0.00116811
2	chr2:27284290:A:C	27284290	NA,C	NA,A	NA,1	NA,inf	NA,inf	NA,1.27634	0.000580807	0.0011649
2	chr2:28076588:C:T	28076588	NA,T	NA,C	NA,1	NA,inf	NA,inf	NA,1.2097	0.000579459	0.00116387
2	chr2:27752527:T:C	27752527	C,C	T,T	1,1	-inf,-inf	inf,inf	4.71594,0.483043	0.000578168	0.00113691
2	chr2:27802194:T:C	27802194	C,C	T,T	1,1	inf,inf	inf,inf	4.02326,1.07979	0.000577315	0.00113748
2	chr2:28267436:CAT:C	28267436	NA,C	NA,CAT	NA,1	NA,inf	NA,inf	NA,1.35589	0.000576851	0.0011581
2	chr2:28200946:T:C	28200946	NA,C	NA,T	NA,1	NA,-inf	NA,inf	NA,1.06119	0.000572498	0.00114838
2	chr2:28234519:T:A	28234519	A,NA	T,NA	1,NA	-inf,NA	inf,NA	1.99943,NA	0.000572428	0.00114615
2	chr2:27676836:A:C	27676836	NA,C	NA,A	NA,1	NA,inf	NA,inf	NA,1.42122	0.000570722	0.00114565
2	chr2:28135836:C:T	28135836	NA,T	NA,C	NA,1	NA,inf	NA,inf	NA,1.10396	0.000568959	0.00114826
2	chr2:27605120:A:C	27605120	NA,C	NA,A	NA,1	NA,-inf	NA,inf	NA,1.03486	0.000567866	0.00113975
2	chr2:27787389:T:C	27787389	NA,C	NA,T	NA,1	NA,inf	NA,inf	NA,1.2828	0.000567717	0.00113886
2	chr2:28201066:C:T	28201066	NA,T	NA,C	NA,1	NA,-inf	NA,inf	NA,1.04129	0.00056751	0.00113846
2	chr2:28027522:A:G	28027522	G,G	A,A	1,1	inf,inf	inf,inf	3.6248,0.75462	0.000562562	0.00111037
2	chr2:28204132:A:G	28204132	G,G	A,A	1,1	-inf,inf	inf,inf	0.573081,1.94261	0.000560183	0.00113065
2	chr2:27745587:A:C	27745587	C,C	A,A	1,1	-inf,-inf	inf,inf	4.65514,0.518654	0.00055969	0.00110074
2	chr2:27253510:G:A	27253510	A,A	G,G	1,1	inf,inf	inf,inf	3.7348,2.11934	0.000555898	0.00111507
2	chr2:27384565:G:C	27384565	NA,C	NA,G	NA,1	NA,-inf	NA,inf	NA,0.957212	0.000555562	0.0011144
2	chr2:27810671:A:C	27810671	C,C	A,A	1,1	inf,inf	inf,inf	4.05765,0.235389	0.000554884	0.00109327
2	chr2:28253368:C:T	28253368	NA,T	NA,C	NA,1	NA,inf	NA,inf	NA,1.14676	0.000554165	0.00111959
2	chr2:27166817:G:A	27166817	A,NA	G,NA	1,NA	inf,NA	inf,NA	1.95492,NA	0.000553045	0.00110854
2	chr2:27730316:C:T	27730316	NA,T	NA,C	NA,1	NA,inf	NA,inf	NA,0.983523	0.000550634	0.00110672
2	chr2:28249024:C:T	28249024	NA,T	NA,C	NA,1	NA,inf	NA,inf	NA,1.14356	0.000549712	0.00111058
2	chr2:28206927:A:G	28206927	G,G	A,A	1,1	-inf,inf	inf,inf	0.582187,1.93489	0.000549512	0.0011091
2	chr2:27013843:G:T	27013843	T,NA	G,NA	1,NA	-inf,NA	inf,NA	1.44989,NA	0.000548796	0.00109807
2	chr2:27611412:C:G	27611412	NA,G	NA,C	NA,1	NA,inf	NA,inf	NA,0.872383	0.000548006	0.00110113
2	chr2:27729900:G:C	27729900	C,C	G,G	1,1	-inf,-inf	inf,inf	4.75926,0.713781	0.000548005	0.00107814
2	chr2:27020133:C:T	27020133	T,T	C,C	1,1	inf,-inf	inf,inf	3.12656,0.517263	0.000547027	0.00107085
2	chr2:28324612:A:G	28324612	G,G	A,A	1,1	-inf,-inf	inf,inf	1.98747,0.435422	0.000543799	0.00109211
2	chr2:27223362:T:C	27223362	C,C	T,T	1,1	inf,inf	inf,inf	5.2655,3.10717	0.000539682	0.00158303
2	chr2:27220328:A:G	27220328	G,G	A,A	1,1	inf,inf	inf,inf	5.3557,3.04128	0.000539026	0.00161258
2	chr2:27214628:C:T	27214628	T,T	C,C	1,1	-inf,-inf	inf,inf	5.46655,2.96006	0.000533716	0.00164202
2	chr2:27186272:T:A	27186272	A,A	T,T	1,1	-inf,-inf	inf,inf	5.47873,2.93714	0.000533104	0.00161993
2	chr2:27212506:G:A	27212506	A,A	G,G	1,1	-inf,-inf	inf,inf	5.42875,3.00005	0.000530662	0.00162406
2	chr2:27509978:G:A	27509978	A,NA	G,NA	1,NA	-inf,NA	inf,NA	2.58222,NA	0.000528716	0.00105684
2	chr2:27031753:C:T	27031753	NA,T	NA,C	NA,1	NA,-inf	NA,inf	NA,0.999467	0.000528149	0.00105897
2	chr2:27102273:G:A	27102273	A,NA	G,NA	1,NA	-inf,NA	inf,NA	3.2713,NA	0.000525825	0.00104813
2	chr2:28218963:C:T	28218963	NA,T	NA,C	NA,1	NA,-inf	NA,inf	NA,0.995657	0.000524159	0.00105151
2	chr2:27145435:G:A	27145435	A,A	G,G	1,1	inf,inf	inf,inf	0.279403,2.15045	0.000522395	0.00104299
2	chr2:27192009:T:C	27192009	C,C	T,T	1,1	-inf,-inf	inf,inf	5.59227,2.71936	0.000519648	0.00151333
2	chr2:27727170:T:C	27727170	NA,C	NA,T	NA,1	NA,inf	NA,inf	NA,0.950058	0.000517172	0.00103944
2	chr2:28202339:C:T	28202339	NA,T	NA,C	NA,1	NA,-inf	NA,inf	NA,0.944323	0.00051628	0.00103578
2	chr2:27795426:A:G	27795426	G,G	A,A	1,1	inf,inf	inf,inf	4.02438,0.85291	0.000515662	0.00101593
2	chr2:28205863:G:A	28205863	NA,A	NA,G	NA,1	NA,-inf	NA,inf	NA,0.940944	0.000512407	0.00102802
2	chr2:27185334:CT:C	27185334	C,C	CT,CT	1,1	-inf,-inf	inf,inf	5.42477,2.95	0.000512364	0.0015338
2	chr2:27894167:T:G	27894167	NA,G	NA,T	NA,1	NA,-inf	NA,inf	NA,1.01083	0.000511103	0.00102612
2	chr2:27126794:G:A	27126794	NA,A	NA,G	NA,1	NA,inf	NA,inf	NA,1.22209	0.00051074	0.00102521
2	chr2:27729368:A:T	27729368	T,T	A,A	1,1	-inf,-inf	inf,inf	4.6582,0.702265	0.000510653	0.00100488
2	chr2:27774708:A:C	27774708	NA,C	NA,A	NA,1	NA,inf	NA,inf	NA,1.21571	0.00050987	0.00102287
2	chr2:27898345:G:A	27898345	NA,A	NA,G	NA,1	NA,-inf	NA,inf	NA,1.00831	0.000508867	0.00102163
2	chr2:28284387:T:C	28284387	C,C	T,T	1,1	-inf,inf	inf,inf	1.23051,1.82234	0.00050831	0.00102507
2	chr2:28208606:C:T	28208606	NA,T	NA,C	NA,1	NA,-inf	NA,inf	NA,0.934791	0.000508194	0.00101957
2	chr2:27265184:G:A	27265184	NA,A	NA,G	NA,1	NA,inf	NA,inf	NA,1.19478	0.000506207	0.00101533
2	chr2:27194183:G:A	27194183	A,A	G,G	1,1	-inf,-inf	inf,inf	5.53898,2.9831	0.00050616	0.0017246
2	chr2:27890466:C:A	27890466	NA,A	NA,C	NA,1	NA,-inf	NA,inf	NA,1.00388	0.000504894	0.00101365
2	chr2:27125330:C:T	27125330	T,T	C,C	1,1	inf,inf	inf,inf	2.58098,0.488647	0.000502208	0.000980015
2	chr2:27733614:C:T	27733614	T,T	C,C	1,1	inf,inf	inf,inf	4.74174,0.0150497	0.000500729	0.000984615
2	chr2:28252796:T:C	28252796	NA,C	NA,T	NA,1	NA,inf	NA,inf	NA,1.08452	0.000497505	0.00100489
2	chr2:28276566:A:G	28276566	NA,G	NA,A	NA,1	NA,-inf	NA,inf	NA,0.932182	0.000496583	0.000996656
2	chr2:27882856:T:C	27882856	NA,C	NA,T	NA,1	NA,-inf	NA,inf	NA,0.984122	0.000495018	0.000993849
2	chr2:27801775:C:T	27801775	T,T	C,C	1,1	inf,inf	inf,inf	4.01747,0.692478	0.000491643	0.000968372
2	chr2:27350420:C:T	27350420	T,NA	C,NA	1,NA	-inf,NA	inf,NA	0.903515,NA	0.000491235	0.000982508
2	chr2:28214757:C:T	28214757	NA,T	NA,C	NA,1	NA,-inf	NA,inf	NA,0.917087	0.000490811	0.000984701
2	chr2:27262961:G:A	27262961	NA,A	NA,G	NA,1	NA,inf	NA,inf	NA,1.17523	0.00048917	0.000981169
2	chr2:27778184:C:A	27778184	A,A	C,C	1,1	inf,inf	inf,inf	4.05342,0.18851	0.000488578	0.000962397
2	chr2:27188486:G:A	27188486	A,A	G,G	1,1	inf,inf	inf,inf	3.91489,1.94069	0.000486889	0.0009768
2	chr2:27779135:T:C	27779135	C,C	T,T	1,1	inf,inf	inf,inf	4.04974,0.18751	0.000486459	0.000958241
2	chr2:28209478:G:C	28209478	NA,C	NA,G	NA,1	NA,-inf	NA,inf	NA,0.91018	0.000484977	0.000972999
2	chr2:28206371:G:A	28206371	NA,A	NA,G	NA,1	NA,-inf	NA,inf	NA,0.909762	0.000483485	0.000970008
2	chr2:27872672:G:A	27872672	NA,A	NA,G	NA,1	NA,-inf	NA,inf	NA,0.991002	0.000481038	0.000965683
2	chr2:27244556:C:T	27244556	NA,T	NA,C	NA,1	NA,inf	NA,inf	NA,1.16345	0.000478057	0.000958872
2	chr2:28222986:A:G	28222986	G,G	A,A	1,1	inf,inf	inf,inf	3.4726,0.534275	0.000477585	0.000950343
2	chr2:27310002:A:G	27310002	G,G	A,A	1,1	inf,inf	inf,inf	3.53493,2.56705	0.00047639	0.000962007
2	chr2:27769573:T:A	27769573	NA,A	NA,T	NA,1	NA,inf	NA,inf	NA,1.15244	0.00047535	0.00095388
2	chr2:28325424:T:C	28325424	C,C	T,T	1,1	-inf,-inf	inf,inf	1.9469,0.384986	0.00047511	0.00095433
2	chr2:27259833:A:C	27259833	NA,C	NA,A	NA,1	NA,inf	NA,inf	NA,1.15553	0.000474318	0.000951389
2	chr2:28144478:A:G	28144478	NA,G	NA,A	NA,1	NA,-inf	NA,inf	NA,0.929053	0.000474312	0.000951733
2	chr2:27917482:G:A	27917482	A,A	G,G	1,1	inf,inf	inf,inf	3.53638,0.716312	0.00047385	0.000935644
2	chr2:27680273:CT:C	27680273	NA,C	NA,CT	NA,1	NA,inf	NA,inf	NA,1.29729	0.000472919	0.000949355
2	chr2:27642458:A:G	27642458	NA,G	NA,A	NA,1	NA,inf	NA,inf	NA,1.46017	0.000472897	0.000949143
2	chr2:28004268:C:T	28004268	NA,T	NA,C	NA,1	NA,-inf	NA,inf	NA,0.965753	0.0004718	0.000946999
2	chr2:28218200:A:G	28218200	G,G	A,A	1,1	-inf,inf	inf,inf	0.654234,1.93781	0.000470381	0.000948574
2	chr2:27228231:C:T	27228231	T,T	C,C	1,1	inf,inf	inf,inf	3.99253,1.87091	0.000470141	0.000943441
2	chr2:27799808:G:A	27799808	A,A	G,G	1,1	inf,inf	inf,inf	3.96705,0.9265	0.00047013	0.000926498
2	chr2:27536774:G:A	27536774	NA,A	NA,G	NA,1	NA,inf	NA,inf	NA,0.982772	0.00046998	0.000944211
2	chr2:28326441:T:C	28326441	C,C	T,T	1,1	-inf,-inf	inf,inf	2.22668,0.0846364	0.000468601	0.000942223
2	chr2:27801157:G:T	27801157	T,T	G,G	1,1	inf,inf	inf,inf	3.99223,0.898011	0.000467697	0.000921639
2	chr2:27679742:C:T	27679742	NA,T	NA,C	NA,1	NA,-inf	NA,inf	NA,1.05128	0.000467527	0.000937941
2	chr2:27343587:A:G	27343587	G,NA	A,NA	1,NA	inf,NA	inf,NA	0.523663,NA	0.00046557	0.000929307
2	chr2:28240122:T:A	28240122	NA,A	NA,T	NA,1	NA,-inf	NA,inf	NA,1.80058	0.000465195	0.000933609
2	chr2:28238763:T:A	28238763	NA,A	NA,T	NA,1	NA,-inf	NA,inf	NA,1.79566	0.000462244	0.000927687
2	chr2:27266262:T:C	27266262	NA,C	NA,T	NA,1	NA,inf	NA,inf	NA,1.13932	0.000462087	0.000926864
2	chr2:28253500:A:T	28253500	NA,T	NA,A	NA,1	NA,inf	NA,inf	NA,1.0372	0.000460718	0.000930409
2	chr2:27135742:C:T	27135742	NA,T	NA,C	NA,1	NA,inf	NA,inf	NA,1.13469	0.00045985	0.000922603
2	chr2:27873490:T:C	27873490	NA,C	NA,T	NA,1	NA,-inf	NA,inf	NA,0.947704	0.00045752	0.000918558
2	chr2:28219555:A:C	28219555	NA,C	NA,A	NA,1	NA,-inf	NA,inf	NA,0.910998	0.000457047	0.000916815
2	chr2:28240932:A:G	28240932	NA,G	NA,A	NA,1	NA,-inf	NA,inf	NA,0.931328	0.000457004	0.000916759
2	chr2:27187741:G:A	27187741	A,A	G,G	1,1	inf,inf	inf,inf	3.94881,1.88783	0.000456824	0.000916634
2	chr2:27252808:G:C	27252808	NA,C	NA,G	NA,1	NA,inf	NA,inf	NA,1.13295	0.000456429	0.000915516
2	chr2:28143317:GA:G	28143317	NA,G	NA,GA	NA,1	NA,-inf	NA,inf	NA,0.904592	0.000453899	0.000910779
2	chr2:27538133:T:C	27538133	NA,C	NA,T	NA,1	NA,inf	NA,inf	NA,0.962597	0.00045367	0.000911434
2	chr2:28328567:G:T	28328567	T,T	G,G	1,1	-inf,inf	inf,inf	2.42083,0.0339871	0.000453533	0.000911493
2	chr2:27800930:G:A	27800930	A,A	G,G	1,1	inf,inf	inf,inf	3.9927,0.641563	0.000453413	0.000893203
2	chr2:27248796:A:G	27248796	NA,G	NA,A	NA,1	NA,inf	NA,inf	NA,1.12629	0.000451582	0.000905798
2	chr2:27170162:A:G	27170162	G,G	A,A	1,1	-inf,-inf	inf,inf	6.62841,1.87623	0.000451003	0.00174963
2	chr2:27728663:A:G	27728663	NA,G	NA,A	NA,1	NA,inf	NA,inf	NA,0.874402	0.000450693	0.000905774
2	chr2:27906524:G:A	27906524	A,A	G,G	1,1	inf,inf	inf,inf	3.75612,0.404236	0.000449679	0.000887511
2	chr2:27658778:CCAGT:C	27658778	NA,C	NA,CCAGT	NA,1	NA,inf	NA,inf	NA,1.26336	0.00044886	0.000901064
2	chr2:27800253:T:C	27800253	C,C	T,T	1,1	inf,inf	inf,inf	3.96148,0.892332	0.000446854	0.000880688
2	chr2:28298296:GTT:G	28298296	NA,G	NA,GTT	NA,1	NA,inf	NA,inf	NA,0.999355	0.000443872	0.00089564
2	chr2:27184076:T:A	27184076	A,A	T,T	1,1	-inf,-inf	inf,inf	5.31038,2.90605	0.000443189	0.00125792
2	chr2:27887728:AATC:A	27887728	NA,A	NA,AATC	NA,1	NA,-inf	NA,inf	NA,0.928925	0.000442495	0.000888371
2	chr2:28227089:G:C	28227089	NA,C	NA,G	NA,1	NA,-inf	NA,inf	NA,0.85514	0.000442325	0.00088746
2	chr2:27802471:A:G	27802471	NA,G	NA,A	NA,1	NA,-inf	NA,inf	NA,1.0051	0.000441549	0.000885896
2	chr2:28291267:G:A	28291267	A,A	G,G	1,1	-inf,inf	inf,inf	0.57882,2.04376	0.000441226	0.000889634
2	chr2:27249858:T:G	27249858	NA,G	NA,T	NA,1	NA,inf	NA,inf	NA,1.11103	0.000440938	0.000884455
2	chr2:28253761:G:A	28253761	NA,A	NA,G	NA,1	NA,-inf	NA,inf	NA,0.853291	0.000440805	0.000884412
2	chr2:28325189:T:C	28325189	C,C	T,T	1,1	-inf,-inf	inf,inf	2.19826,0.0720087	0.000440243	0.000885168
2	chr2:27862175:T:G	27862175	NA,G	NA,T	NA,1	NA,-inf	NA,inf	NA,0.925081	0.0004399	0.000883182
2	chr2:27249975:A:G	27249975	NA,G	NA,A	NA,1	NA,inf	NA,inf	NA,1.10946	0.000439832	0.000882236
2	chr2:27869859:T:C	27869859	NA,C	NA,T	NA,1	NA,-inf	NA,inf	NA,1.64695	0.000438404	0.000879442
2	chr2:27209679:A:G	27209679	G,G	A,A	1,1	-inf,-inf	inf,inf	5.54158,2.85929	0.000435455	0.00144753
2	chr2:27168805:C:T	27168805	T,NA	C,NA	1,NA	inf,NA	inf,NA	2.76658,NA	0.000435327	0.000869575
2	chr2:28325887:A:G	28325887	NA,G	NA,A	NA,1	NA,inf	NA,inf	NA,1.07734	0.000434962	0.000872705
2	chr2:27178896:T:C	27178896	NA,C	NA,T	NA,1	NA,inf	NA,inf	NA,0.966253	0.000434446	0.000870955
2	chr2:27043169:T:C	27043169	NA,C	NA,T	NA,1	NA,-inf	NA,inf	NA,1.09525	0.000434414	0.000871601
2	chr2:27328345:CTG:C	27328345	NA,C	NA,CTG	NA,1	NA,inf	NA,inf	NA,1.09601	0.000432269	0.000867069
2	chr2:28127810:T:TC	28127810	NA,TC	NA,T	NA,1	NA,-inf	NA,inf	NA,0.872945	0.000431112	0.000865053
2	chr2:27735988:C:G	27735988	G,G	C,C	1,1	-inf,-inf	inf,inf	4.61258,0.631802	0.000430503	0.000847368
2	chr2:27327508:T:TAG	27327508	NA,TAG	NA,T	NA,1	NA,inf	NA,inf	NA,1.09327	0.000430123	0.000862766
2	chr2:27795158:A:C	27795158	C,C	A,A	1,1	inf,inf	inf,inf	3.98493,0.836873	0.000428154	0.000843955
2	chr2:27360367:A:G	27360367	NA,G	NA,A	NA,1	NA,inf	NA,inf	NA,1.0499	0.000424591	0.000851768
2	chr2:27195421:G:A	27195421	A,A	G,G	1,1	inf,inf	inf,inf	4.07504,1.74826	0.000424207	0.000851385
2	chr2:27836818:TA:T	27836818	NA,T	NA,TA	NA,1	NA,-inf	NA,inf	NA,0.903372	0.000423862	0.000850968
2	chr2:27698997:T:C	27698997	NA,C	NA,T	NA,1	NA,inf	NA,inf	NA,1.22367	0.000423364	0.000849883
2	chr2:27798176:G:T	27798176	T,T	G,G	1,1	inf,inf	inf,inf	3.89004,0.814368	0.000421308	0.000830499
2	chr2:28012896:C:T	28012896	T,T	C,C	1,1	inf,inf	inf,inf	3.6997,0.367385	0.000420919	0.000830581
2	chr2:27564062:T:C	27564062	C,C	T,T	1,1	inf,inf	inf,inf	2.8725,0.820158	0.000420146	0.000835487
2	chr2:28292428:C:T	28292428	T,T	C,C	1,1	-inf,inf	inf,inf	0.623849,1.99619	0.000419655	0.000846075
2	chr2:27839720:C:T	27839720	NA,T	NA,C	NA,1	NA,-inf	NA,inf	NA,0.88812	0.000417623	0.000838449
2	chr2:27054406:G:A	27054406	A,A	G,G	1,1	inf,inf	inf,inf	3.31242,0.0239166	0.000410326	0.000800695
2	chr2:27665891:A:C	27665891	NA,C	NA,A	NA,1	NA,inf	NA,inf	NA,1.20325	0.00041027	0.000823596
2	chr2:27757831:C:T	27757831	NA,T	NA,C	NA,1	NA,inf	NA,inf	NA,0.826853	0.000410139	0.000824238
2	chr2:27866613:T:A	27866613	NA,A	NA,T	NA,1	NA,-inf	NA,inf	NA,1.58964	0.000406936	0.000816336
2	chr2:27023417:C:T	27023417	T,T	C,C	1,1	-inf,-inf	inf,inf	0.247598,1.60606	0.000406825	0.000810608
2	chr2:28219359:CTCT:C	28219359	NA,C	NA,CTCT	NA,1	NA,inf	NA,inf	NA,0.926011	0.000406539	0.000816175
2	chr2:28261293:G:T	28261293	NA,T	NA,G	NA,1	NA,inf	NA,inf	NA,0.925615	0.000406525	0.000816159
2	chr2:27740483:G:A	27740483	NA,A	NA,G	NA,1	NA,inf	NA,inf	NA,1.0878	0.000405816	0.000814352
2	chr2:27566994:T:A	27566994	A,A	T,T	1,1	inf,inf	inf,inf	2.76267,0.965552	0.000405261	0.000806478
2	chr2:28297418:G:A	28297418	NA,A	NA,G	NA,1	NA,-inf	NA,inf	NA,0.870375	0.000404941	0.000812354
2	chr2:27252611:G:A	27252611	NA,A	NA,G	NA,1	NA,inf	NA,inf	NA,1.05539	0.000403073	0.00080852
2	chr2:27797290:C:T	27797290	T,T	C,C	1,1	inf,inf	inf,inf	3.98371,0.813243	0.000401433	0.000791214
2	chr2:28062253:G:A	28062253	NA,A	NA,G	NA,1	NA,inf	NA,inf	NA,0.832509	0.000399193	0.000801245
2	chr2:28219439:A:G	28219439	NA,G	NA,A	NA,1	NA,-inf	NA,inf	NA,0.830944	0.000397246	0.000796911
2	chr2:27840082:C:T	27840082	NA,T	NA,C	NA,1	NA,-inf	NA,inf	NA,0.865058	0.000396661	0.000796359
2	chr2:27728791:T:C	27728791	C,C	T,T	1,1	-inf,-inf	inf,inf	4.55181,0.184369	0.000395691	0.00077846
2	chr2:27591676:C:T	27591676	NA,T	NA,C	NA,1	NA,inf	NA,inf	NA,1.0683	0.000395416	0.000793471
2	chr2:27776444:T:C	27776444	NA,C	NA,T	NA,1	NA,inf	NA,inf	NA,0.804797	0.000395261	0.000794321
2	chr2:28230339:G:A	28230339	NA,A	NA,G	NA,1	NA,inf	NA,inf	NA,1.02434	0.00039451	0.000791642
2	chr2:28211823:A:G	28211823	NA,G	NA,A	NA,1	NA,inf	NA,inf	NA,1.02411	0.000394357	0.000791335
2	chr2:27774718:C:G	27774718	NA,G	NA,C	NA,1	NA,inf	NA,inf	NA,0.803194	0.000394139	0.000792066
2	chr2:27189395:A:G	27189395	G,G	A,A	1,1	-inf,-inf	inf,inf	5.39212,2.62056	0.000393864	0.00105017
2	chr2:28283832:C:A	28283832	NA,A	NA,C	NA,1	NA,inf	NA,inf	NA,0.92813	0.0003938	0.000794403
2	chr2:28140874:G:A	28140874	A,NA	G,NA	1,NA	-inf,NA	inf,NA	1.85038,NA	0.000393609	0.000787942
2	chr2:28325259:G:A	28325259	A,A	G,G	1,1	-inf,-inf	inf,inf	1.8335,0.399386	0.000392761	0.000788832
2	chr2:27884825:C:T	27884825	T,T	C,C	1,1	-inf,inf	inf,inf	3.92236,0.314302	0.000391476	0.00077175
2	chr2:27795264:T:G	27795264	G,G	T,T	1,1	inf,inf	inf,inf	3.91401,0.490392	0.000390902	0.000770581
2	chr2:28325392:T:C	28325392	C,C	T,T	1,1	-inf,-inf	inf,inf	1.83385,0.393037	0.000390283	0.000783873
2	chr2:27569456:A:C	27569456	C,C	A,A	1,1	inf,inf	inf,inf	2.95171,0.743373	0.000388808	0.00077294
2	chr2:27739171:G:C	27739171	NA,C	NA,G	NA,1	NA,inf	NA,inf	NA,1.06552	0.00038848	0.000779353
2	chr2:28180778:AT:A	28180778	NA,A	NA,AT	NA,1	NA,inf	NA,inf	NA,1.01773	0.000388471	0.000779515
2	chr2:27574060:A:G	27574060	G,G	A,A	1,1	inf,inf	inf,inf	2.86265,0.788287	0.000387706	0.000771011
2	chr2:27201045:G:A	27201045	A,NA	G,NA	1,NA	inf,NA	inf,NA	2.50382,NA	0.00038727	0.000775083
2	chr2:27975752:AG:A	27975752	NA,A	NA,AG	NA,1	NA,inf	NA,inf	NA,0.816046	0.000386745	0.000776265
2	chr2:28192403:A:T	28192403	NA,T	NA,A	NA,1	NA,inf	NA,inf	NA,1.09968	0.000385742	0.000773999
2	chr2:28021370:C:T	28021370	NA,T	NA,C	NA,1	NA,inf	NA,inf	NA,0.810169	0.000383912	0.000770579
2	chr2:27844174:C:T	27844174	NA,T	NA,C	NA,1	NA,inf	NA,inf	NA,1.00274	0.00038188	0.000766244
2	chr2:28101379:G:C	28101379	NA,C	NA,G	NA,1	NA,-inf	NA,inf	NA,0.755425	0.000379356	0.000760978
2	chr2:28264984:T:G	28264984	NA,G	NA,T	NA,1	NA,inf	NA,inf	NA,1.08163	0.000378787	0.000760276
2	chr2:27176426:C:T	27176426	T,T	C,C	1,1	-inf,-inf	inf,inf	5.85775,2.56492	0.000377868	0.00134336
2	chr2:27209729:C:T	27209729	NA,T	NA,C	NA,1	NA,-inf	NA,inf	NA,1.01128	0.000377067	0.000756379
2	chr2:27796500:G:A	27796500	A,A	G,G	1,1	inf,inf	inf,inf	4.02366,0.690866	0.000376752	0.000742472
2	chr2:28263144:AAAAG:A	28263144	NA,A	NA,AAAAG	NA,1	NA,-inf	NA,inf	NA,0.741026	0.000376342	0.000754943
2	chr2:28255071:T:C	28255071	NA,C	NA,T	NA,1	NA,inf	NA,inf	NA,0.992745	0.000374665	0.000751826
2	chr2:28084595:A:T	28084595	NA,T	NA,A	NA,1	NA,-inf	NA,inf	NA,0.73839	0.000368414	0.000739038
2	chr2:27596305:G:A	27596305	A,A	G,G	1,1	inf,inf	inf,inf	2.92911,0.728619	0.000368115	0.000731874
2	chr2:28199191:T:C	28199191	NA,C	NA,T	NA,1	NA,inf	NA,inf	NA,0.978326	0.000367318	0.000737072
2	chr2:27304802:G:A	27304802	NA,A	NA,G	NA,1	NA,inf	NA,inf	NA,0.501602	0.00036678	0.000737193
2	chr2:27185850:T:C	27185850	NA,C	NA,T	NA,1	NA,-inf	NA,inf	NA,0.99347	0.000366575	0.000735336
2	chr2:27952164:C:G	27952164	G,NA	C,NA	1,NA	-inf,NA	inf,NA	2.05719,NA	0.000366496	0.000736451
2	chr2:28229324:G:A	28229324	NA,A	NA,G	NA,1	NA,inf	NA,inf	NA,0.977822	0.000366206	0.000734852
2	chr2:27348136:C:T	27348136	NA,T	NA,C	NA,1	NA,inf	NA,inf	NA,1.0464	0.000364813	0.000731864
2	chr2:28082288:T:A	28082288	NA,A	NA,T	NA,1	NA,-inf	NA,inf	NA,0.732193	0.000364146	0.000730481
2	chr2:27265564:G:C	27265564	C,C	G,G	1,1	inf,inf	inf,inf	5.63736,2.68451	0.000364035	0.00124077
2	chr2:27277208:C:G	27277208	NA,G	NA,C	NA,1	NA,inf	NA,inf	NA,1.01959	0.00036395	0.000729649
2	chr2:27765954:G:A	27765954	A,A	G,G	1,1	-inf,-inf	inf,inf	4.29682,0.639112	0.000363547	0.000717435
2	chr2:27871903:A:T	27871903	T,T	A,A	1,1	inf,inf	inf,inf	3.65631,0.320893	0.000362591	0.00071569
2	chr2:27016487:C:A	27016487	NA,A	NA,C	NA,1	NA,-inf	NA,inf	NA,0.801524	0.000362419	0.000727103
2	chr2:28198418:A:G	28198418	NA,G	NA,A	NA,1	NA,inf	NA,inf	NA,0.723049	0.000362004	0.000726396
2	chr2:27181917:G:A	27181917	A,A	G,G	1,1	inf,inf	inf,inf	3.80062,1.81903	0.000361537	0.00072508
2	chr2:28259304:T:C	28259304	NA,C	NA,T	NA,1	NA,inf	NA,inf	NA,0.861059	0.000361237	0.000728859
2	chr2:27684961:C:T	27684961	NA,T	NA,C	NA,1	NA,inf	NA,inf	NA,1.20756	0.000361188	0.000724753
2	chr2:27510765:G:T	27510765	NA,T	NA,G	NA,1	NA,inf	NA,inf	NA,0.977397	0.00036073	0.000723585
2	chr2:27684950:G:A	27684950	NA,A	NA,G	NA,1	NA,inf	NA,inf	NA,1.20659	0.000360674	0.000723721
2	chr2:28281101:A:G	28281101	G,G	A,A	1,1	-inf,inf	inf,inf	0.56025,2.12131	0.000360289	0.000725241
2	chr2:27576130:T:C	27576130	NA,C	NA,T	NA,1	NA,-inf	NA,inf	NA,0.610847	0.000360172	0.000722707
2	chr2:28164221:A:G	28164221	NA,G	NA,A	NA,1	NA,inf	NA,inf	NA,0.760383	0.000359578	0.000721719
2	chr2:27833014:A:G	27833014	G,G	A,A	1,1	inf,inf	inf,inf	3.49048,0.446748	0.000359182	0.000709304
2	chr2:28103158:T:A	28103158	NA,A	NA,T	NA,1	NA,-inf	NA,inf	NA,0.706632	0.000358996	0.000720169
2	chr2:27524074:G:A	27524074	NA,A	NA,G	NA,1	NA,inf	NA,inf	NA,0.610012	0.000358449	0.000720448
2	chr2:27340560:C:T	27340560	NA,T	NA,C	NA,1	NA,inf	NA,inf	NA,1.03378	0.000358331	0.000718863
2	chr2:28171072:G:A	28171072	NA,A	NA,G	NA,1	NA,inf	NA,inf	NA,0.866123	0.000356301	0.000715527
2	chr2:27970622:G:A	27970622	NA,A	NA,G	NA,1	NA,inf	NA,inf	NA,0.766198	0.000355475	0.000713499
2	chr2:27196432:G:A	27196432	NA,A	NA,G	NA,1	NA,-inf	NA,inf	NA,0.970509	0.000354027	0.000710174
2	chr2:27246624:C:T	27246624	NA,T	NA,C	NA,1	NA,-inf	NA,inf	NA,0.753186	0.000352347	0.000706664
2	chr2:28211804:A:T	28211804	NA,T	NA,A	NA,1	NA,-inf	NA,inf	NA,1.59158	0.000351939	0.000706326
2	chr2:27686039:T:C	27686039	NA,C	NA,T	NA,1	NA,inf	NA,inf	NA,1.18814	0.000351454	0.000705224
2	chr2:27455430:C:T	27455430	NA,T	NA,C	NA,1	NA,inf	NA,inf	NA,0.932461	0.000351401	0.000704585
2	chr2:27862261:T:C	27862261	NA,C	NA,T	NA,1	NA,-inf	NA,inf	NA,1.47079	0.000351124	0.000704395
2	chr2:27105238:C:T	27105238	NA,T	NA,C	NA,1	NA,-inf	NA,inf	NA,1.04184	0.000350283	0.000702568
2	chr2:28097090:A:G	28097090	NA,G	NA,A	NA,1	NA,-inf	NA,inf	NA,0.708563	0.000349736	0.000701584
2	chr2:27680207:A:G	27680207	NA,G	NA,A	NA,1	NA,inf	NA,inf	NA,0.989738	0.00034932	0.00070098
2	chr2:27529608:G:A	27529608	NA,A	NA,G	NA,1	NA,inf	NA,inf	NA,0.959609	0.000348767	0.000699611
2	chr2:28173532:AC:A	28173532	NA,A	NA,AC	NA,1	NA,inf	NA,inf	NA,0.841487	0.000348527	0.000699907
2	chr2:28261624:C:T	28261624	NA,T	NA,C	NA,1	NA,-inf	NA,inf	NA,0.766713	0.000348503	0.000699562
2	chr2:28271324:TC:T	28271324	NA,T	NA,TC	NA,1	NA,inf	NA,inf	NA,0.737779	0.000348082	0.000698279
2	chr2:27933773:T:G	27933773	G,G	T,T	1,1	inf,inf	inf,inf	3.58516,0.272797	0.000347625	0.00068628
2	chr2:27739341:C:T	27739341	NA,T	NA,C	NA,1	NA,inf	NA,inf	NA,0.980831	0.000347005	0.000696345
2	chr2:27569177:A:C	27569177	NA,C	NA,A	NA,1	NA,-inf	NA,inf	NA,0.697851	0.000346934	0.000696394
2	chr2:27590453:G:A	27590453	NA,A	NA,G	NA,1	NA,-inf	NA,inf	NA,0.696303	0.000346611	0.000695742
2	chr2:27599416:G:GAC	27599416	GAC,GAC	G,G	1,1	inf,inf	inf,inf	2.86679,0.729777	0.000345058	0.000686191
2	chr2:27796239:C:T	27796239	T,T	C,C	1,1	inf,inf	inf,inf	3.9522,0.697976	0.000343662	0.000677478
2	chr2:27527868:G:A	27527868	NA,A	NA,G	NA,1	NA,inf	NA,inf	NA,0.587117	0.000343273	0.000689925
2	chr2:27562685:G:C	27562685	NA,C	NA,G	NA,1	NA,-inf	NA,inf	NA,0.728719	0.000341799	0.000686065
2	chr2:27938477:C:T	27938477	T,NA	C,NA	1,NA	inf,NA	inf,NA	0.996841,NA	0.000341677	0.000686017
2	chr2:27746824:G:GA	27746824	NA,GA	NA,G	NA,1	NA,inf	NA,inf	NA,0.962187	0.000339305	0.000680886
2	chr2:28140718:A:G	28140718	NA,G	NA,A	NA,1	NA,-inf	NA,inf	NA,0.720711	0.000339029	0.000680132
2	chr2:27601301:G:C	27601301	C,C	G,G	1,1	inf,inf	inf,inf	2.83306,0.738227	0.000339001	0.000674228
2	chr2:28234631:C:A	28234631	NA,A	NA,C	NA,1	NA,inf	NA,inf	NA,0.923705	0.000337663	0.000677581
2	chr2:27719864:T:C	27719864	NA,C	NA,T	NA,1	NA,inf	NA,inf	NA,0.992622	0.000336894	0.000676201
2	chr2:28199122:T:C	28199122	C,C	T,T	1,1	inf,inf	inf,inf	0.0437367,1.96195	0.00033575	0.00067583
2	chr2:27993369:G:C	27993369	NA,C	NA,G	NA,1	NA,inf	NA,inf	NA,0.580681	0.000335628	0.000673645
2	chr2:27591571:C:T	27591571	T,T	C,C	1,1	inf,inf	inf,inf	2.82627,0.728893	0.000335411	0.00066714
2	chr2:27778679:C:T	27778679	NA,T	NA,C	NA,1	NA,inf	NA,inf	NA,0.965657	0.000334249	0.000670752
2	chr2:28132963:G:A	28132963	NA,A	NA,G	NA,1	NA,-inf	NA,inf	NA,0.737105	0.0003337	0.000669445
2	chr2:27205279:A:G	27205279	NA,G	NA,A	NA,1	NA,-inf	NA,inf	NA,0.931248	0.000332922	0.000667851
2	chr2:28255810:T:C	28255810	NA,C	NA,T	NA,1	NA,-inf	NA,inf	NA,0.739618	0.000332778	0.000667992
2	chr2:27181953:G:C	27181953	NA,C	NA,G	NA,1	NA,-inf	NA,inf	NA,0.928225	0.000332417	0.000666826
2	chr2:27812243:AC:A	27812243	NA,A	NA,AC	NA,1	NA,inf	NA,inf	NA,0.903298	0.000331774	0.000665617
2	chr2:27864338:C:T	27864338	T,T	C,C	1,1	inf,inf	inf,inf	3.60322,0.283799	0.000331104	0.000653694
2	chr2:28336850:C:T	28336850	NA,T	NA,C	NA,1	NA,inf	NA,inf	NA,1.00885	0.000330968	0.000663868
2	chr2:28086411:G:A	28086411	NA,A	NA,G	NA,1	NA,-inf	NA,inf	NA,0.677152	0.000330432	0.000662864
2	chr2:27239550:A:G	27239550	NA,G	NA,A	NA,1	NA,inf	NA,inf	NA,0.924706	0.000330226	0.000662442
2	chr2:27471708:T:C	27471708	NA,C	NA,T	NA,1	NA,inf	NA,inf	NA,0.942058	0.000329878	0.000661376
2	chr2:27232076:G:A	27232076	NA,A	NA,G	NA,1	NA,inf	NA,inf	NA,0.923526	0.000329642	0.000661271
2	chr2:27995047:T:C	27995047	NA,C	NA,T	NA,1	NA,inf	NA,inf	NA,0.719147	0.000328837	0.000660031
2	chr2:27916281:TA:T	27916281	T,T	TA,TA	1,1	inf,inf	inf,inf	3.57759,0.29947	0.000328452	0.000648501
2	chr2:27772426:G:T	27772426	NA,T	NA,G	NA,1	NA,inf	NA,inf	NA,0.97682	0.000328416	0.000659183
2	chr2:27990023:A:G	27990023	G,G	A,A	1,1	inf,inf	inf,inf	3.61821,0.146456	0.000328363	0.000648273
2	chr2:27985439:C:T	27985439	NA,T	NA,C	NA,1	NA,inf	NA,inf	NA,1.02351	0.000327758	0.000657745
2	chr2:27861257:C:T	27861257	NA,T	NA,C	NA,1	NA,-inf	NA,inf	NA,1.41171	0.000327433	0.000656885
2	chr2:27039895:GGGA:G	27039895	NA,G	NA,GGGA	NA,1	NA,-inf	NA,inf	NA,0.956283	0.000327428	0.000657115
2	chr2:27070173:C:T	27070173	T,NA	C,NA	1,NA	-inf,NA	inf,NA	0.716048,NA	0.000326892	0.000653885
2	chr2:27620242:T:A	27620242	NA,A	NA,T	NA,1	NA,inf	NA,inf	NA,0.5551	0.000326655	0.000655594
2	chr2:27203985:C:T	27203985	T,NA	C,NA	1,NA	-inf,NA	inf,NA	2.18045,NA	0.00032237	0.000644657
2	chr2:27585199:A:G	27585199	NA,G	NA,A	NA,1	NA,-inf	NA,inf	NA,0.55257	0.00032217	0.000646462
2	chr2:28220183:C:T	28220183	T,T	C,C	1,1	inf,-inf	inf,inf	4.28672,0.557107	0.000321782	0.000647018
2	chr2:28343117:G:A	28343117	A,A	G,G	1,1	-inf,inf	inf,inf	1.94319,0.0846143	0.000321707	0.000646883
2	chr2:27151395:C:T	27151395	T,T	C,C	1,1	inf,-inf	inf,inf	1.8248,1.50826	0.000320752	0.000639223
2	chr2:27366337:T:G	27366337	NA,G	NA,T	NA,1	NA,inf	NA,inf	NA,0.90581	0.000320663	0.000643252
2	chr2:28177113:C:A	28177113	NA,A	NA,C	NA,1	NA,inf	NA,inf	NA,0.786544	0.000318904	0.000640401
2	chr2:27261752:A:G	27261752	G,G	A,A	1,1	inf,inf	inf,inf	5.43718,2.86615	0.000318846	0.00109285
2	chr2:27177982:C:A	27177982	A,A	C,C	1,1	inf,inf	inf,inf	3.84859,1.70396	0.000318821	0.000639425
2	chr2:28089268:G:A	28089268	NA,A	NA,G	NA,1	NA,-inf	NA,inf	NA,0.655078	0.000318224	0.000638379
2	chr2:28320598:C:G	28320598	G,G	C,C	1,1	-inf,-inf	inf,inf	2.01661,0.100472	0.00031814	0.000639629
2	chr2:28330518:G:A	28330518	NA,A	NA,G	NA,1	NA,-inf	NA,inf	NA,1.08845	0.000318125	0.000638947
2	chr2:27036346:T:G	27036346	NA,G	NA,T	NA,1	NA,-inf	NA,inf	NA,1.08348	0.000317942	0.000638184
2	chr2:28184672:G:A	28184672	NA,A	NA,G	NA,1	NA,-inf	NA,inf	NA,0.682081	0.000317374	0.000636695
2	chr2:28186607:G:A	28186607	NA,A	NA,G	NA,1	NA,inf	NA,inf	NA,0.782543	0.000316907	0.000636389
2	chr2:27746778:T:G	27746778	G,NA	T,NA	1,NA	-inf,NA	inf,NA	1.80348,NA	0.000315258	0.000631057
2	chr2:27272596:T:A	27272596	NA,A	NA,T	NA,1	NA,inf	NA,inf	NA,0.886578	0.000314571	0.000631168
2	chr2:27262641:T:C	27262641	NA,C	NA,T	NA,1	NA,inf	NA,inf	NA,0.883534	0.000313221	0.00062846
2	chr2:27437959:G:A	27437959	NA,A	NA,G	NA,1	NA,inf	NA,inf	NA,0.849569	0.000309527	0.000621163
2	chr2:28235239:G:A	28235239	NA,A	NA,G	NA,1	NA,-inf	NA,inf	NA,1.43659	0.000307777	0.000617705
2	chr2:27928487:G:A	27928487	A,A	G,G	1,1	-inf,inf	inf,inf	3.71243,0.316644	0.000307684	0.000607054
2	chr2:27638751:G:T	27638751	T,NA	G,NA	1,NA	inf,NA	inf,NA	1.95954,NA	0.000307489	0.000615838
2	chr2:27770976:C:T	27770976	T,T	C,C	1,1	inf,inf	inf,inf	3.51195,0.123242	0.000306124	0.000604181
2	chr2:28013253:C:T	28013253	T,T	C,C	1,1	inf,inf	inf,inf	3.47811,0.143864	0.000305775	0.000603988
2	chr2:27010944:T:C	27010944	NA,C	NA,T	NA,1	NA,-inf	NA,inf	NA,0.87227	0.000305024	0.000611819
2	chr2:27932328:T:A	27932328	A,A	T,T	1,1	-inf,inf	inf,inf	3.73938,0.274163	0.000304854	0.000601416
2	chr2:27712964:G:A	27712964	NA,A	NA,G	NA,1	NA,-inf	NA,inf	NA,0.622325	0.000304479	0.000611161
2	chr2:27796989:T:C	27796989	C,C	T,T	1,1	inf,inf	inf,inf	3.91506,0.612474	0.000304141	0.000599691
2	chr2:27270837:G:C	27270837	NA,C	NA,G	NA,1	NA,-inf	NA,inf	NA,0.678056	0.000303776	0.000609702
2	chr2:27363759:T:C	27363759	NA,C	NA,T	NA,1	NA,inf	NA,inf	NA,0.867499	0.000302872	0.000607573
2	chr2:27089403:C:G	27089403	NA,G	NA,C	NA,1	NA,-inf	NA,inf	NA,0.874271	0.00030225	0.000606448
2	chr2:27178392:C:T	27178392	T,T	C,C	1,1	inf,inf	inf,inf	3.78069,1.7075	0.000301649	0.000604885
2	chr2:27602437:T:C	27602437	NA,C	NA,T	NA,1	NA,-inf	NA,inf	NA,0.516511	0.00030159	0.00060517
2	chr2:27009702:G:A	27009702	NA,A	NA,G	NA,1	NA,-inf	NA,inf	NA,0.86549	0.000301217	0.000604363
2	chr2:27993905:C:T	27993905	NA,T	NA,C	NA,1	NA,inf	NA,inf	NA,0.517918	0.000299971	0.000602076
2	chr2:27660492:G:A	27660492	NA,A	NA,G	NA,1	NA,inf	NA,inf	NA,0.886871	0.00029985	0.000601717
2	chr2:27536601:A:G	27536601	NA,G	NA,A	NA,1	NA,-inf	NA,inf	NA,0.612725	0.000297842	0.000597844
2	chr2:28019585:G:T	28019585	T,T	G,G	1,1	inf,inf	inf,inf	3.46774,0.13292	0.000297838	0.000588347
2	chr2:27588635:C:T	27588635	NA,T	NA,C	NA,1	NA,-inf	NA,inf	NA,0.511039	0.000297388	0.000596754
2	chr2:27218170:A:T	27218170	NA,T	NA,A	NA,1	NA,inf	NA,inf	NA,0.693603	0.000297329	0.000596707
2	chr2:28300179:T:A	28300179	NA,A	NA,T	NA,1	NA,-inf	NA,inf	NA,0.672038	0.000297076	0.00059426
2	chr2:28062074:G:A	28062074	NA,A	NA,G	NA,1	NA,inf	NA,inf	NA,0.660442	0.000297011	0.00059614
2	chr2:27600974:C:T	27600974	NA,T	NA,C	NA,1	NA,-inf	NA,inf	NA,0.50825	0.000296905	0.000595783
2	chr2:27826323:C:A	27826323	NA,A	NA,C	NA,1	NA,inf	NA,inf	NA,0.831639	0.000296553	0.000594962
2	chr2:27124502:A:G	27124502	NA,G	NA,A	NA,1	NA,-inf	NA,inf	NA,0.691994	0.00029527	0.000592616
2	chr2:27660147:TA:T	27660147	NA,T	NA,TA	NA,1	NA,inf	NA,inf	NA,0.875737	0.000295026	0.000592036
2	chr2:27117951:T:C	27117951	C,C	T,T	1,1	inf,inf	inf,inf	2.44398,0.00148628	0.000294724	0.000574653
2	chr2:27156478:C:T	27156478	NA,T	NA,C	NA,1	NA,-inf	NA,inf	NA,0.460791	0.000294699	0.000591201
2	chr2:27884703:A:T	27884703	NA,T	NA,A	NA,1	NA,-inf	NA,inf	NA,1.35162	0.000294598	0.000591016
2	chr2:27927931:C:T	27927931	T,T	C,C	1,1	inf,inf	inf,inf	3.48198,0.107886	0.000294486	0.000581722
2	chr2:27656120:G:A	27656120	NA,A	NA,G	NA,1	NA,inf	NA,inf	NA,0.873677	0.000294125	0.000590229
2	chr2:27332195:G:C	27332195	NA,C	NA,G	NA,1	NA,inf	NA,inf	NA,0.895113	0.000294087	0.000590018
2	chr2:27616678:A:T	27616678	NA,T	NA,A	NA,1	NA,-inf	NA,inf	NA,0.500182	0.000293299	0.000588534
2	chr2:28288510:C:T	28288510	NA,T	NA,C	NA,1	NA,inf	NA,inf	NA,0.73429	0.000293114	0.000590998
2	chr2:27556452:C:T	27556452	T,NA	C,NA	1,NA	-inf,NA	inf,NA	1.83721,NA	0.000292866	0.000586301
2	chr2:27623872:C:T	27623872	NA,T	NA,C	NA,1	NA,-inf	NA,inf	NA,0.663078	0.000292848	0.000587898
2	chr2:28276934:G:A	28276934	NA,A	NA,G	NA,1	NA,-inf	NA,inf	NA,0.632423	0.000292257	0.000586336
2	chr2:27710734:G:A	27710734	A,NA	G,NA	1,NA	-inf,NA	inf,NA	1.92731,NA	0.000291593	0.000585969
2	chr2:28259989:T:C	28259989	NA,C	NA,T	NA,1	NA,-inf	NA,inf	NA,0.815757	0.000290227	0.000583843
2	chr2:27881062:C:CAAA	27881062	NA,CAAA	NA,C	NA,1	NA,-inf	NA,inf	NA,1.39436	0.00028973	0.000581379
2	chr2:27150875:C:T	27150875	NA,T	NA,C	NA,1	NA,-inf	NA,inf	NA,0.6161	0.000289094	0.000580156
2	chr2:27328219:A:G	27328219	NA,G	NA,A	NA,1	NA,inf	NA,inf	NA,0.88258	0.000288833	0.00057948
2	chr2:27555117:A:G	27555117	NA,G	NA,A	NA,1	NA,inf	NA,inf	NA,0.701209	0.000288504	0.000579482
2	chr2:27076791:C:T	27076791	NA,T	NA,C	NA,1	NA,-inf	NA,inf	NA,0.973918	0.000288468	0.000578996
2	chr2:28076838:A:G	28076838	NA,G	NA,A	NA,1	NA,inf	NA,inf	NA,0.909734	0.000288467	0.000579281
2	chr2:27114770:AG:A	27114770	A,NA	AG,NA	1,NA	inf,NA	inf,NA	0.534977,NA	0.0002873	0.000573485
2	chr2:27160408:C:A	27160408	A,A	C,C	1,1	inf,inf	inf,inf	3.5991,0.795126	0.00028687	0.000566751
2	chr2:27639472:A:G	27639472	NA,G	NA,A	NA,1	NA,inf	NA,inf	NA,1.07316	0.000286047	0.000574074
2	chr2:28163839:T:TGAGGCC	28163839	NA,TGAGGCC	NA,T	NA,1	NA,inf	NA,inf	NA,0.713603	0.000285614	0.000573525
2	chr2:28339277:G:T	28339277	NA,T	NA,G	NA,1	NA,inf	NA,inf	NA,0.742768	0.000285146	0.000572311
2	chr2:27303813:C:G	27303813	G,G	C,C	1,1	inf,inf	inf,inf	2.83471,2.3228	0.000284536	0.00057154
2	chr2:28011972:G:A	28011972	NA,A	NA,G	NA,1	NA,inf	NA,inf	NA,0.802766	0.000284176	0.000570209
2	chr2:27603599:T:A	27603599	NA,A	NA,T	NA,1	NA,-inf	NA,inf	NA,0.584044	0.000283889	0.000569833
2	chr2:28058678:G:A	28058678	A,A	G,G	1,1	-inf,inf	inf,inf	3.79259,0.0930446	0.000283592	0.000559381
2	chr2:28274683:C:T	28274683	NA,T	NA,C	NA,1	NA,-inf	NA,inf	NA,0.613387	0.000282915	0.000567596
2	chr2:27965272:G:A	27965272	NA,A	NA,G	NA,1	NA,inf	NA,inf	NA,0.807892	0.000282592	0.000567037
2	chr2:27458798:C:T	27458798	NA,T	NA,C	NA,1	NA,inf	NA,inf	NA,0.817085	0.000282061	0.000565827
2	chr2:28097094:G:T	28097094	T,T	G,G	1,1	inf,inf	inf,inf	2.12667,1.13125	0.000281614	0.000560123
2	chr2:28320596:C:T	28320596	NA,T	NA,C	NA,1	NA,-inf	NA,inf	NA,0.563432	0.000281481	0.000564399
2	chr2:27622942:G:A	27622942	NA,A	NA,G	NA,1	NA,-inf	NA,inf	NA,0.647153	0.000280693	0.000563481
2	chr2:27153273:C:T	27153273	NA,T	NA,C	NA,1	NA,-inf	NA,inf	NA,0.579497	0.000280572	0.000563097
2	chr2:27553706:G:A	27553706	NA,A	NA,G	NA,1	NA,inf	NA,inf	NA,0.681524	0.000279682	0.000561753
2	chr2:28287480:A:G	28287480	G,G	A,A	1,1	-inf,inf	inf,inf	0.517314,1.81628	0.000277674	0.000559683
2	chr2:28280033:G:T	28280033	NA,T	NA,G	NA,1	NA,-inf	NA,inf	NA,0.601984	0.000277622	0.000556981
2	chr2:27395241:AAAAAAAAAAG:A	27395241	NA,A	NA,AAAAAAAAAAG	NA,1	NA,inf	NA,inf	NA,0.80494	0.000277024	0.00055573
2	chr2:28273872:G:A	28273872	NA,A	NA,G	NA,1	NA,-inf	NA,inf	NA,0.598572	0.000276102	0.00055393
2	chr2:27732806:A:G	27732806	NA,G	NA,A	NA,1	NA,-inf	NA,inf	NA,0.564643	0.000275171	0.000552327
2	chr2:27902506:C:A	27902506	A,NA	C,NA	1,NA	inf,NA	inf,NA	0.893791,NA	0.00027389	0.000549908
2	chr2:28294543:G:C	28294543	NA,C	NA,G	NA,1	NA,-inf	NA,inf	NA,0.590066	0.000273822	0.000549324
2	chr2:27536773:C:T	27536773	T,NA	C,NA	1,NA	inf,NA	inf,NA	1.95654,NA	0.000273543	0.000545555
2	chr2:27730836:T:C	27730836	NA,C	NA,T	NA,1	NA,-inf	NA,inf	NA,0.626484	0.00027324	0.000548241
2	chr2:28031825:G:A	28031825	A,NA	G,NA	1,NA	-inf,NA	inf,NA	0.964078,NA	0.000272507	0.000547
2	chr2:27915386:A:T	27915386	T,NA	A,NA	1,NA	-inf,NA	inf,NA	0.672884,NA	0.000271844	0.00054398
2	chr2:27830544:G:A	27830544	NA,A	NA,G	NA,1	NA,-inf	NA,inf	NA,0.537448	0.000271841	0.000545499
2	chr2:28225341:G:C	28225341	NA,C	NA,G	NA,1	NA,inf	NA,inf	NA,0.828872	0.000271571	0.000546455
2	chr2:27905844:C:T	27905844	T,NA	C,NA	1,NA	-inf,NA	inf,NA	1.83218,NA	0.000271248	0.000545
2	chr2:27915383:GT:G	27915383	G,NA	GT,NA	1,NA	-inf,NA	inf,NA	0.67174,NA	0.00027119	0.000542673
2	chr2:27936705:G:A	27936705	A,A	G,G	1,1	-inf,inf	inf,inf	3.66804,0.252401	0.000270306	0.000533436
2	chr2:27217917:T:C	27217917	NA,C	NA,T	NA,1	NA,inf	NA,inf	NA,0.787001	0.000270125	0.000541884
2	chr2:27785219:A:G	27785219	NA,G	NA,A	NA,1	NA,-inf	NA,inf	NA,1.40779	0.000270008	0.000541802
2	chr2:27591507:C:T	27591507	T,T	C,C	1,1	inf,inf	inf,inf	2.72821,0.669325	0.000269929	0.000537108
2	chr2:28324273:C:G	28324273	NA,G	NA,C	NA,1	NA,-inf	NA,inf	NA,0.5387	0.000269854	0.000541096
2	chr2:27227856:G:A	27227856	A,A	G,G	1,1	inf,inf	inf,inf	5.35258,2.73514	0.000269825	0.000837879
2	chr2:27944910:A:G	27944910	NA,G	NA,A	NA,1	NA,inf	NA,inf	NA,0.849829	0.000268019	0.000537865
2	chr2:28341451:AG:A	28341451	NA,A	NA,AG	NA,1	NA,-inf	NA,inf	NA,0.533582	0.000267928	0.000537236
2	chr2:27916936:T:G	27916936	NA,G	NA,T	NA,1	NA,-inf	NA,inf	NA,0.531716	0.000267779	0.000537356
2	chr2:27924910:A:T	27924910	NA,T	NA,A	NA,1	NA,-inf	NA,inf	NA,0.531098	0.000267744	0.000537286
2	chr2:28334782:C:G	28334782	NA,G	NA,C	NA,1	NA,inf	NA,inf	NA,0.692683	0.000267505	0.000536888
2	chr2:28136207:G:A	28136207	NA,A	NA,G	NA,1	NA,-inf	NA,inf	NA,0.618654	0.000267338	0.000536574
2	chr2:27561198:G:A	27561198	A,NA	G,NA	1,NA	-inf,NA	inf,NA	1.86812,NA	0.000267236	0.000537029
2	chr2:28301128:T:C	28301128	C,C	T,T	1,1	inf,-inf	inf,inf	0.0156692,1.71873	0.000266343	0.000534905
2	chr2:28177621:A:G	28177621	G,NA	A,NA	1,NA	inf,NA	inf,NA	0.579127,NA	0.000265943	0.000534906
2	chr2:27879837:T:A	27879837	A,A	T,T	1,1	inf,inf	inf,inf	3.402,0.122025	0.000265703	0.000525051
2	chr2:27226425:C:G	27226425	G,G	C,C	1,1	inf,inf	inf,inf	5.41071,2.66842	0.000265669	0.000828291
2	chr2:28167970:A:G	28167970	G,NA	A,NA	1,NA	inf,NA	inf,NA	1.38002,NA	0.00026554	0.000531948
2	chr2:27726185:G:A	27726185	A,A	G,G	1,1	inf,inf	inf,inf	3.35058,0.162693	0.00026518	0.000522876
2	chr2:28113994:A:G	28113994	NA,G	NA,A	NA,1	NA,inf	NA,inf	NA,0.894011	0.000264946	0.000532785
2	chr2:27679746:G:T	27679746	NA,T	NA,G	NA,1	NA,inf	NA,inf	NA,0.870369	0.000263117	0.000528136
2	chr2:27249138:T:C	27249138	NA,C	NA,T	NA,1	NA,inf	NA,inf	NA,0.786481	0.000262782	0.000527366
2	chr2:27149551:G:T	27149551	NA,T	NA,G	NA,1	NA,-inf	NA,inf	NA,0.614611	0.000262762	0.000527372
2	chr2:27815932:C:T	27815932	T,T	C,C	1,1	inf,inf	inf,inf	3.05063,0.41833	0.000262004	0.000517995
2	chr2:27975457:C:T	27975457	NA,T	NA,C	NA,1	NA,inf	NA,inf	NA,0.53686	0.000261615	0.000525544
2	chr2:27122913:G:A	27122913	NA,A	NA,G	NA,1	NA,-inf	NA,inf	NA,0.606745	0.000261519	0.000524686
2	chr2:27262172:C:T	27262172	NA,T	NA,C	NA,1	NA,inf	NA,inf	NA,0.329072	0.000261138	0.000524712
2	chr2:27807570:A:G	27807570	G,G	A,A	1,1	inf,inf	inf,inf	3.54393,0.739328	0.000259726	0.000512851
2	chr2:28265942:T:C	28265942	C,C	T,T	1,1	-inf,inf	inf,inf	0.611153,1.61455	0.00025855	0.000520548
2	chr2:27414167:C:T	27414167	NA,T	NA,C	NA,1	NA,inf	NA,inf	NA,0.757154	0.000258268	0.000518115
2	chr2:28341050:A:C	28341050	NA,C	NA,A	NA,1	NA,inf	NA,inf	NA,0.614508	0.000257972	0.000517866
2	chr2:27021931:T:C	27021931	NA,C	NA,T	NA,1	NA,-inf	NA,inf	NA,0.541967	0.000257767	0.000517178
2	chr2:27896035:T:G	27896035	NA,G	NA,T	NA,1	NA,-inf	NA,inf	NA,0.507971	0.000257486	0.000516697
2	chr2:27375739:G:A	27375739	NA,A	NA,G	NA,1	NA,inf	NA,inf	NA,0.753409	0.000257003	0.000515578
2	chr2:28003062:G:C	28003062	NA,C	NA,G	NA,1	NA,-inf	NA,inf	NA,0.596842	0.000256997	0.000515629
2	chr2:27062111:A:G	27062111	NA,G	NA,A	NA,1	NA,-inf	NA,inf	NA,0.788327	0.000256957	0.000515469
2	chr2:28179078:ACTT:A	28179078	A,NA	ACTT,NA	1,NA	inf,NA	inf,NA	1.36615,NA	0.000256396	0.000513638
2	chr2:27892822:C:G	27892822	NA,G	NA,C	NA,1	NA,-inf	NA,inf	NA,1.22711	0.000256194	0.000513985
2	chr2:27878429:A:G	27878429	G,G	A,A	1,1	inf,-inf	inf,inf	3.63937,0.270836	0.00025606	0.000505438
2	chr2:27452688:T:C	27452688	NA,C	NA,T	NA,1	NA,inf	NA,inf	NA,0.748461	0.000255448	0.000512452
2	chr2:27679847:C:T	27679847	NA,T	NA,C	NA,1	NA,inf	NA,inf	NA,0.84778	0.000255403	0.000512648
2	chr2:28280180:T:C	28280180	C,C	T,T	1,1	-inf,inf	inf,inf	0.560011,1.80507	0.000255396	0.000514556
2	chr2:27452450:A:G	27452450	NA,G	NA,A	NA,1	NA,inf	NA,inf	NA,0.746825	0.000254844	0.000511241
2	chr2:27938606:G:A	27938606	A,NA	G,NA	1,NA	-inf,NA	inf,NA	1.61048,NA	0.000254677	0.000509956
2	chr2:27808958:G:C	27808958	C,NA	G,NA	1,NA	-inf,NA	inf,NA	0.635368,NA	0.000253682	0.000507675
2	chr2:27470863:G:A	27470863	NA,A	NA,G	NA,1	NA,inf	NA,inf	NA,0.742754	0.000253361	0.000508263
2	chr2:28305638:G:T	28305638	NA,T	NA,G	NA,1	NA,-inf	NA,inf	NA,0.568633	0.000253198	0.000508236
2	chr2:27161590:C:T	27161590	NA,T	NA,C	NA,1	NA,-inf	NA,inf	NA,0.379064	0.00025305	0.00050767
2	chr2:27475667:T:C	27475667	NA,C	NA,T	NA,1	NA,inf	NA,inf	NA,0.741618	0.00025295	0.000507438
2	chr2:27675449:T:C	27675449	NA,C	NA,T	NA,1	NA,inf	NA,inf	NA,0.840783	0.00025281	0.000507445
2	chr2:27633246:T:C	27633246	NA,C	NA,T	NA,1	NA,inf	NA,inf	NA,0.76657	0.000252663	0.000507027
2	chr2:27420090:T:C	27420090	NA,C	NA,T	NA,1	NA,inf	NA,inf	NA,0.741125	0.000252557	0.000506661
2	chr2:27393120:A:G	27393120	NA,G	NA,A	NA,1	NA,inf	NA,inf	NA,0.740928	0.000252489	0.000506525
2	chr2:27373808:G:A	27373808	NA,A	NA,G	NA,1	NA,inf	NA,inf	NA,0.740928	0.000252489	0.000506525
2	chr2:27373411:G:A	27373411	NA,A	NA,G	NA,1	NA,inf	NA,inf	NA,0.740928	0.000252489	0.000506525
2	chr2:27470345:CAAAT:C	27470345	NA,C	NA,CAAAT	NA,1	NA,inf	NA,inf	NA,0.740009	0.00025238	0.000506296
2	chr2:27844410:A:C	27844410	NA,C	NA,A	NA,1	NA,-inf	NA,inf	NA,1.43529	0.00025215	0.000506004
2	chr2:27438991:C:T	27438991	NA,T	NA,C	NA,1	NA,inf	NA,inf	NA,0.739947	0.00025205	0.000505637
2	chr2:27389590:A:G	27389590	NA,G	NA,A	NA,1	NA,inf	NA,inf	NA,0.739556	0.000251997	0.000505538
2	chr2:27574496:G:A	27574496	NA,A	NA,G	NA,1	NA,-inf	NA,inf	NA,0.577496	0.000251417	0.000504701
2	chr2:27147737:G:C	27147737	C,C	G,G	1,1	inf,inf	inf,inf	0.324918,1.78225	0.000251415	0.000501875
2	chr2:27684577:T:C	27684577	C,NA	T,NA	1,NA	inf,NA	inf,NA	1.90914,NA	0.000249745	0.000499949
2	chr2:27259597:C:T	27259597	NA,T	NA,C	NA,1	NA,-inf	NA,inf	NA,0.467306	0.000249701	0.000500938
2	chr2:27733915:T:G	27733915	NA,G	NA,T	NA,1	NA,-inf	NA,inf	NA,0.572626	0.000249522	0.000500901
2	chr2:27748454:A:G	27748454	NA,G	NA,A	NA,1	NA,-inf	NA,inf	NA,0.571317	0.000249018	0.00049989
2	chr2:27100504:T:C	27100504	NA,C	NA,T	NA,1	NA,inf	NA,inf	NA,0.795358	0.000248931	0.000499791
2	chr2:27485297:G:A	27485297	NA,A	NA,G	NA,1	NA,inf	NA,inf	NA,0.730297	0.000248839	0.000499194
2	chr2:27139079:G:A	27139079	A,A	G,G	1,1	inf,inf	inf,inf	0.293391,1.78693	0.000248526	0.000496178
2	chr2:27806327:G:A	27806327	NA,A	NA,G	NA,1	NA,-inf	NA,inf	NA,0.506151	0.000248037	0.000497849
2	chr2:27199786:G:A	27199786	NA,A	NA,G	NA,1	NA,-inf	NA,inf	NA,0.529895	0.00024785	0.000497177
2	chr2:27685598:G:C	27685598	C,NA	G,NA	1,NA	inf,NA	inf,NA	1.9012,NA	0.000247661	0.000495785
2	chr2:27021876:C:T	27021876	NA,T	NA,C	NA,1	NA,-inf	NA,inf	NA,0.547455	0.000247596	0.000496655
2	chr2:27280394:C:T	27280394	T,NA	C,NA	1,NA	-inf,NA	inf,NA	2.28618,NA	0.00024754	0.000498018
2	chr2:27334799:T:C	27334799	NA,C	NA,T	NA,1	NA,-inf	NA,inf	NA,0.554527	0.000247387	0.000496542
2	chr2:27222776:A:G	27222776	NA,G	NA,A	NA,1	NA,inf	NA,inf	NA,0.743731	0.000247176	0.000496022
2	chr2:28242812:C:G	28242812	NA,G	NA,C	NA,1	NA,-inf	NA,inf	NA,0.552565	0.000247017	0.000495667
2	chr2:27244038:C:G	27244038	G,NA	C,NA	1,NA	inf,NA	inf,NA	0.394833,NA	0.000246927	0.000493611
2	chr2:27380806:G:A	27380806	NA,A	NA,G	NA,1	NA,inf	NA,inf	NA,1.19277	0.000246412	0.000494386
2	chr2:27036280:A:G	27036280	NA,G	NA,A	NA,1	NA,-inf	NA,inf	NA,0.527095	0.000246404	0.000494414
2	chr2:27635622:G:T	27635622	NA,T	NA,G	NA,1	NA,inf	NA,inf	NA,0.415575	0.000246262	0.000494612
2	chr2:28275600:T:C	28275600	NA,C	NA,T	NA,1	NA,inf	NA,inf	NA,0.574688	0.000246161	0.000494186
2	chr2:28044373:G:A	28044373	NA,A	NA,G	NA,1	NA,-inf	NA,inf	NA,0.476283	0.000246145	0.000493945
2	chr2:27612022:A:T	27612022	NA,T	NA,A	NA,1	NA,inf	NA,inf	NA,0.705423	0.000245767	0.00049307
2	chr2:27400803:G:A	27400803	NA,A	NA,G	NA,1	NA,inf	NA,inf	NA,0.720834	0.000245591	0.000492689
2	chr2:27067657:A:G	27067657	G,G	A,A	1,1	-inf,-inf	inf,inf	3.11783,0.54188	0.000245287	0.000479384
2	chr2:27463957:G:A	27463957	NA,A	NA,G	NA,1	NA,-inf	NA,inf	NA,0.571207	0.000245053	0.000491648
2	chr2:27650750:T:C	27650750	NA,C	NA,T	NA,1	NA,inf	NA,inf	NA,0.744919	0.000244871	0.000491391
2	chr2:27620327:T:C	27620327	NA,C	NA,T	NA,1	NA,-inf	NA,inf	NA,0.513099	0.000243961	0.000489505
2	chr2:27563089:AAT:A	27563089	NA,A	NA,AAT	NA,1	NA,-inf	NA,inf	NA,0.518235	0.000243437	0.000488461
2	chr2:27938119:G:A	27938119	NA,A	NA,G	NA,1	NA,-inf	NA,inf	NA,0.560398	0.000242708	0.000486965
2	chr2:28017210:C:G	28017210	NA,G	NA,C	NA,1	NA,-inf	NA,inf	NA,0.559319	0.000242293	0.000486132
2	chr2:27251123:G:T	27251123	NA,T	NA,G	NA,1	NA,-inf	NA,inf	NA,0.401388	0.000242038	0.000485716
2	chr2:27375288:G:A	27375288	NA,A	NA,G	NA,1	NA,inf	NA,inf	NA,0.853202	0.000241687	0.0004849
2	chr2:27556086:C:T	27556086	NA,T	NA,C	NA,1	NA,-inf	NA,inf	NA,0.41438	0.000241643	0.000484837
2	chr2:27235209:C:T	27235209	NA,T	NA,C	NA,1	NA,inf	NA,inf	NA,0.726424	0.000241611	0.000484739
2	chr2:27105685:T:G	27105685	G,G	T,T	1,1	-inf,-inf	inf,inf	2.37571,0.277038	0.000241563	0.000471034
2	chr2:28030097:TTAA:T	28030097	NA,T	NA,TTAA	NA,1	NA,-inf	NA,inf	NA,0.49577	0.000241434	0.000484486
2	chr2:27754723:A:G	27754723	NA,G	NA,A	NA,1	NA,inf	NA,inf	NA,0.691748	0.000241281	0.000484076
2	chr2:27251791:G:A	27251791	NA,A	NA,G	NA,1	NA,-inf	NA,inf	NA,0.446944	0.00024112	0.000483726
2	chr2:27911886:G:A	27911886	NA,A	NA,G	NA,1	NA,-inf	NA,inf	NA,0.529837	0.000241028	0.000483807
2	chr2:27551677:G:A	27551677	NA,A	NA,G	NA,1	NA,-inf	NA,inf	NA,0.408082	0.000240826	0.00048319
2	chr2:27042386:A:G	27042386	NA,G	NA,A	NA,1	NA,-inf	NA,inf	NA,0.544057	0.000240203	0.000481959
2	chr2:28341777:TG:T	28341777	NA,T	NA,TG	NA,1	NA,inf	NA,inf	NA,0.717621	0.000240116	0.000481795
2	chr2:27909918:TTAA:T	27909918	NA,T	NA,TTAA	NA,1	NA,-inf	NA,inf	NA,0.530141	0.00023983	0.000481387
2	chr2:28045955:G:A	28045955	NA,A	NA,G	NA,1	NA,inf	NA,inf	NA,0.512491	0.000239605	0.000480939
2	chr2:27921200:G:A	27921200	A,A	G,G	1,1	-inf,inf	inf,inf	3.52736,0.316196	0.000239234	0.000472409
2	chr2:27786791:AAAAAG:A	27786791	NA,A	NA,AAAAAG	NA,1	NA,inf	NA,inf	NA,0.796388	0.000239129	0.000479925
2	chr2:27008891:C:T	27008891	NA,T	NA,C	NA,1	NA,inf	NA,inf	NA,0.697477	0.000238749	0.000479108
2	chr2:27669591:C:T	27669591	NA,T	NA,C	NA,1	NA,inf	NA,inf	NA,0.678605	0.000238687	0.000479021
2	chr2:27296631:G:A	27296631	NA,A	NA,G	NA,1	NA,-inf	NA,inf	NA,0.41448	0.000238336	0.000478329
2	chr2:27809087:A:C	27809087	NA,C	NA,A	NA,1	NA,inf	NA,inf	NA,0.546213	0.000237695	0.000477432
2	chr2:27209632:T:G	27209632	G,G	T,T	1,1	inf,inf	inf,inf	4.21529,1.38737	0.000236851	0.00047614
2	chr2:27443142:T:C	27443142	NA,C	NA,T	NA,1	NA,inf	NA,inf	NA,0.69351	0.000236508	0.000474467
2	chr2:27642377:C:T	27642377	NA,T	NA,C	NA,1	NA,-inf	NA,inf	NA,0.506761	0.000236475	0.000474644
2	chr2:27593570:A:G	27593570	NA,G	NA,A	NA,1	NA,-inf	NA,inf	NA,0.498313	0.000236014	0.000473568
2	chr2:27645349:G:A	27645349	NA,A	NA,G	NA,1	NA,-inf	NA,inf	NA,0.504916	0.000235795	0.000473279
2	chr2:28122121:C:T	28122121	NA,T	NA,C	NA,1	NA,-inf	NA,inf	NA,0.500867	0.000235765	0.000472921
2	chr2:27666679:A:G	27666679	NA,G	NA,A	NA,1	NA,-inf	NA,inf	NA,0.460158	0.000235577	0.000472731
2	chr2:27489153:A:T	27489153	NA,T	NA,A	NA,1	NA,-inf	NA,inf	NA,0.468391	0.000235529	0.000472625
2	chr2:27636259:A:G	27636259	NA,G	NA,A	NA,1	NA,inf	NA,inf	NA,0.67362	0.000235525	0.000472518
2	chr2:27658882:G:A	27658882	NA,A	NA,G	NA,1	NA,-inf	NA,inf	NA,0.470617	0.000234966	0.000471617
2	chr2:27252791:G:A	27252791	A,NA	G,NA	1,NA	-inf,NA	inf,NA	1.5991,NA	0.000234805	0.000471709
2	chr2:28276286:TTCTC:T	28276286	NA,T	NA,TTCTC	NA,1	NA,-inf	NA,inf	NA,0.465535	0.000234724	0.000471167
2	chr2:27117200:T:G	27117200	NA,G	NA,T	NA,1	NA,-inf	NA,inf	NA,0.538473	0.000234689	0.000470866
2	chr2:27897401:A:G	27897401	G,NA	A,NA	1,NA	inf,NA	inf,NA	0.401644,NA	0.000234184	0.000468085
2	chr2:27109567:G:A	27109567	NA,A	NA,G	NA,1	NA,-inf	NA,inf	NA,0.726148	0.000233382	0.000468181
2	chr2:27768858:G:A	27768858	NA,A	NA,G	NA,1	NA,inf	NA,inf	NA,0.7588	0.000233024	0.000467449
2	chr2:28117458:G:A	28117458	NA,A	NA,G	NA,1	NA,inf	NA,inf	NA,0.677734	0.000232812	0.000467226
2	chr2:28256840:G:A	28256840	A,A	G,G	1,1	inf,-inf	inf,inf	0.908283,1.75486	0.000232791	0.000469293
2	chr2:27704971:CT:C	27704971	NA,C	NA,CT	NA,1	NA,inf	NA,inf	NA,0.70675	0.00023273	0.000467036
2	chr2:27291248:A:G	27291248	G,G	A,A	1,1	inf,inf	inf,inf	3.347,2.5056	0.000232634	0.000471206
2	chr2:27058250:A:G	27058250	NA,G	NA,A	NA,1	NA,inf	NA,inf	NA,0.734688	0.000232557	0.000466904
2	chr2:27057259:G:A	27057259	A,A	G,G	1,1	-inf,-inf	inf,inf	3.16249,0.441049	0.00023238	0.000454203
2	chr2:27173249:C:A	27173249	NA,A	NA,C	NA,1	NA,-inf	NA,inf	NA,0.51578	0.00023236	0.000466091
2	chr2:28106963:C:T	28106963	NA,T	NA,C	NA,1	NA,inf	NA,inf	NA,0.533224	0.000232341	0.000467836
2	chr2:27633344:C:T	27633344	NA,T	NA,C	NA,1	NA,inf	NA,inf	NA,0.703061	0.000231649	0.000464849
2	chr2:27713036:T:C	27713036	C,C	T,T	1,1	-inf,inf	inf,inf	0.871297,0.12348	0.000231304	0.000459427
2	chr2:28079839:A:G	28079839	NA,G	NA,A	NA,1	NA,-inf	NA,inf	NA,0.502465	0.000231263	0.000464015
2	chr2:27651627:T:C	27651627	NA,C	NA,T	NA,1	NA,-inf	NA,inf	NA,0.448929	0.000230924	0.000463393
2	chr2:28110320:A:G	28110320	NA,G	NA,A	NA,1	NA,-inf	NA,inf	NA,1.17862	0.00023086	0.000463258
2	chr2:28005168:G:C	28005168	NA,C	NA,G	NA,1	NA,inf	NA,inf	NA,0.67627	0.000230742	0.000463038
2	chr2:27576329:C:A	27576329	NA,A	NA,C	NA,1	NA,-inf	NA,inf	NA,0.48384	0.000230596	0.000462697
2	chr2:27741527:T:G	27741527	NA,G	NA,T	NA,1	NA,-inf	NA,inf	NA,0.519128	0.000229762	0.000461224
2	chr2:27440459:G:A	27440459	NA,A	NA,G	NA,1	NA,inf	NA,inf	NA,0.735621	0.000229455	0.000460512
2	chr2:28241423:C:T	28241423	T,NA	C,NA	1,NA	inf,NA	inf,NA	0.377169,NA	0.000229236	0.000459555
2	chr2:28341772:TG:T	28341772	NA,T	NA,TG	NA,1	NA,inf	NA,inf	NA,0.683287	0.00022893	0.000459353
2	chr2:27125832:C:T	27125832	NA,T	NA,C	NA,1	NA,-inf	NA,inf	NA,0.418933	0.000228908	0.000459243
2	chr2:28339205:G:A	28339205	NA,A	NA,G	NA,1	NA,inf	NA,inf	NA,0.587445	0.000228777	0.000459157
2	chr2:27794925:A:G	27794925	G,G	A,A	1,1	inf,inf	inf,inf	3.51587,0.714357	0.000228431	0.000451188
2	chr2:27173613:A:T	27173613	NA,T	NA,A	NA,1	NA,-inf	NA,inf	NA,0.504109	0.000228147	0.000457645
2	chr2:27174732:G:A	27174732	NA,A	NA,G	NA,1	NA,-inf	NA,inf	NA,0.503281	0.000227965	0.00045728
2	chr2:27670873:T:A	27670873	NA,A	NA,T	NA,1	NA,-inf	NA,inf	NA,0.439325	0.000227823	0.000457171
2	chr2:28132386:C:T	28132386	NA,T	NA,C	NA,1	NA,-inf	NA,inf	NA,0.466132	0.000227424	0.000456266
2	chr2:27820579:CTT:C	27820579	NA,C	NA,CTT	NA,1	NA,inf	NA,inf	NA,0.735831	0.00022732	0.0004563
2	chr2:27057224:T:A	27057224	A,A	T,T	1,1	-inf,-inf	inf,inf	3.14658,0.439078	0.000227108	0.000443955
2	chr2:27751921:C:T	27751921	NA,T	NA,C	NA,1	NA,-inf	NA,inf	NA,0.480767	0.000226862	0.000455343
2	chr2:27800417:C:T	27800417	T,T	C,C	1,1	inf,inf	inf,inf	3.42764,0.766994	0.000226859	0.00044823
2	chr2:28092263:G:A	28092263	NA,A	NA,G	NA,1	NA,-inf	NA,inf	NA,0.48899	0.000226246	0.000453998
2	chr2:27171711:CAT:C	27171711	NA,C	NA,CAT	NA,1	NA,-inf	NA,inf	NA,0.497962	0.000226082	0.000453504
2	chr2:27592643:A:C	27592643	NA,C	NA,A	NA,1	NA,-inf	NA,inf	NA,0.923308	0.000225954	0.000453492
2	chr2:27125819:T:C	27125819	C,C	T,T	1,1	inf,inf	inf,inf	2.39341,0.606868	0.000225867	0.000443883
2	chr2:27888584:A:G	27888584	NA,G	NA,A	NA,1	NA,-inf	NA,inf	NA,1.30713	0.000224082	0.000449683
2	chr2:27360206:C:T	27360206	NA,T	NA,C	NA,1	NA,inf	NA,inf	NA,0.660717	0.000223459	0.000448503
2	chr2:27308317:T:A	27308317	NA,A	NA,T	NA,1	NA,-inf	NA,inf	NA,0.373207	0.000222856	0.00044726
2	chr2:28119155:A:G	28119155	NA,G	NA,A	NA,1	NA,inf	NA,inf	NA,0.499127	0.000222852	0.000447359
2	chr2:28052936:A:G	28052936	NA,G	NA,A	NA,1	NA,-inf	NA,inf	NA,0.503058	0.000222634	0.000446693
2	chr2:27160258:A:G	27160258	NA,G	NA,A	NA,1	NA,-inf	NA,inf	NA,0.615925	0.000222044	0.000445488
2	chr2:27161070:T:C	27161070	NA,C	NA,T	NA,1	NA,-inf	NA,inf	NA,0.614439	0.000221832	0.000445063
2	chr2:27331638:T:C	27331638	NA,C	NA,T	NA,1	NA,-inf	NA,inf	NA,0.478956	0.000221518	0.000444334
2	chr2:28124659:A:G	28124659	NA,G	NA,A	NA,1	NA,-inf	NA,inf	NA,0.992717	0.000221319	0.000444093
2	chr2:27171781:A:G	27171781	NA,G	NA,A	NA,1	NA,-inf	NA,inf	NA,0.460538	0.000221218	0.000443765
2	chr2:27682121:A:G	27682121	NA,G	NA,A	NA,1	NA,inf	NA,inf	NA,0.626501	0.000220999	0.00044352
2	chr2:27149404:G:A	27149404	NA,A	NA,G	NA,1	NA,inf	NA,inf	NA,0.501267	0.000220843	0.000443171
2	chr2:27951837:C:T	27951837	T,NA	C,NA	1,NA	inf,NA	inf,NA	0.377966,NA	0.000220772	0.000441326
2	chr2:28140273:A:G	28140273	NA,G	NA,A	NA,1	NA,-inf	NA,inf	NA,0.446982	0.000220694	0.00044277
2	chr2:28173616:G:A	28173616	A,A	G,G	1,1	inf,inf	inf,inf	1.86122,1.53032	0.000220588	0.000440965
2	chr2:27111748:G:A	27111748	NA,A	NA,G	NA,1	NA,inf	NA,inf	NA,0.643993	0.000220542	0.000442567
2	chr2:28181982:A:G	28181982	NA,G	NA,A	NA,1	NA,-inf	NA,inf	NA,0.49922	0.000220337	0.000442022
2	chr2:27441917:C:T	27441917	NA,T	NA,C	NA,1	NA,inf	NA,inf	NA,0.637537	0.000220264	0.000441899
2	chr2:27855874:G:A	27855874	NA,A	NA,G	NA,1	NA,inf	NA,inf	NA,0.496975	0.00022021	0.000442288
2	chr2:27090022:T:G	27090022	NA,G	NA,T	NA,1	NA,-inf	NA,inf	NA,0.465575	0.000220151	0.000441587
2	chr2:27836768:C:T	27836768	NA,T	NA,C	NA,1	NA,inf	NA,inf	NA,0.495553	0.000220077	0.000442026
2	chr2:28337568:C:T	28337568	NA,T	NA,C	NA,1	NA,-inf	NA,inf	NA,0.411059	0.000219519	0.000440222
2	chr2:28336151:A:G	28336151	NA,G	NA,A	NA,1	NA,inf	NA,inf	NA,0.634046	0.000219211	0.000439914
2	chr2:27096958:A:G	27096958	NA,G	NA,A	NA,1	NA,-inf	NA,inf	NA,0.695635	0.000219158	0.000439646
2	chr2:27859175:G:A	27859175	NA,A	NA,G	NA,1	NA,-inf	NA,inf	NA,1.28265	0.000219087	0.000439655
2	chr2:28272043:A:G	28272043	G,G	A,A	1,1	-inf,inf	inf,inf	0.522849,1.84366	0.000219068	0.000441622
2	chr2:27045304:T:G	27045304	NA,G	NA,T	NA,1	NA,-inf	NA,inf	NA,0.468883	0.000218945	0.000439176
2	chr2:27856005:G:T	27856005	NA,T	NA,G	NA,1	NA,inf	NA,inf	NA,0.699889	0.000218888	0.000439255
2	chr2:27175386:C:T	27175386	NA,T	NA,C	NA,1	NA,inf	NA,inf	NA,0.683663	0.000218552	0.000438612
2	chr2:28307503:A:G	28307503	NA,G	NA,A	NA,1	NA,-inf	NA,inf	NA,0.449917	0.000218287	0.000437044
2	chr2:28038517:G:A	28038517	A,A	G,G	1,1	-inf,inf	inf,inf	3.46236,0.293791	0.00021801	0.000430617
2	chr2:28321143:T:G	28321143	NA,G	NA,T	NA,1	NA,-inf	NA,inf	NA,0.449876	0.000217912	0.000436348
2	chr2:27672341:G:T	27672341	NA,T	NA,G	NA,1	NA,inf	NA,inf	NA,0.616739	0.00021763	0.000436759
2	chr2:28235719:C:T	28235719	NA,T	NA,C	NA,1	NA,inf	NA,inf	NA,0.589448	0.000217454	0.000436401
2	chr2:28111488:T:A	28111488	NA,A	NA,T	NA,1	NA,-inf	NA,inf	NA,1.12048	0.000217393	0.000436237
2	chr2:27175802:C:T	27175802	NA,T	NA,C	NA,1	NA,-inf	NA,inf	NA,0.471411	0.000217339	0.000435974
2	chr2:27494694:G:C	27494694	NA,C	NA,G	NA,1	NA,inf	NA,inf	NA,0.760559	0.000217244	0.000435906
2	chr2:28112690:T:A	28112690	NA,A	NA,T	NA,1	NA,-inf	NA,inf	NA,0.461203	0.000217206	0.000435858
2	chr2:27796308:G:A	27796308	A,A	G,G	1,1	inf,inf	inf,inf	3.51304,0.669438	0.000216749	0.000428119
2	chr2:27496896:C:T	27496896	NA,T	NA,C	NA,1	NA,inf	NA,inf	NA,0.627544	0.000216645	0.000434625
2	chr2:27870811:C:T	27870811	NA,T	NA,C	NA,1	NA,inf	NA,inf	NA,0.690688	0.000216305	0.000434069
2	chr2:27834492:C:T	27834492	T,T	C,C	1,1	inf,inf	inf,inf	3.2728,0.16163	0.000216146	0.000427144
2	chr2:28326890:T:C	28326890	NA,C	NA,T	NA,1	NA,-inf	NA,inf	NA,0.747227	0.000216037	0.000433435
2	chr2:27729720:T:G	27729720	NA,G	NA,T	NA,1	NA,-inf	NA,inf	NA,0.416892	0.000215758	0.000433055
2	chr2:27926512:A:G	27926512	NA,G	NA,A	NA,1	NA,-inf	NA,inf	NA,0.386785	0.000215391	0.000432203
2	chr2:27710087:C:T	27710087	NA,T	NA,C	NA,1	NA,inf	NA,inf	NA,0.67153	0.000215144	0.0004318
2	chr2:27266481:G:C	27266481	NA,C	NA,G	NA,1	NA,-inf	NA,inf	NA,0.483627	0.000214907	0.000431337
2	chr2:27786260:T:C	27786260	NA,C	NA,T	NA,1	NA,inf	NA,inf	NA,0.624788	0.000214834	0.000431088
2	chr2:27770837:C:T	27770837	NA,T	NA,C	NA,1	NA,inf	NA,inf	NA,0.345534	0.00021464	0.00043107
2	chr2:27113658:T:C	27113658	NA,C	NA,T	NA,1	NA,-inf	NA,inf	NA,0.476831	0.000214559	0.000430482
2	chr2:28107028:A:G	28107028	G,G	A,A	1,1	-inf,-inf	inf,inf	1.97936,1.52095	0.000214537	0.000426912
2	chr2:27054682:G:A	27054682	NA,A	NA,G	NA,1	NA,-inf	NA,inf	NA,0.493453	0.000214384	0.000430255
2	chr2:28085300:C:T	28085300	NA,T	NA,C	NA,1	NA,inf	NA,inf	NA,0.599659	0.00021432	0.00043009
2	chr2:28188035:C:T	28188035	NA,T	NA,C	NA,1	NA,inf	NA,inf	NA,0.685198	0.000214167	0.000429724
2	chr2:27987347:C:T	27987347	NA,T	NA,C	NA,1	NA,-inf	NA,inf	NA,1.2677	0.000214069	0.00042959
2	chr2:27322557:C:A	27322557	NA,A	NA,C	NA,1	NA,-inf	NA,inf	NA,0.403924	0.000213564	0.000428494
2	chr2:28326782:C:T	28326782	NA,T	NA,C	NA,1	NA,inf	NA,inf	NA,0.597093	0.000213372	0.000428091
2	chr2:27974082:G:C	27974082	NA,C	NA,G	NA,1	NA,-inf	NA,inf	NA,0.448369	0.000213338	0.000428214
2	chr2:27886460:T:G	27886460	NA,G	NA,T	NA,1	NA,-inf	NA,inf	NA,1.26527	0.000213227	0.000427899
2	chr2:28021783:C:T	28021783	NA,T	NA,C	NA,1	NA,-inf	NA,inf	NA,0.356806	0.000213139	0.000427615
2	chr2:27287286:C:T	27287286	NA,T	NA,C	NA,1	NA,-inf	NA,inf	NA,0.456855	0.00021309	0.000427439
2	chr2:27396223:G:T	27396223	NA,T	NA,G	NA,1	NA,-inf	NA,inf	NA,0.438109	0.000211922	0.00042511
2	chr2:28007770:A:G	28007770	NA,G	NA,A	NA,1	NA,-inf	NA,inf	NA,0.471311	0.000211862	0.000425247
2	chr2:27411147:A:G	27411147	NA,G	NA,A	NA,1	NA,-inf	NA,inf	NA,0.437637	0.000211822	0.00042491
2	chr2:28340006:T:C	28340006	NA,C	NA,T	NA,1	NA,-inf	NA,inf	NA,0.387369	0.000211581	0.000424314
2	chr2:27142763:T:C	27142763	NA,C	NA,T	NA,1	NA,-inf	NA,inf	NA,0.640154	0.00021154	0.000424354
2	chr2:28206540:A:G	28206540	NA,G	NA,A	NA,1	NA,inf	NA,inf	NA,0.686542	0.000211204	0.000423952
2	chr2:28156424:A:G	28156424	NA,G	NA,A	NA,1	NA,inf	NA,inf	NA,0.626277	0.000211005	0.000423292
2	chr2:27897920:C:T	27897920	T,NA	C,NA	1,NA	inf,NA	inf,NA	0.358618,NA	0.000210865	0.000421557
2	chr2:27528025:C:T	27528025	NA,T	NA,C	NA,1	NA,inf	NA,inf	NA,0.668033	0.000209764	0.000421067
2	chr2:28123938:T:G	28123938	NA,G	NA,T	NA,1	NA,-inf	NA,inf	NA,1.0828	0.000209514	0.000420426
2	chr2:28046230:A:G	28046230	NA,G	NA,A	NA,1	NA,inf	NA,inf	NA,0.457829	0.00020931	0.000420162
2	chr2:28253493:C:T	28253493	T,NA	C,NA	1,NA	inf,NA	inf,NA	0.380907,NA	0.000209231	0.000418901
2	chr2:27542030:T:C	27542030	NA,C	NA,T	NA,1	NA,inf	NA,inf	NA,0.589391	0.000209052	0.00041942
2	chr2:28280187:C:T	28280187	T,T	C,C	1,1	-inf,inf	inf,inf	1.13546,1.37306	0.000208771	0.000420661
2	chr2:28339131:C:G	28339131	NA,G	NA,C	NA,1	NA,-inf	NA,inf	NA,0.378635	0.000208603	0.000418346
2	chr2:27698107:C:T	27698107	NA,T	NA,C	NA,1	NA,inf	NA,inf	NA,0.586364	0.00020858	0.00041847
2	chr2:28058239:A:C	28058239	NA,C	NA,A	NA,1	NA,-inf	NA,inf	NA,0.376557	0.000208579	0.000418533
2	chr2:28317353:A:AATAGC	28317353	NA,AATAGC	NA,A	NA,1	NA,inf	NA,inf	NA,0.583028	0.000208127	0.000417742
2	chr2:28114429:C:T	28114429	NA,T	NA,C	NA,1	NA,inf	NA,inf	NA,0.678717	0.000207861	0.000416932
2	chr2:27088285:G:A	27088285	NA,A	NA,G	NA,1	NA,inf	NA,inf	NA,0.686401	0.000207858	0.000417102
2	chr2:27044639:T:C	27044639	NA,C	NA,T	NA,1	NA,-inf	NA,inf	NA,0.63141	0.000207775	0.000416827
2	chr2:27715328:C:T	27715328	T,NA	C,NA	1,NA	inf,NA	inf,NA	1.75082,NA	0.000207699	0.000415861
2	chr2:28312993:G:A	28312993	NA,A	NA,G	NA,1	NA,-inf	NA,inf	NA,0.439973	0.000207584	0.000416663
2	chr2:27389604:A:C	27389604	NA,C	NA,A	NA,1	NA,-inf	NA,inf	NA,0.418454	0.00020757	0.000416567
2	chr2:27401255:T:A	27401255	NA,A	NA,T	NA,1	NA,-inf	NA,inf	NA,0.423686	0.000207454	0.00041615
2	chr2:27344115:C:T	27344115	NA,T	NA,C	NA,1	NA,-inf	NA,inf	NA,0.435054	0.000207245	0.000415715
2	chr2:27060107:C:G	27060107	NA,G	NA,C	NA,1	NA,-inf	NA,inf	NA,0.469603	0.000207034	0.000415505
2	chr2:27750631:C:T	27750631	NA,T	NA,C	NA,1	NA,-inf	NA,inf	NA,0.379448	0.000206926	0.000415244
2	chr2:27771554:C:A	27771554	NA,A	NA,C	NA,1	NA,inf	NA,inf	NA,0.595256	0.000206771	0.000414964
2	chr2:28071509:C:T	28071509	NA,T	NA,C	NA,1	NA,inf	NA,inf	NA,0.448687	0.000206347	0.000414204
2	chr2:27562944:C:A	27562944	NA,A	NA,C	NA,1	NA,-inf	NA,inf	NA,0.322083	0.000206162	0.000413701
2	chr2:28073763:A:T	28073763	T,T	A,A	1,1	inf,inf	inf,inf	1.00447,1.48341	0.000206014	0.000411719
2	chr2:27244988:A:G	27244988	NA,G	NA,A	NA,1	NA,-inf	NA,inf	NA,0.402469	0.000205829	0.000412919
2	chr2:28341430:G:A	28341430	NA,A	NA,G	NA,1	NA,-inf	NA,inf	NA,0.39571	0.00020561	0.000412316
2	chr2:27283349:G:A	27283349	A,NA	G,NA	1,NA	-inf,NA	inf,NA	2.10437,NA	0.000205556	0.000413457
2	chr2:27356377:T:C	27356377	NA,C	NA,T	NA,1	NA,-inf	NA,inf	NA,0.391176	0.000205294	0.00041192
2	chr2:27373562:C:T	27373562	NA,T	NA,C	NA,1	NA,inf	NA,inf	NA,0.588179	0.000205211	0.000411708
2	chr2:27173179:C:A	27173179	NA,A	NA,C	NA,1	NA,inf	NA,inf	NA,0.62236	0.000204924	0.000411074
2	chr2:27661932:T:G	27661932	NA,G	NA,T	NA,1	NA,inf	NA,inf	NA,0.727572	0.000204871	0.000411108
2	chr2:27081676:G:A	27081676	NA,A	NA,G	NA,1	NA,-inf	NA,inf	NA,0.399267	0.000204637	0.000410622
2	chr2:27291074:C:T	27291074	T,NA	C,NA	1,NA	-inf,NA	inf,NA	2.11581,NA	0.000204591	0.000411518
2	chr2:27912566:TATAG:T	27912566	NA,T	NA,TATAG	NA,1	NA,-inf	NA,inf	NA,0.399361	0.000204507	0.000410272
2	chr2:28040153:C:G	28040153	NA,G	NA,C	NA,1	NA,-inf	NA,inf	NA,0.363322	0.000204129	0.000409607
2	chr2:28113914:G:A	28113914	NA,A	NA,G	NA,1	NA,-inf	NA,inf	NA,0.454425	0.000204123	0.000409584
2	chr2:27657968:G:T	27657968	NA,T	NA,G	NA,1	NA,inf	NA,inf	NA,0.724154	0.000203939	0.000409238
2	chr2:28267366:A:G	28267366	G,G	A,A	1,1	-inf,inf	inf,inf	0.429904,1.73674	0.000203723	0.000410512
2	chr2:27354198:G:A	27354198	A,NA	G,NA	1,NA	-inf,NA	inf,NA	2.12371,NA	0.000203705	0.000409721
2	chr2:27922153:A:G	27922153	NA,G	NA,A	NA,1	NA,inf	NA,inf	NA,0.542618	0.000203552	0.000408567
2	chr2:27952776:GTC:G	27952776	NA,G	NA,GTC	NA,1	NA,-inf	NA,inf	NA,1.19866	0.000203195	0.000407764
2	chr2:27017248:T:C	27017248	NA,C	NA,T	NA,1	NA,-inf	NA,inf	NA,0.60798	0.000203091	0.000407495
2	chr2:28209074:A:T	28209074	NA,T	NA,A	NA,1	NA,inf	NA,inf	NA,0.657864	0.000202964	0.000407406
2	chr2:28282781:C:T	28282781	NA,T	NA,C	NA,1	NA,-inf	NA,inf	NA,0.423651	0.000202862	0.000407096
2	chr2:27172898:T:G	27172898	NA,G	NA,T	NA,1	NA,-inf	NA,inf	NA,0.430957	0.000202651	0.000406523
2	chr2:28056055:T:C	28056055	NA,C	NA,T	NA,1	NA,inf	NA,inf	NA,0.451171	0.000202598	0.000406631
2	chr2:27159868:G:A	27159868	NA,A	NA,G	NA,1	NA,inf	NA,inf	NA,0.434193	0.000202551	0.00040646
2	chr2:27929192:G:A	27929192	NA,A	NA,G	NA,1	NA,-inf	NA,inf	NA,1.20628	0.000202283	0.000405937
2	chr2:28133479:C:T	28133479	NA,T	NA,C	NA,1	NA,-inf	NA,inf	NA,0.388886	0.000202273	0.00040582
2	chr2:27074846:G:C	27074846	NA,C	NA,G	NA,1	NA,-inf	NA,inf	NA,0.586696	0.000202082	0.000405382
2	chr2:27526616:G:T	27526616	NA,T	NA,G	NA,1	NA,inf	NA,inf	NA,0.659971	0.000202041	0.000405559
2	chr2:28342278:G:A	28342278	NA,A	NA,G	NA,1	NA,inf	NA,inf	NA,0.540081	0.000202025	0.000405442
2	chr2:27177427:C:T	27177427	NA,T	NA,C	NA,1	NA,-inf	NA,inf	NA,0.442977	0.00020187	0.000405163
2	chr2:27121657:C:T	27121657	NA,T	NA,C	NA,1	NA,-inf	NA,inf	NA,0.435913	0.000201818	0.00040492
2	chr2:27178563:C:T	27178563	NA,T	NA,C	NA,1	NA,-inf	NA,inf	NA,0.421155	0.000201747	0.000404707
2	chr2:28325496:T:A	28325496	NA,A	NA,T	NA,1	NA,-inf	NA,inf	NA,0.402411	0.000201372	0.000403271
2	chr2:27163012:G:C	27163012	NA,C	NA,G	NA,1	NA,inf	NA,inf	NA,0.680013	0.00020127	0.000403874
2	chr2:27294815:A:G	27294815	NA,G	NA,A	NA,1	NA,inf	NA,inf	NA,1.52507	0.000201235	0.000403776
2	chr2:27806782:A:G	27806782	NA,G	NA,A	NA,1	NA,inf	NA,inf	NA,0.731283	0.000201121	0.000403603
2	chr2:28209668:A:G	28209668	NA,G	NA,A	NA,1	NA,inf	NA,inf	NA,0.646222	0.000200728	0.000402917
2	chr2:27103852:G:A	27103852	NA,A	NA,G	NA,1	NA,-inf	NA,inf	NA,0.423348	0.000200691	0.000402656
2	chr2:28112542:C:CT	28112542	NA,CT	NA,C	NA,1	NA,inf	NA,inf	NA,0.538471	0.000200578	0.000402389
2	chr2:27488160:T:A	27488160	NA,A	NA,T	NA,1	NA,inf	NA,inf	NA,0.325096	0.000200472	0.000402269
2	chr2:28107550:C:G	28107550	NA,G	NA,C	NA,1	NA,inf	NA,inf	NA,0.649511	0.000200158	0.000401491
2	chr2:28325642:C:T	28325642	NA,T	NA,C	NA,1	NA,-inf	NA,inf	NA,0.397616	0.000199954	0.000400439
2	chr2:28145054:A:G	28145054	NA,G	NA,A	NA,1	NA,inf	NA,inf	NA,0.593006	0.000199299	0.000399891
2	chr2:27529549:C:T	27529549	NA,T	NA,C	NA,1	NA,-inf	NA,inf	NA,0.340693	0.000199141	0.000399664
2	chr2:27860977:T:C	27860977	C,C	T,T	1,1	-inf,inf	inf,inf	3.63282,0.0166838	0.000199045	0.000393001
2	chr2:27508094:AAAGG:A	27508094	NA,A	NA,AAAGG	NA,1	NA,-inf	NA,inf	NA,0.349435	0.000198984	0.000399319
2	chr2:28328996:T:C	28328996	NA,C	NA,T	NA,1	NA,-inf	NA,inf	NA,0.39118	0.000198468	0.000397472
2	chr2:28332031:A:G	28332031	NA,G	NA,A	NA,1	NA,-inf	NA,inf	NA,0.38991	0.000198108	0.000396754
2	chr2:27662088:T:G	27662088	NA,G	NA,T	NA,1	NA,inf	NA,inf	NA,0.56442	0.000198067	0.000397447
2	chr2:27805324:C:T	27805324	NA,T	NA,C	NA,1	NA,inf	NA,inf	NA,0.717812	0.000197922	0.000397184
2	chr2:28319891:G:A	28319891	NA,A	NA,G	NA,1	NA,inf	NA,inf	NA,0.579858	0.000197804	0.00039705
2	chr2:27996567:G:A	27996567	NA,A	NA,G	NA,1	NA,-inf	NA,inf	NA,1.18219	0.000197767	0.000396874
2	chr2:27017536:C:T	27017536	NA,T	NA,C	NA,1	NA,-inf	NA,inf	NA,0.395232	0.00019684	0.000394877
2	chr2:27035763:A:G	27035763	NA,G	NA,A	NA,1	NA,inf	NA,inf	NA,0.510689	0.000196534	0.000394293
2	chr2:28323657:T:A	28323657	NA,A	NA,T	NA,1	NA,-inf	NA,inf	NA,0.384973	0.000196287	0.000393113
2	chr2:27282155:G:A	27282155	NA,A	NA,G	NA,1	NA,-inf	NA,inf	NA,1.27208	0.000196099	0.00039347
2	chr2:27462248:G:A	27462248	NA,A	NA,G	NA,1	NA,inf	NA,inf	NA,0.543598	0.000196091	0.000393469
2	chr2:27932998:G:A	27932998	NA,A	NA,G	NA,1	NA,-inf	NA,inf	NA,0.915166	0.000195969	0.000393184
2	chr2:27512025:G:A	27512025	NA,A	NA,G	NA,1	NA,-inf	NA,inf	NA,0.33895	0.000195953	0.000393235
2	chr2:27021138:G:A	27021138	NA,A	NA,G	NA,1	NA,inf	NA,inf	NA,0.320482	0.000195929	0.000393542
2	chr2:28132560:C:T	28132560	NA,T	NA,C	NA,1	NA,inf	NA,inf	NA,0.632926	0.000195898	0.000393722
2	chr2:28127926:C:T	28127926	NA,T	NA,C	NA,1	NA,-inf	NA,inf	NA,1.01122	0.00019571	0.000392726
2	chr2:27012967:G:T	27012967	NA,T	NA,G	NA,1	NA,-inf	NA,inf	NA,0.368678	0.000195457	0.00039218
2	chr2:27984607:T:C	27984607	NA,C	NA,T	NA,1	NA,-inf	NA,inf	NA,0.392802	0.000194938	0.000391139
2	chr2:27523543:G:A	27523543	NA,A	NA,G	NA,1	NA,inf	NA,inf	NA,0.725779	0.000194847	0.000390929
2	chr2:27720718:C:T	27720718	NA,T	NA,C	NA,1	NA,-inf	NA,inf	NA,0.331685	0.000194485	0.000390294
2	chr2:27643372:G:A	27643372	NA,A	NA,G	NA,1	NA,inf	NA,inf	NA,0.540951	0.0001943	0.000389936
2	chr2:27089297:C:CAG	27089297	NA,CAG	NA,C	NA,1	NA,-inf	NA,inf	NA,0.581545	0.000194226	0.000389657
2	chr2:28279226:G:A	28279226	NA,A	NA,G	NA,1	NA,inf	NA,inf	NA,0.51945	0.00019421	0.00038976
2	chr2:27186678:C:T	27186678	NA,T	NA,C	NA,1	NA,inf	NA,inf	NA,0.532138	0.000194147	0.000389627
2	chr2:28341782:TA:T	28341782	NA,T	NA,TA	NA,1	NA,inf	NA,inf	NA,0.557945	0.000194134	0.000389539
2	chr2:27249435:C:T	27249435	NA,T	NA,C	NA,1	NA,-inf	NA,inf	NA,0.269893	0.000194013	0.000389334
2	chr2:28195102:A:G	28195102	NA,G	NA,A	NA,1	NA,-inf	NA,inf	NA,0.372847	0.000193632	0.000388491
2	chr2:28273115:C:T	28273115	NA,T	NA,C	NA,1	NA,inf	NA,inf	NA,0.597817	0.000193188	0.000387783
2	chr2:28070109:A:G	28070109	NA,G	NA,A	NA,1	NA,inf	NA,inf	NA,0.405837	0.00019316	0.000387929
2	chr2:27830706:T:C	27830706	NA,C	NA,T	NA,1	NA,-inf	NA,inf	NA,0.398463	0.000193071	0.000387382
2	chr2:28137127:C:T	28137127	NA,T	NA,C	NA,1	NA,inf	NA,inf	NA,0.565581	0.000193057	0.000387371
2	chr2:27631109:T:G	27631109	NA,G	NA,T	NA,1	NA,-inf	NA,inf	NA,0.33309	0.000192993	0.000387275
2	chr2:27520532:G:C	27520532	NA,C	NA,G	NA,1	NA,-inf	NA,inf	NA,0.334914	0.000192754	0.000386877
2	chr2:28187322:T:C	28187322	NA,C	NA,T	NA,1	NA,inf	NA,inf	NA,0.39781	0.000192595	0.000386607
2	chr2:27829241:T:C	27829241	NA,C	NA,T	NA,1	NA,inf	NA,inf	NA,0.596907	0.000192573	0.000386451
2	chr2:27264937:G:A	27264937	A,A	G,G	1,1	-inf,-inf	inf,inf	0.12512,0.723225	0.00019209	0.000383572
2	chr2:27514263:A:G	27514263	NA,G	NA,A	NA,1	NA,-inf	NA,inf	NA,0.325717	0.000191967	0.000385236
2	chr2:28236519:A:G	28236519	G,NA	A,NA	1,NA	inf,NA	inf,NA	0.360728,NA	0.000191921	0.000384267
2	chr2:28092903:T:C	28092903	C,C	T,T	1,1	inf,-inf	inf,inf	2.79061,0.252198	0.000191872	0.000383409
2	chr2:27603597:T:A	27603597	NA,A	NA,T	NA,1	NA,-inf	NA,inf	NA,0.333762	0.000191807	0.000384961
2	chr2:28239268:G:A	28239268	A,A	G,G	1,1	inf,-inf	inf,inf	0.638939,1.72832	0.000191572	0.000385318
2	chr2:28031169:C:T	28031169	NA,T	NA,C	NA,1	NA,-inf	NA,inf	NA,1.13624	0.000191562	0.000384421
2	chr2:28046547:TA:T	28046547	NA,T	NA,TA	NA,1	NA,-inf	NA,inf	NA,1.13406	0.000191431	0.000384158
2	chr2:27300565:T:TTTA	27300565	NA,TTTA	NA,T	NA,1	NA,inf	NA,inf	NA,0.635399	0.000191102	0.000383386
2	chr2:28271427:TCA:T	28271427	T,T	TCA,TCA	1,1	-inf,inf	inf,inf	0.492376,1.68162	0.000190915	0.000384586
2	chr2:28283084:C:T	28283084	T,T	C,C	1,1	-inf,inf	inf,inf	1.38434,1.02066	0.000190897	0.000384527
2	chr2:27796763:C:T	27796763	NA,T	NA,C	NA,1	NA,-inf	NA,inf	NA,0.328708	0.000190801	0.000382681
2	chr2:27973271:T:G	27973271	NA,G	NA,T	NA,1	NA,inf	NA,inf	NA,0.394161	0.000190372	0.000382321
2	chr2:28317277:C:T	28317277	NA,T	NA,C	NA,1	NA,-inf	NA,inf	NA,0.350059	0.000190256	0.000381918
2	chr2:27015181:T:C	27015181	NA,C	NA,T	NA,1	NA,-inf	NA,inf	NA,0.349558	0.000190088	0.000381409
2	chr2:27920320:GATGCCTTTGCAGATAAA:G	27920320	NA,G	NA,GATGCCTTTGCAGATAAA	NA,1	NA,-inf	NA,inf	NA,0.313788	0.000190086	0.000381425
2	chr2:27253414:G:A	27253414	NA,A	NA,G	NA,1	NA,inf	NA,inf	NA,1.43701	0.000190016	0.000381246
2	chr2:27609934:GGGAGGCTGAGGCA:G	27609934	G,NA	GGGAGGCTGAGGCA,NA	1,NA	inf,NA	inf,NA	1.03643,NA	0.000190003	0.00038119
2	chr2:27049644:C:G	27049644	NA,G	NA,C	NA,1	NA,-inf	NA,inf	NA,0.35632	0.000189876	0.000381002
2	chr2:27044405:G:C	27044405	NA,C	NA,G	NA,1	NA,inf	NA,inf	NA,0.55143	0.000189598	0.000380545
2	chr2:27015092:A:G	27015092	NA,G	NA,A	NA,1	NA,-inf	NA,inf	NA,0.347499	0.000189555	0.000380339
2	chr2:27021584:C:T	27021584	NA,T	NA,C	NA,1	NA,inf	NA,inf	NA,0.585538	0.000189461	0.000380245
2	chr2:27948563:G:A	27948563	NA,A	NA,G	NA,1	NA,inf	NA,inf	NA,0.387765	0.000189322	0.000380201
2	chr2:27921379:CATTT:C	27921379	NA,C	NA,CATTT	NA,1	NA,inf	NA,inf	NA,0.387765	0.000189322	0.000380201
2	chr2:27072299:A:C	27072299	C,NA	A,NA	1,NA	inf,NA	inf,NA	0.391897,NA	0.000189137	0.000377975
2	chr2:27134229:C:T	27134229	NA,T	NA,C	NA,1	NA,inf	NA,inf	NA,0.51734	0.000189096	0.000379529
2	chr2:27045487:G:A	27045487	NA,A	NA,G	NA,1	NA,-inf	NA,inf	NA,0.556079	0.00018901	0.000379198
2	chr2:28188088:A:C	28188088	C,C	A,A	1,1	inf,inf	inf,inf	1.628,1.2824	0.000189007	0.000377251
2	chr2:28071657:C:T	28071657	NA,T	NA,C	NA,1	NA,-inf	NA,inf	NA,1.12536	0.00018897	0.000379219
2	chr2:27933753:A:G	27933753	G,G	A,A	1,1	-inf,inf	inf,inf	3.21638,0.204382	0.000188798	0.000373217
2	chr2:27037601:G:A	27037601	A,A	G,G	1,1	inf,inf	inf,inf	2.96035,0.0262739	0.000188717	0.000369572
2	chr2:27864190:C:A	27864190	NA,A	NA,C	NA,1	NA,inf	NA,inf	NA,0.623612	0.000188378	0.000377998
2	chr2:27528978:C:T	27528978	NA,T	NA,C	NA,1	NA,-inf	NA,inf	NA,0.346817	0.000188343	0.000378019
2	chr2:27515438:G:A	27515438	NA,A	NA,G	NA,1	NA,-inf	NA,inf	NA,0.312707	0.000188304	0.000377884
2	chr2:28342479:C:T	28342479	NA,T	NA,C	NA,1	NA,-inf	NA,inf	NA,0.313761	0.000188227	0.000377795
2	chr2:27227601:T:G	27227601	NA,G	NA,T	NA,1	NA,-inf	NA,inf	NA,0.37916	0.000187935	0.000377006
2	chr2:27959962:T:C	27959962	NA,C	NA,T	NA,1	NA,-inf	NA,inf	NA,0.305803	0.000187744	0.000376727
2	chr2:27318075:T:C	27318075	NA,C	NA,T	NA,1	NA,inf	NA,inf	NA,0.634828	0.000187708	0.000376596
2	chr2:27513482:C:T	27513482	NA,T	NA,C	NA,1	NA,-inf	NA,inf	NA,0.309183	0.000187629	0.000376531
2	chr2:27166665:GA:G	27166665	G,G	GA,GA	1,1	inf,inf	inf,inf	4.06055,1.23133	0.000187288	0.000375782
2	chr2:28284554:A:T	28284554	T,T	A,A	1,1	-inf,inf	inf,inf	0.548127,1.60465	0.00018718	0.000377066
2	chr2:27595628:C:G	27595628	NA,G	NA,C	NA,1	NA,-inf	NA,inf	NA,0.25918	0.000186758	0.000374757
2	chr2:27716804:A:G	27716804	NA,G	NA,A	NA,1	NA,inf	NA,inf	NA,0.62141	0.000186681	0.000374543
2	chr2:28338890:C:T	28338890	NA,T	NA,C	NA,1	NA,inf	NA,inf	NA,0.677741	0.000186619	0.000374838
2	chr2:27314680:G:C	27314680	NA,C	NA,G	NA,1	NA,-inf	NA,inf	NA,0.380948	0.000186516	0.000374345
2	chr2:27254671:C:A	27254671	NA,A	NA,C	NA,1	NA,inf	NA,inf	NA,0.504689	0.000186419	0.000374058
2	chr2:27875127:T:C	27875127	NA,C	NA,T	NA,1	NA,inf	NA,inf	NA,0.580123	0.000186413	0.000374176
2	chr2:28064210:G:A	28064210	A,NA	G,NA	1,NA	inf,NA	inf,NA	0.38452,NA	0.000185979	0.000372056
2	chr2:27731280:G:A	27731280	NA,A	NA,G	NA,1	NA,inf	NA,inf	NA,0.478935	0.000185926	0.000373025
2	chr2:27572175:T:G	27572175	NA,G	NA,T	NA,1	NA,-inf	NA,inf	NA,0.25548	0.000185866	0.000372974
2	chr2:27240600:G:A	27240600	NA,A	NA,G	NA,1	NA,-inf	NA,inf	NA,0.371293	0.000185831	0.000372788
2	chr2:28233708:G:A	28233708	NA,A	NA,G	NA,1	NA,inf	NA,inf	NA,0.495714	0.000185831	0.000372969
2	chr2:28235080:T:C	28235080	NA,C	NA,T	NA,1	NA,inf	NA,inf	NA,0.478826	0.000185624	0.000372484
2	chr2:27527202:G:C	27527202	NA,C	NA,G	NA,1	NA,inf	NA,inf	NA,0.65886	0.000185609	0.000372443
2	chr2:27796957:G:A	27796957	A,NA	G,NA	1,NA	inf,NA	inf,NA	0.164614,NA	0.000185419	0.000372929
2	chr2:27238409:G:A	27238409	NA,A	NA,G	NA,1	NA,-inf	NA,inf	NA,0.369533	0.000185395	0.000371913
2	chr2:27498189:A:G	27498189	NA,G	NA,A	NA,1	NA,-inf	NA,inf	NA,0.362565	0.000185053	0.000371308
2	chr2:27556081:G:A	27556081	NA,A	NA,G	NA,1	NA,-inf	NA,inf	NA,0.341998	0.000185022	0.000371251
2	chr2:28201599:TA:T	28201599	T,NA	TA,NA	1,NA	inf,NA	inf,NA	1.18917,NA	0.000185021	0.00037045
2	chr2:27970037:G:A	27970037	NA,A	NA,G	NA,1	NA,-inf	NA,inf	NA,0.362602	0.000185013	0.000371177
2	chr2:27070854:C:G	27070854	NA,G	NA,C	NA,1	NA,-inf	NA,inf	NA,0.336626	0.000184895	0.000370987
2	chr2:28198785:T:C	28198785	NA,C	NA,T	NA,1	NA,inf	NA,inf	NA,0.579851	0.00018479	0.000370953
2	chr2:27936957:CAAAT:C	27936957	NA,C	NA,CAAAT	NA,1	NA,-inf	NA,inf	NA,0.851757	0.000184538	0.000370254
2	chr2:27618366:C:T	27618366	NA,T	NA,C	NA,1	NA,inf	NA,inf	NA,0.501507	0.000184498	0.000370213
2	chr2:27985377:G:A	27985377	NA,A	NA,G	NA,1	NA,inf	NA,inf	NA,0.367257	0.000184362	0.000370235
2	chr2:27673776:G:A	27673776	A,NA	G,NA	1,NA	inf,NA	inf,NA	1.61203,NA	0.000184299	0.000370694
2	chr2:27722120:C:G	27722120	NA,G	NA,C	NA,1	NA,inf	NA,inf	NA,0.470765	0.000183979	0.000369117
2	chr2:27166766:A:G	27166766	G,G	A,A	1,1	inf,inf	inf,inf	4.03062,1.23685	0.000183809	0.000368766
2	chr2:27535055:T:C	27535055	NA,C	NA,T	NA,1	NA,inf	NA,inf	NA,0.658034	0.000183679	0.000368613
2	chr2:27354238:A:C	27354238	NA,C	NA,A	NA,1	NA,-inf	NA,inf	NA,0.363965	0.000183434	0.000367972
2	chr2:27575433:A:T	27575433	NA,T	NA,A	NA,1	NA,-inf	NA,inf	NA,0.246704	0.000183356	0.000367938
2	chr2:27578260:T:C	27578260	NA,C	NA,T	NA,1	NA,-inf	NA,inf	NA,0.246644	0.000183202	0.000367628
2	chr2:27230302:A:G	27230302	NA,G	NA,A	NA,1	NA,-inf	NA,inf	NA,0.283042	0.00018314	0.000367545
2	chr2:28158020:G:C	28158020	NA,C	NA,G	NA,1	NA,inf	NA,inf	NA,0.466692	0.000183126	0.000367444
2	chr2:28141616:G:A	28141616	NA,A	NA,G	NA,1	NA,inf	NA,inf	NA,0.466692	0.000183126	0.000367444
2	chr2:28199189:G:A	28199189	NA,A	NA,G	NA,1	NA,inf	NA,inf	NA,0.518058	0.000183088	0.000367496
2	chr2:28125238:G:A	28125238	NA,A	NA,G	NA,1	NA,inf	NA,inf	NA,0.518594	0.000183056	0.000367305
2	chr2:27691710:C:G	27691710	NA,G	NA,C	NA,1	NA,-inf	NA,inf	NA,0.301485	0.000183002	0.000367053
2	chr2:27120026:C:T	27120026	T,T	C,C	1,1	inf,-inf	inf,inf	0.116571,1.38572	0.000182937	0.000365509
2	chr2:27189875:G:A	27189875	NA,A	NA,G	NA,1	NA,inf	NA,inf	NA,0.315411	0.000182634	0.000366804
2	chr2:28309442:A:G	28309442	G,G	A,A	1,1	-inf,inf	inf,inf	3.11782,0.390317	0.000182581	0.000366895
2	chr2:27134061:G:C	27134061	C,C	G,G	1,1	inf,-inf	inf,inf	1.99532,0.867796	0.00018256	0.0003632
2	chr2:28073086:A:G	28073086	G,NA	A,NA	1,NA	inf,NA	inf,NA	0.957556,NA	0.000182509	0.000366278
2	chr2:28122397:T:A	28122397	A,A	T,T	1,1	-inf,-inf	inf,inf	3.03827,1.0582	0.000182502	0.000365129
2	chr2:28276650:T:A	28276650	A,A	T,T	1,1	-inf,inf	inf,inf	0.432069,1.65704	0.000182201	0.000367007
2	chr2:28280564:T:C	28280564	NA,C	NA,T	NA,1	NA,inf	NA,inf	NA,0.46687	0.00018196	0.00036517
2	chr2:27351892:TCTTGTTC:T	27351892	NA,T	NA,TCTTGTTC	NA,1	NA,-inf	NA,inf	NA,0.357225	0.000181902	0.000364898
2	chr2:27197322:G:A	27197322	NA,A	NA,G	NA,1	NA,-inf	NA,inf	NA,0.31443	0.000181898	0.000364969
2	chr2:27925004:A:G	27925004	NA,G	NA,A	NA,1	NA,inf	NA,inf	NA,0.552746	0.000181586	0.000364354
2	chr2:27945548:A:G	27945548	G,G	A,A	1,1	-inf,inf	inf,inf	3.42318,0.164493	0.000181479	0.000358589
2	chr2:27351890:A:C	27351890	NA,C	NA,A	NA,1	NA,-inf	NA,inf	NA,0.355105	0.000181423	0.000363939
2	chr2:27513259:G:A	27513259	NA,A	NA,G	NA,1	NA,inf	NA,inf	NA,0.504957	0.000181411	0.000364037
2	chr2:27064472:T:C	27064472	C,NA	T,NA	1,NA	-inf,NA	inf,NA	0.405954,NA	0.000181351	0.000363277
2	chr2:28330826:A:T	28330826	NA,T	NA,A	NA,1	NA,-inf	NA,inf	NA,0.606098	0.000181324	0.000364041
2	chr2:28219399:T:C	28219399	NA,C	NA,T	NA,1	NA,inf	NA,inf	NA,0.548872	0.000181279	0.000363831
2	chr2:27176882:G:C	27176882	NA,C	NA,G	NA,1	NA,inf	NA,inf	NA,0.126627	0.000181041	0.000363652
2	chr2:27587837:C:T	27587837	NA,T	NA,C	NA,1	NA,-inf	NA,inf	NA,0.238501	0.000180996	0.000363201
2	chr2:27230585:C:T	27230585	T,NA	C,NA	1,NA	inf,NA	inf,NA	1.02643,NA	0.000180933	0.000363557
2	chr2:27902988:A:G	27902988	NA,G	NA,A	NA,1	NA,-inf	NA,inf	NA,0.354908	0.000180818	0.000362811
2	chr2:27018899:A:T	27018899	NA,T	NA,A	NA,1	NA,inf	NA,inf	NA,0.449298	0.0001807	0.000362603
2	chr2:27560527:G:A	27560527	NA,A	NA,G	NA,1	NA,-inf	NA,inf	NA,1.23686	0.000180695	0.000362596
2	chr2:28288720:C:T	28288720	NA,T	NA,C	NA,1	NA,inf	NA,inf	NA,0.546316	0.000180631	0.00036257
2	chr2:28143200:T:C	28143200	NA,C	NA,T	NA,1	NA,-inf	NA,inf	NA,0.298109	0.000180294	0.000361858
2	chr2:28184949:T:C	28184949	NA,C	NA,T	NA,1	NA,inf	NA,inf	NA,0.472936	0.00018018	0.000361621
2	chr2:27944583:C:T	27944583	T,T	C,C	1,1	-inf,inf	inf,inf	3.09153,0.328682	0.000180099	0.000356201
2	chr2:27636799:G:T	27636799	NA,T	NA,G	NA,1	NA,inf	NA,inf	NA,0.212468	0.000180087	0.00036162
2	chr2:27551582:G:A	27551582	A,A	G,G	1,1	inf,inf	inf,inf	3.10778,0.339846	0.000180053	0.00035771
2	chr2:27539088:T:G	27539088	NA,G	NA,T	NA,1	NA,-inf	NA,inf	NA,0.230314	0.000180046	0.000361286
2	chr2:27403752:G:A	27403752	NA,A	NA,G	NA,1	NA,-inf	NA,inf	NA,0.310988	0.00018003	0.000361201
2	chr2:27508301:G:A	27508301	NA,A	NA,G	NA,1	NA,-inf	NA,inf	NA,0.280534	0.000179852	0.000360923
2	chr2:28239481:G:A	28239481	A,A	G,G	1,1	inf,-inf	inf,inf	0.653841,1.68614	0.000179782	0.00036161
2	chr2:27532799:C:T	27532799	NA,T	NA,C	NA,1	NA,inf	NA,inf	NA,0.478033	0.000179549	0.000360281
2	chr2:28054664:C:T	28054664	NA,T	NA,C	NA,1	NA,-inf	NA,inf	NA,0.277093	0.000179505	0.000360196
2	chr2:27654028:G:A	27654028	NA,A	NA,G	NA,1	NA,inf	NA,inf	NA,0.209388	0.000179417	0.000360271
2	chr2:27543921:A:G	27543921	NA,G	NA,A	NA,1	NA,-inf	NA,inf	NA,0.296866	0.000179325	0.00035989
2	chr2:27644407:C:T	27644407	T,T	C,C	1,1	-inf,inf	inf,inf	0.0862034,1.88454	0.000179323	0.000360398
2	chr2:27953242:A:G	27953242	G,G	A,A	1,1	-inf,inf	inf,inf	3.09887,0.310109	0.000179148	0.000354302
2	chr2:27022925:G:A	27022925	NA,A	NA,G	NA,1	NA,inf	NA,inf	NA,0.411085	0.000178971	0.000359013
2	chr2:27073282:A:G	27073282	NA,G	NA,A	NA,1	NA,-inf	NA,inf	NA,0.522605	0.000178878	0.000358926
2	chr2:28038296:C:A	28038296	A,A	C,C	1,1	-inf,inf	inf,inf	3.4128,0.169737	0.000178623	0.000352973
2	chr2:27556698:T:A	27556698	A,NA	T,NA	1,NA	inf,NA	inf,NA	2.54229,NA	0.00017853	0.000355997
2	chr2:27091840:T:C	27091840	NA,C	NA,T	NA,1	NA,-inf	NA,inf	NA,0.252955	0.000178499	0.000358166
2	chr2:27101801:C:T	27101801	T,NA	C,NA	1,NA	inf,NA	inf,NA	0.856937,NA	0.000178254	0.000356895
2	chr2:27574703:A:G	27574703	NA,G	NA,A	NA,1	NA,-inf	NA,inf	NA,0.344072	0.00017823	0.000357721
2	chr2:27894003:G:A	27894003	NA,A	NA,G	NA,1	NA,inf	NA,inf	NA,0.28696	0.000178188	0.000357604
2	chr2:27940039:A:G	27940039	NA,G	NA,A	NA,1	NA,-inf	NA,inf	NA,0.335424	0.000178133	0.000357396
2	chr2:27946730:T:C	27946730	C,C	T,T	1,1	-inf,inf	inf,inf	3.09612,0.310857	0.000178105	0.000352245
2	chr2:27586268:C:T	27586268	NA,T	NA,C	NA,1	NA,-inf	NA,inf	NA,0.227193	0.000178084	0.000357359
2	chr2:28110999:C:T	28110999	NA,T	NA,C	NA,1	NA,inf	NA,inf	NA,0.450266	0.00017806	0.000357277
2	chr2:27043439:G:A	27043439	NA,A	NA,G	NA,1	NA,inf	NA,inf	NA,0.552423	0.000178033	0.00035724
2	chr2:28188773:G:T	28188773	NA,T	NA,G	NA,1	NA,inf	NA,inf	NA,0.461896	0.00017788	0.000357004
2	chr2:27986416:C:T	27986416	T,T	C,C	1,1	-inf,inf	inf,inf	3.44164,0.125624	0.000177815	0.000351323
2	chr2:28136016:G:A	28136016	NA,A	NA,G	NA,1	NA,-inf	NA,inf	NA,0.319344	0.000177761	0.000356714
2	chr2:27355650:C:G	27355650	NA,G	NA,C	NA,1	NA,inf	NA,inf	NA,0.466524	0.000177615	0.000356411
2	chr2:27591690:C:T	27591690	NA,T	NA,C	NA,1	NA,-inf	NA,inf	NA,0.224825	0.000177287	0.00035576
2	chr2:27539129:T:C	27539129	NA,C	NA,T	NA,1	NA,-inf	NA,inf	NA,0.318142	0.0001772	0.000355475
2	chr2:28053331:T:G	28053331	NA,G	NA,T	NA,1	NA,-inf	NA,inf	NA,0.26799	0.000177198	0.000355568
2	chr2:27277047:T:C	27277047	NA,C	NA,T	NA,1	NA,-inf	NA,inf	NA,0.229742	0.000177136	0.000355291
2	chr2:27016509:T:C	27016509	NA,C	NA,T	NA,1	NA,-inf	NA,inf	NA,0.29586	0.000177091	0.000355331
2	chr2:28060642:T:G	28060642	NA,G	NA,T	NA,1	NA,inf	NA,inf	NA,0.531849	0.000177044	0.000355405
2	chr2:27204106:G:A	27204106	NA,A	NA,G	NA,1	NA,inf	NA,inf	NA,0.315882	0.000177017	0.000355215
2	chr2:28099726:G:A	28099726	NA,A	NA,G	NA,1	NA,inf	NA,inf	NA,0.457858	0.000177005	0.000355242
2	chr2:27543048:G:A	27543048	NA,A	NA,G	NA,1	NA,inf	NA,inf	NA,0.429806	0.000176955	0.000355136
2	chr2:27565692:G:A	27565692	NA,A	NA,G	NA,1	NA,-inf	NA,inf	NA,0.321392	0.000176895	0.000354865
2	chr2:27930493:G:A	27930493	NA,A	NA,G	NA,1	NA,inf	NA,inf	NA,0.280813	0.000176669	0.000354555
2	chr2:28165114:G:A	28165114	NA,A	NA,G	NA,1	NA,inf	NA,inf	NA,0.523832	0.00017642	0.000353891
2	chr2:27593824:T:G	27593824	NA,G	NA,T	NA,1	NA,-inf	NA,inf	NA,0.318831	0.000176392	0.000353856
2	chr2:27165629:A:G	27165629	NA,G	NA,A	NA,1	NA,-inf	NA,inf	NA,0.248223	0.000176391	0.000353975
2	chr2:28140771:A:T	28140771	NA,T	NA,A	NA,1	NA,inf	NA,inf	NA,0.483738	0.000176356	0.000353813
2	chr2:27903730:T:C	27903730	NA,C	NA,T	NA,1	NA,inf	NA,inf	NA,0.284377	0.00017628	0.000353766
2	chr2:28253528:C:T	28253528	NA,T	NA,C	NA,1	NA,-inf	NA,inf	NA,0.269199	0.000176256	0.000353659
2	chr2:28223983:G:T	28223983	T,NA	G,NA	1,NA	inf,NA	inf,NA	1.25953,NA	0.000176218	0.000353328
2	chr2:27047191:C:T	27047191	T,NA	C,NA	1,NA	-inf,NA	inf,NA	0.393328,NA	0.00017611	0.000352788
2	chr2:27267884:G:A	27267884	NA,A	NA,G	NA,1	NA,-inf	NA,inf	NA,0.291161	0.000175983	0.000353203
2	chr2:28339580:G:A	28339580	NA,A	NA,G	NA,1	NA,-inf	NA,inf	NA,0.620935	0.00017576	0.000352998
2	chr2:28323815:C:T	28323815	T,NA	C,NA	1,NA	inf,NA	inf,NA	1.1572,NA	0.00017571	0.000351754
2	chr2:28061091:C:A	28061091	NA,A	NA,C	NA,1	NA,inf	NA,inf	NA,0.328497	0.000175513	0.000352288
2	chr2:27025168:A:G	27025168	NA,G	NA,A	NA,1	NA,-inf	NA,inf	NA,0.292006	0.000175498	0.000352138
2	chr2:27530634:A:G	27530634	NA,G	NA,A	NA,1	NA,inf	NA,inf	NA,0.482376	0.000175481	0.000352191
2	chr2:27391351:T:C	27391351	NA,C	NA,T	NA,1	NA,inf	NA,inf	NA,0.512499	0.000175385	0.000351914
2	chr2:27050281:G:A	27050281	NA,A	NA,G	NA,1	NA,-inf	NA,inf	NA,0.29709	0.000175291	0.000351729
2	chr2:28318122:C:T	28318122	NA,T	NA,C	NA,1	NA,-inf	NA,inf	NA,0.330435	0.000175094	0.000350666
2	chr2:27019893:C:T	27019893	T,T	C,C	1,1	-inf,-inf	inf,inf	0.0732292,1.13573	0.000175067	0.000349184
2	chr2:27963607:T:A	27963607	NA,A	NA,T	NA,1	NA,-inf	NA,inf	NA,0.322905	0.000175053	0.000351217
2	chr2:27099137:C:T	27099137	NA,T	NA,C	NA,1	NA,-inf	NA,inf	NA,0.321607	0.000174933	0.000350988
2	chr2:27900312:T:C	27900312	NA,C	NA,T	NA,1	NA,inf	NA,inf	NA,0.523338	0.000174904	0.000351067
2	chr2:27098739:C:T	27098739	NA,T	NA,C	NA,1	NA,-inf	NA,inf	NA,0.321139	0.000174829	0.00035078
2	chr2:27835937:C:T	27835937	NA,T	NA,C	NA,1	NA,inf	NA,inf	NA,0.500271	0.000174791	0.000350858
2	chr2:28196306:A:G	28196306	NA,G	NA,A	NA,1	NA,-inf	NA,inf	NA,0.822388	0.000174702	0.000350701
2	chr2:28127845:T:C	28127845	NA,C	NA,T	NA,1	NA,inf	NA,inf	NA,0.759543	0.000174676	0.000350562
2	chr2:28033964:A:G	28033964	G,G	A,A	1,1	-inf,inf	inf,inf	3.3925,0.170832	0.000174666	0.000345182
2	chr2:27037672:C:A	27037672	NA,A	NA,C	NA,1	NA,inf	NA,inf	NA,0.534393	0.000174365	0.00034988
2	chr2:27666105:T:G	27666105	NA,G	NA,T	NA,1	NA,-inf	NA,inf	NA,0.281678	0.000174268	0.000349688
2	chr2:28104955:T:C	28104955	NA,C	NA,T	NA,1	NA,inf	NA,inf	NA,0.445957	0.000174241	0.000349694
2	chr2:27207053:T:G	27207053	NA,G	NA,T	NA,1	NA,-inf	NA,inf	NA,0.267901	0.000174086	0.000349299
2	chr2:27125382:G:A	27125382	NA,A	NA,G	NA,1	NA,-inf	NA,inf	NA,0.31469	0.000174034	0.000349243
2	chr2:27386687:T:G	27386687	NA,G	NA,T	NA,1	NA,inf	NA,inf	NA,0.576252	0.00017403	0.00034919
2	chr2:27119271:A:G	27119271	NA,G	NA,A	NA,1	NA,-inf	NA,inf	NA,0.245409	0.000174025	0.000349188
2	chr2:27904614:AAGAC:A	27904614	NA,A	NA,AAGAC	NA,1	NA,-inf	NA,inf	NA,0.253103	0.000173995	0.000349137
2	chr2:28103388:C:G	28103388	NA,G	NA,C	NA,1	NA,inf	NA,inf	NA,0.442716	0.00017385	0.000348908
2	chr2:28310516:G:C	28310516	NA,C	NA,G	NA,1	NA,-inf	NA,inf	NA,0.684362	0.000173713	0.000348638
2	chr2:28201159:AGT:A	28201159	NA,A	NA,AGT	NA,1	NA,inf	NA,inf	NA,0.504769	0.000173651	0.000348548
2	chr2:28326118:C:G	28326118	NA,G	NA,C	NA,1	NA,inf	NA,inf	NA,0.31273	0.000173578	0.000348366
2	chr2:27554629:A:G	27554629	NA,G	NA,A	NA,1	NA,inf	NA,inf	NA,0.411824	0.000173569	0.000348344
2	chr2:28249325:G:T	28249325	NA,T	NA,G	NA,1	NA,inf	NA,inf	NA,0.417173	0.000173491	0.000348149
2	chr2:28134863:T:C	28134863	C,NA	T,NA	1,NA	inf,NA	inf,NA	1.13566,NA	0.000173455	0.000347132
2	chr2:27204641:C:A	27204641	NA,A	NA,C	NA,1	NA,-inf	NA,inf	NA,0.213906	0.000173446	0.000347899
2	chr2:27387618:C:T	27387618	NA,T	NA,C	NA,1	NA,-inf	NA,inf	NA,0.279498	0.000173426	0.000348084
2	chr2:27782890:T:G	27782890	NA,G	NA,T	NA,1	NA,inf	NA,inf	NA,0.450755	0.000173316	0.000347784
2	chr2:27137554:C:T	27137554	NA,T	NA,C	NA,1	NA,-inf	NA,inf	NA,0.327068	0.000173265	0.000347726
2	chr2:27653060:A:G	27653060	NA,G	NA,A	NA,1	NA,-inf	NA,inf	NA,0.255692	0.000173209	0.000347566
2	chr2:27237801:C:T	27237801	NA,T	NA,C	NA,1	NA,-inf	NA,inf	NA,0.308512	0.000173144	0.000347347
2	chr2:27900893:A:T	27900893	T,T	A,A	1,1	-inf,-inf	inf,inf	3.57638,0.0999802	0.000173053	0.000341786
2	chr2:27525603:C:T	27525603	NA,T	NA,C	NA,1	NA,inf	NA,inf	NA,0.561004	0.000172935	0.000347016
2	chr2:28336443:G:A	28336443	NA,A	NA,G	NA,1	NA,inf	NA,inf	NA,0.423895	0.000172855	0.000346898
2	chr2:27229120:A:G	27229120	NA,G	NA,A	NA,1	NA,-inf	NA,inf	NA,0.262068	0.000172839	0.000346796
2	chr2:28073141:C:T	28073141	NA,T	NA,C	NA,1	NA,-inf	NA,inf	NA,0.230866	0.000172784	0.000346692
2	chr2:27998933:G:T	27998933	NA,T	NA,G	NA,1	NA,-inf	NA,inf	NA,0.24816	0.000172715	0.000346571
2	chr2:27186226:C:T	27186226	NA,T	NA,C	NA,1	NA,-inf	NA,inf	NA,0.304327	0.000172692	0.000346446
2	chr2:28246474:G:A	28246474	NA,A	NA,G	NA,1	NA,-inf	NA,inf	NA,0.284012	0.000172675	0.000346417
2	chr2:28012850:A:C	28012850	NA,C	NA,A	NA,1	NA,-inf	NA,inf	NA,0.310666	0.000172656	0.000346394
2	chr2:27314302:G:A	27314302	NA,A	NA,G	NA,1	NA,inf	NA,inf	NA,0.492501	0.000172648	0.000346483
2	chr2:27214868:G:A	27214868	NA,A	NA,G	NA,1	NA,-inf	NA,inf	NA,0.242402	0.00017263	0.000346447
2	chr2:27994008:A:G	27994008	NA,G	NA,A	NA,1	NA,-inf	NA,inf	NA,0.24745	0.000172542	0.000346224
2	chr2:28251086:T:C	28251086	NA,C	NA,T	NA,1	NA,inf	NA,inf	NA,0.412127	0.000172434	0.000346028
2	chr2:27271853:C:T	27271853	NA,T	NA,C	NA,1	NA,inf	NA,inf	NA,0.440958	0.000172294	0.000345666
2	chr2:27920102:A:G	27920102	NA,G	NA,A	NA,1	NA,inf	NA,inf	NA,0.462344	0.000172285	0.000345723
2	chr2:27978786:T:C	27978786	NA,C	NA,T	NA,1	NA,-inf	NA,inf	NA,0.310758	0.000172258	0.000345611
2	chr2:27961359:A:G	27961359	NA,G	NA,A	NA,1	NA,-inf	NA,inf	NA,0.246165	0.000172243	0.000345624
2	chr2:28125483:G:T	28125483	NA,T	NA,G	NA,1	NA,-inf	NA,inf	NA,0.308611	0.000172121	0.000345331
2	chr2:27436957:T:G	27436957	G,NA	T,NA	1,NA	inf,NA	inf,NA	1.26221,NA	0.000171784	0.000344499
2	chr2:27939407:T:C	27939407	C,C	T,T	1,1	-inf,inf	inf,inf	3.42345,0.115508	0.000171737	0.000339351
2	chr2:27524352:A:G	27524352	NA,G	NA,A	NA,1	NA,inf	NA,inf	NA,0.559421	0.000171645	0.00034444
2	chr2:28264316:A:G	28264316	NA,G	NA,A	NA,1	NA,inf	NA,inf	NA,0.40703	0.000171405	0.000343964
2	chr2:27953189:A:T	27953189	T,T	A,A	1,1	-inf,inf	inf,inf	3.40391,0.131502	0.000171277	0.000338458
2	chr2:28153981:A:C	28153981	NA,C	NA,A	NA,1	NA,inf	NA,inf	NA,0.472324	0.000171212	0.000343494
2	chr2:28231614:G:A	28231614	NA,A	NA,G	NA,1	NA,inf	NA,inf	NA,0.391214	0.000171056	0.000343174
2	chr2:28337790:G:A	28337790	NA,A	NA,G	NA,1	NA,-inf	NA,inf	NA,0.218394	0.000170909	0.00034308
2	chr2:28326732:T:C	28326732	NA,C	NA,T	NA,1	NA,-inf	NA,inf	NA,0.282871	0.000170806	0.000342208
2	chr2:28339836:C:T	28339836	NA,T	NA,C	NA,1	NA,-inf	NA,inf	NA,0.600127	0.00017077	0.000342978
2	chr2:27187555:G:A	27187555	NA,A	NA,G	NA,1	NA,-inf	NA,inf	NA,0.314056	0.000170741	0.000342666
2	chr2:28108346:C:T	28108346	NA,T	NA,C	NA,1	NA,inf	NA,inf	NA,0.507894	0.000170684	0.000342398
2	chr2:27472523:C:G	27472523	NA,G	NA,C	NA,1	NA,-inf	NA,inf	NA,0.302226	0.000170551	0.000342208
2	chr2:27827601:A:G	27827601	NA,G	NA,A	NA,1	NA,inf	NA,inf	NA,0.30952	0.000170478	0.000342313
2	chr2:27067098:A:C	27067098	C,NA	A,NA	1,NA	inf,NA	inf,NA	1.16111,NA	0.000170445	0.000340956
2	chr2:27193009:T:C	27193009	NA,C	NA,T	NA,1	NA,inf	NA,inf	NA,0.411371	0.000170423	0.000341945
2	chr2:27295596:G:A	27295596	NA,A	NA,G	NA,1	NA,inf	NA,inf	NA,0.544945	0.000170416	0.000341914
2	chr2:27972274:C:T	27972274	NA,T	NA,C	NA,1	NA,-inf	NA,inf	NA,0.238268	0.000170408	0.000341943
2	chr2:27532363:C:T	27532363	NA,T	NA,C	NA,1	NA,-inf	NA,inf	NA,0.227179	0.000170381	0.000341909
2	chr2:28325862:G:C	28325862	NA,C	NA,G	NA,1	NA,inf	NA,inf	NA,0.317026	0.000170362	0.000341936
2	chr2:27996828:GC:G	27996828	NA,G	NA,GC	NA,1	NA,inf	NA,inf	NA,0.311621	0.000170342	0.000342043
2	chr2:27938871:C:T	27938871	NA,T	NA,C	NA,1	NA,-inf	NA,inf	NA,0.237385	0.000170275	0.000341672
2	chr2:28260443:A:G	28260443	NA,G	NA,A	NA,1	NA,inf	NA,inf	NA,0.425046	0.000170132	0.000341456
2	chr2:27113854:C:T	27113854	NA,T	NA,C	NA,1	NA,-inf	NA,inf	NA,0.230063	0.000170117	0.000341347
2	chr2:27930737:A:G	27930737	NA,G	NA,A	NA,1	NA,-inf	NA,inf	NA,0.236662	0.000170089	0.0003413
2	chr2:27994460:T:C	27994460	C,C	T,T	1,1	-inf,-inf	inf,inf	3.537,0.115806	0.000170054	0.000335894
2	chr2:27562572:T:C	27562572	NA,C	NA,T	NA,1	NA,-inf	NA,inf	NA,0.0862604	0.000169917	0.000340932
2	chr2:28150711:A:G	28150711	G,NA	A,NA	1,NA	inf,NA	inf,NA	1.09393,NA	0.000169893	0.00034044
2	chr2:27626045:G:A	27626045	NA,A	NA,G	NA,1	NA,-inf	NA,inf	NA,1.1475	0.000169816	0.000340765
2	chr2:28020675:T:C	28020675	NA,C	NA,T	NA,1	NA,inf	NA,inf	NA,0.561936	0.000169681	0.000340494
2	chr2:27649220:C:T	27649220	NA,T	NA,C	NA,1	NA,inf	NA,inf	NA,0.463825	0.000169573	0.000340335
2	chr2:28095152:C:T	28095152	NA,T	NA,C	NA,1	NA,-inf	NA,inf	NA,0.889683	0.000169565	0.000340253
2	chr2:27643604:C:T	27643604	NA,T	NA,C	NA,1	NA,-inf	NA,inf	NA,0.232865	0.00016948	0.000340107
2	chr2:27133544:C:T	27133544	NA,T	NA,C	NA,1	NA,-inf	NA,inf	NA,0.263617	0.00016948	0.000340075
2	chr2:27327945:T:C	27327945	NA,C	NA,T	NA,1	NA,-inf	NA,inf	NA,0.302968	0.000169479	0.000339989
2	chr2:27072543:CA:C	27072543	NA,C	NA,CA	NA,1	NA,-inf	NA,inf	NA,0.472966	0.000169305	0.000339717
2	chr2:27630378:C:G	27630378	G,NA	C,NA	1,NA	-inf,NA	inf,NA	6.54221,NA	0.000169105	0.000592439
2	chr2:28086785:C:T	28086785	NA,T	NA,C	NA,1	NA,-inf	NA,inf	NA,0.265955	0.000169022	0.000339132
2	chr2:28224641:C:A	28224641	NA,A	NA,C	NA,1	NA,inf	NA,inf	NA,0.399575	0.000169021	0.000339167
2	chr2:28121696:C:A	28121696	NA,A	NA,C	NA,1	NA,-inf	NA,inf	NA,0.853468	0.000168917	0.000338955
2	chr2:28063298:C:T	28063298	NA,T	NA,C	NA,1	NA,-inf	NA,inf	NA,0.278936	0.000168824	0.000338729
2	chr2:27063527:G:A	27063527	NA,A	NA,G	NA,1	NA,-inf	NA,inf	NA,0.267518	0.000168668	0.00033844
2	chr2:27505945:G:A	27505945	NA,A	NA,G	NA,1	NA,inf	NA,inf	NA,0.420207	0.000168653	0.000338433
2	chr2:27530057:A:C	27530057	NA,C	NA,A	NA,1	NA,inf	NA,inf	NA,0.477455	0.000168643	0.000338496
2	chr2:27960136:T:C	27960136	NA,C	NA,T	NA,1	NA,inf	NA,inf	NA,0.531404	0.000168514	0.000338148
2	chr2:27949426:T:C	27949426	C,C	T,T	1,1	-inf,inf	inf,inf	3.04904,0.312158	0.000168485	0.00033329
2	chr2:27535913:C:A	27535913	NA,A	NA,C	NA,1	NA,-inf	NA,inf	NA,0.294678	0.000168428	0.000338075
2	chr2:27968762:C:T	27968762	T,T	C,C	1,1	-inf,inf	inf,inf	3.39423,0.137133	0.000168305	0.000332571
2	chr2:28262669:G:A	28262669	NA,A	NA,G	NA,1	NA,-inf	NA,inf	NA,0.271565	0.000168086	0.000337258
2	chr2:28017495:A:C	28017495	NA,C	NA,A	NA,1	NA,-inf	NA,inf	NA,0.227731	0.000167986	0.000337083
2	chr2:28151894:A:G	28151894	NA,G	NA,A	NA,1	NA,-inf	NA,inf	NA,0.254023	0.000167897	0.000336993
2	chr2:27343903:A:T	27343903	NA,T	NA,A	NA,1	NA,inf	NA,inf	NA,0.570123	0.000167877	0.000336905
2	chr2:28010632:T:A	28010632	NA,A	NA,T	NA,1	NA,-inf	NA,inf	NA,0.227117	0.000167827	0.000336764
2	chr2:28013297:G:A	28013297	NA,A	NA,G	NA,1	NA,inf	NA,inf	NA,0.549286	0.000167755	0.000336623
2	chr2:28174393:G:A	28174393	NA,A	NA,G	NA,1	NA,inf	NA,inf	NA,0.476246	0.000167722	0.000336455
2	chr2:27131438:C:T	27131438	NA,T	NA,C	NA,1	NA,inf	NA,inf	NA,0.421769	0.00016765	0.00033645
2	chr2:27995666:G:A	27995666	NA,A	NA,G	NA,1	NA,inf	NA,inf	NA,0.390578	0.000167469	0.000336
2	chr2:27167301:A:G	27167301	G,G	A,A	1,1	inf,inf	inf,inf	3.81085,1.30942	0.000167458	0.000335761
2	chr2:28206198:A:G	28206198	NA,G	NA,A	NA,1	NA,inf	NA,inf	NA,0.469365	0.000167314	0.000335823
2	chr2:27550490:C:T	27550490	NA,T	NA,C	NA,1	NA,inf	NA,inf	NA,0.384908	0.000167189	0.000335538
2	chr2:28231372:G:A	28231372	NA,A	NA,G	NA,1	NA,inf	NA,inf	NA,0.390112	0.00016717	0.000335452
2	chr2:27912617:A:G	27912617	NA,G	NA,A	NA,1	NA,inf	NA,inf	NA,0.238984	0.000166966	0.00033508
2	chr2:27555149:T:C	27555149	C,C	T,T	1,1	inf,inf	inf,inf	3.08559,0.305881	0.000166958	0.000331715
2	chr2:27710046:T:C	27710046	NA,C	NA,T	NA,1	NA,inf	NA,inf	NA,0.410901	0.000166931	0.000334963
2	chr2:27706259:G:C	27706259	NA,C	NA,G	NA,1	NA,inf	NA,inf	NA,0.410485	0.000166856	0.000334814
2	chr2:27355357:C:T	27355357	NA,T	NA,C	NA,1	NA,-inf	NA,inf	NA,0.214252	0.000166814	0.00033479
2	chr2:28250216:G:T	28250216	NA,T	NA,G	NA,1	NA,inf	NA,inf	NA,0.452992	0.000166782	0.000334645
2	chr2:27697667:C:A	27697667	NA,A	NA,C	NA,1	NA,inf	NA,inf	NA,0.160943	0.000166772	0.000334853
2	chr2:27808023:A:G	27808023	NA,G	NA,A	NA,1	NA,inf	NA,inf	NA,0.437336	0.000166754	0.000334677
2	chr2:27330906:G:A	27330906	NA,A	NA,G	NA,1	NA,-inf	NA,inf	NA,0.126332	0.000166711	0.000334569
2	chr2:28319959:TCCA:T	28319959	NA,T	NA,TCCA	NA,1	NA,inf	NA,inf	NA,0.379893	0.000166503	0.000334143
2	chr2:27373651:C:T	27373651	NA,T	NA,C	NA,1	NA,inf	NA,inf	NA,0.533464	0.000166431	0.000333945
2	chr2:27939994:T:C	27939994	C,C	T,T	1,1	-inf,-inf	inf,inf	3.51737,0.11773	0.000166406	0.000328715
2	chr2:27175729:C:T	27175729	NA,T	NA,C	NA,1	NA,inf	NA,inf	NA,0.409078	0.000166357	0.000333842
2	chr2:27673107:C:G	27673107	NA,G	NA,C	NA,1	NA,-inf	NA,inf	NA,1.10691	0.000166274	0.000333659
2	chr2:27481709:T:G	27481709	NA,G	NA,T	NA,1	NA,-inf	NA,inf	NA,0.282452	0.000166256	0.000333597
2	chr2:27643198:T:A	27643198	NA,A	NA,T	NA,1	NA,inf	NA,inf	NA,0.429665	0.000166201	0.000333524
2	chr2:27735702:C:T	27735702	NA,T	NA,C	NA,1	NA,-inf	NA,inf	NA,0.362566	0.00016616	0.00033318
2	chr2:28232900:A:G	28232900	NA,G	NA,A	NA,1	NA,inf	NA,inf	NA,0.386041	0.000166142	0.00033339
2	chr2:27780719:G:A	27780719	NA,A	NA,G	NA,1	NA,inf	NA,inf	NA,0.429242	0.000166132	0.000333431
2	chr2:28210658:G:A	28210658	NA,A	NA,G	NA,1	NA,inf	NA,inf	NA,0.46394	0.000166067	0.000333318
2	chr2:28209313:T:C	28209313	NA,C	NA,T	NA,1	NA,inf	NA,inf	NA,0.399389	0.000165993	0.000333225
2	chr2:27898376:C:T	27898376	T,NA	C,NA	1,NA	-inf,NA	inf,NA	0.355742,NA	0.000165971	0.000332681
2	chr2:27407635:C:T	27407635	NA,T	NA,C	NA,1	NA,inf	NA,inf	NA,0.178337	0.000165913	0.000332916
2	chr2:27040547:G:A	27040547	NA,A	NA,G	NA,1	NA,-inf	NA,inf	NA,0.218266	0.000165902	0.000332887
2	chr2:27090635:A:G	27090635	NA,G	NA,A	NA,1	NA,-inf	NA,inf	NA,0.27363	0.000165816	0.000332701
2	chr2:28302069:T:C	28302069	NA,C	NA,T	NA,1	NA,-inf	NA,inf	NA,0.274628	0.000165771	0.000332588
2	chr2:27854262:A:G	27854262	NA,G	NA,A	NA,1	NA,inf	NA,inf	NA,0.532166	0.000165761	0.000332617
2	chr2:28103391:G:C	28103391	C,C	G,G	1,1	-inf,-inf	inf,inf	1.50802,1.39496	0.000165602	0.000330194
2	chr2:27370288:G:A	27370288	NA,A	NA,G	NA,1	NA,inf	NA,inf	NA,0.176619	0.000165516	0.000332119
2	chr2:28117123:T:A	28117123	NA,A	NA,T	NA,1	NA,inf	NA,inf	NA,0.382833	0.00016541	0.000331901
2	chr2:28304308:G:A	28304308	NA,A	NA,G	NA,1	NA,inf	NA,inf	NA,0.394499	0.000165383	0.000331927
2	chr2:27976557:G:A	27976557	A,A	G,G	1,1	-inf,inf	inf,inf	3.43856,0.0624144	0.000165336	0.000326702
2	chr2:27548548:C:T	27548548	T,T	C,C	1,1	inf,inf	inf,inf	3.04044,0.325426	0.000165272	0.000328398
2	chr2:28131941:A:G	28131941	NA,G	NA,A	NA,1	NA,inf	NA,inf	NA,0.437952	0.000165236	0.00033151
2	chr2:28237524:GTCTTA:G	28237524	NA,G	NA,GTCTTA	NA,1	NA,inf	NA,inf	NA,0.385348	0.000165134	0.000331419
2	chr2:27402977:TG:T	27402977	NA,T	NA,TG	NA,1	NA,inf	NA,inf	NA,0.17474	0.000165096	0.000331277
2	chr2:28123616:G:A	28123616	NA,A	NA,G	NA,1	NA,-inf	NA,inf	NA,0.243582	0.000165025	0.000331102
2	chr2:27497495:C:G	27497495	NA,G	NA,C	NA,1	NA,-inf	NA,inf	NA,0.270943	0.000164951	0.000330923
2	chr2:27753716:TCACCTTTG:T	27753716	T,NA	TCACCTTTG,NA	1,NA	-inf,NA	inf,NA	0.358553,NA	0.000164914	0.000330801
2	chr2:27336970:G:T	27336970	NA,T	NA,G	NA,1	NA,inf	NA,inf	NA,0.706678	0.000164906	0.000330885
2	chr2:28160924:G:C	28160924	NA,C	NA,G	NA,1	NA,-inf	NA,inf	NA,0.240857	0.000164898	0.000330973
2	chr2:27403409:G:C	27403409	NA,C	NA,G	NA,1	NA,inf	NA,inf	NA,0.173626	0.000164845	0.000330772
2	chr2:27598434:C:T	27598434	NA,T	NA,C	NA,1	NA,inf	NA,inf	NA,0.364206	0.000164535	0.00033021
2	chr2:27071206:T:C	27071206	NA,C	NA,T	NA,1	NA,inf	NA,inf	NA,0.32613	0.000164425	0.000329977
2	chr2:28206814:T:C	28206814	NA,C	NA,T	NA,1	NA,inf	NA,inf	NA,0.450821	0.000164261	0.000329692
2	chr2:27372010:G:A	27372010	NA,A	NA,G	NA,1	NA,-inf	NA,inf	NA,1.13887	0.000164124	0.000329331
2	chr2:27564418:G:A	27564418	NA,A	NA,G	NA,1	NA,inf	NA,inf	NA,0.361328	0.000163978	0.000329092
2	chr2:28188990:C:T	28188990	NA,T	NA,C	NA,1	NA,inf	NA,inf	NA,0.454167	0.000163971	0.000328933
2	chr2:27351491:A:T	27351491	NA,T	NA,A	NA,1	NA,-inf	NA,inf	NA,0.201554	0.000163924	0.000328988
2	chr2:28196314:A:G	28196314	NA,G	NA,A	NA,1	NA,-inf	NA,inf	NA,0.738562	0.000163813	0.000328827
2	chr2:28177977:TGGA:T	28177977	NA,T	NA,TGGA	NA,1	NA,inf	NA,inf	NA,0.452924	0.000163766	0.000328521
2	chr2:28340535:G:T	28340535	NA,T	NA,G	NA,1	NA,-inf	NA,inf	NA,0.389332	0.000163669	0.000328388
2	chr2:27575991:C:A	27575991	NA,A	NA,C	NA,1	NA,inf	NA,inf	NA,0.359258	0.000163602	0.000328338
2	chr2:27302415:C:T	27302415	NA,T	NA,C	NA,1	NA,inf	NA,inf	NA,0.371094	0.0001636	0.000328255
2	chr2:27099335:G:A	27099335	NA,A	NA,G	NA,1	NA,-inf	NA,inf	NA,0.285455	0.000163545	0.000328151
2	chr2:27117639:G:A	27117639	NA,A	NA,G	NA,1	NA,inf	NA,inf	NA,0.404031	0.000163455	0.000328009
2	chr2:27880570:T:A	27880570	NA,A	NA,T	NA,1	NA,inf	NA,inf	NA,0.363253	0.000163079	0.000327195
2	chr2:27288196:C:T	27288196	NA,T	NA,C	NA,1	NA,inf	NA,inf	NA,0.406369	0.000163044	0.000327274
2	chr2:28037511:TAATA:T	28037511	NA,T	NA,TAATA	NA,1	NA,-inf	NA,inf	NA,0.251361	0.000163006	0.000327058
2	chr2:28192058:A:G	28192058	NA,G	NA,A	NA,1	NA,inf	NA,inf	NA,0.412634	0.00016294	0.000326952
2	chr2:27162853:GCCTTACAGGGTTT:G	27162853	NA,G	NA,GCCTTACAGGGTTT	NA,1	NA,inf	NA,inf	NA,0.489568	0.000162848	0.0003268
2	chr2:27661091:C:T	27661091	T,T	C,C	1,1	-inf,inf	inf,inf	0.0444435,1.87544	0.000162833	0.000327212
2	chr2:28261667:A:G	28261667	NA,G	NA,A	NA,1	NA,inf	NA,inf	NA,0.408336	0.000162757	0.000326717
2	chr2:27078850:G:C	27078850	NA,C	NA,G	NA,1	NA,inf	NA,inf	NA,0.344983	0.000162742	0.000326548
2	chr2:28296535:C:G	28296535	G,G	C,C	1,1	-inf,-inf	inf,inf	2.52061,0.288803	0.000162719	0.00032524
2	chr2:28313214:A:AGG	28313214	NA,AGG	NA,A	NA,1	NA,inf	NA,inf	NA,0.321076	0.000162717	0.000326528
2	chr2:28225967:G:A	28225967	NA,A	NA,G	NA,1	NA,inf	NA,inf	NA,0.379417	0.00016269	0.000326513
2	chr2:27638654:G:GT	27638654	GT,GT	G,G	1,1	-inf,inf	inf,inf	0.0269258,1.89439	0.000162676	0.000326874
2	chr2:28336441:G:T	28336441	NA,T	NA,G	NA,1	NA,inf	NA,inf	NA,0.43326	0.000162633	0.000326388
2	chr2:27584034:G:A	27584034	NA,A	NA,G	NA,1	NA,inf	NA,inf	NA,0.391401	0.000162458	0.000325989
2	chr2:28256942:A:G	28256942	NA,G	NA,A	NA,1	NA,inf	NA,inf	NA,0.345212	0.000162388	0.000325859
2	chr2:27143475:T:A	27143475	NA,A	NA,T	NA,1	NA,-inf	NA,inf	NA,0.229626	0.000162379	0.000325828
2	chr2:28259388:A:T	28259388	NA,T	NA,A	NA,1	NA,inf	NA,inf	NA,0.358088	0.000162354	0.000325798
2	chr2:27628901:G:A	27628901	NA,A	NA,G	NA,1	NA,-inf	NA,inf	NA,0.615961	0.000162206	0.000325536
2	chr2:28305134:A:G	28305134	NA,G	NA,A	NA,1	NA,-inf	NA,inf	NA,0.260632	0.000162196	0.000325488
2	chr2:27099019:A:G	27099019	NA,G	NA,A	NA,1	NA,-inf	NA,inf	NA,0.426615	0.000162153	0.000325321
2	chr2:28282556:C:T	28282556	NA,T	NA,C	NA,1	NA,inf	NA,inf	NA,0.393471	0.000161953	0.000324976
2	chr2:27936777:A:G	27936777	G,G	A,A	1,1	-inf,-inf	inf,inf	3.49123,0.0501446	0.000161891	0.000319835
2	chr2:27855502:T:G	27855502	NA,G	NA,T	NA,1	NA,-inf	NA,inf	NA,0.236183	0.000161878	0.000324816
2	chr2:28328556:A:G	28328556	NA,G	NA,A	NA,1	NA,inf	NA,inf	NA,0.333686	0.000161785	0.000324575
2	chr2:27949258:A:T	27949258	T,T	A,A	1,1	-inf,inf	inf,inf	3.01403,0.313753	0.000161783	0.000320084
2	chr2:27417726:G:A	27417726	NA,A	NA,G	NA,1	NA,-inf	NA,inf	NA,0.145863	0.000161589	0.000324285
2	chr2:27515010:C:T	27515010	NA,T	NA,C	NA,1	NA,-inf	NA,inf	NA,0.232487	0.000161584	0.000324297
2	chr2:27950176:T:A	27950176	A,A	T,T	1,1	-inf,inf	inf,inf	3.35244,0.135696	0.00016158	0.000319374
2	chr2:28310415:C:A	28310415	NA,A	NA,C	NA,1	NA,inf	NA,inf	NA,0.313429	0.000161575	0.000324235
2	chr2:27939242:C:T	27939242	T,T	C,C	1,1	-inf,-inf	inf,inf	3.47103,0.014018	0.000161531	0.00031915
2	chr2:27431846:G:A	27431846	NA,A	NA,G	NA,1	NA,-inf	NA,inf	NA,0.256608	0.000161523	0.000324097
2	chr2:28340396:A:G	28340396	NA,G	NA,A	NA,1	NA,inf	NA,inf	NA,0.425377	0.000161506	0.000324124
2	chr2:27798586:C:T	27798586	NA,T	NA,C	NA,1	NA,-inf	NA,inf	NA,0.956892	0.000161385	0.000323853
2	chr2:28074000:TACACATATATACAC:T	28074000	NA,T	NA,TACACATATATACAC	NA,1	NA,inf	NA,inf	NA,0.360907	0.000161308	0.000323673
2	chr2:28017658:T:C	28017658	NA,C	NA,T	NA,1	NA,inf	NA,inf	NA,0.340034	0.000161207	0.000323442
2	chr2:27161711:A:G	27161711	G,G	A,A	1,1	-inf,-inf	inf,inf	3.66319,0.769335	0.000161202	0.000318654
2	chr2:27090083:G:A	27090083	NA,A	NA,G	NA,1	NA,inf	NA,inf	NA,0.403028	0.000161149	0.000323372
2	chr2:27527332:A:G	27527332	NA,G	NA,A	NA,1	NA,inf	NA,inf	NA,0.463781	0.000161144	0.000323408
2	chr2:27102256:C:T	27102256	NA,T	NA,C	NA,1	NA,-inf	NA,inf	NA,0.229568	0.000161111	0.000323283
2	chr2:27674463:A:G	27674463	G,G	A,A	1,1	-inf,inf	inf,inf	0.074635,1.83846	0.000160981	0.000323527
2	chr2:27709166:A:G	27709166	NA,G	NA,A	NA,1	NA,inf	NA,inf	NA,0.495087	0.000160942	0.00032297
2	chr2:27717670:C:T	27717670	NA,T	NA,C	NA,1	NA,-inf	NA,inf	NA,0.216467	0.000160909	0.000322881
2	chr2:27520827:G:A	27520827	NA,A	NA,G	NA,1	NA,inf	NA,inf	NA,0.374387	0.000160901	0.000322857
2	chr2:27528074:G:A	27528074	NA,A	NA,G	NA,1	NA,inf	NA,inf	NA,0.400542	0.000160873	0.000322829
2	chr2:27708572:C:T	27708572	NA,T	NA,C	NA,1	NA,inf	NA,inf	NA,0.494452	0.000160871	0.000322829
2	chr2:27769555:A:G	27769555	NA,G	NA,A	NA,1	NA,-inf	NA,inf	NA,0.137508	0.000160867	0.000322891
2	chr2:27488222:C:T	27488222	NA,T	NA,C	NA,1	NA,inf	NA,inf	NA,0.162804	0.00016082	0.000322694
2	chr2:27871293:A:C	27871293	NA,C	NA,A	NA,1	NA,-inf	NA,inf	NA,0.24374	0.000160686	0.000322404
2	chr2:28338559:T:C	28338559	NA,C	NA,T	NA,1	NA,inf	NA,inf	NA,0.326652	0.00016051	0.000322018
2	chr2:27593726:T:C	27593726	C,C	T,T	1,1	inf,inf	inf,inf	3.19001,0.453107	0.000160501	0.000318758
2	chr2:27154127:A:G	27154127	NA,G	NA,A	NA,1	NA,-inf	NA,inf	NA,0.408125	0.00016048	0.000321966
2	chr2:28227722:TC:T	28227722	NA,T	NA,TC	NA,1	NA,inf	NA,inf	NA,0.352722	0.000160325	0.000321715
2	chr2:27649397:C:G	27649397	G,NA	C,NA	1,NA	inf,NA	inf,NA	1.16301,NA	0.00016029	0.000320712
2	chr2:27516439:C:T	27516439	NA,T	NA,C	NA,1	NA,inf	NA,inf	NA,0.383577	0.000160141	0.000321265
2	chr2:27643062:C:T	27643062	NA,T	NA,C	NA,1	NA,-inf	NA,inf	NA,1.05627	0.00016004	0.000321149
2	chr2:27679822:C:T	27679822	NA,T	NA,C	NA,1	NA,inf	NA,inf	NA,0.408673	0.00016001	0.000321088
2	chr2:28261351:G:A	28261351	NA,A	NA,G	NA,1	NA,inf	NA,inf	NA,0.34432	0.000159999	0.000321072
2	chr2:27908376:A:G	27908376	G,G	A,A	1,1	-inf,inf	inf,inf	3.24856,0.238565	0.000159906	0.000316228
2	chr2:27338500:T:A	27338500	NA,A	NA,T	NA,1	NA,inf	NA,inf	NA,0.354197	0.000159899	0.000320837
2	chr2:27455861:A:G	27455861	NA,G	NA,A	NA,1	NA,inf	NA,inf	NA,0.150858	0.00015986	0.00032077
2	chr2:27161333:T:G	27161333	NA,G	NA,T	NA,1	NA,-inf	NA,inf	NA,0.210507	0.000159802	0.000320527
2	chr2:27860513:A:G	27860513	G,NA	A,NA	1,NA	inf,NA	inf,NA	0.977225,NA	0.000159797	0.00032014
2	chr2:27322558:G:A	27322558	NA,A	NA,G	NA,1	NA,-inf	NA,inf	NA,0.257462	0.000159747	0.000320601
2	chr2:27351767:A:G	27351767	NA,G	NA,A	NA,1	NA,-inf	NA,inf	NA,0.257462	0.000159747	0.000320601
2	chr2:27458530:G:A	27458530	NA,A	NA,G	NA,1	NA,inf	NA,inf	NA,0.538207	0.000159687	0.000320479
2	chr2:27248984:A:G	27248984	NA,G	NA,A	NA,1	NA,inf	NA,inf	NA,0.367572	0.000159652	0.000320353
2	chr2:27064257:CCAA:C	27064257	NA,C	NA,CCAA	NA,1	NA,-inf	NA,inf	NA,0.484572	0.00015965	0.00032035
2	chr2:28227345:G:A	28227345	NA,A	NA,G	NA,1	NA,inf	NA,inf	NA,0.348602	0.00015963	0.00032032
2	chr2:27116673:G:A	27116673	NA,A	NA,G	NA,1	NA,inf	NA,inf	NA,0.311818	0.000159626	0.000320309
2	chr2:28175297:A:C	28175297	NA,C	NA,A	NA,1	NA,inf	NA,inf	NA,0.392403	0.000159583	0.000320216
2	chr2:27072860:CA:C	27072860	NA,C	NA,CA	NA,1	NA,-inf	NA,inf	NA,0.475611	0.000159573	0.00032019
2	chr2:28035160:G:A	28035160	A,A	G,G	1,1	-inf,inf	inf,inf	3.38829,0.0908496	0.000159519	0.000315263
2	chr2:27947276:C:CT	27947276	NA,CT	NA,C	NA,1	NA,inf	NA,inf	NA,0.474936	0.000159492	0.000320046
2	chr2:27071937:A:G	27071937	NA,G	NA,A	NA,1	NA,-inf	NA,inf	NA,0.474531	0.000159481	0.000320005
2	chr2:27303780:C:CA	27303780	NA,CA	NA,C	NA,1	NA,inf	NA,inf	NA,0.383485	0.000159401	0.000319833
2	chr2:27333618:A:G	27333618	NA,G	NA,A	NA,1	NA,inf	NA,inf	NA,0.477496	0.000159311	0.000319659
2	chr2:27258100:G:C	27258100	NA,C	NA,G	NA,1	NA,inf	NA,inf	NA,0.365348	0.000159298	0.000319642
2	chr2:27940074:A:C	27940074	NA,C	NA,A	NA,1	NA,inf	NA,inf	NA,0.476294	0.000159291	0.000319641
2	chr2:27629604:G:A	27629604	NA,A	NA,G	NA,1	NA,inf	NA,inf	NA,0.399399	0.000159226	0.000319562
2	chr2:27451072:G:A	27451072	NA,A	NA,G	NA,1	NA,inf	NA,inf	NA,0.147509	0.000159187	0.000319419
2	chr2:27394505:C:T	27394505	NA,T	NA,C	NA,1	NA,-inf	NA,inf	NA,1.09537	0.000159178	0.000319405
2	chr2:28091497:C:T	28091497	NA,T	NA,C	NA,1	NA,-inf	NA,inf	NA,0.808869	0.000159135	0.000319325
2	chr2:27613184:C:T	27613184	NA,T	NA,C	NA,1	NA,inf	NA,inf	NA,0.333536	0.000159116	0.000319331
2	chr2:27064741:T:C	27064741	C,C	T,T	1,1	inf,inf	inf,inf	2.82864,0.167477	0.000159071	0.000311685
2	chr2:28230879:G:A	28230879	NA,A	NA,G	NA,1	NA,inf	NA,inf	NA,0.392729	0.000159065	0.000319258
2	chr2:27715260:A:G	27715260	NA,G	NA,A	NA,1	NA,inf	NA,inf	NA,0.409237	0.000159014	0.000319098
2	chr2:27468836:G:A	27468836	NA,A	NA,G	NA,1	NA,-inf	NA,inf	NA,0.225427	0.000158916	0.00031882
2	chr2:28170462:A:G	28170462	NA,G	NA,A	NA,1	NA,inf	NA,inf	NA,0.424253	0.000158892	0.000318751
2	chr2:27136965:GA:G	27136965	NA,G	NA,GA	NA,1	NA,-inf	NA,inf	NA,0.188067	0.000158779	0.000318602
2	chr2:28127135:T:G	28127135	NA,G	NA,T	NA,1	NA,inf	NA,inf	NA,0.361663	0.000158588	0.000318274
2	chr2:28262548:G:A	28262548	NA,A	NA,G	NA,1	NA,inf	NA,inf	NA,0.335356	0.00015857	0.000318204
2	chr2:27653774:C:T	27653774	T,T	C,C	1,1	-inf,inf	inf,inf	0.0471534,1.85755	0.00015852	0.000318551
2	chr2:28307099:C:T	28307099	NA,T	NA,C	NA,1	NA,inf	NA,inf	NA,0.35616	0.000158383	0.000317875
2	chr2:27387009:G:A	27387009	A,NA	G,NA	1,NA	-inf,NA	inf,NA	0.394108,NA	0.000158353	0.000317159
2	chr2:27387670:T:C	27387670	C,NA	T,NA	1,NA	-inf,NA	inf,NA	2.26294,NA	0.00015833	0.000316644
2	chr2:27243339:G:A	27243339	NA,A	NA,G	NA,1	NA,-inf	NA,inf	NA,0.148771	0.000158302	0.000317547
2	chr2:28061951:A:G	28061951	NA,G	NA,A	NA,1	NA,-inf	NA,inf	NA,0.260254	0.000158275	0.000317119
2	chr2:28237644:T:C	28237644	NA,C	NA,T	NA,1	NA,inf	NA,inf	NA,0.387115	0.000158263	0.000317648
2	chr2:28234220:G:A	28234220	NA,A	NA,G	NA,1	NA,inf	NA,inf	NA,0.402104	0.000158247	0.00031752
2	chr2:27058691:A:G	27058691	NA,G	NA,A	NA,1	NA,inf	NA,inf	NA,0.346555	0.000158229	0.000317463
2	chr2:28115880:C:T	28115880	NA,T	NA,C	NA,1	NA,inf	NA,inf	NA,0.370806	0.000158138	0.000317366
2	chr2:27465709:C:G	27465709	NA,G	NA,C	NA,1	NA,inf	NA,inf	NA,0.526176	0.000158086	0.000317264
2	chr2:27646142:A:G	27646142	NA,G	NA,A	NA,1	NA,inf	NA,inf	NA,0.396455	0.000158065	0.000317232
2	chr2:27257125:A:G	27257125	NA,G	NA,A	NA,1	NA,inf	NA,inf	NA,0.375345	0.000158005	0.000317027
2	chr2:27181588:C:A	27181588	NA,A	NA,C	NA,1	NA,inf	NA,inf	NA,0.342042	0.000157941	0.000316905
2	chr2:28224598:C:T	28224598	NA,T	NA,C	NA,1	NA,inf	NA,inf	NA,0.342976	0.000157922	0.000316941
2	chr2:28231143:G:A	28231143	NA,A	NA,G	NA,1	NA,inf	NA,inf	NA,0.342366	0.000157822	0.00031674
2	chr2:27598606:G:A	27598606	NA,A	NA,G	NA,1	NA,inf	NA,inf	NA,0.363601	0.000157801	0.000316646
2	chr2:27334903:G:A	27334903	NA,A	NA,G	NA,1	NA,-inf	NA,inf	NA,0.172379	0.000157796	0.000316685
2	chr2:27136601:C:T	27136601	NA,T	NA,C	NA,1	NA,-inf	NA,inf	NA,0.182724	0.000157765	0.000316568
2	chr2:27434814:C:T	27434814	NA,T	NA,C	NA,1	NA,inf	NA,inf	NA,0.363416	0.000157742	0.000316453
2	chr2:27612903:C:G	27612903	NA,G	NA,C	NA,1	NA,-inf	NA,inf	NA,0.203387	0.000157715	0.000316514
2	chr2:27443158:A:G	27443158	NA,G	NA,A	NA,1	NA,-inf	NA,inf	NA,0.225961	0.000157709	0.000316392
2	chr2:28140789:G:A	28140789	NA,A	NA,G	NA,1	NA,-inf	NA,inf	NA,0.756285	0.000157704	0.000316452
2	chr2:27259222:T:C	27259222	C,C	T,T	1,1	inf,inf	inf,inf	5.20061,2.04947	0.000157689	0.000382121
2	chr2:28090241:A:G	28090241	NA,G	NA,A	NA,1	NA,inf	NA,inf	NA,0.362117	0.000157541	0.000316106
2	chr2:27267903:C:G	27267903	NA,G	NA,C	NA,1	NA,inf	NA,inf	NA,0.355109	0.00015753	0.00031613
2	chr2:27402900:C:T	27402900	T,NA	C,NA	1,NA	inf,NA	inf,NA	1.27856,NA	0.000157527	0.000315129
2	chr2:28102220:G:A	28102220	NA,A	NA,G	NA,1	NA,inf	NA,inf	NA,0.350158	0.000157525	0.000316135
2	chr2:28151903:C:T	28151903	NA,T	NA,C	NA,1	NA,inf	NA,inf	NA,0.361991	0.000157521	0.000316128
2	chr2:27538300:G:A	27538300	NA,A	NA,G	NA,1	NA,inf	NA,inf	NA,0.323394	0.000157478	0.000316044
2	chr2:28139987:AAC:A	28139987	NA,A	NA,AAC	NA,1	NA,-inf	NA,inf	NA,0.754609	0.000157452	0.000315946
2	chr2:28068327:C:T	28068327	NA,T	NA,C	NA,1	NA,inf	NA,inf	NA,0.356196	0.000157409	0.00031587
2	chr2:27467299:G:A	27467299	NA,A	NA,G	NA,1	NA,-inf	NA,inf	NA,0.14198	0.0001574	0.000315889
2	chr2:27599623:G:A	27599623	NA,A	NA,G	NA,1	NA,inf	NA,inf	NA,0.331473	0.000157374	0.000315835
2	chr2:27573964:T:C	27573964	NA,C	NA,T	NA,1	NA,inf	NA,inf	NA,0.331284	0.000157344	0.000315775
2	chr2:28147622:C:T	28147622	NA,T	NA,C	NA,1	NA,-inf	NA,inf	NA,0.752324	0.00015728	0.000315601
2	chr2:28313216:TAC:T	28313216	NA,T	NA,TAC	NA,1	NA,inf	NA,inf	NA,0.289513	0.000157144	0.000315345
2	chr2:28011834:T:A	28011834	A,A	T,T	1,1	-inf,inf	inf,inf	2.96773,0.36695	0.000157095	0.000310895
2	chr2:28125011:A:G	28125011	NA,G	NA,A	NA,1	NA,inf	NA,inf	NA,0.359864	0.000157081	0.000315246
2	chr2:27977285:G:A	27977285	A,A	G,G	1,1	-inf,inf	inf,inf	3.33293,0.132698	0.000157074	0.000310502
2	chr2:27648138:C:T	27648138	T,T	C,C	1,1	-inf,inf	inf,inf	0.0472719,1.85213	0.000157072	0.00031564
2	chr2:28259615:A:G	28259615	NA,G	NA,A	NA,1	NA,-inf	NA,inf	NA,0.217172	0.000156993	0.000315004
2	chr2:28149497:G:A	28149497	NA,A	NA,G	NA,1	NA,-inf	NA,inf	NA,0.749496	0.000156947	0.000314934
2	chr2:28286244:G:A	28286244	NA,A	NA,G	NA,1	NA,inf	NA,inf	NA,0.361843	0.000156913	0.000314863
2	chr2:27060418:G:A	27060418	NA,A	NA,G	NA,1	NA,-inf	NA,inf	NA,0.20054	0.000156895	0.000314751
2	chr2:28101263:A:G	28101263	G,G	A,A	1,1	-inf,-inf	inf,inf	0.440389,1.5098	0.000156879	0.000313882
2	chr2:27966214:TTTC:T	27966214	T,T	TTTC,TTTC	1,1	-inf,inf	inf,inf	3.30551,0.158667	0.000156767	0.00030993
2	chr2:27572978:C:T	27572978	NA,T	NA,C	NA,1	NA,inf	NA,inf	NA,0.356958	0.000156756	0.000314548
2	chr2:27190529:C:T	27190529	NA,T	NA,C	NA,1	NA,-inf	NA,inf	NA,0.976621	0.000156731	0.000314488
2	chr2:27600312:T:G	27600312	NA,G	NA,T	NA,1	NA,inf	NA,inf	NA,0.356741	0.000156726	0.000314488
2	chr2:28224609:A:G	28224609	NA,G	NA,A	NA,1	NA,inf	NA,inf	NA,0.328249	0.000156723	0.000314493
2	chr2:27611155:G:C	27611155	NA,C	NA,G	NA,1	NA,inf	NA,inf	NA,0.381524	0.000156721	0.000314531
2	chr2:27941686:C:T	27941686	T,T	C,C	1,1	-inf,inf	inf,inf	3.33135,0.133083	0.000156691	0.000309748
2	chr2:27921652:A:G	27921652	NA,G	NA,A	NA,1	NA,-inf	NA,inf	NA,0.251076	0.000156628	0.000313836
2	chr2:28256294:C:A	28256294	NA,A	NA,C	NA,1	NA,inf	NA,inf	NA,0.353891	0.000156571	0.00031419
2	chr2:27581225:C:T	27581225	NA,T	NA,C	NA,1	NA,-inf	NA,inf	NA,1.04188	0.000156568	0.000314181
2	chr2:27783640:G:C	27783640	NA,C	NA,G	NA,1	NA,inf	NA,inf	NA,0.395386	0.000156537	0.000314141
2	chr2:28221274:G:A	28221274	NA,A	NA,G	NA,1	NA,inf	NA,inf	NA,0.310873	0.000156502	0.000314045
2	chr2:27614126:C:T	27614126	NA,T	NA,C	NA,1	NA,inf	NA,inf	NA,0.391469	0.000156478	0.000314067
2	chr2:28295286:T:C	28295286	NA,C	NA,T	NA,1	NA,-inf	NA,inf	NA,0.229099	0.000156452	0.00031396
2	chr2:27618981:C:T	27618981	NA,T	NA,C	NA,1	NA,-inf	NA,inf	NA,0.196592	0.000156435	0.000313945
2	chr2:27130471:C:T	27130471	NA,T	NA,C	NA,1	NA,inf	NA,inf	NA,0.349699	0.000156401	0.000313842
2	chr2:27936212:G:A	27936212	A,A	G,G	1,1	-inf,-inf	inf,inf	3.46497,0.0776087	0.000156398	0.000309025
2	chr2:28195322:G:A	28195322	A,A	G,G	1,1	inf,inf	inf,inf	1.77621,1.44654	0.000156395	0.000312706
2	chr2:27586893:T:C	27586893	NA,C	NA,T	NA,1	NA,-inf	NA,inf	NA,0.0363099	0.000156379	0.000313775
2	chr2:27339515:T:C	27339515	NA,C	NA,T	NA,1	NA,inf	NA,inf	NA,0.461802	0.0001563	0.000313625
2	chr2:28061516:C:T	28061516	NA,T	NA,C	NA,1	NA,-inf	NA,inf	NA,0.097684	0.000156218	0.000313455
2	chr2:27512768:A:G	27512768	NA,G	NA,A	NA,1	NA,inf	NA,inf	NA,0.346398	0.000156195	0.000313411
2	chr2:27996071:C:T	27996071	T,NA	C,NA	1,NA	inf,NA	inf,NA	0.870185,NA	0.00015619	0.000313448
2	chr2:28058823:G:A	28058823	NA,A	NA,G	NA,1	NA,-inf	NA,inf	NA,0.104681	0.00015613	0.000313279
2	chr2:28302146:A:C	28302146	NA,C	NA,A	NA,1	NA,-inf	NA,inf	NA,0.226749	0.000156035	0.000313124
2	chr2:27618887:T:C	27618887	NA,C	NA,T	NA,1	NA,inf	NA,inf	NA,0.351628	0.000155933	0.000312896
2	chr2:28065153:C:T	28065153	T,T	C,C	1,1	inf,-inf	inf,inf	2.87896,0.18315	0.000155849	0.000310945
2	chr2:27628481:G:C	27628481	NA,C	NA,G	NA,1	NA,inf	NA,inf	NA,0.361767	0.000155814	0.000312708
2	chr2:27485929:C:T	27485929	NA,T	NA,C	NA,1	NA,inf	NA,inf	NA,0.132288	0.000155811	0.000312647
2	chr2:27601109:C:T	27601109	NA,T	NA,C	NA,1	NA,-inf	NA,inf	NA,1.02822	0.00015574	0.00031252
2	chr2:27596777:C:T	27596777	NA,T	NA,C	NA,1	NA,-inf	NA,inf	NA,1.02822	0.00015574	0.00031252
2	chr2:27419728:C:T	27419728	NA,T	NA,C	NA,1	NA,-inf	NA,inf	NA,0.118452	0.000155717	0.000312497
2	chr2:27259020:A:T	27259020	NA,T	NA,A	NA,1	NA,inf	NA,inf	NA,0.210365	0.000155677	0.000312389
2	chr2:27998290:G:A	27998290	A,NA	G,NA	1,NA	inf,NA	inf,NA	0.298712,NA	0.000155645	0.00031147
2	chr2:28322542:G:A	28322542	NA,A	NA,G	NA,1	NA,-inf	NA,inf	NA,0.227244	0.000155499	0.000312001
2	chr2:27620117:T:C	27620117	NA,C	NA,T	NA,1	NA,inf	NA,inf	NA,0.394919	0.00015531	0.000311732
2	chr2:27860972:TCTC:T	27860972	NA,T	NA,TCTC	NA,1	NA,-inf	NA,inf	NA,0.224754	0.000155271	0.000311545
2	chr2:27386345:T:C	27386345	C,NA	T,NA	1,NA	inf,NA	inf,NA	1.50387,NA	0.000155209	0.000311117
2	chr2:27919526:C:G	27919526	NA,G	NA,C	NA,1	NA,inf	NA,inf	NA,0.448441	0.000155184	0.0003114
2	chr2:27879362:C:T	27879362	NA,T	NA,C	NA,1	NA,-inf	NA,inf	NA,0.218031	0.000155171	0.000311367
2	chr2:28055661:G:A	28055661	NA,A	NA,G	NA,1	NA,inf	NA,inf	NA,0.34238	0.000155139	0.000311314
2	chr2:27311859:G:A	27311859	NA,A	NA,G	NA,1	NA,-inf	NA,inf	NA,0.170535	0.000155079	0.000311236
2	chr2:27483949:G:A	27483949	NA,A	NA,G	NA,1	NA,inf	NA,inf	NA,0.468562	0.000154998	0.000311059
2	chr2:27586506:AG:A	27586506	NA,A	NA,AG	NA,1	NA,-inf	NA,inf	NA,0.0303782	0.000154973	0.000310953
2	chr2:27146272:G:T	27146272	NA,T	NA,G	NA,1	NA,inf	NA,inf	NA,0.326478	0.00015493	0.00031087
2	chr2:27573253:G:A	27573253	NA,A	NA,G	NA,1	NA,-inf	NA,inf	NA,1.01753	0.000154879	0.000310792
2	chr2:27147598:T:C	27147598	NA,C	NA,T	NA,1	NA,-inf	NA,inf	NA,0.162199	0.000154844	0.000310699
2	chr2:27609345:C:T	27609345	NA,T	NA,C	NA,1	NA,inf	NA,inf	NA,0.372166	0.000154835	0.000310746
2	chr2:27214928:C:T	27214928	NA,T	NA,C	NA,1	NA,-inf	NA,inf	NA,0.174856	0.000154773	0.000310497
2	chr2:27595500:T:C	27595500	NA,C	NA,T	NA,1	NA,-inf	NA,inf	NA,1.0237	0.000154724	0.000310481
2	chr2:28310794:G:A	28310794	NA,A	NA,G	NA,1	NA,-inf	NA,inf	NA,0.255379	0.000154716	0.000310397
2	chr2:28117017:T:TA	28117017	NA,TA	NA,T	NA,1	NA,inf	NA,inf	NA,0.348569	0.000154701	0.000310467
2	chr2:27982714:C:T	27982714	T,T	C,C	1,1	-inf,inf	inf,inf	3.31759,0.144659	0.000154648	0.000305722
2	chr2:28170344:T:C	28170344	NA,C	NA,T	NA,1	NA,inf	NA,inf	NA,0.371575	0.000154619	0.000310255
2	chr2:27100600:A:C	27100600	NA,C	NA,A	NA,1	NA,-inf	NA,inf	NA,0.373501	0.000154613	0.000310194
2	chr2:27139464:C:T	27139464	NA,T	NA,C	NA,1	NA,-inf	NA,inf	NA,0.166202	0.000154593	0.000310203
2	chr2:28026388:A:G	28026388	NA,G	NA,A	NA,1	NA,inf	NA,inf	NA,0.0709865	0.000154546	0.000310058
2	chr2:27596746:G:A	27596746	NA,A	NA,G	NA,1	NA,inf	NA,inf	NA,0.342193	0.000154503	0.000310028
2	chr2:27086240:AC:A	27086240	NA,A	NA,AC	NA,1	NA,-inf	NA,inf	NA,0.21952	0.00015449	0.000309979
2	chr2:28120428:T:C	28120428	NA,C	NA,T	NA,1	NA,inf	NA,inf	NA,0.347093	0.000154481	0.000310025
2	chr2:28116775:G:C	28116775	NA,C	NA,G	NA,1	NA,inf	NA,inf	NA,0.347026	0.000154474	0.000310012
2	chr2:28114808:T:G	28114808	NA,G	NA,T	NA,1	NA,inf	NA,inf	NA,0.347026	0.000154474	0.000310012
2	chr2:27119502:A:G	27119502	NA,G	NA,A	NA,1	NA,inf	NA,inf	NA,0.35046	0.0001544	0.000309835
2	chr2:28026438:T:C	28026438	NA,C	NA,T	NA,1	NA,-inf	NA,inf	NA,0.180795	0.000154384	0.000309838
2	chr2:27917312:G:A	27917312	NA,A	NA,G	NA,1	NA,inf	NA,inf	NA,0.392551	0.000154365	0.000309846
2	chr2:28243754:G:A	28243754	NA,A	NA,G	NA,1	NA,inf	NA,inf	NA,0.321438	0.000154355	0.000309779
2	chr2:27594753:T:C	27594753	NA,C	NA,T	NA,1	NA,inf	NA,inf	NA,0.367131	0.000154255	0.000309582
2	chr2:27595516:G:A	27595516	NA,A	NA,G	NA,1	NA,inf	NA,inf	NA,0.367034	0.000154236	0.000309543
2	chr2:28342028:G:A	28342028	NA,A	NA,G	NA,1	NA,-inf	NA,inf	NA,0.21783	0.000154211	0.000309416
2	chr2:28179091:C:T	28179091	NA,T	NA,C	NA,1	NA,-inf	NA,inf	NA,0.719328	0.000154193	0.000309412
2	chr2:28261408:C:T	28261408	NA,T	NA,C	NA,1	NA,-inf	NA,inf	NA,0.153302	0.000154191	0.000309367
2	chr2:27490938:G:A	27490938	NA,A	NA,G	NA,1	NA,inf	NA,inf	NA,0.462754	0.000154189	0.000309435
2	chr2:27404116:ATCTT:A	27404116	NA,A	NA,ATCTT	NA,1	NA,-inf	NA,inf	NA,0.125913	0.000154089	0.00030924
2	chr2:27665862:T:C	27665862	C,C	T,T	1,1	-inf,inf	inf,inf	0.0834373,1.79951	0.000154006	0.00030952
2	chr2:27633471:AATTTTTGT:A	27633471	NA,A	NA,AATTTTTGT	NA,1	NA,inf	NA,inf	NA,0.292189	0.000153834	0.000308716
2	chr2:27062992:C:T	27062992	NA,T	NA,C	NA,1	NA,-inf	NA,inf	NA,0.138815	0.00015382	0.000308679
2	chr2:27092574:G:A	27092574	NA,A	NA,G	NA,1	NA,inf	NA,inf	NA,0.24644	0.000153802	0.000308642
2	chr2:27628593:C:T	27628593	NA,T	NA,C	NA,1	NA,-inf	NA,inf	NA,0.15601	0.000153715	0.000308465
2	chr2:27942456:G:A	27942456	NA,A	NA,G	NA,1	NA,-inf	NA,inf	NA,0.232778	0.000153677	0.000307945
2	chr2:28338891:T:C	28338891	NA,C	NA,T	NA,1	NA,inf	NA,inf	NA,0.428287	0.000153652	0.000308511
2	chr2:27295394:C:T	27295394	NA,T	NA,C	NA,1	NA,-inf	NA,inf	NA,0.196246	0.000153576	0.000308148
2	chr2:28092691:A:G	28092691	G,G	A,A	1,1	-inf,-inf	inf,inf	0.477101,1.46262	0.000153569	0.000307145
2	chr2:28011829:G:GA	28011829	GA,GA	G,G	1,1	-inf,inf	inf,inf	2.94004,0.376961	0.000153549	0.000303915
2	chr2:27243087:A:G	27243087	NA,G	NA,A	NA,1	NA,-inf	NA,inf	NA,0.163812	0.000153479	0.000308029
2	chr2:27199000:GAC:G	27199000	NA,G	NA,GAC	NA,1	NA,-inf	NA,inf	NA,0.195278	0.00015342	0.00030788
2	chr2:27938760:G:A	27938760	NA,A	NA,G	NA,1	NA,-inf	NA,inf	NA,0.230768	0.000153345	0.000307283
2	chr2:28117213:A:C	28117213	NA,C	NA,A	NA,1	NA,-inf	NA,inf	NA,0.202174	0.000153345	0.000307709
2	chr2:27912869:G:C	27912869	NA,C	NA,G	NA,1	NA,-inf	NA,inf	NA,0.230745	0.00015334	0.000307271
2	chr2:27974076:A:G	27974076	NA,G	NA,A	NA,1	NA,-inf	NA,inf	NA,0.230738	0.000153339	0.00030727
2	chr2:27978033:G:A	27978033	NA,A	NA,G	NA,1	NA,inf	NA,inf	NA,0.328338	0.000153327	0.000307676
2	chr2:28237506:T:G	28237506	NA,G	NA,T	NA,1	NA,-inf	NA,inf	NA,0.142705	0.000153317	0.000307732
2	chr2:27964826:C:T	27964826	NA,T	NA,C	NA,1	NA,-inf	NA,inf	NA,0.230505	0.000153302	0.000307196
2	chr2:27953660:A:C	27953660	C,C	A,A	1,1	-inf,inf	inf,inf	2.97749,0.309775	0.000153292	0.000303339
2	chr2:27654667:T:C	27654667	C,C	T,T	1,1	-inf,inf	inf,inf	0.0519988,1.83095	0.000153291	0.000308048
2	chr2:27921948:G:A	27921948	NA,A	NA,G	NA,1	NA,-inf	NA,inf	NA,0.140783	0.000153255	0.000307512
2	chr2:28102169:C:T	28102169	NA,T	NA,C	NA,1	NA,-inf	NA,inf	NA,0.760816	0.000153246	0.000307507
2	chr2:28341024:G:A	28341024	NA,A	NA,G	NA,1	NA,-inf	NA,inf	NA,0.324831	0.000153204	0.000307397
2	chr2:28258807:C:T	28258807	NA,T	NA,C	NA,1	NA,-inf	NA,inf	NA,0.147204	0.000153077	0.000307132
2	chr2:27439719:T:G	27439719	NA,G	NA,T	NA,1	NA,-inf	NA,inf	NA,0.182414	0.000152995	0.00030696
2	chr2:27138180:C:T	27138180	NA,T	NA,C	NA,1	NA,-inf	NA,inf	NA,0.18037	0.000152994	0.000306997
2	chr2:27279347:CTGGA:C	27279347	C,NA	CTGGA,NA	1,NA	-inf,NA	inf,NA	0.205621,NA	0.000152955	0.000305832
2	chr2:28343141:C:G	28343141	NA,G	NA,C	NA,1	NA,-inf	NA,inf	NA,0.191903	0.000152904	0.000306827
2	chr2:27023154:T:C	27023154	NA,C	NA,T	NA,1	NA,inf	NA,inf	NA,0.392392	0.000152897	0.000306863
2	chr2:27986053:A:G	27986053	G,G	A,A	1,1	-inf,-inf	inf,inf	3.45109,0.0848236	0.000152822	0.000301971
2	chr2:27855102:A:C	27855102	NA,C	NA,A	NA,1	NA,-inf	NA,inf	NA,0.195274	0.000152727	0.000306478
2	chr2:28257378:G:A	28257378	NA,A	NA,G	NA,1	NA,-inf	NA,inf	NA,0.192422	0.000152724	0.000306439
2	chr2:27402535:G:A	27402535	NA,A	NA,G	NA,1	NA,inf	NA,inf	NA,0.115899	0.000152716	0.000306435
2	chr2:27138678:G:A	27138678	NA,A	NA,G	NA,1	NA,-inf	NA,inf	NA,0.155577	0.000152656	0.000306317
2	chr2:27852545:C:T	27852545	NA,T	NA,C	NA,1	NA,inf	NA,inf	NA,0.331315	0.000152643	0.000306284
2	chr2:27854302:G:A	27854302	NA,A	NA,G	NA,1	NA,-inf	NA,inf	NA,0.186694	0.000152634	0.00030627
2	chr2:27256717:A:G	27256717	NA,G	NA,A	NA,1	NA,-inf	NA,inf	NA,0.178409	0.000152583	0.00030623
2	chr2:27605089:C:T	27605089	NA,T	NA,C	NA,1	NA,inf	NA,inf	NA,0.475488	0.000152556	0.000306161
2	chr2:27406676:C:G	27406676	NA,G	NA,C	NA,1	NA,-inf	NA,inf	NA,0.185466	0.000152538	0.000306135
2	chr2:27797042:T:C	27797042	NA,C	NA,T	NA,1	NA,-inf	NA,inf	NA,0.140411	0.000152522	0.000306078
2	chr2:27927716:A:G	27927716	NA,G	NA,A	NA,1	NA,inf	NA,inf	NA,0.428408	0.000152516	0.000306047
2	chr2:28040590:G:A	28040590	NA,A	NA,G	NA,1	NA,-inf	NA,inf	NA,0.0873782	0.000152515	0.000306028
2	chr2:27474234:A:T	27474234	NA,T	NA,A	NA,1	NA,inf	NA,inf	NA,0.44862	0.000152395	0.000305834
2	chr2:27956519:G:A	27956519	NA,A	NA,G	NA,1	NA,-inf	NA,inf	NA,0.224547	0.000152363	0.000305322
2	chr2:28111424:G:A	28111424	NA,A	NA,G	NA,1	NA,-inf	NA,inf	NA,0.176759	0.000152279	0.000305537
2	chr2:27907518:TGTG:T	27907518	NA,T	NA,TGTG	NA,1	NA,inf	NA,inf	NA,0.333401	0.000152271	0.000305594
2	chr2:27516732:A:C	27516732	NA,C	NA,A	NA,1	NA,-inf	NA,inf	NA,0.159115	0.000152269	0.000305594
2	chr2:28163971:A:C	28163971	NA,C	NA,A	NA,1	NA,-inf	NA,inf	NA,0.154694	0.000152252	0.000305486
2	chr2:27067230:T:C	27067230	NA,C	NA,T	NA,1	NA,inf	NA,inf	NA,0.251859	0.000152224	0.000305481
2	chr2:28245314:A:G	28245314	NA,G	NA,A	NA,1	NA,inf	NA,inf	NA,0.270618	0.000152194	0.00030532
2	chr2:27519414:G:A	27519414	NA,A	NA,G	NA,1	NA,inf	NA,inf	NA,0.318909	0.000152189	0.000305379
2	chr2:27587956:C:T	27587956	NA,T	NA,C	NA,1	NA,-inf	NA,inf	NA,0.999832	0.000152107	0.000305229
2	chr2:27304982:G:A	27304982	NA,A	NA,G	NA,1	NA,-inf	NA,inf	NA,0.154392	0.000152098	0.000305252
2	chr2:27748156:C:T	27748156	NA,T	NA,C	NA,1	NA,inf	NA,inf	NA,0.340761	0.000152085	0.000305226
2	chr2:27138201:G:A	27138201	NA,A	NA,G	NA,1	NA,-inf	NA,inf	NA,0.174819	0.000152058	0.000305119
2	chr2:27573689:C:T	27573689	NA,T	NA,C	NA,1	NA,inf	NA,inf	NA,0.350915	0.000151964	0.000304982
2	chr2:27608900:A:G	27608900	NA,G	NA,A	NA,1	NA,-inf	NA,inf	NA,0.187811	0.00015196	0.000304916
2	chr2:27642792:T:C	27642792	C,C	T,T	1,1	-inf,inf	inf,inf	0.0650916,1.81146	0.000151949	0.000305366
2	chr2:27159800:A:T	27159800	NA,T	NA,A	NA,1	NA,-inf	NA,inf	NA,0.16822	0.000151892	0.000304678
2	chr2:27378007:G:A	27378007	NA,A	NA,G	NA,1	NA,-inf	NA,inf	NA,0.113843	0.000151822	0.00030469
2	chr2:27466120:T:A	27466120	NA,A	NA,T	NA,1	NA,-inf	NA,inf	NA,0.186178	0.000151801	0.000304552
2	chr2:27106655:G:A	27106655	NA,A	NA,G	NA,1	NA,inf	NA,inf	NA,0.328507	0.000151778	0.000304576
2	chr2:28112572:G:A	28112572	NA,A	NA,G	NA,1	NA,-inf	NA,inf	NA,0.201812	0.000151739	0.000304445
2	chr2:27178825:GC:G	27178825	NA,G	NA,GC	NA,1	NA,inf	NA,inf	NA,0.316622	0.000151661	0.000304346
2	chr2:27835564:C:T	27835564	NA,T	NA,C	NA,1	NA,inf	NA,inf	NA,0.328296	0.000151633	0.000304257
2	chr2:27171582:C:T	27171582	NA,T	NA,C	NA,1	NA,inf	NA,inf	NA,0.363382	0.000151579	0.000304156
2	chr2:27120193:A:G	27120193	NA,G	NA,A	NA,1	NA,-inf	NA,inf	NA,0.137325	0.000151512	0.000304019
2	chr2:27966413:G:A	27966413	A,A	G,G	1,1	-inf,inf	inf,inf	3.28868,0.144732	0.000151449	0.000299439
2	chr2:27085291:G:A	27085291	A,NA	G,NA	1,NA	-inf,NA	inf,NA	0.321666,NA	0.000151438	0.000303424
2	chr2:27579590:T:C	27579590	NA,C	NA,T	NA,1	NA,inf	NA,inf	NA,0.347137	0.000151437	0.000303923
2	chr2:27269513:T:C	27269513	NA,C	NA,T	NA,1	NA,-inf	NA,inf	NA,0.173332	0.000151395	0.000303837
2	chr2:27962638:T:G	27962638	NA,G	NA,T	NA,1	NA,inf	NA,inf	NA,0.287916	0.000151383	0.000303734
2	chr2:27456908:G:A	27456908	NA,A	NA,G	NA,1	NA,-inf	NA,inf	NA,0.184203	0.000151369	0.000303688
2	chr2:27806891:T:A	27806891	A,NA	T,NA	1,NA	-inf,NA	inf,NA	0.326844,NA	0.000151357	0.000303066
2	chr2:27172368:C:T	27172368	NA,T	NA,C	NA,1	NA,inf	NA,inf	NA,0.315634	0.00015135	0.000303747
2	chr2:27074664:C:G	27074664	NA,G	NA,C	NA,1	NA,-inf	NA,inf	NA,0.130022	0.000151315	0.000303659
2	chr2:28058210:A:G	28058210	NA,G	NA,A	NA,1	NA,inf	NA,inf	NA,0.333463	0.000151314	0.000303566
2	chr2:27121658:G:A	27121658	NA,A	NA,G	NA,1	NA,-inf	NA,inf	NA,0.228039	0.000151304	0.000303555
2	chr2:27164875:A:T	27164875	NA,T	NA,A	NA,1	NA,-inf	NA,inf	NA,0.189653	0.000151262	0.000303538
2	chr2:27010320:G:A	27010320	NA,A	NA,G	NA,1	NA,inf	NA,inf	NA,0.380645	0.000151253	0.000303563
2	chr2:28096442:G:A	28096442	NA,A	NA,G	NA,1	NA,inf	NA,inf	NA,0.295976	0.000151218	0.000303429
2	chr2:28286246:G:A	28286246	NA,A	NA,G	NA,1	NA,inf	NA,inf	NA,0.276946	0.000151185	0.000303329
2	chr2:28104965:C:T	28104965	NA,T	NA,C	NA,1	NA,-inf	NA,inf	NA,0.0795417	0.00015118	0.000303368
2	chr2:27594779:C:T	27594779	NA,T	NA,C	NA,1	NA,-inf	NA,inf	NA,0.0138122	0.000151166	0.000303317
2	chr2:27789036:A:G	27789036	NA,G	NA,A	NA,1	NA,-inf	NA,inf	NA,0.206555	0.000151056	0.000303161
2	chr2:27596705:C:G	27596705	NA,G	NA,C	NA,1	NA,-inf	NA,inf	NA,0.19583	0.000150967	0.000302965
2	chr2:27087377:G:A	27087377	NA,A	NA,G	NA,1	NA,-inf	NA,inf	NA,0.136686	0.000150906	0.000302811
2	chr2:27357087:G:C	27357087	NA,C	NA,G	NA,1	NA,-inf	NA,inf	NA,0.157231	0.000150888	0.000302834
2	chr2:28226210:A:G	28226210	NA,G	NA,A	NA,1	NA,inf	NA,inf	NA,0.328532	0.000150874	0.000302841
2	chr2:27008298:G:A	27008298	NA,A	NA,G	NA,1	NA,inf	NA,inf	NA,0.242156	0.000150873	0.000302774
2	chr2:27606099:CACCA:C	27606099	NA,C	NA,CACCA	NA,1	NA,inf	NA,inf	NA,0.135759	0.000150836	0.000302686
2	chr2:28126903:G:A	28126903	NA,A	NA,G	NA,1	NA,-inf	NA,inf	NA,0.693214	0.000150808	0.000302615
2	chr2:28308058:G:T	28308058	NA,T	NA,G	NA,1	NA,inf	NA,inf	NA,0.298786	0.000150761	0.00030255
2	chr2:27801126:T:G	27801126	NA,G	NA,T	NA,1	NA,-inf	NA,inf	NA,0.731598	0.000150636	0.000302268
2	chr2:28046883:C:T	28046883	NA,T	NA,C	NA,1	NA,inf	NA,inf	NA,0.299435	0.000150626	0.00030221
2	chr2:28229823:G:C	28229823	NA,C	NA,G	NA,1	NA,inf	NA,inf	NA,0.32658	0.000150604	0.0003023
2	chr2:27429253:A:G	27429253	NA,G	NA,A	NA,1	NA,-inf	NA,inf	NA,0.180704	0.000150586	0.000302117
2	chr2:27599587:A:C	27599587	NA,C	NA,A	NA,1	NA,-inf	NA,inf	NA,0.0107673	0.000150544	0.000302068
2	chr2:27089751:G:A	27089751	NA,A	NA,G	NA,1	NA,inf	NA,inf	NA,0.326291	0.00015053	0.000302067
2	chr2:28241066:A:C	28241066	NA,C	NA,A	NA,1	NA,-inf	NA,inf	NA,0.178611	0.000150508	0.000301995
2	chr2:27569283:A:G	27569283	NA,G	NA,A	NA,1	NA,inf	NA,inf	NA,0.280012	0.000150423	0.000301882
2	chr2:27564911:AAATTAAAATTCTAC:A	27564911	NA,A	NA,AAATTAAAATTCTAC	NA,1	NA,inf	NA,inf	NA,0.339569	0.000150401	0.000301844
2	chr2:28093639:TA:T	28093639	NA,T	NA,TA	NA,1	NA,inf	NA,inf	NA,0.291355	0.000150371	0.000301724
2	chr2:27658123:C:G	27658123	G,G	C,C	1,1	-inf,inf	inf,inf	0.038242,1.83214	0.00015035	0.000302122
2	chr2:28043202:C:T	28043202	T,T	C,C	1,1	-inf,inf	inf,inf	3.3457,0.0773246	0.000150307	0.000297124
2	chr2:27640960:CAAAT:C	27640960	NA,C	NA,CAAAT	NA,1	NA,inf	NA,inf	NA,0.287587	0.000150274	0.000301534
2	chr2:27597363:A:G	27597363	NA,G	NA,A	NA,1	NA,-inf	NA,inf	NA,0.160441	0.000150273	0.000301569
2	chr2:27640582:C:G	27640582	NA,G	NA,C	NA,1	NA,inf	NA,inf	NA,0.408994	0.000150253	0.00030149
2	chr2:28282507:A:G	28282507	NA,G	NA,A	NA,1	NA,inf	NA,inf	NA,0.280397	0.00015025	0.000301521
2	chr2:27534247:A:T	27534247	NA,T	NA,A	NA,1	NA,inf	NA,inf	NA,0.275801	0.000150236	0.000301504
2	chr2:27838061:G:A	27838061	NA,A	NA,G	NA,1	NA,inf	NA,inf	NA,0.314458	0.000150151	0.000301284
2	chr2:27679635:A:G	27679635	NA,G	NA,A	NA,1	NA,inf	NA,inf	NA,0.346322	0.000150029	0.000301067
2	chr2:27803018:CAG:C	27803018	NA,C	NA,CAG	NA,1	NA,-inf	NA,inf	NA,0.723986	0.000149986	0.000300963
2	chr2:27432208:A:G	27432208	NA,G	NA,A	NA,1	NA,inf	NA,inf	NA,0.429222	0.00014997	0.000300966
2	chr2:28244420:A:ATGT	28244420	ATGT,NA	A,NA	1,NA	-inf,NA	inf,NA	1.40436,NA	0.000149922	0.000300322
2	chr2:28022212:A:G	28022212	NA,G	NA,A	NA,1	NA,inf	NA,inf	NA,0.2787	0.000149916	0.000300791
2	chr2:27892834:G:A	27892834	NA,A	NA,G	NA,1	NA,inf	NA,inf	NA,0.360846	0.00014991	0.000300895
2	chr2:28341230:A:T	28341230	NA,T	NA,A	NA,1	NA,-inf	NA,inf	NA,0.146501	0.000149901	0.000300858
2	chr2:28123413:C:T	28123413	NA,T	NA,C	NA,1	NA,inf	NA,inf	NA,0.314552	0.000149883	0.000300794
2	chr2:27470026:C:T	27470026	NA,T	NA,C	NA,1	NA,inf	NA,inf	NA,0.428016	0.000149821	0.000300666
2	chr2:27468113:T:C	27468113	NA,C	NA,T	NA,1	NA,inf	NA,inf	NA,0.324979	0.000149742	0.000300468
2	chr2:27890395:C:A	27890395	NA,A	NA,C	NA,1	NA,inf	NA,inf	NA,0.344462	0.000149698	0.000300347
2	chr2:28184625:A:G	28184625	NA,G	NA,A	NA,1	NA,-inf	NA,inf	NA,0.139918	0.000149661	0.000300288
2	chr2:27476714:A:G	27476714	NA,G	NA,A	NA,1	NA,inf	NA,inf	NA,0.273709	0.000149623	0.000300284
2	chr2:27608100:A:G	27608100	NA,G	NA,A	NA,1	NA,inf	NA,inf	NA,0.333043	0.000149539	0.000300112
2	chr2:27146516:T:C	27146516	NA,C	NA,T	NA,1	NA,-inf	NA,inf	NA,0.173574	0.000149464	0.000299946
2	chr2:27972540:C:T	27972540	NA,T	NA,C	NA,1	NA,inf	NA,inf	NA,0.357794	0.000149433	0.000299936
2	chr2:27158616:T:C	27158616	NA,C	NA,T	NA,1	NA,inf	NA,inf	NA,0.392966	0.000149428	0.00029986
2	chr2:27109298:A:G	27109298	NA,G	NA,A	NA,1	NA,-inf	NA,inf	NA,0.355851	0.000149417	0.000299794
2	chr2:27162643:G:T	27162643	NA,T	NA,G	NA,1	NA,-inf	NA,inf	NA,0.171118	0.00014941	0.000299803
2	chr2:27550308:T:C	27550308	NA,C	NA,T	NA,1	NA,-inf	NA,inf	NA,0.0116764	0.0001494	0.000299763
2	chr2:27457091:C:T	27457091	NA,T	NA,C	NA,1	NA,-inf	NA,inf	NA,0.172149	0.000149393	0.000299727
2	chr2:27748033:G:A	27748033	NA,A	NA,G	NA,1	NA,inf	NA,inf	NA,0.320701	0.000149348	0.000299731
2	chr2:28088817:G:A	28088817	NA,A	NA,G	NA,1	NA,-inf	NA,inf	NA,0.175067	0.000149346	0.000299658
2	chr2:28296290:A:G	28296290	NA,G	NA,A	NA,1	NA,inf	NA,inf	NA,0.291655	0.000149334	0.000299697
2	chr2:28130277:T:C	28130277	NA,C	NA,T	NA,1	NA,inf	NA,inf	NA,0.331525	0.000149327	0.000299638
2	chr2:27550922:C:T	27550922	NA,T	NA,C	NA,1	NA,-inf	NA,inf	NA,0.170175	0.000149323	0.000299652
2	chr2:27089902:G:T	27089902	NA,T	NA,G	NA,1	NA,inf	NA,inf	NA,0.327117	0.000149315	0.000299573
2	chr2:27876604:A:G	27876604	NA,G	NA,A	NA,1	NA,inf	NA,inf	NA,0.35732	0.000149289	0.000299646
2	chr2:27989291:T:G	27989291	NA,G	NA,T	NA,1	NA,-inf	NA,inf	NA,0.171661	0.000149288	0.000299516
2	chr2:28135863:G:A	28135863	NA,A	NA,G	NA,1	NA,-inf	NA,inf	NA,0.677549	0.000149286	0.000299563
2	chr2:27519581:C:T	27519581	NA,T	NA,C	NA,1	NA,inf	NA,inf	NA,0.402708	0.000149273	0.000299536
2	chr2:27529457:C:T	27529457	NA,T	NA,C	NA,1	NA,inf	NA,inf	NA,0.299082	0.000149259	0.000299504
2	chr2:27028517:G:A	27028517	NA,A	NA,G	NA,1	NA,inf	NA,inf	NA,0.364359	0.000149225	0.000299489
2	chr2:27598616:G:A	27598616	NA,A	NA,G	NA,1	NA,inf	NA,inf	NA,0.306968	0.000149205	0.000299402
2	chr2:27611476:C:T	27611476	NA,T	NA,C	NA,1	NA,-inf	NA,inf	NA,0.958175	0.000149145	0.000299283
2	chr2:27901304:G:A	27901304	A,A	G,G	1,1	-inf,inf	inf,inf	3.37719,0.0470695	0.000149101	0.00029471
2	chr2:28260528:C:G	28260528	NA,G	NA,C	NA,1	NA,inf	NA,inf	NA,0.302212	0.000149067	0.000299107
2	chr2:27685108:G:A	27685108	NA,A	NA,G	NA,1	NA,inf	NA,inf	NA,0.27015	0.000149063	0.000299151
2	chr2:27681620:G:C	27681620	NA,C	NA,G	NA,1	NA,inf	NA,inf	NA,0.27015	0.000149063	0.000299151
2	chr2:27640408:T:C	27640408	C,C	T,T	1,1	-inf,inf	inf,inf	0.0465327,1.81851	0.000149054	0.000299525
2	chr2:27459870:G:A	27459870	NA,A	NA,G	NA,1	NA,inf	NA,inf	NA,0.420521	0.000149	0.000299018
2	chr2:28146367:AT:A	28146367	NA,A	NA,AT	NA,1	NA,inf	NA,inf	NA,0.331029	0.000148969	0.000298887
2	chr2:28020015:A:G	28020015	NA,G	NA,A	NA,1	NA,inf	NA,inf	NA,0.28126	0.000148945	0.00029891
2	chr2:27548625:C:T	27548625	NA,T	NA,C	NA,1	NA,inf	NA,inf	NA,0.305937	0.000148909	0.000298807
2	chr2:27523141:T:C	27523141	NA,C	NA,T	NA,1	NA,inf	NA,inf	NA,0.293735	0.000148905	0.00029879
2	chr2:28191721:T:C	28191721	NA,C	NA,T	NA,1	NA,-inf	NA,inf	NA,0.135947	0.000148893	0.000298747
2	chr2:27299166:G:A	27299166	NA,A	NA,G	NA,1	NA,inf	NA,inf	NA,0.309509	0.00014889	0.000298742
2	chr2:27402028:C:T	27402028	NA,T	NA,C	NA,1	NA,-inf	NA,inf	NA,0.182928	0.000148869	0.000298666
2	chr2:27685800:A:G	27685800	NA,G	NA,A	NA,1	NA,inf	NA,inf	NA,0.268677	0.000148858	0.000298739
2	chr2:28331283:G:A	28331283	NA,A	NA,G	NA,1	NA,inf	NA,inf	NA,0.252085	0.00014883	0.000298597
2	chr2:28250630:C:T	28250630	NA,T	NA,C	NA,1	NA,inf	NA,inf	NA,0.288591	0.000148763	0.000298506
2	chr2:27636567:G:A	27636567	NA,A	NA,G	NA,1	NA,inf	NA,inf	NA,0.268235	0.000148753	0.000298529
2	chr2:27496556:T:G	27496556	NA,G	NA,T	NA,1	NA,-inf	NA,inf	NA,0.180181	0.000148707	0.000298343
2	chr2:27100330:T:C	27100330	C,NA	T,NA	1,NA	-inf,NA	inf,NA	0.0171201,NA	0.000148706	0.000299525
2	chr2:27565202:T:C	27565202	NA,C	NA,T	NA,1	NA,inf	NA,inf	NA,0.3264	0.000148673	0.000298373
2	chr2:28206729:C:T	28206729	NA,T	NA,C	NA,1	NA,-inf	NA,inf	NA,0.198838	0.000148667	0.000298305
2	chr2:27802831:G:A	27802831	NA,A	NA,G	NA,1	NA,inf	NA,inf	NA,0.368884	0.000148642	0.000298291
2	chr2:28138229:A:G	28138229	NA,G	NA,A	NA,1	NA,inf	NA,inf	NA,0.294188	0.000148588	0.000298196
2	chr2:27415363:C:T	27415363	NA,T	NA,C	NA,1	NA,inf	NA,inf	NA,0.41209	0.000148543	0.000298107
2	chr2:27110904:T:C	27110904	NA,C	NA,T	NA,1	NA,-inf	NA,inf	NA,0.349064	0.000148526	0.000298005
2	chr2:28307853:A:G	28307853	G,G	A,A	1,1	-inf,inf	inf,inf	2.9661,0.351361	0.000148525	0.000298363
2	chr2:27388644:G:A	27388644	NA,A	NA,G	NA,1	NA,inf	NA,inf	NA,0.400463	0.000148513	0.000297994
2	chr2:27618558:T:C	27618558	NA,C	NA,T	NA,1	NA,inf	NA,inf	NA,0.322177	0.000148352	0.000297728
2	chr2:27159959:G:A	27159959	NA,A	NA,G	NA,1	NA,-inf	NA,inf	NA,0.820145	0.000148342	0.000297654
2	chr2:27142467:C:T	27142467	NA,T	NA,C	NA,1	NA,-inf	NA,inf	NA,0.187469	0.000148281	0.000297504
2	chr2:27264604:G:A	27264604	NA,A	NA,G	NA,1	NA,-inf	NA,inf	NA,0.196533	0.000148248	0.000297424
2	chr2:28138571:T:C	28138571	NA,C	NA,T	NA,1	NA,inf	NA,inf	NA,0.196567	0.000148199	0.000297433
2	chr2:27570667:A:T	27570667	NA,T	NA,A	NA,1	NA,inf	NA,inf	NA,0.320462	0.000148141	0.000297305
2	chr2:27142400:G:T	27142400	NA,T	NA,G	NA,1	NA,-inf	NA,inf	NA,0.321919	0.000148139	0.000297221
2	chr2:27936044:A:G	27936044	NA,G	NA,A	NA,1	NA,-inf	NA,inf	NA,0.198169	0.000148135	0.00029689
2	chr2:27467724:C:CCTAA	27467724	NA,CCTAA	NA,C	NA,1	NA,-inf	NA,inf	NA,0.165424	0.000148117	0.000297167
2	chr2:27495033:G:A	27495033	NA,A	NA,G	NA,1	NA,-inf	NA,inf	NA,0.132221	0.000148111	0.000297143
2	chr2:27643158:A:G	27643158	NA,G	NA,A	NA,1	NA,inf	NA,inf	NA,0.391347	0.000148092	0.000297154
2	chr2:27201735:C:T	27201735	NA,T	NA,C	NA,1	NA,-inf	NA,inf	NA,0.149687	0.000148057	0.000297132
2	chr2:27664827:G:A	27664827	NA,A	NA,G	NA,1	NA,inf	NA,inf	NA,0.26258	0.000148011	0.000297037
2	chr2:27596744:T:C	27596744	NA,C	NA,T	NA,1	NA,-inf	NA,inf	NA,0.146437	0.000147994	0.000296995
2	chr2:27086547:G:A	27086547	NA,A	NA,G	NA,1	NA,-inf	NA,inf	NA,0.119615	0.000147938	0.000296855
2	chr2:27667414:A:G	27667414	NA,G	NA,A	NA,1	NA,inf	NA,inf	NA,0.261986	0.00014793	0.000296875
2	chr2:28204674:T:C	28204674	NA,C	NA,T	NA,1	NA,inf	NA,inf	NA,0.284492	0.00014791	0.000296888
2	chr2:27441021:T:C	27441021	NA,C	NA,T	NA,1	NA,-inf	NA,inf	NA,0.0925035	0.000147862	0.000296739
2	chr2:27578872:T:C	27578872	NA,C	NA,T	NA,1	NA,inf	NA,inf	NA,0.319434	0.000147855	0.000296731
2	chr2:27570249:A:G	27570249	NA,G	NA,A	NA,1	NA,-inf	NA,inf	NA,0.145317	0.000147841	0.000296627
2	chr2:27634460:A:G	27634460	NA,G	NA,A	NA,1	NA,inf	NA,inf	NA,0.261395	0.000147832	0.000296678
2	chr2:27651688:G:C	27651688	NA,C	NA,G	NA,1	NA,inf	NA,inf	NA,0.261085	0.000147805	0.000296625
2	chr2:27571227:G:A	27571227	NA,A	NA,G	NA,1	NA,inf	NA,inf	NA,0.296433	0.00014777	0.000296523
2	chr2:27042240:A:G	27042240	NA,G	NA,A	NA,1	NA,inf	NA,inf	NA,0.245236	0.000147754	0.000296518
2	chr2:27668747:A:G	27668747	NA,G	NA,A	NA,1	NA,inf	NA,inf	NA,0.26062	0.000147746	0.000296506
2	chr2:27918066:C:T	27918066	NA,T	NA,C	NA,1	NA,-inf	NA,inf	NA,0.195231	0.000147703	0.000296029
2	chr2:27662526:A:G	27662526	NA,G	NA,A	NA,1	NA,inf	NA,inf	NA,0.26019	0.000147686	0.000296386
2	chr2:27660479:T:C	27660479	NA,C	NA,T	NA,1	NA,inf	NA,inf	NA,0.26019	0.000147686	0.000296386
2	chr2:27672151:C:G	27672151	NA,G	NA,C	NA,1	NA,inf	NA,inf	NA,0.260096	0.000147675	0.000296364
2	chr2:27111097:A:G	27111097	NA,G	NA,A	NA,1	NA,-inf	NA,inf	NA,0.343217	0.000147673	0.000296296
2	chr2:27655752:G:A	27655752	NA,A	NA,G	NA,1	NA,inf	NA,inf	NA,0.260055	0.00014767	0.000296354
2	chr2:28080450:T:G	28080450	NA,G	NA,T	NA,1	NA,-inf	NA,inf	NA,0.164203	0.000147654	0.000296263
2	chr2:27311435:CCT:C	27311435	NA,C	NA,CCT	NA,1	NA,-inf	NA,inf	NA,0.128181	0.000147635	0.000296288
2	chr2:27326931:G:C	27326931	NA,C	NA,G	NA,1	NA,-inf	NA,inf	NA,0.157083	0.00014762	0.000296221
2	chr2:27990557:C:T	27990557	T,T	C,C	1,1	-inf,inf	inf,inf	3.30279,0.105699	0.000147613	0.000291839
2	chr2:27680300:T:A	27680300	NA,A	NA,T	NA,1	NA,inf	NA,inf	NA,0.259647	0.00014761	0.000296233
2	chr2:28139383:A:G	28139383	NA,G	NA,A	NA,1	NA,inf	NA,inf	NA,0.267849	0.000147571	0.000296146
2	chr2:27301288:C:T	27301288	NA,T	NA,C	NA,1	NA,-inf	NA,inf	NA,0.118071	0.000147559	0.000296098
2	chr2:27694040:C:T	27694040	NA,T	NA,C	NA,1	NA,inf	NA,inf	NA,0.259218	0.000147551	0.000296115
2	chr2:27192817:C:G	27192817	NA,G	NA,C	NA,1	NA,-inf	NA,inf	NA,0.13171	0.000147484	0.000295934
2	chr2:28290653:T:C	28290653	NA,C	NA,T	NA,1	NA,inf	NA,inf	NA,0.24261	0.000147465	0.000295861
2	chr2:27656173:T:C	27656173	NA,C	NA,T	NA,1	NA,inf	NA,inf	NA,0.257912	0.000147384	0.000295779
2	chr2:27606853:G:A	27606853	NA,A	NA,G	NA,1	NA,inf	NA,inf	NA,0.292986	0.000147338	0.000295655
2	chr2:27698839:A:G	27698839	NA,G	NA,A	NA,1	NA,inf	NA,inf	NA,0.257347	0.000147332	0.000295675
2	chr2:27645523:A:G	27645523	G,G	A,A	1,1	-inf,inf	inf,inf	0.0215521,1.83655	0.000147328	0.000296027
2	chr2:27699288:G:A	27699288	NA,A	NA,G	NA,1	NA,inf	NA,inf	NA,0.257758	0.000147298	0.000295605
2	chr2:28058108:C:T	28058108	NA,T	NA,C	NA,1	NA,inf	NA,inf	NA,0.29722	0.000147292	0.000295505
2	chr2:27314533:C:T	27314533	NA,T	NA,C	NA,1	NA,-inf	NA,inf	NA,0.156083	0.000147281	0.000295519
2	chr2:27131504:A:G	27131504	NA,G	NA,A	NA,1	NA,-inf	NA,inf	NA,0.129489	0.000147256	0.000295478
2	chr2:28251628:T:A	28251628	NA,A	NA,T	NA,1	NA,-inf	NA,inf	NA,0.119858	0.000147236	0.000295522
2	chr2:28009412:A:C	28009412	C,C	A,A	1,1	-inf,inf	inf,inf	3.29124,0.1257	0.00014723	0.000291101
2	chr2:28266721:T:G	28266721	NA,G	NA,T	NA,1	NA,inf	NA,inf	NA,0.31138	0.000147154	0.000295334
2	chr2:27106575:C:T	27106575	NA,T	NA,C	NA,1	NA,-inf	NA,inf	NA,0.12668	0.000147132	0.000295233
2	chr2:28243222:A:G	28243222	NA,G	NA,A	NA,1	NA,inf	NA,inf	NA,0.300668	0.000147128	0.000295312
2	chr2:27676051:T:G	27676051	NA,G	NA,T	NA,1	NA,inf	NA,inf	NA,0.381052	0.000147059	0.000295081
2	chr2:27998058:G:C	27998058	C,C	G,G	1,1	-inf,inf	inf,inf	2.92143,0.357723	0.000146956	0.000290894
2	chr2:27487508:T:C	27487508	NA,C	NA,T	NA,1	NA,-inf	NA,inf	NA,0.13001	0.000146918	0.000294851
2	chr2:27252724:T:A	27252724	A,NA	T,NA	1,NA	inf,NA	inf,NA	0.974407,NA	0.000146826	0.000294519
2	chr2:27341850:T:C	27341850	NA,C	NA,T	NA,1	NA,inf	NA,inf	NA,0.283034	0.000146713	0.000294396
2	chr2:27547489:T:C	27547489	NA,C	NA,T	NA,1	NA,inf	NA,inf	NA,0.290669	0.000146686	0.000294347
2	chr2:27238283:G:A	27238283	NA,A	NA,G	NA,1	NA,inf	NA,inf	NA,0.275171	0.000146672	0.000294335
2	chr2:28235578:G:A	28235578	NA,A	NA,G	NA,1	NA,-inf	NA,inf	NA,0.330335	0.000146604	0.000294162
2	chr2:27065438:G:A	27065438	NA,A	NA,G	NA,1	NA,inf	NA,inf	NA,0.213713	0.000146581	0.000294155
2	chr2:27297834:A:G	27297834	NA,G	NA,A	NA,1	NA,-inf	NA,inf	NA,0.111673	0.000146575	0.000294122
2	chr2:28045600:C:T	28045600	T,T	C,C	1,1	-inf,inf	inf,inf	3.27964,0.13447	0.000146567	0.000289809
2	chr2:28162577:C:T	28162577	NA,T	NA,C	NA,1	NA,inf	NA,inf	NA,0.184411	0.000146552	0.000294125
2	chr2:27304518:C:T	27304518	NA,T	NA,C	NA,1	NA,-inf	NA,inf	NA,0.151137	0.000146458	0.000293868
2	chr2:28236274:C:T	28236274	NA,T	NA,C	NA,1	NA,inf	NA,inf	NA,0.31534	0.000146381	0.000293717
2	chr2:27103737:C:T	27103737	NA,T	NA,C	NA,1	NA,-inf	NA,inf	NA,0.15402	0.000146361	0.000293611
2	chr2:27701998:A:G	27701998	NA,G	NA,A	NA,1	NA,inf	NA,inf	NA,0.250089	0.000146356	0.000293715
2	chr2:28306298:G:A	28306298	A,A	G,G	1,1	-inf,inf	inf,inf	2.76435,0.528617	0.000146325	0.000293966
2	chr2:27142166:T:G	27142166	NA,G	NA,T	NA,1	NA,inf	NA,inf	NA,0.00676041	0.000146281	0.000293538
2	chr2:28340392:C:T	28340392	NA,T	NA,C	NA,1	NA,-inf	NA,inf	NA,0.1698	0.00014628	0.000293509
2	chr2:27430951:A:G	27430951	NA,G	NA,A	NA,1	NA,inf	NA,inf	NA,0.278307	0.000146263	0.000293536
2	chr2:28009529:G:A	28009529	NA,A	NA,G	NA,1	NA,inf	NA,inf	NA,0.266432	0.000146245	0.000293423
2	chr2:28247109:A:G	28247109	NA,G	NA,A	NA,1	NA,inf	NA,inf	NA,0.272147	0.000146217	0.000293398
2	chr2:27365882:T:C	27365882	NA,C	NA,T	NA,1	NA,-inf	NA,inf	NA,0.111158	0.000146209	0.000293383
2	chr2:27219622:T:C	27219622	NA,C	NA,T	NA,1	NA,-inf	NA,inf	NA,0.155842	0.000146155	0.000293223
2	chr2:27591698:C:T	27591698	NA,T	NA,C	NA,1	NA,inf	NA,inf	NA,0.283705	0.000146151	0.000293274
2	chr2:27938495:G:A	27938495	NA,A	NA,G	NA,1	NA,inf	NA,inf	NA,0.287098	0.000146151	0.000293215
2	chr2:28185503:A:G	28185503	NA,G	NA,A	NA,1	NA,inf	NA,inf	NA,0.282596	0.000146117	0.000293201
2	chr2:27964077:A:G	27964077	NA,G	NA,A	NA,1	NA,-inf	NA,inf	NA,0.152654	0.000146072	0.000293091
2	chr2:27596235:A:G	27596235	NA,G	NA,A	NA,1	NA,inf	NA,inf	NA,0.247071	0.000146051	0.000293104
2	chr2:27101125:C:T	27101125	NA,T	NA,C	NA,1	NA,-inf	NA,inf	NA,0.180272	0.000146046	0.000293088
2	chr2:27959545:TTC:T	27959545	NA,T	NA,TTC	NA,1	NA,-inf	NA,inf	NA,0.139919	0.00014597	0.000292896
2	chr2:28011259:G:A	28011259	NA,A	NA,G	NA,1	NA,inf	NA,inf	NA,0.284674	0.00014596	0.000292874
2	chr2:27230004:G:A	27230004	NA,A	NA,G	NA,1	NA,-inf	NA,inf	NA,0.145013	0.00014594	0.000292883
2	chr2:27100758:G:A	27100758	NA,A	NA,G	NA,1	NA,-inf	NA,inf	NA,0.179427	0.000145926	0.000292847
2	chr2:27757038:T:C	27757038	NA,C	NA,T	NA,1	NA,-inf	NA,inf	NA,0.118473	0.000145812	0.000292512
2	chr2:27387058:G:A	27387058	NA,A	NA,G	NA,1	NA,inf	NA,inf	NA,0.277687	0.000145799	0.000292564
2	chr2:27862480:T:C	27862480	NA,C	NA,T	NA,1	NA,-inf	NA,inf	NA,0.271728	0.000145777	0.000292478
2	chr2:28220013:C:T	28220013	NA,T	NA,C	NA,1	NA,inf	NA,inf	NA,0.25212	0.000145739	0.000292449
2	chr2:27414801:G:A	27414801	NA,A	NA,G	NA,1	NA,-inf	NA,inf	NA,0.137663	0.000145708	0.000292346
2	chr2:27960273:G:A	27960273	NA,A	NA,G	NA,1	NA,inf	NA,inf	NA,0.256635	0.000145692	0.00029238
2	chr2:28304343:A:G	28304343	G,NA	A,NA	1,NA	inf,NA	inf,NA	0.540448,NA	0.000145688	0.000292391
2	chr2:28020493:C:CA	28020493	NA,CA	NA,C	NA,1	NA,inf	NA,inf	NA,0.290017	0.000145684	0.000292279
2	chr2:28199700:C:G	28199700	NA,G	NA,C	NA,1	NA,-inf	NA,inf	NA,0.309105	0.00014568	0.000292347
2	chr2:27998913:A:G	27998913	NA,G	NA,A	NA,1	NA,inf	NA,inf	NA,0.256088	0.000145623	0.000292239
2	chr2:27936879:C:T	27936879	NA,T	NA,C	NA,1	NA,inf	NA,inf	NA,0.280899	0.0001456	0.000292153
2	chr2:28177332:A:T	28177332	NA,T	NA,A	NA,1	NA,inf	NA,inf	NA,0.249145	0.000145571	0.000292144
2	chr2:27089121:G:A	27089121	NA,A	NA,G	NA,1	NA,inf	NA,inf	NA,0.296945	0.000145545	0.000292017
2	chr2:27816877:G:A	27816877	NA,A	NA,G	NA,1	NA,-inf	NA,inf	NA,0.665401	0.000145545	0.000292052
2	chr2:27523686:T:C	27523686	NA,C	NA,T	NA,1	NA,-inf	NA,inf	NA,0.148058	0.00014553	0.000292012
2	chr2:27759974:A:T	27759974	NA,T	NA,A	NA,1	NA,-inf	NA,inf	NA,0.116493	0.000145519	0.000291924
2	chr2:27428394:T:C	27428394	NA,C	NA,T	NA,1	NA,-inf	NA,inf	NA,0.15953	0.000145489	0.000291891
2	chr2:28237707:C:T	28237707	NA,T	NA,C	NA,1	NA,inf	NA,inf	NA,0.252363	0.000145463	0.000291928
2	chr2:27639168:T:C	27639168	NA,C	NA,T	NA,1	NA,-inf	NA,inf	NA,0.0780267	0.000145427	0.000291827
2	chr2:27386144:C:A	27386144	NA,A	NA,C	NA,1	NA,-inf	NA,inf	NA,0.228515	0.000145414	0.000291752
2	chr2:27409082:T:C	27409082	NA,C	NA,T	NA,1	NA,inf	NA,inf	NA,0.387525	0.000145405	0.000291801
2	chr2:27894411:G:A	27894411	NA,A	NA,G	NA,1	NA,-inf	NA,inf	NA,0.135562	0.000145405	0.000291762
2	chr2:27673769:C:G	27673769	G,G	C,C	1,1	-inf,inf	inf,inf	0.069884,1.77673	0.000145404	0.000292214
2	chr2:28114868:A:C	28114868	NA,C	NA,A	NA,1	NA,-inf	NA,inf	NA,0.168042	0.000145394	0.000291782
2	chr2:27124426:A:G	27124426	NA,G	NA,A	NA,1	NA,inf	NA,inf	NA,0.318072	0.000145368	0.000291674
2	chr2:27590336:T:TGG	27590336	NA,TGG	NA,T	NA,1	NA,inf	NA,inf	NA,0.309025	0.000145345	0.000291682
2	chr2:27602831:A:G	27602831	NA,G	NA,A	NA,1	NA,inf	NA,inf	NA,0.276907	0.000145329	0.000291625
2	chr2:27531008:A:G	27531008	NA,G	NA,A	NA,1	NA,inf	NA,inf	NA,0.273442	0.000145324	0.000291613
2	chr2:27075617:T:C	27075617	NA,C	NA,T	NA,1	NA,inf	NA,inf	NA,0.231776	0.000145313	0.000291586
2	chr2:28009220:A:G	28009220	G,G	A,A	1,1	-inf,inf	inf,inf	2.90392,0.366257	0.00014528	0.000287601
2	chr2:27032845:C:T	27032845	NA,T	NA,C	NA,1	NA,inf	NA,inf	NA,0.209372	0.000145273	0.000291533
2	chr2:27877964:C:T	27877964	NA,T	NA,C	NA,1	NA,inf	NA,inf	NA,0.131616	0.000145269	0.000291527
2	chr2:27047605:C:A	27047605	NA,A	NA,C	NA,1	NA,inf	NA,inf	NA,0.277144	0.000145244	0.000291459
2	chr2:27737151:CTT:C	27737151	C,NA	CTT,NA	1,NA	-inf,NA	inf,NA	0.288841,NA	0.000145164	0.000291187
2	chr2:27290539:G:A	27290539	NA,A	NA,G	NA,1	NA,inf	NA,inf	NA,0.27667	0.00014509	0.000291124
2	chr2:28333542:A:C	28333542	NA,C	NA,A	NA,1	NA,inf	NA,inf	NA,0.298599	0.000145065	0.00029112
2	chr2:27684606:A:G	27684606	NA,G	NA,A	NA,1	NA,inf	NA,inf	NA,0.364063	0.00014506	0.000291072
2	chr2:27405659:G:A	27405659	NA,A	NA,G	NA,1	NA,-inf	NA,inf	NA,0.225556	0.000145059	0.00029104
2	chr2:27287026:G:A	27287026	NA,A	NA,G	NA,1	NA,inf	NA,inf	NA,0.365724	0.000145003	0.000290958
2	chr2:27906291:A:G	27906291	NA,G	NA,A	NA,1	NA,inf	NA,inf	NA,0.306497	0.000144989	0.000290904
2	chr2:28219968:C:T	28219968	NA,T	NA,C	NA,1	NA,inf	NA,inf	NA,0.284139	0.00014496	0.000290957
2	chr2:28238939:A:G	28238939	NA,G	NA,A	NA,1	NA,-inf	NA,inf	NA,0.315828	0.000144952	0.000290846
2	chr2:27532174:T:C	27532174	NA,C	NA,T	NA,1	NA,inf	NA,inf	NA,0.243764	0.000144952	0.000290894
2	chr2:27079013:C:T	27079013	T,NA	C,NA	1,NA	inf,NA	inf,NA	0.923554,NA	0.000144944	0.000291339
2	chr2:27644942:C:T	27644942	T,T	C,C	1,1	-inf,inf	inf,inf	0.0378112,1.8085	0.000144891	0.000291151
2	chr2:27674819:C:T	27674819	NA,T	NA,C	NA,1	NA,-inf	NA,inf	NA,0.0738836	0.000144874	0.000290716
2	chr2:27585383:C:T	27585383	NA,T	NA,C	NA,1	NA,inf	NA,inf	NA,0.273119	0.000144865	0.000290693
2	chr2:27489255:T:C	27489255	NA,C	NA,T	NA,1	NA,-inf	NA,inf	NA,0.0465001	0.000144835	0.00029063
2	chr2:28088925:A:G	28088925	NA,G	NA,A	NA,1	NA,inf	NA,inf	NA,0.207389	0.000144824	0.000290654
2	chr2:28335133:A:G	28335133	NA,G	NA,A	NA,1	NA,inf	NA,inf	NA,0.185817	0.000144801	0.000290596
2	chr2:27179489:C:A	27179489	NA,A	NA,C	NA,1	NA,-inf	NA,inf	NA,0.15577	0.000144792	0.000290498
2	chr2:27643342:TTA:T	27643342	NA,T	NA,TTA	NA,1	NA,inf	NA,inf	NA,0.245917	0.000144789	0.000290529
2	chr2:27401032:AAC:A	27401032	NA,A	NA,AAC	NA,1	NA,-inf	NA,inf	NA,0.223292	0.000144774	0.000290469
2	chr2:28106225:T:A	28106225	NA,A	NA,T	NA,1	NA,inf	NA,inf	NA,0.349315	0.000144767	0.000290447
2	chr2:28053433:G:A	28053433	NA,A	NA,G	NA,1	NA,-inf	NA,inf	NA,0.174138	0.000144751	0.000290142
2	chr2:27213929:T:C	27213929	NA,C	NA,T	NA,1	NA,-inf	NA,inf	NA,0.130303	0.000144744	0.000290421
2	chr2:27924674:T:C	27924674	NA,C	NA,T	NA,1	NA,inf	NA,inf	NA,0.235696	0.00014472	0.000290371
2	chr2:27573662:G:A	27573662	NA,A	NA,G	NA,1	NA,-inf	NA,inf	NA,0.124788	0.000144692	0.000290367
2	chr2:28128144:T:C	28128144	NA,C	NA,T	NA,1	NA,inf	NA,inf	NA,0.149708	0.000144625	0.000290253
2	chr2:27400316:C:T	27400316	NA,T	NA,C	NA,1	NA,inf	NA,inf	NA,0.375768	0.000144578	0.000290147
2	chr2:28293379:G:T	28293379	NA,T	NA,G	NA,1	NA,-inf	NA,inf	NA,0.148721	0.000144577	0.000290062
2	chr2:27437870:C:T	27437870	NA,T	NA,C	NA,1	NA,inf	NA,inf	NA,0.361767	0.000144571	0.00029008
2	chr2:27584072:A:G	27584072	NA,G	NA,A	NA,1	NA,inf	NA,inf	NA,0.270032	0.000144547	0.000290054
2	chr2:27417470:C:T	27417470	NA,T	NA,C	NA,1	NA,-inf	NA,inf	NA,0.220478	0.000144513	0.000289945
2	chr2:27809176:G:A	27809176	NA,A	NA,G	NA,1	NA,inf	NA,inf	NA,0.393021	0.000144473	0.00028989
2	chr2:27559695:C:T	27559695	NA,T	NA,C	NA,1	NA,inf	NA,inf	NA,0.296248	0.000144465	0.000289923
2	chr2:27716856:C:G	27716856	NA,G	NA,C	NA,1	NA,-inf	NA,inf	NA,0.139683	0.000144462	0.000289877
2	chr2:27425274:C:T	27425274	NA,T	NA,C	NA,1	NA,-inf	NA,inf	NA,0.220551	0.000144442	0.000289804
2	chr2:27606983:C:T	27606983	NA,T	NA,C	NA,1	NA,inf	NA,inf	NA,0.269127	0.000144439	0.000289837
2	chr2:27175923:A:G	27175923	NA,G	NA,A	NA,1	NA,-inf	NA,inf	NA,0.123013	0.00014441	0.000289729
2	chr2:27317113:A:AG	27317113	NA,AG	NA,A	NA,1	NA,inf	NA,inf	NA,0.245089	0.000144409	0.000289761
2	chr2:27340294:G:A	27340294	NA,A	NA,G	NA,1	NA,inf	NA,inf	NA,0.296455	0.000144407	0.000289801
2	chr2:27315010:A:T	27315010	NA,T	NA,A	NA,1	NA,inf	NA,inf	NA,0.245017	0.000144401	0.000289745
2	chr2:27632664:T:C	27632664	NA,C	NA,T	NA,1	NA,inf	NA,inf	NA,0.234484	0.000144359	0.000289705
2	chr2:27623168:A:G	27623168	NA,G	NA,A	NA,1	NA,inf	NA,inf	NA,0.268264	0.000144337	0.000289632
2	chr2:27455088:A:G	27455088	NA,G	NA,A	NA,1	NA,-inf	NA,inf	NA,0.0428329	0.000144307	0.000289572
2	chr2:27998161:A:G	27998161	NA,G	NA,A	NA,1	NA,-inf	NA,inf	NA,0.118566	0.0001443	0.00028959
2	chr2:28049632:T:C	28049632	NA,C	NA,T	NA,1	NA,-inf	NA,inf	NA,0.128057	0.000144298	0.00028954
2	chr2:28168159:C:T	28168159	NA,T	NA,C	NA,1	NA,inf	NA,inf	NA,0.270329	0.000144278	0.000289477
2	chr2:28019441:G:A	28019441	A,A	G,G	1,1	-inf,inf	inf,inf	3.27104,0.128343	0.000144259	0.000285251
2	chr2:27655899:A:G	27655899	NA,G	NA,A	NA,1	NA,inf	NA,inf	NA,0.356154	0.000144256	0.000289456
2	chr2:27670662:C:T	27670662	NA,T	NA,C	NA,1	NA,inf	NA,inf	NA,0.35491	0.000144222	0.000289389
2	chr2:27474054:C:T	27474054	NA,T	NA,C	NA,1	NA,-inf	NA,inf	NA,0.136758	0.000144216	0.000289377
2	chr2:28281074:G:A	28281074	A,A	G,G	1,1	inf,inf	inf,inf	1.72757,0.698759	0.000144216	0.000288564
2	chr2:27230328:G:T	27230328	NA,T	NA,G	NA,1	NA,inf	NA,inf	NA,0.272466	0.000144201	0.000289421
2	chr2:27401826:C:T	27401826	NA,T	NA,C	NA,1	NA,inf	NA,inf	NA,0.372264	0.0001442	0.000289387
2	chr2:27658968:A:G	27658968	NA,G	NA,A	NA,1	NA,-inf	NA,inf	NA,0.0701575	0.000144162	0.000289288
2	chr2:27871403:C:G	27871403	NA,G	NA,C	NA,1	NA,-inf	NA,inf	NA,0.256576	0.000144151	0.00028922
2	chr2:27167844:C:T	27167844	NA,T	NA,C	NA,1	NA,-inf	NA,inf	NA,0.0499319	0.00014408	0.000289123
2	chr2:27122402:C:G	27122402	NA,G	NA,C	NA,1	NA,-inf	NA,inf	NA,0.131453	0.000144053	0.000289033
2	chr2:28249937:G:T	28249937	T,T	G,G	1,1	inf,-inf	inf,inf	1.0315,1.25491	0.000144052	0.00028978
2	chr2:27120804:C:A	27120804	NA,A	NA,C	NA,1	NA,inf	NA,inf	NA,0.195188	0.000144004	0.00028898
2	chr2:27556699:T:A	27556699	NA,A	NA,T	NA,1	NA,inf	NA,inf	NA,0.300027	0.000143987	0.000288911
2	chr2:28234512:T:A	28234512	NA,A	NA,T	NA,1	NA,inf	NA,inf	NA,0.274034	0.000143968	0.000288964
2	chr2:27935396:A:G	27935396	NA,G	NA,A	NA,1	NA,inf	NA,inf	NA,0.273105	0.000143967	0.00028884
2	chr2:28198250:G:A	28198250	NA,A	NA,G	NA,1	NA,-inf	NA,inf	NA,0.125444	0.000143945	0.000288842
2	chr2:27740995:C:G	27740995	NA,G	NA,C	NA,1	NA,inf	NA,inf	NA,0.368897	0.000143865	0.000288674
2	chr2:27992602:A:G	27992602	NA,G	NA,A	NA,1	NA,inf	NA,inf	NA,0.268774	0.000143835	0.000288574
2	chr2:27376803:G:A	27376803	NA,A	NA,G	NA,1	NA,-inf	NA,inf	NA,0.108243	0.000143802	0.000288592
2	chr2:28287429:G:A	28287429	NA,A	NA,G	NA,1	NA,inf	NA,inf	NA,0.213075	0.000143776	0.000288466
2	chr2:27670720:G:A	27670720	NA,A	NA,G	NA,1	NA,inf	NA,inf	NA,0.350112	0.000143768	0.000288479
2	chr2:28255305:A:G	28255305	NA,G	NA,A	NA,1	NA,-inf	NA,inf	NA,0.299786	0.000143757	0.000288454
2	chr2:27113959:C:A	27113959	A,A	C,C	1,1	inf,inf	inf,inf	2.11041,0.136957	0.000143752	0.000281331
2	chr2:27292724:C:T	27292724	NA,T	NA,C	NA,1	NA,inf	NA,inf	NA,0.287749	0.000143715	0.000288411
2	chr2:28078304:A:G	28078304	NA,G	NA,A	NA,1	NA,inf	NA,inf	NA,0.349183	0.000143677	0.000288273
2	chr2:27722687:C:A	27722687	NA,A	NA,C	NA,1	NA,-inf	NA,inf	NA,0.144347	0.00014367	0.000288322
2	chr2:27537917:G:A	27537917	NA,A	NA,G	NA,1	NA,inf	NA,inf	NA,0.383475	0.000143665	0.000288293
2	chr2:27542165:G:A	27542165	NA,A	NA,G	NA,1	NA,-inf	NA,inf	NA,0.880252	0.000143657	0.000288272
2	chr2:28279618:C:T	28279618	NA,T	NA,C	NA,1	NA,inf	NA,inf	NA,0.270885	0.000143644	0.000288313
2	chr2:27950305:A:G	27950305	NA,G	NA,A	NA,1	NA,inf	NA,inf	NA,0.264293	0.000143634	0.000288208
2	chr2:28236901:A:G	28236901	NA,G	NA,A	NA,1	NA,-inf	NA,inf	NA,0.302568	0.000143597	0.000288129
2	chr2:27593448:G:A	27593448	A,A	G,G	1,1	inf,inf	inf,inf	3.11521,0.438214	0.000143583	0.00028524
2	chr2:27564316:G:C	27564316	NA,C	NA,G	NA,1	NA,-inf	NA,inf	NA,0.0348728	0.000143575	0.000288109
2	chr2:27888884:G:A	27888884	NA,A	NA,G	NA,1	NA,-inf	NA,inf	NA,0.121629	0.000143444	0.000287828
2	chr2:27120281:A:C	27120281	NA,C	NA,A	NA,1	NA,inf	NA,inf	NA,0.274616	0.000143403	0.000287765
2	chr2:27096167:G:A	27096167	NA,A	NA,G	NA,1	NA,inf	NA,inf	NA,0.2787	0.000143384	0.000287683
2	chr2:27350766:G:A	27350766	NA,A	NA,G	NA,1	NA,-inf	NA,inf	NA,0.091884	0.00014337	0.000287686
2	chr2:27867331:A:T	27867331	NA,T	NA,A	NA,1	NA,inf	NA,inf	NA,0.118337	0.000143349	0.000287674
2	chr2:27584874:A:G	27584874	NA,G	NA,A	NA,1	NA,inf	NA,inf	NA,0.231298	0.000143324	0.000287626
2	chr2:27863898:A:G	27863898	NA,G	NA,A	NA,1	NA,-inf	NA,inf	NA,0.249219	0.000143267	0.000287447
2	chr2:28297880:G:T	28297880	NA,T	NA,G	NA,1	NA,inf	NA,inf	NA,0.269589	0.000143265	0.00028755
2	chr2:28147664:G:A	28147664	NA,A	NA,G	NA,1	NA,inf	NA,inf	NA,0.247032	0.000143246	0.00028747
2	chr2:27795480:G:C	27795480	NA,C	NA,G	NA,1	NA,inf	NA,inf	NA,0.280359	0.000143193	0.000287365
2	chr2:28215018:A:G	28215018	NA,G	NA,A	NA,1	NA,inf	NA,inf	NA,0.235463	0.000143181	0.000287344
2	chr2:28118767:A:G	28118767	NA,G	NA,A	NA,1	NA,inf	NA,inf	NA,0.312391	0.000143176	0.000287249
2	chr2:27674900:C:T	27674900	NA,T	NA,C	NA,1	NA,inf	NA,inf	NA,0.282645	0.000143147	0.000287277
2	chr2:27168391:G:T	27168391	NA,T	NA,G	NA,1	NA,-inf	NA,inf	NA,0.043389	0.000143058	0.000287073
2	chr2:28102263:A:C	28102263	NA,C	NA,A	NA,1	NA,inf	NA,inf	NA,0.196955	0.000143044	0.000287064
2	chr2:27173327:T:C	27173327	NA,C	NA,T	NA,1	NA,inf	NA,inf	NA,0.292754	0.000143011	0.000286965
2	chr2:28332627:C:G	28332627	NA,G	NA,C	NA,1	NA,inf	NA,inf	NA,0.291235	0.000143007	0.000286985
2	chr2:28175897:C:A	28175897	NA,A	NA,C	NA,1	NA,-inf	NA,inf	NA,0.607784	0.000142964	0.000286876
2	chr2:28251456:G:A	28251456	NA,A	NA,G	NA,1	NA,-inf	NA,inf	NA,0.293077	0.000142958	0.000286851
2	chr2:28164171:G:A	28164171	NA,A	NA,G	NA,1	NA,inf	NA,inf	NA,0.269622	0.000142957	0.000286831
2	chr2:27644263:G:T	27644263	NA,T	NA,G	NA,1	NA,-inf	NA,inf	NA,0.142143	0.000142954	0.000286878
2	chr2:27662600:A:G	27662600	NA,G	NA,A	NA,1	NA,-inf	NA,inf	NA,0.0620587	0.000142936	0.000286827
2	chr2:27755044:G:A	27755044	NA,A	NA,G	NA,1	NA,inf	NA,inf	NA,0.293027	0.000142935	0.000286839
2	chr2:28126741:C:G	28126741	NA,G	NA,C	NA,1	NA,inf	NA,inf	NA,0.253879	0.000142853	0.000286679
2	chr2:27707438:T:C	27707438	NA,C	NA,T	NA,1	NA,-inf	NA,inf	NA,0.0639312	0.000142838	0.000286636
2	chr2:28202606:C:T	28202606	NA,T	NA,C	NA,1	NA,inf	NA,inf	NA,0.232543	0.000142837	0.000286652
2	chr2:27171664:G:A	27171664	NA,A	NA,G	NA,1	NA,-inf	NA,inf	NA,0.115186	0.000142803	0.000286524
2	chr2:27656430:C:T	27656430	T,T	C,C	1,1	-inf,inf	inf,inf	0.0368023,1.80043	0.000142786	0.000286918
2	chr2:27190562:T:C	27190562	NA,C	NA,T	NA,1	NA,-inf	NA,inf	NA,0.11283	0.000142745	0.000286466
2	chr2:27394604:G:A	27394604	NA,A	NA,G	NA,1	NA,inf	NA,inf	NA,0.358092	0.00014272	0.000286415
2	chr2:27703421:C:T	27703421	NA,T	NA,C	NA,1	NA,-inf	NA,inf	NA,0.062834	0.000142712	0.000286379
2	chr2:28326662:G:T	28326662	NA,T	NA,G	NA,1	NA,inf	NA,inf	NA,0.277757	0.000142712	0.00028637
2	chr2:28219679:A:G	28219679	NA,G	NA,A	NA,1	NA,inf	NA,inf	NA,0.230739	0.000142591	0.000286158
2	chr2:27660343:C:T	27660343	NA,T	NA,C	NA,1	NA,-inf	NA,inf	NA,0.123496	0.000142546	0.00028603
2	chr2:27915914:C:T	27915914	NA,T	NA,C	NA,1	NA,inf	NA,inf	NA,0.254307	0.000142538	0.000286008
2	chr2:27528820:G:A	27528820	NA,A	NA,G	NA,1	NA,inf	NA,inf	NA,0.244092	0.000142512	0.000285962
2	chr2:27167776:T:A	27167776	NA,A	NA,T	NA,1	NA,-inf	NA,inf	NA,0.0392324	0.000142465	0.000285881
2	chr2:27657726:TG:T	27657726	NA,T	NA,TG	NA,1	NA,inf	NA,inf	NA,0.245567	0.000142453	0.00028585
2	chr2:27858763:G:T	27858763	NA,T	NA,G	NA,1	NA,-inf	NA,inf	NA,0.241684	0.00014243	0.000285769
2	chr2:27226572:G:A	27226572	NA,A	NA,G	NA,1	NA,-inf	NA,inf	NA,0.112769	0.000142391	0.000285761
2	chr2:27411828:A:T	27411828	NA,T	NA,A	NA,1	NA,-inf	NA,inf	NA,0.0305132	0.000142389	0.000285723
2	chr2:28251699:T:A	28251699	NA,A	NA,T	NA,1	NA,-inf	NA,inf	NA,0.287512	0.000142384	0.000285698
2	chr2:27568389:G:T	27568389	NA,T	NA,G	NA,1	NA,-inf	NA,inf	NA,0.0273171	0.000142364	0.000285677
2	chr2:27809677:C:T	27809677	NA,T	NA,C	NA,1	NA,-inf	NA,inf	NA,0.123304	0.000142348	0.000285619
2	chr2:27857347:G:A	27857347	NA,A	NA,G	NA,1	NA,-inf	NA,inf	NA,0.240809	0.000142332	0.000285573
2	chr2:28032875:T:A	28032875	NA,A	NA,T	NA,1	NA,-inf	NA,inf	NA,0.113371	0.000142307	0.000285546
2	chr2:28331865:C:T	28331865	T,T	C,C	1,1	-inf,inf	inf,inf	1.00958,0.944837	0.000142266	0.000285582
2	chr2:27297388:C:A	27297388	NA,A	NA,C	NA,1	NA,-inf	NA,inf	NA,0.0936355	0.00014217	0.000285317
2	chr2:27894813:T:TC	27894813	NA,TC	NA,T	NA,1	NA,-inf	NA,inf	NA,0.151295	0.00014215	0.000284955
2	chr2:28057302:A:G	28057302	NA,G	NA,A	NA,1	NA,-inf	NA,inf	NA,0.151263	0.000142148	0.000284952
2	chr2:28034557:T:C	28034557	NA,C	NA,T	NA,1	NA,-inf	NA,inf	NA,0.15105	0.000142123	0.000284901
2	chr2:27169074:G:A	27169074	NA,A	NA,G	NA,1	NA,-inf	NA,inf	NA,0.0372547	0.000142117	0.000285182
2	chr2:28341436:C:T	28341436	NA,T	NA,C	NA,1	NA,-inf	NA,inf	NA,0.278602	0.000142078	0.000285087
2	chr2:27610673:C:T	27610673	NA,T	NA,C	NA,1	NA,inf	NA,inf	NA,0.282928	0.000142075	0.000285139
2	chr2:27131168:T:C	27131168	NA,C	NA,T	NA,1	NA,inf	NA,inf	NA,0.275435	0.000142069	0.000285076
2	chr2:27996741:T:C	27996741	C,C	T,T	1,1	-inf,inf	inf,inf	2.90293,0.346342	0.000142063	0.000281234
2	chr2:28220206:G:A	28220206	NA,A	NA,G	NA,1	NA,inf	NA,inf	NA,0.229191	0.000142052	0.000285014
2	chr2:28090435:G:T	28090435	NA,T	NA,G	NA,1	NA,inf	NA,inf	NA,0.183077	0.000142016	0.000285013
2	chr2:27228931:T:C	27228931	NA,C	NA,T	NA,1	NA,-inf	NA,inf	NA,0.12557	0.000142012	0.000284917
2	chr2:27694340:G:A	27694340	NA,A	NA,G	NA,1	NA,inf	NA,inf	NA,0.24091	0.000141995	0.00028493
2	chr2:27126426:G:A	27126426	NA,A	NA,G	NA,1	NA,-inf	NA,inf	NA,0.273489	0.000141949	0.000284813
2	chr2:28288404:C:T	28288404	NA,T	NA,C	NA,1	NA,inf	NA,inf	NA,0.224003	0.000141938	0.000284785
2	chr2:28104869:A:G	28104869	NA,G	NA,A	NA,1	NA,inf	NA,inf	NA,0.18771	0.000141935	0.000284837
2	chr2:27865713:T:A	27865713	NA,A	NA,T	NA,1	NA,-inf	NA,inf	NA,0.236265	0.000141853	0.000284612
2	chr2:27997074:A:G	27997074	G,G	A,A	1,1	-inf,inf	inf,inf	3.25632,0.126222	0.000141827	0.000280462
2	chr2:27430740:G:A	27430740	NA,A	NA,G	NA,1	NA,-inf	NA,inf	NA,0.0936206	0.000141811	0.000284594
2	chr2:27238706:A:G	27238706	NA,G	NA,A	NA,1	NA,-inf	NA,inf	NA,0.529257	0.00014181	0.000284579
3	chr2:28317079:G:A	28317079	A,A	G,G	1,1	-inf,inf	inf,inf	3.17017,1.672	0.0466619	0.0889015
3	chr2:27711657:T:C	27711657	C,C	T,T	1,1	inf,inf	inf,inf	7.63804,0.126976	0.0121804	0.0249446
3	chr2:28235826:T:G	28235826	NA,G	NA,T	NA,1	NA,inf	NA,inf	NA,2.60578	0.00707256	0.0138747
3	chr2:28236462:C:T	28236462	NA,T	NA,C	NA,1	NA,inf	NA,inf	NA,2.59016	0.00686256	0.0134646
3	chr2:28236066:A:G	28236066	NA,G	NA,A	NA,1	NA,inf	NA,inf	NA,2.58558	0.00678204	0.0133076
3	chr2:28239146:ATC:A	28239146	NA,A	NA,ATC	NA,1	NA,inf	NA,inf	NA,2.53947	0.00623236	0.0122337
3	chr2:28239861:C:A	28239861	NA,A	NA,C	NA,1	NA,inf	NA,inf	NA,2.53843	0.00621917	0.012208
3	chr2:28243570:AG:A	28243570	NA,A	NA,AG	NA,1	NA,inf	NA,inf	NA,2.53255	0.00615166	0.012076
3	chr2:28227860:C:G	28227860	NA,G	NA,C	NA,1	NA,inf	NA,inf	NA,2.53035	0.00614593	0.0120648
3	chr2:28228691:C:T	28228691	NA,T	NA,C	NA,1	NA,inf	NA,inf	NA,2.53035	0.00614593	0.0120648
3	chr2:28237114:A:G	28237114	NA,G	NA,A	NA,1	NA,inf	NA,inf	NA,2.52646	0.0060939	0.0119633
3	chr2:27092014:G:A	27092014	A,A	G,G	1,1	inf,inf	inf,inf	3.27085,0.986711	0.00570395	0.0118276
3	chr2:28203693:T:C	28203693	NA,C	NA,T	NA,1	NA,inf	NA,inf	NA,2.45411	0.00526866	0.0103532
3	chr2:28311919:G:A	28311919	NA,A	NA,G	NA,1	NA,-inf	NA,inf	NA,2.12986	0.00522405	0.0103909
3	chr2:27073017:C:T	27073017	T,T	C,C	1,1	inf,inf	inf,inf	3.47534,0.598041	0.00452198	0.00939376
3	chr2:28221812:C:T	28221812	NA,T	NA,C	NA,1	NA,inf	NA,inf	NA,2.35623	0.00441256	0.00867464
3	chr2:28222021:G:A	28222021	NA,A	NA,G	NA,1	NA,inf	NA,inf	NA,2.31662	0.00408177	0.00802657
3	chr2:28221994:G:A	28221994	NA,A	NA,G	NA,1	NA,inf	NA,inf	NA,2.31662	0.00408177	0.00802657
3	chr2:28222025:T:C	28222025	NA,C	NA,T	NA,1	NA,inf	NA,inf	NA,2.31441	0.00406488	0.00799348
3	chr2:28222297:A:G	28222297	NA,G	NA,A	NA,1	NA,inf	NA,inf	NA,2.3052	0.00399615	0.00785882
3	chr2:27650459:C:G	27650459	G,G	C,C	1,1	inf,inf	inf,inf	6.05326,0.280654	0.00391107	0.00800133
3	chr2:28320014:CTG:C	28320014	C,C	CTG,CTG	1,1	-inf,inf	inf,inf	2.84028,0.649005	0.00386259	0.00767481
3	chr2:27652169:TAAA:T	27652169	T,T	TAAA,TAAA	1,1	inf,inf	inf,inf	6.06987,0.224584	0.00384832	0.00787315
3	chr2:28320526:A:G	28320526	NA,G	NA,A	NA,1	NA,-inf	NA,inf	NA,2.08553	0.00381612	0.00758518
3	chr2:27632530:A:T	27632530	T,T	A,A	1,1	inf,inf	inf,inf	6.04755,0.331185	0.0038081	0.00779108
3	chr2:27227895:T:G	27227895	G,NA	T,NA	1,NA	-inf,NA	inf,NA	1.71258,NA	0.00336754	0.00673289
3	chr2:27050260:C:T	27050260	T,T	C,C	1,1	-inf,-inf	inf,inf	4.11587,0.428856	0.00308265	0.00643202
3	chr2:28224549:T:G	28224549	NA,G	NA,T	NA,1	NA,inf	NA,inf	NA,2.15067	0.00299794	0.00590161
3	chr2:27047443:G:A	27047443	A,A	G,G	1,1	-inf,-inf	inf,inf	3.97302,0.661079	0.00292771	0.00610416
3	chr2:27092153:G:A	27092153	A,A	G,G	1,1	-inf,-inf	inf,inf	3.69826,1.21211	0.0029053	0.00604684
3	chr2:27655819:T:C	27655819	C,C	T,T	1,1	inf,inf	inf,inf	5.83785,0.252456	0.00273701	0.00559757
3	chr2:27066047:C:T	27066047	T,T	C,C	1,1	-inf,-inf	inf,inf	3.94966,0.628352	0.00259304	0.00540617
3	chr2:27069783:T:C	27069783	C,C	T,T	1,1	-inf,-inf	inf,inf	3.94975,0.560803	0.00252414	0.00526223
3	chr2:27147336:T:C	27147336	C,NA	T,NA	1,NA	-inf,NA	inf,NA	1.64194,NA	0.00251689	0.00503414
3	chr2:27147286:C:G	27147286	G,NA	C,NA	1,NA	-inf,NA	inf,NA	1.62963,NA	0.00249026	0.00498125
3	chr2:27063530:G:C	27063530	C,C	G,G	1,1	-inf,-inf	inf,inf	3.95274,0.530908	0.00243123	0.00506836
3	chr2:27109417:A:G	27109417	NA,G	NA,A	NA,1	NA,-inf	NA,inf	NA,2.38718	0.00241255	0.00480675
3	chr2:27087525:G:A	27087525	A,A	G,G	1,1	-inf,-inf	inf,inf	3.66381,1.09318	0.00237948	0.00495142
3	chr2:28322321:G:A	28322321	A,A	G,G	1,1	-inf,inf	inf,inf	2.6601,0.549408	0.00236034	0.00469344
3	chr2:27092846:C:T	27092846	T,T	C,C	1,1	-inf,-inf	inf,inf	3.75626,0.854155	0.00230179	0.00479306
3	chr2:27070282:G:T	27070282	T,T	G,G	1,1	-inf,-inf	inf,inf	3.88886,0.614002	0.00228378	0.00475921
3	chr2:27247034:T:A	27247034	A,NA	T,NA	1,NA	-inf,NA	inf,NA	1.53873,NA	0.00227167	0.00454361
3	chr2:27086791:A:C	27086791	C,C	A,A	1,1	-inf,-inf	inf,inf	3.61853,1.10656	0.00223135	0.00464154
3	chr2:27112032:G:T	27112032	T,T	G,G	1,1	inf,inf	inf,inf	3.53969,0.198418	0.00214845	0.00446289
3	chr2:27090014:A:G	27090014	G,G	A,A	1,1	-inf,-inf	inf,inf	3.49134,0.650747	0.00214791	0.00446384
3	chr2:27057592:A:G	27057592	G,G	A,A	1,1	-inf,-inf	inf,inf	3.8699,0.421394	0.00213499	0.00444815
3	chr2:27074889:G:A	27074889	A,A	G,G	1,1	inf,inf	inf,inf	3.67142,0.415233	0.00209346	0.00435584
3	chr2:27079297:T:C	27079297	C,C	T,T	1,1	-inf,-inf	inf,inf	3.69426,0.629861	0.00206935	0.00430649
3	chr2:27136939:CA:C	27136939	C,NA	CA,NA	1,NA	inf,NA	inf,NA	2.95503,NA	0.00205939	0.00407929
3	chr2:28185605:G:T	28185605	T,NA	G,NA	1,NA	-inf,NA	inf,NA	2.75598,NA	0.00199156	0.0039775
3	chr2:27705728:A:G	27705728	NA,G	NA,A	NA,1	NA,-inf	NA,inf	NA,1.67937	0.00195568	0.00389074
3	chr2:27279266:G:C	27279266	C,NA	G,NA	1,NA	-inf,NA	inf,NA	1.47319,NA	0.00193181	0.00386393
3	chr2:28263590:C:T	28263590	NA,T	NA,C	NA,1	NA,-inf	NA,inf	NA,1.66694	0.00192855	0.00384043
3	chr2:27031928:T:C	27031928	C,C	T,T	1,1	-inf,-inf	inf,inf	3.87963,0.166483	0.00191903	0.00399522
3	chr2:27399790:G:A	27399790	NA,A	NA,G	NA,1	NA,-inf	NA,inf	NA,1.68181	0.00190879	0.00379983
3	chr2:28293404:G:A	28293404	NA,A	NA,G	NA,1	NA,-inf	NA,inf	NA,1.70133	0.00188139	0.00374323
3	chr2:27158403:G:A	27158403	A,NA	G,NA	1,NA	-inf,NA	inf,NA	1.50165,NA	0.0018409	0.00368249
3	chr2:27026377:A:G	27026377	G,G	A,A	1,1	-inf,-inf	inf,inf	3.59447,0.142493	0.00183731	0.0038178
3	chr2:27022607:T:C	27022607	C,C	T,T	1,1	inf,-inf	inf,inf	3.4933,0.216173	0.00182437	0.00378372
3	chr2:27134170:C:T	27134170	T,NA	C,NA	1,NA	inf,NA	inf,NA	2.87496,NA	0.00181141	0.00358884
3	chr2:27040254:T:C	27040254	C,C	T,T	1,1	-inf,-inf	inf,inf	3.77444,0.332326	0.00179032	0.00372696
3	chr2:27712781:A:G	27712781	NA,G	NA,A	NA,1	NA,-inf	NA,inf	NA,1.63242	0.00178107	0.00354369
3	chr2:27146488:T:C	27146488	NA,C	NA,T	NA,1	NA,-inf	NA,inf	NA,1.68315	0.00176864	0.00352146
3	chr2:27266694:G:C	27266694	C,C	G,G	1,1	inf,inf	inf,inf	4.24176,2.5388	0.00158883	0.00320504
3	chr2:27027735:A:G	27027735	G,G	A,A	1,1	-inf,-inf	inf,inf	3.34309,0.541116	0.00157059	0.00325953
3	chr2:27114104:C:T	27114104	NA,T	NA,C	NA,1	NA,inf	NA,inf	NA,1.7271	0.00156517	0.00311611
3	chr2:27266983:GC:G	27266983	G,G	GC,GC	1,1	inf,inf	inf,inf	4.3037,2.49664	0.00154863	0.00312602
3	chr2:27098338:T:G	27098338	G,G	T,T	1,1	-inf,-inf	inf,inf	3.54661,0.836678	0.0015353	0.00319176
3	chr2:28201809:A:G	28201809	G,NA	A,NA	1,NA	-inf,NA	inf,NA	3.02107,NA	0.0015344	0.00306962
3	chr2:28333931:T:G	28333931	NA,G	NA,T	NA,1	NA,inf	NA,inf	NA,1.96224	0.00153123	0.00304628
3	chr2:27758045:G:C	27758045	C,C	G,G	1,1	inf,inf	inf,inf	5.31259,0.251197	0.00152472	0.0031101
3	chr2:27269806:C:T	27269806	T,T	C,C	1,1	inf,inf	inf,inf	4.34896,2.45485	0.00151906	0.00306737
3	chr2:27767042:C:T	27767042	T,T	C,C	1,1	inf,inf	inf,inf	5.34462,0.385395	0.00151272	0.00308385
3	chr2:28289044:G:A	28289044	A,A	G,G	1,1	-inf,inf	inf,inf	1.51536,2.29544	0.00145187	0.00287346
3	chr2:27193834:A:T	27193834	T,T	A,A	1,1	-inf,-inf	inf,inf	6.27408,3.16968	0.00144568	0.00723495
3	chr2:28144752:T:C	28144752	NA,C	NA,T	NA,1	NA,inf	NA,inf	NA,1.70275	0.00142784	0.00283967
3	chr2:27122616:G:A	27122616	A,A	G,G	1,1	inf,inf	inf,inf	3.30475,0.208257	0.00142281	0.00294989
3	chr2:28194613:T:C	28194613	NA,C	NA,T	NA,1	NA,inf	NA,inf	NA,1.46995	0.00138633	0.00275957
3	chr2:27723228:C:T	27723228	NA,T	NA,C	NA,1	NA,-inf	NA,inf	NA,1.5364	0.00137358	0.00273513
3	chr2:28160881:A:G	28160881	NA,G	NA,A	NA,1	NA,inf	NA,inf	NA,1.67821	0.00136569	0.00271618
3	chr2:28133363:T:C	28133363	NA,C	NA,T	NA,1	NA,inf	NA,inf	NA,1.67781	0.00135987	0.00270463
3	chr2:27112718:T:C	27112718	C,C	T,T	1,1	inf,inf	inf,inf	3.30621,0.185361	0.00135596	0.002812
3	chr2:27759252:A:G	27759252	G,G	A,A	1,1	inf,inf	inf,inf	5.2393,0.693483	0.00133776	0.00272982
3	chr2:28180524:G:A	28180524	NA,A	NA,G	NA,1	NA,inf	NA,inf	NA,1.45087	0.00133776	0.00266294
3	chr2:28168964:G:C	28168964	NA,C	NA,G	NA,1	NA,inf	NA,inf	NA,1.44486	0.00131956	0.00262678
3	chr2:28154715:A:G	28154715	NA,G	NA,A	NA,1	NA,inf	NA,inf	NA,1.64839	0.00129223	0.00257024
3	chr2:27102969:T:A	27102969	A,A	T,T	1,1	inf,-inf	inf,inf	2.41905,0.309602	0.00127303	0.00261861
3	chr2:28151904:A:C	28151904	NA,C	NA,A	NA,1	NA,inf	NA,inf	NA,1.63631	0.00126645	0.00251902
3	chr2:27740266:C:T	27740266	T,T	C,C	1,1	inf,inf	inf,inf	5.24089,0.0895739	0.00125309	0.00255494
3	chr2:27245988:T:C	27245988	C,C	T,T	1,1	inf,inf	inf,inf	3.89802,2.56171	0.00123806	0.00249043
3	chr2:28162282:A:T	28162282	NA,T	NA,A	NA,1	NA,inf	NA,inf	NA,1.62004	0.00122691	0.00244044
3	chr2:27036926:G:A	27036926	A,A	G,G	1,1	-inf,-inf	inf,inf	3.56921,0.530599	0.00122551	0.00254727
3	chr2:27113564:A:C	27113564	C,C	A,A	1,1	inf,inf	inf,inf	3.40799,0.0795155	0.00121655	0.00252328
3	chr2:28135507:C:T	28135507	NA,T	NA,C	NA,1	NA,inf	NA,inf	NA,1.61041	0.00120916	0.00240517
3	chr2:28179838:G:A	28179838	NA,A	NA,G	NA,1	NA,inf	NA,inf	NA,1.39565	0.00120555	0.00239997
3	chr2:28179431:G:A	28179431	NA,A	NA,G	NA,1	NA,inf	NA,inf	NA,1.39256	0.00119942	0.00238779
3	chr2:27254737:A:G	27254737	NA,G	NA,A	NA,1	NA,-inf	NA,inf	NA,1.44366	0.00119352	0.00237694
3	chr2:28172016:A:G	28172016	NA,G	NA,A	NA,1	NA,inf	NA,inf	NA,1.39207	0.00119172	0.00237247
3	chr2:27092384:G:A	27092384	A,A	G,G	1,1	inf,inf	inf,inf	3.38325,0.162836	0.00118608	0.00246082
3	chr2:28194637:G:A	28194637	NA,A	NA,G	NA,1	NA,inf	NA,inf	NA,1.87595	0.00118581	0.00235931
3	chr2:27124977:C:T	27124977	NA,T	NA,C	NA,1	NA,inf	NA,inf	NA,1.62186	0.00117256	0.00233509
3	chr2:27113508:T:C	27113508	C,C	T,T	1,1	inf,-inf	inf,inf	3.55945,0.013765	0.00116371	0.00241413
3	chr2:27201768:G:A	27201768	A,A	G,G	1,1	-inf,-inf	inf,inf	6.31713,3.10774	0.00114649	0.0065458
3	chr2:28179228:T:C	28179228	NA,C	NA,T	NA,1	NA,inf	NA,inf	NA,1.36446	0.00113471	0.00225905
3	chr2:27253507:C:T	27253507	NA,T	NA,C	NA,1	NA,-inf	NA,inf	NA,1.41779	0.00112914	0.00224865
3	chr2:28185962:A:T	28185962	NA,T	NA,A	NA,1	NA,inf	NA,inf	NA,1.35903	0.00112559	0.00224091
3	chr2:27285842:C:T	27285842	T,T	C,C	1,1	inf,inf	inf,inf	3.66173,2.99529	0.00112371	0.0022665
3	chr2:27667103:T:C	27667103	NA,C	NA,T	NA,1	NA,inf	NA,inf	NA,1.85947	0.00112019	0.00222989
3	chr2:27068793:G:A	27068793	A,A	G,G	1,1	-inf,-inf	inf,inf	2.97549,1.42578	0.00111613	0.00230373
3	chr2:28276458:C:T	28276458	T,NA	C,NA	1,NA	inf,NA	inf,NA	2.19695,NA	0.0011116	0.00221912
3	chr2:27419228:AGTGGC:A	27419228	A,NA	AGTGGC,NA	1,NA	inf,NA	inf,NA	0.895273,NA	0.0011074	0.00222136
3	chr2:28099455:C:T	28099455	NA,T	NA,C	NA,1	NA,inf	NA,inf	NA,1.63729	0.00109747	0.00218311
3	chr2:28171320:T:A	28171320	NA,A	NA,T	NA,1	NA,inf	NA,inf	NA,1.3436	0.00108729	0.00216472
3	chr2:28287684:A:C	28287684	NA,C	NA,A	NA,1	NA,-inf	NA,inf	NA,1.3956	0.00107559	0.00214326
3	chr2:27111471:G:A	27111471	A,A	G,G	1,1	-inf,-inf	inf,inf	3.49154,0.500194	0.00106956	0.00222044
3	chr2:28209459:GA:G	28209459	G,G	GA,GA	1,1	-inf,inf	inf,inf	0.693585,2.22043	0.00105162	0.00208192
3	chr2:28290633:T:C	28290633	NA,C	NA,T	NA,1	NA,-inf	NA,inf	NA,1.37016	0.0010245	0.0020415
3	chr2:27637391:G:A	27637391	A,A	G,G	1,1	-inf,-inf	inf,inf	5.26859,0.682074	0.00101113	0.00205703
3	chr2:27101883:G:T	27101883	T,T	G,G	1,1	-inf,-inf	inf,inf	3.43523,0.567483	0.00100213	0.00208078
3	chr2:27235922:T:C	27235922	C,C	T,T	1,1	inf,inf	inf,inf	4.25186,0.982634	0.000987282	0.00198726
3	chr2:27292237:A:G	27292237	G,G	A,A	1,1	inf,inf	inf,inf	3.54134,2.94452	0.000986684	0.00198625
3	chr2:27024964:T:C	27024964	C,C	T,T	1,1	-inf,-inf	inf,inf	3.22093,0.295097	0.000978821	0.00202874
3	chr2:28189565:T:G	28189565	NA,G	NA,T	NA,1	NA,inf	NA,inf	NA,1.27954	0.000966889	0.00192517
3	chr2:27258592:C:T	27258592	T,T	C,C	1,1	inf,inf	inf,inf	3.9138,2.34622	0.000948292	0.00190687
3	chr2:27010991:T:C	27010991	C,C	T,T	1,1	-inf,-inf	inf,inf	3.34027,0.321189	0.000930561	0.00192658
3	chr2:27229916:T:C	27229916	C,C	T,T	1,1	inf,inf	inf,inf	5.59323,3.32061	0.000908392	0.00330225
3	chr2:28106927:T:C	28106927	NA,C	NA,T	NA,1	NA,inf	NA,inf	NA,1.43398	0.000906163	0.00180304
3	chr2:28120996:A:G	28120996	NA,G	NA,A	NA,1	NA,-inf	NA,inf	NA,1.31163	0.000897808	0.00178889
3	chr2:27758077:C:T	27758077	T,T	C,C	1,1	-inf,-inf	inf,inf	4.86078,0.669966	0.000892033	0.00181798
3	chr2:27250781:G:A	27250781	A,A	G,G	1,1	inf,inf	inf,inf	3.84084,2.3488	0.000890306	0.00178946
3	chr2:27098356:T:C	27098356	C,C	T,T	1,1	inf,inf	inf,inf	3.25661,0.0955996	0.000878977	0.00182174
3	chr2:28330722:A:T	28330722	T,NA	A,NA	1,NA	-inf,NA	inf,NA	2.23371,NA	0.000869412	0.00173539
3	chr2:28313265:G:A	28313265	NA,A	NA,G	NA,1	NA,-inf	NA,inf	NA,1.29048	0.000868633	0.0017295
3	chr2:27010921:T:C	27010921	C,C	T,T	1,1	-inf,-inf	inf,inf	3.3008,0.312402	0.000867384	0.00179522
3	chr2:27686874:T:C	27686874	NA,C	NA,T	NA,1	NA,inf	NA,inf	NA,1.58109	0.00085528	0.00170362
3	chr2:28120729:A:G	28120729	NA,G	NA,A	NA,1	NA,inf	NA,inf	NA,1.40608	0.000842039	0.0016755
3	chr2:27010599:T:C	27010599	C,C	T,T	1,1	-inf,-inf	inf,inf	3.2768,0.323985	0.000841361	0.00174107
3	chr2:28272697:A:G	28272697	NA,G	NA,A	NA,1	NA,-inf	NA,inf	NA,1.28309	0.000837521	0.00166773
3	chr2:27335500:G:A	27335500	NA,A	NA,G	NA,1	NA,inf	NA,inf	NA,1.4893	0.00083675	0.00166775
3	chr2:27215949:G:A	27215949	A,A	G,G	1,1	inf,inf	inf,inf	4.0639,2.21015	0.000835273	0.00168222
3	chr2:28207664:T:C	28207664	NA,C	NA,T	NA,1	NA,inf	NA,inf	NA,1.16052	0.000832461	0.00165684
3	chr2:28200571:G:A	28200571	NA,A	NA,G	NA,1	NA,-inf	NA,inf	NA,1.19161	0.000831583	0.00165696
3	chr2:27218777:A:G	27218777	G,G	A,A	1,1	inf,inf	inf,inf	4.05953,2.21005	0.000831511	0.00167458
3	chr2:28118750:A:G	28118750	NA,G	NA,A	NA,1	NA,inf	NA,inf	NA,1.39276	0.000824054	0.00163976
3	chr2:27752462:T:C	27752462	NA,C	NA,T	NA,1	NA,-inf	NA,inf	NA,1.25448	0.00081405	0.00162215
3	chr2:28115591:A:G	28115591	NA,G	NA,A	NA,1	NA,inf	NA,inf	NA,1.38589	0.000812243	0.00161625
3	chr2:27020496:A:G	27020496	G,G	A,A	1,1	-inf,-inf	inf,inf	3.18974,0.517487	0.000811471	0.00168131
3	chr2:27166327:A:G	27166327	G,G	A,A	1,1	-inf,-inf	inf,inf	6.94259,1.69627	0.000807704	0.00275803
3	chr2:27975881:G:T	27975881	NA,T	NA,G	NA,1	NA,-inf	NA,inf	NA,1.34045	0.000802432	0.0015989
3	chr2:27283964:C:T	27283964	T,NA	C,NA	1,NA	inf,NA	inf,NA	0.723303,NA	0.000799336	0.00160202
3	chr2:27974062:C:A	27974062	NA,A	NA,C	NA,1	NA,-inf	NA,inf	NA,1.33802	0.000798963	0.00159199
3	chr2:27220751:A:G	27220751	G,G	A,A	1,1	inf,inf	inf,inf	4.08778,2.1706	0.000798706	0.00160883
3	chr2:27282914:C:T	27282914	T,T	C,C	1,1	inf,inf	inf,inf	3.539,2.82576	0.000797934	0.00160615
3	chr2:27215842:G:A	27215842	A,A	G,G	1,1	inf,inf	inf,inf	4.06131,2.18292	0.000796824	0.00160473
3	chr2:27014746:A:G	27014746	G,G	A,A	1,1	-inf,-inf	inf,inf	3.31389,0.176989	0.000789895	0.00163453
3	chr2:28332114:G:T	28332114	NA,T	NA,G	NA,1	NA,inf	NA,inf	NA,1.58557	0.00077428	0.0015431
3	chr2:28122778:ATTG:A	28122778	NA,A	NA,ATTG	NA,1	NA,inf	NA,inf	NA,1.3576	0.000773553	0.00153933
3	chr2:27118195:A:T	27118195	T,T	A,A	1,1	inf,inf	inf,inf	3.29016,0.258765	0.000773393	0.00160225
3	chr2:27028433:A:G	27028433	NA,G	NA,A	NA,1	NA,-inf	NA,inf	NA,1.47733	0.000771388	0.00153699
3	chr2:27197822:C:T	27197822	T,T	C,C	1,1	-inf,-inf	inf,inf	5.63925,3.12793	0.000765487	0.00266212
3	chr2:27230811:A:G	27230811	G,G	A,A	1,1	inf,inf	inf,inf	4.09802,2.13311	0.000762538	0.00153599
3	chr2:28122385:C:T	28122385	NA,T	NA,C	NA,1	NA,inf	NA,inf	NA,1.34815	0.000761428	0.00151522
3	chr2:27800991:G:A	27800991	NA,A	NA,G	NA,1	NA,inf	NA,inf	NA,1.40722	0.000757779	0.00151014
3	chr2:28115499:G:A	28115499	NA,A	NA,G	NA,1	NA,inf	NA,inf	NA,1.34383	0.000756816	0.00150605
3	chr2:27810584:G:A	27810584	NA,A	NA,G	NA,1	NA,-inf	NA,inf	NA,1.32363	0.000750546	0.00149552
3	chr2:28075034:A:T	28075034	NA,T	NA,A	NA,1	NA,-inf	NA,inf	NA,1.19664	0.00074937	0.00149344
3	chr2:27219036:A:G	27219036	G,G	A,A	1,1	inf,inf	inf,inf	4.03142,2.15878	0.000747477	0.00150498
3	chr2:27259744:A:G	27259744	G,G	A,A	1,1	inf,inf	inf,inf	3.85449,2.22869	0.000747035	0.00150152
3	chr2:27515412:A:T	27515412	NA,T	NA,A	NA,1	NA,inf	NA,inf	NA,1.45762	0.000741876	0.00147787
3	chr2:27101095:T:G	27101095	G,NA	T,NA	1,NA	-inf,NA	inf,NA	3.39991,NA	0.000740906	0.00148728
3	chr2:28089270:G:A	28089270	NA,A	NA,G	NA,1	NA,inf	NA,inf	NA,1.35494	0.000737772	0.00146822
3	chr2:27079693:G:A	27079693	A,A	G,G	1,1	inf,inf	inf,inf	3.25749,0.129135	0.000735421	0.00152036
3	chr2:27194399:GATC:G	27194399	G,G	GATC,GATC	1,1	-inf,-inf	inf,inf	5.5076,3.06167	0.000733765	0.0022358
3	chr2:27928993:A:T	27928993	NA,T	NA,A	NA,1	NA,-inf	NA,inf	NA,1.283	0.000722443	0.00143957
3	chr2:28150580:A:T	28150580	NA,T	NA,A	NA,1	NA,-inf	NA,inf	NA,1.15481	0.000721699	0.00143782
3	chr2:27222447:G:GT	27222447	GT,GT	G,G	1,1	inf,inf	inf,inf	4.00182,2.15215	0.000720731	0.0014508
3	chr2:27804810:C:T	27804810	NA,T	NA,C	NA,1	NA,inf	NA,inf	NA,1.37673	0.000718035	0.00143097
3	chr2:28288683:G:T	28288683	T,T	G,G	1,1	-inf,inf	inf,inf	1.20902,2.01781	0.000715327	0.00141758
3	chr2:27228132:C:T	27228132	T,T	C,C	1,1	inf,inf	inf,inf	4.01859,2.12903	0.000705109	0.00141949
3	chr2:27682644:C:T	27682644	NA,T	NA,C	NA,1	NA,-inf	NA,inf	NA,1.15223	0.000704515	0.00140268
3	chr2:27984205:G:A	27984205	NA,A	NA,G	NA,1	NA,-inf	NA,inf	NA,1.18395	0.00070243	0.00139862
3	chr2:27220388:C:T	27220388	T,T	C,C	1,1	inf,inf	inf,inf	4.01554,2.12839	0.000701262	0.00141173
3	chr2:27976479:C:T	27976479	NA,T	NA,C	NA,1	NA,-inf	NA,inf	NA,1.17828	0.000695306	0.00138444
3	chr2:27977261:T:C	27977261	NA,C	NA,T	NA,1	NA,-inf	NA,inf	NA,1.17754	0.000694374	0.00138259
3	chr2:28122827:G:T	28122827	NA,T	NA,G	NA,1	NA,inf	NA,inf	NA,1.29763	0.000693204	0.00137952
3	chr2:27988418:A:C	27988418	NA,C	NA,A	NA,1	NA,-inf	NA,inf	NA,1.17624	0.000692739	0.00137934
3	chr2:28056684:A:C	28056684	NA,C	NA,A	NA,1	NA,-inf	NA,inf	NA,1.17612	0.000692652	0.00137916
3	chr2:27920150:G:T	27920150	T,T	G,G	1,1	-inf,inf	inf,inf	4.14174,0.451536	0.000690347	0.00140329
3	chr2:27809270:G:C	27809270	C,C	G,G	1,1	inf,inf	inf,inf	4.16975,0.575044	0.000690155	0.00140274
3	chr2:27974202:A:G	27974202	NA,G	NA,A	NA,1	NA,-inf	NA,inf	NA,1.17403	0.000690004	0.00137389
3	chr2:27189876:C:T	27189876	T,T	C,C	1,1	inf,inf	inf,inf	4.08693,2.06895	0.000689831	0.00138931
3	chr2:27898323:C:T	27898323	T,T	C,C	1,1	inf,inf	inf,inf	3.88312,0.687647	0.000688902	0.0013967
3	chr2:27998331:A:C	27998331	NA,C	NA,A	NA,1	NA,-inf	NA,inf	NA,1.17487	0.00068833	0.00137056
3	chr2:27362492:G:A	27362492	NA,A	NA,G	NA,1	NA,inf	NA,inf	NA,1.40792	0.000686356	0.00136904
3	chr2:27191335:G:C	27191335	C,C	G,G	1,1	inf,inf	inf,inf	4.16072,2.02219	0.000683225	0.00137671
3	chr2:27476994:T:C	27476994	C,NA	T,NA	1,NA	inf,NA	inf,NA	2.08267,NA	0.000678684	0.0013531
3	chr2:27740463:G:A	27740463	A,A	G,G	1,1	-inf,-inf	inf,inf	4.8808,0.473636	0.000676814	0.00137964
3	chr2:27841861:T:C	27841861	NA,C	NA,T	NA,1	NA,-inf	NA,inf	NA,1.24632	0.000674728	0.00134452
3	chr2:27959500:A:G	27959500	NA,G	NA,A	NA,1	NA,-inf	NA,inf	NA,1.15824	0.000671	0.00133606
3	chr2:27988471:T:G	27988471	NA,G	NA,T	NA,1	NA,-inf	NA,inf	NA,1.15146	0.000662365	0.00131889
3	chr2:28208023:T:C	28208023	NA,C	NA,T	NA,1	NA,-inf	NA,inf	NA,1.08058	0.000654782	0.00130484
3	chr2:27217145:CT:C	27217145	C,C	CT,CT	1,1	-inf,-inf	inf,inf	5.42882,3.15897	0.000654164	0.00209246
3	chr2:27707970:C:T	27707970	T,T	C,C	1,1	inf,inf	inf,inf	4.01199,0.126134	0.000653373	0.00132965
3	chr2:27853437:T:C	27853437	NA,C	NA,T	NA,1	NA,-inf	NA,inf	NA,1.22755	0.000649473	0.0012942
3	chr2:27017081:G:T	27017081	T,T	G,G	1,1	-inf,-inf	inf,inf	3.20916,0.218215	0.000647664	0.00133918
3	chr2:27921139:A:G	27921139	NA,G	NA,A	NA,1	NA,-inf	NA,inf	NA,1.13044	0.000647442	0.00128937
3	chr2:27189737:T:C	27189737	C,C	T,T	1,1	inf,inf	inf,inf	4.13972,1.9991	0.000647009	0.0013035
3	chr2:27802117:T:C	27802117	C,C	T,T	1,1	inf,inf	inf,inf	3.97706,1.24514	0.000643997	0.00130818
3	chr2:27238100:A:G	27238100	G,G	A,A	1,1	inf,inf	inf,inf	5.41062,3.16642	0.000643812	0.00205073
3	chr2:27772914:A:C	27772914	C,C	A,A	1,1	-inf,-inf	inf,inf	4.68326,0.691343	0.000643539	0.00130951
3	chr2:27207913:A:G	27207913	G,G	A,A	1,1	-inf,-inf	inf,inf	5.43033,3.13099	0.000641807	0.00203017
3	chr2:27290010:T:G	27290010	G,G	T,T	1,1	inf,inf	inf,inf	3.61307,2.65005	0.000639103	0.00128711
3	chr2:27189363:G:A	27189363	A,A	G,G	1,1	inf,inf	inf,inf	3.96061,2.09106	0.00063802	0.00128386
3	chr2:27984665:G:T	27984665	NA,T	NA,G	NA,1	NA,-inf	NA,inf	NA,1.20868	0.000636781	0.00126893
3	chr2:27676611:C:T	27676611	NA,T	NA,C	NA,1	NA,inf	NA,inf	NA,1.48177	0.000632585	0.00125981
3	chr2:27749578:G:A	27749578	A,A	G,G	1,1	-inf,-inf	inf,inf	4.79494,0.509191	0.000630417	0.0012846
3	chr2:27918503:T:C	27918503	NA,C	NA,T	NA,1	NA,-inf	NA,inf	NA,1.12256	0.000628796	0.00125208
3	chr2:27218434:C:G	27218434	G,G	C,C	1,1	-inf,-inf	inf,inf	5.3557,3.17632	0.000628325	0.00195574
3	chr2:28243611:G:T	28243611	NA,T	NA,G	NA,1	NA,-inf	NA,inf	NA,1.12452	0.000625172	0.00124523
3	chr2:28124286:T:C	28124286	NA,C	NA,T	NA,1	NA,inf	NA,inf	NA,1.22296	0.000616869	0.00122774
3	chr2:28158988:T:A	28158988	NA,A	NA,T	NA,1	NA,inf	NA,inf	NA,1.14021	0.000616386	0.00122091
3	chr2:27077125:G:C	27077125	NA,C	NA,G	NA,1	NA,inf	NA,inf	NA,1.19437	0.000616023	0.00122703
3	chr2:27324065:C:T	27324065	NA,T	NA,C	NA,1	NA,inf	NA,inf	NA,1.34639	0.00061503	0.0012253
3	chr2:28109521:A:G	28109521	NA,G	NA,A	NA,1	NA,inf	NA,inf	NA,1.26325	0.000614222	0.00122237
3	chr2:27228561:T:C	27228561	C,C	T,T	1,1	inf,inf	inf,inf	5.37451,3.14418	0.000612598	0.00190847
3	chr2:28208170:T:C	28208170	C,C	T,T	1,1	-inf,inf	inf,inf	0.971164,2.28089	0.00061021	0.00120932
3	chr2:27585314:A:G	27585314	NA,G	NA,A	NA,1	NA,inf	NA,inf	NA,0.911941	0.000603461	0.00120065
3	chr2:28104938:G:A	28104938	NA,A	NA,G	NA,1	NA,inf	NA,inf	NA,1.22827	0.000602459	0.0011991
3	chr2:28098731:T:C	28098731	NA,C	NA,T	NA,1	NA,inf	NA,inf	NA,1.22589	0.000601924	0.00119806
3	chr2:27214952:AT:A	27214952	A,A	AT,AT	1,1	-inf,-inf	inf,inf	5.43503,3.08333	0.000600302	0.00188999
3	chr2:27942695:T:G	27942695	NA,G	NA,T	NA,1	NA,-inf	NA,inf	NA,1.09664	0.000600195	0.00119515
3	chr2:27204010:C:T	27204010	T,T	C,C	1,1	-inf,-inf	inf,inf	5.40826,3.09049	0.000600182	0.00186233
3	chr2:27914120:T:C	27914120	NA,C	NA,T	NA,1	NA,-inf	NA,inf	NA,1.09387	0.000597163	0.00118912
3	chr2:27008277:G:A	27008277	A,A	G,G	1,1	-inf,-inf	inf,inf	3.1514,0.211299	0.000595651	0.00123111
3	chr2:28088875:A:C	28088875	NA,C	NA,A	NA,1	NA,inf	NA,inf	NA,1.26846	0.000595063	0.00118424
3	chr2:28237399:G:A	28237399	NA,A	NA,G	NA,1	NA,-inf	NA,inf	NA,0.985986	0.000593784	0.00118331
3	chr2:27239208:C:T	27239208	T,T	C,C	1,1	inf,inf	inf,inf	3.94142,2.0666	0.000593229	0.0011936
3	chr2:27319174:C:T	27319174	T,T	C,C	1,1	inf,inf	inf,inf	3.54929,2.61303	0.000591264	0.00118969
3	chr2:27286720:T:C	27286720	NA,C	NA,T	NA,1	NA,inf	NA,inf	NA,1.28042	0.000588372	0.00117279
3	chr2:27752104:A:G	27752104	G,G	A,A	1,1	-inf,-inf	inf,inf	4.73636,0.515123	0.00058831	0.00119849
3	chr2:27347252:C:T	27347252	NA,T	NA,C	NA,1	NA,inf	NA,inf	NA,1.3149	0.000586297	0.00116811
3	chr2:28076588:C:T	28076588	NA,T	NA,C	NA,1	NA,inf	NA,inf	NA,1.2097	0.000584734	0.00116387
3	chr2:27284290:A:C	27284290	NA,C	NA,A	NA,1	NA,inf	NA,inf	NA,1.27634	0.000584412	0.0011649
3	chr2:28267436:CAT:C	28267436	NA,C	NA,CAT	NA,1	NA,inf	NA,inf	NA,1.35589	0.000581563	0.0011581
3	chr2:28135836:C:T	28135836	NA,T	NA,C	NA,1	NA,inf	NA,inf	NA,1.10396	0.000579621	0.00114826
3	chr2:28200946:T:C	28200946	NA,C	NA,T	NA,1	NA,-inf	NA,inf	NA,1.06119	0.000576198	0.00114838
3	chr2:27676836:A:C	27676836	NA,C	NA,A	NA,1	NA,inf	NA,inf	NA,1.42122	0.000575237	0.00114565
3	chr2:28234519:T:A	28234519	A,NA	T,NA	1,NA	-inf,NA	inf,NA	1.99943,NA	0.000574001	0.00114615
3	chr2:27674968:G:A	27674968	A,A	G,G	1,1	inf,inf	inf,inf	3.92926,0.118181	0.000572957	0.00116559
3	chr2:27605120:A:C	27605120	NA,C	NA,A	NA,1	NA,-inf	NA,inf	NA,1.03486	0.000572193	0.00113975
3	chr2:27787389:T:C	27787389	NA,C	NA,T	NA,1	NA,inf	NA,inf	NA,1.2828	0.000571447	0.00113886
3	chr2:28201066:C:T	28201066	NA,T	NA,C	NA,1	NA,-inf	NA,inf	NA,1.04129	0.000571263	0.00113846
3	chr2:28204132:A:G	28204132	G,G	A,A	1,1	-inf,inf	inf,inf	0.573081,1.94261	0.000570774	0.00113065
3	chr2:28013088:T:C	28013088	C,C	T,T	1,1	inf,inf	inf,inf	3.77947,0.627225	0.000568844	0.0011529
3	chr2:28253368:C:T	28253368	NA,T	NA,C	NA,1	NA,inf	NA,inf	NA,1.14676	0.000565734	0.00111959
3	chr2:27729539:C:T	27729539	T,T	C,C	1,1	-inf,-inf	inf,inf	4.87656,0.624562	0.000562006	0.00114597
3	chr2:28249024:C:T	28249024	NA,T	NA,C	NA,1	NA,inf	NA,inf	NA,1.14356	0.000561167	0.00111058
3	chr2:28206927:A:G	28206927	G,G	A,A	1,1	-inf,inf	inf,inf	0.582187,1.93489	0.000559883	0.0011091
3	chr2:27802194:T:C	27802194	C,C	T,T	1,1	inf,inf	inf,inf	4.02326,1.07979	0.000559859	0.00113748
3	chr2:27384565:G:C	27384565	NA,C	NA,G	NA,1	NA,-inf	NA,inf	NA,0.957212	0.000559139	0.0011144
3	chr2:27752527:T:C	27752527	C,C	T,T	1,1	-inf,-inf	inf,inf	4.71594,0.483043	0.000558138	0.00113691
3	chr2:27730316:C:T	27730316	NA,T	NA,C	NA,1	NA,inf	NA,inf	NA,0.983523	0.000556386	0.00110672
3	chr2:27166817:G:A	27166817	A,NA	G,NA	1,NA	inf,NA	inf,NA	1.95492,NA	0.000555758	0.00110854
3	chr2:27253510:G:A	27253510	A,A	G,G	1,1	inf,inf	inf,inf	3.7348,2.11934	0.000555148	0.00111507
3	chr2:27611412:C:G	27611412	NA,G	NA,C	NA,1	NA,inf	NA,inf	NA,0.872383	0.000553423	0.00110113
3	chr2:27013843:G:T	27013843	T,NA	G,NA	1,NA	-inf,NA	inf,NA	1.44989,NA	0.000549559	0.00109807
3	chr2:28324612:A:G	28324612	G,G	A,A	1,1	-inf,-inf	inf,inf	1.98747,0.435422	0.000548587	0.00109211
3	chr2:28027522:A:G	28027522	G,G	A,A	1,1	inf,inf	inf,inf	3.6248,0.75462	0.000547917	0.00111037
3	chr2:27745587:A:C	27745587	C,C	A,A	1,1	-inf,-inf	inf,inf	4.65514,0.518654	0.000540485	0.00110074
3	chr2:27810671:A:C	27810671	C,C	A,A	1,1	inf,inf	inf,inf	4.05765,0.235389	0.000538413	0.00109327
3	chr2:27223362:T:C	27223362	C,C	T,T	1,1	inf,inf	inf,inf	5.2655,3.10717	0.000535781	0.00158303
3	chr2:27220328:A:G	27220328	G,G	A,A	1,1	inf,inf	inf,inf	5.3557,3.04128	0.000534937	0.00161258
3	chr2:27031753:C:T	27031753	NA,T	NA,C	NA,1	NA,-inf	NA,inf	NA,0.999467	0.00053109	0.00105897
3	chr2:27214628:C:T	27214628	T,T	C,C	1,1	-inf,-inf	inf,inf	5.46655,2.96006	0.00052943	0.00164202
3	chr2:27729900:G:C	27729900	C,C	G,G	1,1	-inf,-inf	inf,inf	4.75926,0.713781	0.000529031	0.00107814
3	chr2:27186272:T:A	27186272	A,A	T,T	1,1	-inf,-inf	inf,inf	5.47873,2.93714	0.000528972	0.00161993
3	chr2:27509978:G:A	27509978	A,NA	G,NA	1,NA	-inf,NA	inf,NA	2.58222,NA	0.000528267	0.00105684
3	chr2:28218963:C:T	28218963	NA,T	NA,C	NA,1	NA,-inf	NA,inf	NA,0.995657	0.000527614	0.00105151
3	chr2:27212506:G:A	27212506	A,A	G,G	1,1	-inf,-inf	inf,inf	5.42875,3.00005	0.000526372	0.00162406
3	chr2:27020133:C:T	27020133	T,T	C,C	1,1	inf,-inf	inf,inf	3.12656,0.517263	0.000524046	0.00107085
3	chr2:27727170:T:C	27727170	NA,C	NA,T	NA,1	NA,inf	NA,inf	NA,0.950058	0.00052253	0.00103944
3	chr2:27102273:G:A	27102273	A,NA	G,NA	1,NA	-inf,NA	inf,NA	3.2713,NA	0.000522151	0.00104813
3	chr2:27145435:G:A	27145435	A,A	G,G	1,1	inf,inf	inf,inf	0.279403,2.15045	0.000520856	0.00104299
3	chr2:28202339:C:T	28202339	NA,T	NA,C	NA,1	NA,-inf	NA,inf	NA,0.944323	0.000519762	0.00103578
3	chr2:28284387:T:C	28284387	C,C	T,T	1,1	-inf,inf	inf,inf	1.23051,1.82234	0.000516994	0.00102507
3	chr2:28205863:G:A	28205863	NA,A	NA,G	NA,1	NA,-inf	NA,inf	NA,0.940944	0.000515867	0.00102802
3	chr2:27192009:T:C	27192009	C,C	T,T	1,1	-inf,-inf	inf,inf	5.59227,2.71936	0.000515355	0.00151333
3	chr2:27894167:T:G	27894167	NA,G	NA,T	NA,1	NA,-inf	NA,inf	NA,1.01083	0.000515264	0.00102612
3	chr2:27126794:G:A	27126794	NA,A	NA,G	NA,1	NA,inf	NA,inf	NA,1.22209	0.00051471	0.00102521
3	chr2:27774708:A:C	27774708	NA,C	NA,A	NA,1	NA,inf	NA,inf	NA,1.21571	0.000513241	0.00102287
3	chr2:27898345:G:A	27898345	NA,A	NA,G	NA,1	NA,-inf	NA,inf	NA,1.00831	0.000513009	0.00102163
3	chr2:28208606:C:T	28208606	NA,T	NA,C	NA,1	NA,-inf	NA,inf	NA,0.934791	0.000511622	0.00101957
3	chr2:27265184:G:A	27265184	NA,A	NA,G	NA,1	NA,inf	NA,inf	NA,1.19478	0.000509364	0.00101533
3	chr2:27890466:C:A	27890466	NA,A	NA,C	NA,1	NA,-inf	NA,inf	NA,1.00388	0.000509002	0.00101365
3	chr2:27185334:CT:C	27185334	C,C	CT,CT	1,1	-inf,-inf	inf,inf	5.42477,2.95	0.000508481	0.0015338
3	chr2:28252796:T:C	28252796	NA,C	NA,T	NA,1	NA,inf	NA,inf	NA,1.08452	0.000507626	0.00100489
3	chr2:27194183:G:A	27194183	A,A	G,G	1,1	-inf,-inf	inf,inf	5.53898,2.9831	0.000502283	0.0017246
3	chr2:28276566:A:G	28276566	NA,G	NA,A	NA,1	NA,-inf	NA,inf	NA,0.932182	0.00050031	0.000996656
3	chr2:27795426:A:G	27795426	G,G	A,A	1,1	inf,inf	inf,inf	4.02438,0.85291	0.000500091	0.00101593
3	chr2:27882856:T:C	27882856	NA,C	NA,T	NA,1	NA,-inf	NA,inf	NA,0.984122	0.000499068	0.000993849
3	chr2:28214757:C:T	28214757	NA,T	NA,C	NA,1	NA,-inf	NA,inf	NA,0.917087	0.000494122	0.000984701
3	chr2:27729368:A:T	27729368	T,T	A,A	1,1	-inf,-inf	inf,inf	4.6582,0.702265	0.000493341	0.00100488
3	chr2:27262961:G:A	27262961	NA,A	NA,G	NA,1	NA,inf	NA,inf	NA,1.17523	0.000492223	0.000981169
3	chr2:27350420:C:T	27350420	T,NA	C,NA	1,NA	-inf,NA	inf,NA	0.903515,NA	0.000491509	0.000982508
3	chr2:28209478:G:C	28209478	NA,C	NA,G	NA,1	NA,-inf	NA,inf	NA,0.91018	0.000488248	0.000972999
3	chr2:28206371:G:A	28206371	NA,A	NA,G	NA,1	NA,-inf	NA,inf	NA,0.909762	0.000486748	0.000970008
3	chr2:27188486:G:A	27188486	A,A	G,G	1,1	inf,inf	inf,inf	3.91489,1.94069	0.000485643	0.0009768
3	chr2:27872672:G:A	27872672	NA,A	NA,G	NA,1	NA,-inf	NA,inf	NA,0.991002	0.000484866	0.000965683
3	chr2:27733614:C:T	27733614	T,T	C,C	1,1	inf,inf	inf,inf	4.74174,0.0150497	0.000483517	0.000984615
3	chr2:27244556:C:T	27244556	NA,T	NA,C	NA,1	NA,inf	NA,inf	NA,1.16345	0.000481028	0.000958872
3	chr2:28325424:T:C	28325424	C,C	T,T	1,1	-inf,-inf	inf,inf	1.9469,0.384986	0.000479433	0.00095433
3	chr2:27769573:T:A	27769573	NA,A	NA,T	NA,1	NA,inf	NA,inf	NA,1.15244	0.000478742	0.00095388
3	chr2:28218200:A:G	28218200	G,G	A,A	1,1	-inf,inf	inf,inf	0.654234,1.93781	0.000478406	0.000948574
3	chr2:27125330:C:T	27125330	T,T	C,C	1,1	inf,inf	inf,inf	2.58098,0.488647	0.00047803	0.000980015
3	chr2:27310002:A:G	27310002	G,G	A,A	1,1	inf,inf	inf,inf	3.53493,2.56705	0.000477707	0.000962007
3	chr2:28144478:A:G	28144478	NA,G	NA,A	NA,1	NA,-inf	NA,inf	NA,0.929053	0.000477637	0.000951733
3	chr2:27259833:A:C	27259833	NA,C	NA,A	NA,1	NA,inf	NA,inf	NA,1.15553	0.000477281	0.000951389
3	chr2:27680273:CT:C	27680273	NA,C	NA,CT	NA,1	NA,inf	NA,inf	NA,1.29729	0.000476643	0.000949355
3	chr2:27801775:C:T	27801775	T,T	C,C	1,1	inf,inf	inf,inf	4.01747,0.692478	0.000476621	0.000968372
3	chr2:27642458:A:G	27642458	NA,G	NA,A	NA,1	NA,inf	NA,inf	NA,1.46017	0.000476444	0.000949143
3	chr2:28004268:C:T	28004268	NA,T	NA,C	NA,1	NA,-inf	NA,inf	NA,0.965753	0.000475412	0.000946999
3	chr2:27536774:G:A	27536774	NA,A	NA,G	NA,1	NA,inf	NA,inf	NA,0.982772	0.000474443	0.000944211
3	chr2:27778184:C:A	27778184	A,A	C,C	1,1	inf,inf	inf,inf	4.05342,0.18851	0.000473857	0.000962397
3	chr2:28326441:T:C	28326441	C,C	T,T	1,1	-inf,-inf	inf,inf	2.22668,0.0846364	0.000473827	0.000942223
3	chr2:28222986:A:G	28222986	G,G	A,A	1,1	inf,inf	inf,inf	3.4726,0.534275	0.000472793	0.000950343
3	chr2:27779135:T:C	27779135	C,C	T,T	1,1	inf,inf	inf,inf	4.04974,0.18751	0.00047182	0.000958241
3	chr2:27679742:C:T	27679742	NA,T	NA,C	NA,1	NA,-inf	NA,inf	NA,1.05128	0.00047062	0.000937941
3	chr2:28253500:A:T	28253500	NA,T	NA,A	NA,1	NA,inf	NA,inf	NA,1.0372	0.0004699	0.000930409
3	chr2:27228231:C:T	27228231	T,T	C,C	1,1	inf,inf	inf,inf	3.99253,1.87091	0.000468896	0.000943441
3	chr2:28240122:T:A	28240122	NA,A	NA,T	NA,1	NA,-inf	NA,inf	NA,1.80058	0.000468584	0.000933609
3	chr2:28238763:T:A	28238763	NA,A	NA,T	NA,1	NA,-inf	NA,inf	NA,1.79566	0.00046561	0.000927687
3	chr2:27266262:T:C	27266262	NA,C	NA,T	NA,1	NA,inf	NA,inf	NA,1.13932	0.000464976	0.000926864
3	chr2:27343587:A:G	27343587	G,NA	A,NA	1,NA	inf,NA	inf,NA	0.523663,NA	0.00046395	0.000929307
3	chr2:27135742:C:T	27135742	NA,T	NA,C	NA,1	NA,inf	NA,inf	NA,1.13469	0.00046295	0.000922603
3	chr2:27917482:G:A	27917482	A,A	G,G	1,1	inf,inf	inf,inf	3.53638,0.716312	0.000461855	0.000935644
3	chr2:27873490:T:C	27873490	NA,C	NA,T	NA,1	NA,-inf	NA,inf	NA,0.947704	0.000461239	0.000918558
3	chr2:28219555:A:C	28219555	NA,C	NA,A	NA,1	NA,-inf	NA,inf	NA,0.910998	0.000459967	0.000916815
3	chr2:28240932:A:G	28240932	NA,G	NA,A	NA,1	NA,-inf	NA,inf	NA,0.931328	0.000459954	0.000916759
3	chr2:27252808:G:C	27252808	NA,C	NA,G	NA,1	NA,inf	NA,inf	NA,1.13295	0.000459281	0.000915516
3	chr2:28328567:G:T	28328567	T,T	G,G	1,1	-inf,inf	inf,inf	2.42083,0.0339871	0.000458144	0.000911493
3	chr2:27538133:T:C	27538133	NA,C	NA,T	NA,1	NA,inf	NA,inf	NA,0.962597	0.000457961	0.000911434
3	chr2:28143317:GA:G	28143317	NA,G	NA,GA	NA,1	NA,-inf	NA,inf	NA,0.904592	0.000457077	0.000910779
3	chr2:27799808:G:A	27799808	A,A	G,G	1,1	inf,inf	inf,inf	3.96705,0.9265	0.000456136	0.000926498
3	chr2:27187741:G:A	27187741	A,A	G,G	1,1	inf,inf	inf,inf	3.94881,1.88783	0.000455637	0.000916634
3	chr2:27728663:A:G	27728663	NA,G	NA,A	NA,1	NA,inf	NA,inf	NA,0.874402	0.000455277	0.000905774
3	chr2:27248796:A:G	27248796	NA,G	NA,A	NA,1	NA,inf	NA,inf	NA,1.12629	0.000454406	0.000905798
3	chr2:27801157:G:T	27801157	T,T	G,G	1,1	inf,inf	inf,inf	3.99223,0.898011	0.000453709	0.000921639
3	chr2:27658778:CCAGT:C	27658778	NA,C	NA,CCAGT	NA,1	NA,inf	NA,inf	NA,1.26336	0.00045239	0.000901064
3	chr2:28298296:GTT:G	28298296	NA,G	NA,GTT	NA,1	NA,inf	NA,inf	NA,0.999355	0.000451961	0.00089564
3	chr2:28291267:G:A	28291267	A,A	G,G	1,1	-inf,inf	inf,inf	0.57882,2.04376	0.000448594	0.000889634
3	chr2:27887728:AATC:A	27887728	NA,A	NA,AATC	NA,1	NA,-inf	NA,inf	NA,0.928925	0.000446063	0.000888371
3	chr2:28227089:G:C	28227089	NA,C	NA,G	NA,1	NA,-inf	NA,inf	NA,0.85514	0.000445322	0.00088746
3	chr2:27170162:A:G	27170162	G,G	A,A	1,1	-inf,-inf	inf,inf	6.62841,1.87623	0.000445187	0.00174963
3	chr2:28325189:T:C	28325189	C,C	T,T	1,1	-inf,-inf	inf,inf	2.19826,0.0720087	0.000445105	0.000885168
3	chr2:27802471:A:G	27802471	NA,G	NA,A	NA,1	NA,-inf	NA,inf	NA,1.0051	0.00044453	0.000885896
3	chr2:28253761:G:A	28253761	NA,A	NA,G	NA,1	NA,-inf	NA,inf	NA,0.853291	0.000443793	0.000884412
3	chr2:27249858:T:G	27249858	NA,G	NA,T	NA,1	NA,inf	NA,inf	NA,1.11103	0.000443697	0.000884455
3	chr2:27862175:T:G	27862175	NA,G	NA,T	NA,1	NA,-inf	NA,inf	NA,0.925081	0.000443466	0.000883182
3	chr2:27249975:A:G	27249975	NA,G	NA,A	NA,1	NA,inf	NA,inf	NA,1.10946	0.000442584	0.000882236
3	chr2:27869859:T:C	27869859	NA,C	NA,T	NA,1	NA,-inf	NA,inf	NA,1.64695	0.000441193	0.000879442
3	chr2:27184076:T:A	27184076	A,A	T,T	1,1	-inf,-inf	inf,inf	5.31038,2.90605	0.000440023	0.00125792
3	chr2:27800930:G:A	27800930	A,A	G,G	1,1	inf,inf	inf,inf	3.9927,0.641563	0.000439686	0.000893203
3	chr2:28325887:A:G	28325887	NA,G	NA,A	NA,1	NA,inf	NA,inf	NA,1.07734	0.000437918	0.000872705
3	chr2:27906524:G:A	27906524	A,A	G,G	1,1	inf,inf	inf,inf	3.75612,0.404236	0.000437879	0.000887511
3	chr2:27043169:T:C	27043169	NA,C	NA,T	NA,1	NA,-inf	NA,inf	NA,1.09525	0.000437363	0.000871601
3	chr2:27178896:T:C	27178896	NA,C	NA,T	NA,1	NA,inf	NA,inf	NA,0.966253	0.000436687	0.000870955
3	chr2:27328345:CTG:C	27328345	NA,C	NA,CTG	NA,1	NA,inf	NA,inf	NA,1.09601	0.000434974	0.000867069
3	chr2:27168805:C:T	27168805	T,NA	C,NA	1,NA	inf,NA	inf,NA	2.76658,NA	0.000434261	0.000869575
3	chr2:28127810:T:TC	28127810	NA,TC	NA,T	NA,1	NA,-inf	NA,inf	NA,0.872945	0.000434118	0.000865053
3	chr2:27800253:T:C	27800253	C,C	T,T	1,1	inf,inf	inf,inf	3.96148,0.892332	0.00043361	0.000880688
3	chr2:27327508:T:TAG	27327508	NA,TAG	NA,T	NA,1	NA,inf	NA,inf	NA,1.09327	0.000432815	0.000862766
3	chr2:27209679:A:G	27209679	G,G	A,A	1,1	-inf,-inf	inf,inf	5.54158,2.85929	0.000431964	0.00144753
3	chr2:27360367:A:G	27360367	NA,G	NA,A	NA,1	NA,inf	NA,inf	NA,1.0499	0.000427344	0.000851768
3	chr2:27836818:TA:T	27836818	NA,T	NA,TA	NA,1	NA,-inf	NA,inf	NA,0.903372	0.000427277	0.000850968
3	chr2:27698997:T:C	27698997	NA,C	NA,T	NA,1	NA,inf	NA,inf	NA,1.22367	0.000426683	0.000849883
3	chr2:28292428:C:T	28292428	T,T	C,C	1,1	-inf,inf	inf,inf	0.623849,1.99619	0.000426587	0.000846075
3	chr2:27195421:G:A	27195421	A,A	G,G	1,1	inf,inf	inf,inf	4.07504,1.74826	0.00042298	0.000851385
3	chr2:27839720:C:T	27839720	NA,T	NA,C	NA,1	NA,-inf	NA,inf	NA,0.88812	0.000420991	0.000838449
3	chr2:27735988:C:G	27735988	G,G	C,C	1,1	-inf,-inf	inf,inf	4.61258,0.631802	0.000416103	0.000847368
3	chr2:27795158:A:C	27795158	C,C	A,A	1,1	inf,inf	inf,inf	3.98493,0.836873	0.000415589	0.000843955
3	chr2:27564062:T:C	27564062	C,C	T,T	1,1	inf,inf	inf,inf	2.8725,0.820158	0.000415442	0.000835487
3	chr2:27757831:C:T	27757831	NA,T	NA,C	NA,1	NA,inf	NA,inf	NA,0.826853	0.00041426	0.000824238
3	chr2:27665891:A:C	27665891	NA,C	NA,A	NA,1	NA,inf	NA,inf	NA,1.20325	0.000413479	0.000823596
3	chr2:28219359:CTCT:C	28219359	NA,C	NA,CTCT	NA,1	NA,inf	NA,inf	NA,0.926011	0.00040979	0.000816175
3	chr2:28261293:G:T	28261293	NA,T	NA,G	NA,1	NA,inf	NA,inf	NA,0.925615	0.000409789	0.000816159
3	chr2:28012896:C:T	28012896	T,T	C,C	1,1	inf,inf	inf,inf	3.6997,0.367385	0.000409699	0.000830581
3	chr2:27866613:T:A	27866613	NA,A	NA,T	NA,1	NA,-inf	NA,inf	NA,1.58964	0.000409531	0.000816336
3	chr2:27798176:G:T	27798176	T,T	G,G	1,1	inf,inf	inf,inf	3.89004,0.814368	0.000409038	0.000830499
3	chr2:27740483:G:A	27740483	NA,A	NA,G	NA,1	NA,inf	NA,inf	NA,1.0878	0.000408688	0.000814352
3	chr2:28297418:G:A	28297418	NA,A	NA,G	NA,1	NA,-inf	NA,inf	NA,0.870375	0.000407568	0.000812354
3	chr2:27252611:G:A	27252611	NA,A	NA,G	NA,1	NA,inf	NA,inf	NA,1.05539	0.000405597	0.00080852
3	chr2:27023417:C:T	27023417	T,T	C,C	1,1	-inf,-inf	inf,inf	0.247598,1.60606	0.000403941	0.000810608
3	chr2:28062253:G:A	28062253	NA,A	NA,G	NA,1	NA,inf	NA,inf	NA,0.832509	0.000402203	0.000801245
3	chr2:27566994:T:A	27566994	A,A	T,T	1,1	inf,inf	inf,inf	2.76267,0.965552	0.000401306	0.000806478
3	chr2:28283832:C:A	28283832	NA,A	NA,C	NA,1	NA,inf	NA,inf	NA,0.92813	0.000400754	0.000794403
3	chr2:27840082:C:T	27840082	NA,T	NA,C	NA,1	NA,-inf	NA,inf	NA,0.865058	0.000399848	0.000796359
3	chr2:28219439:A:G	28219439	NA,G	NA,A	NA,1	NA,-inf	NA,inf	NA,0.830944	0.000399814	0.000796911
3	chr2:27776444:T:C	27776444	NA,C	NA,T	NA,1	NA,inf	NA,inf	NA,0.804797	0.000399209	0.000794321
3	chr2:27591676:C:T	27591676	NA,T	NA,C	NA,1	NA,inf	NA,inf	NA,1.0683	0.000398199	0.000793471
3	chr2:27774718:C:G	27774718	NA,G	NA,C	NA,1	NA,inf	NA,inf	NA,0.803194	0.000398075	0.000792066
3	chr2:28230339:G:A	28230339	NA,A	NA,G	NA,1	NA,inf	NA,inf	NA,1.02434	0.000397276	0.000791642
3	chr2:28211823:A:G	28211823	NA,G	NA,A	NA,1	NA,inf	NA,inf	NA,1.02411	0.000397122	0.000791335
3	chr2:28325259:G:A	28325259	A,A	G,G	1,1	-inf,-inf	inf,inf	1.8335,0.399386	0.000396214	0.000788832
3	chr2:28140874:G:A	28140874	A,NA	G,NA	1,NA	-inf,NA	inf,NA	1.85038,NA	0.000394455	0.000787942
3	chr2:28325392:T:C	28325392	C,C	T,T	1,1	-inf,-inf	inf,inf	1.83385,0.393037	0.000393731	0.000783873
3	chr2:28180778:AT:A	28180778	NA,A	NA,AT	NA,1	NA,inf	NA,inf	NA,1.01773	0.000391183	0.000779515
3	chr2:27739171:G:C	27739171	NA,C	NA,G	NA,1	NA,inf	NA,inf	NA,1.06552	0.000391011	0.000779353
3	chr2:27189395:A:G	27189395	G,G	A,A	1,1	-inf,-inf	inf,inf	5.39212,2.62056	0.0003909	0.00105017
3	chr2:27054406:G:A	27054406	A,A	G,G	1,1	inf,inf	inf,inf	3.31242,0.0239166	0.000390484	0.000800695
3	chr2:27975752:AG:A	27975752	NA,A	NA,AG	NA,1	NA,inf	NA,inf	NA,0.816046	0.000389662	0.000776265
3	chr2:27797290:C:T	27797290	T,T	C,C	1,1	inf,inf	inf,inf	3.98371,0.813243	0.00038956	0.000791214
3	chr2:28192403:A:T	28192403	NA,T	NA,A	NA,1	NA,inf	NA,inf	NA,1.09968	0.000388392	0.000773999
3	chr2:27201045:G:A	27201045	A,NA	G,NA	1,NA	inf,NA	inf,NA	2.50382,NA	0.000387855	0.000775083
3	chr2:28021370:C:T	28021370	NA,T	NA,C	NA,1	NA,inf	NA,inf	NA,0.810169	0.000386807	0.000770579
3	chr2:27844174:C:T	27844174	NA,T	NA,C	NA,1	NA,inf	NA,inf	NA,1.00274	0.000384498	0.000766244
3	chr2:27569456:A:C	27569456	C,C	A,A	1,1	inf,inf	inf,inf	2.95171,0.743373	0.000384206	0.00077294
3	chr2:27574060:A:G	27574060	G,G	A,A	1,1	inf,inf	inf,inf	2.86265,0.788287	0.000383384	0.000771011
3	chr2:27728791:T:C	27728791	C,C	T,T	1,1	-inf,-inf	inf,inf	4.55181,0.184369	0.000382437	0.00077846
3	chr2:28101379:G:C	28101379	NA,C	NA,G	NA,1	NA,-inf	NA,inf	NA,0.755425	0.000381758	0.000760978
3	chr2:28264984:T:G	28264984	NA,G	NA,T	NA,1	NA,inf	NA,inf	NA,1.08163	0.00038162	0.000760276
3	chr2:27884825:C:T	27884825	T,T	C,C	1,1	-inf,inf	inf,inf	3.92236,0.314302	0.000380223	0.00077175
3	chr2:27795264:T:G	27795264	G,G	T,T	1,1	inf,inf	inf,inf	3.91401,0.490392	0.000379626	0.000770581
3	chr2:27209729:C:T	27209729	NA,T	NA,C	NA,1	NA,-inf	NA,inf	NA,1.01128	0.000379442	0.000756379
3	chr2:28263144:AAAAG:A	28263144	NA,A	NA,AAAAG	NA,1	NA,-inf	NA,inf	NA,0.741026	0.000378736	0.000754943
3	chr2:28255071:T:C	28255071	NA,C	NA,T	NA,1	NA,inf	NA,inf	NA,0.992745	0.00037729	0.000751826
3	chr2:27176426:C:T	27176426	T,T	C,C	1,1	-inf,-inf	inf,inf	5.85775,2.56492	0.000374267	0.00134336
3	chr2:28084595:A:T	28084595	NA,T	NA,A	NA,1	NA,-inf	NA,inf	NA,0.73839	0.000370753	0.000739038
3	chr2:27304802:G:A	27304802	NA,A	NA,G	NA,1	NA,inf	NA,inf	NA,0.501602	0.000370544	0.000737193
3	chr2:27952164:C:G	27952164	G,NA	C,NA	1,NA	-inf,NA	inf,NA	2.05719,NA	0.000370029	0.000736451
3	chr2:28199191:T:C	28199191	NA,C	NA,T	NA,1	NA,inf	NA,inf	NA,0.978326	0.000369878	0.000737072
3	chr2:27185850:T:C	27185850	NA,C	NA,T	NA,1	NA,-inf	NA,inf	NA,0.99347	0.000368884	0.000735336
3	chr2:28229324:G:A	28229324	NA,A	NA,G	NA,1	NA,inf	NA,inf	NA,0.977822	0.000368769	0.000734852
3	chr2:28259304:T:C	28259304	NA,C	NA,T	NA,1	NA,inf	NA,inf	NA,0.861059	0.000367749	0.000728859
3	chr2:27348136:C:T	27348136	NA,T	NA,C	NA,1	NA,inf	NA,inf	NA,1.0464	0.000367172	0.000731864
3	chr2:28082288:T:A	28082288	NA,A	NA,T	NA,1	NA,-inf	NA,inf	NA,0.732193	0.00036646	0.000730481
3	chr2:27277208:C:G	27277208	NA,G	NA,C	NA,1	NA,inf	NA,inf	NA,1.01959	0.00036582	0.000729649
3	chr2:27796500:G:A	27796500	A,A	G,G	1,1	inf,inf	inf,inf	4.02366,0.690866	0.000365519	0.000742472
3	chr2:28281101:A:G	28281101	G,G	A,A	1,1	-inf,inf	inf,inf	0.56025,2.12131	0.000365066	0.000725241
3	chr2:27016487:C:A	27016487	NA,A	NA,C	NA,1	NA,-inf	NA,inf	NA,0.801524	0.000364807	0.000727103
3	chr2:28198418:A:G	28198418	NA,G	NA,A	NA,1	NA,inf	NA,inf	NA,0.723049	0.000364516	0.000726396
3	chr2:27596305:G:A	27596305	A,A	G,G	1,1	inf,inf	inf,inf	2.92911,0.728619	0.000363822	0.000731874
3	chr2:27684961:C:T	27684961	NA,T	NA,C	NA,1	NA,inf	NA,inf	NA,1.20756	0.000363679	0.000724753
3	chr2:27684950:G:A	27684950	NA,A	NA,G	NA,1	NA,inf	NA,inf	NA,1.20659	0.000363161	0.000723721
3	chr2:27510765:G:T	27510765	NA,T	NA,G	NA,1	NA,inf	NA,inf	NA,0.977397	0.000362974	0.000723585
3	chr2:27576130:T:C	27576130	NA,C	NA,T	NA,1	NA,-inf	NA,inf	NA,0.610847	0.000362659	0.000722707
3	chr2:28164221:A:G	28164221	NA,G	NA,A	NA,1	NA,inf	NA,inf	NA,0.760383	0.000362263	0.000721719
3	chr2:27524074:G:A	27524074	NA,A	NA,G	NA,1	NA,inf	NA,inf	NA,0.610012	0.000362123	0.000720448
3	chr2:28103158:T:A	28103158	NA,A	NA,T	NA,1	NA,-inf	NA,inf	NA,0.706632	0.000361295	0.000720169
3	chr2:27265564:G:C	27265564	C,C	G,G	1,1	inf,inf	inf,inf	5.63736,2.68451	0.000361076	0.00124077
3	chr2:27181917:G:A	27181917	A,A	G,G	1,1	inf,inf	inf,inf	3.80062,1.81903	0.000360775	0.00072508
3	chr2:27340560:C:T	27340560	NA,T	NA,C	NA,1	NA,inf	NA,inf	NA,1.03378	0.000360648	0.000718863
3	chr2:28171072:G:A	28171072	NA,A	NA,G	NA,1	NA,inf	NA,inf	NA,0.866123	0.000359345	0.000715527
3	chr2:27970622:G:A	27970622	NA,A	NA,G	NA,1	NA,inf	NA,inf	NA,0.766198	0.000358144	0.000713499
3	chr2:27196432:G:A	27196432	NA,A	NA,G	NA,1	NA,-inf	NA,inf	NA,0.970509	0.000356261	0.000710174
3	chr2:28211804:A:T	28211804	NA,T	NA,A	NA,1	NA,-inf	NA,inf	NA,1.59158	0.000354479	0.000706326
3	chr2:27246624:C:T	27246624	NA,T	NA,C	NA,1	NA,-inf	NA,inf	NA,0.753186	0.000354434	0.000706664
3	chr2:27686039:T:C	27686039	NA,C	NA,T	NA,1	NA,inf	NA,inf	NA,1.18814	0.000353877	0.000705224
3	chr2:27765954:G:A	27765954	A,A	G,G	1,1	-inf,-inf	inf,inf	4.29682,0.639112	0.000353462	0.000717435
3	chr2:27862261:T:C	27862261	NA,C	NA,T	NA,1	NA,-inf	NA,inf	NA,1.47079	0.000353367	0.000704395
3	chr2:27455430:C:T	27455430	NA,T	NA,C	NA,1	NA,inf	NA,inf	NA,0.932461	0.000353297	0.000704585
3	chr2:27871903:A:T	27871903	T,T	A,A	1,1	inf,inf	inf,inf	3.65631,0.320893	0.000353109	0.00071569
3	chr2:27105238:C:T	27105238	NA,T	NA,C	NA,1	NA,-inf	NA,inf	NA,1.04184	0.000352395	0.000702568
3	chr2:28097090:A:G	28097090	NA,G	NA,A	NA,1	NA,-inf	NA,inf	NA,0.708563	0.000351963	0.000701584
3	chr2:27680207:A:G	27680207	NA,G	NA,A	NA,1	NA,inf	NA,inf	NA,0.989738	0.000351771	0.00070098
3	chr2:28173532:AC:A	28173532	NA,A	NA,AC	NA,1	NA,inf	NA,inf	NA,0.841487	0.000351494	0.000699907
3	chr2:28261624:C:T	28261624	NA,T	NA,C	NA,1	NA,-inf	NA,inf	NA,0.766713	0.000351173	0.000699562
3	chr2:27529608:G:A	27529608	NA,A	NA,G	NA,1	NA,inf	NA,inf	NA,0.959609	0.000350955	0.000699611
3	chr2:28271324:TC:T	28271324	NA,T	NA,TC	NA,1	NA,inf	NA,inf	NA,0.737779	0.000350311	0.000698279
3	chr2:27833014:A:G	27833014	G,G	A,A	1,1	inf,inf	inf,inf	3.49048,0.446748	0.000350155	0.000709304
3	chr2:27569177:A:C	27569177	NA,C	NA,A	NA,1	NA,-inf	NA,inf	NA,0.697851	0.000349574	0.000696394
3	chr2:27739341:C:T	27739341	NA,T	NA,C	NA,1	NA,inf	NA,inf	NA,0.980831	0.000349449	0.000696345
3	chr2:27590453:G:A	27590453	NA,A	NA,G	NA,1	NA,-inf	NA,inf	NA,0.696303	0.000349245	0.000695742
3	chr2:27527868:G:A	27527868	NA,A	NA,G	NA,1	NA,inf	NA,inf	NA,0.587117	0.000346765	0.000689925
3	chr2:27938477:C:T	27938477	T,NA	C,NA	1,NA	inf,NA	inf,NA	0.996841,NA	0.000344449	0.000686017
3	chr2:27562685:G:C	27562685	NA,C	NA,G	NA,1	NA,-inf	NA,inf	NA,0.728719	0.000344375	0.000686065
3	chr2:27746824:G:GA	27746824	NA,GA	NA,G	NA,1	NA,inf	NA,inf	NA,0.962187	0.000341686	0.000680886
3	chr2:28140718:A:G	28140718	NA,G	NA,A	NA,1	NA,-inf	NA,inf	NA,0.720711	0.000341211	0.000680132
3	chr2:27599416:G:GAC	27599416	GAC,GAC	G,G	1,1	inf,inf	inf,inf	2.86679,0.729777	0.000341187	0.000686191
3	chr2:28199122:T:C	28199122	C,C	T,T	1,1	inf,inf	inf,inf	0.0437367,1.96195	0.000340187	0.00067583
3	chr2:28234631:C:A	28234631	NA,A	NA,C	NA,1	NA,inf	NA,inf	NA,0.923705	0.000340021	0.000677581
3	chr2:27719864:T:C	27719864	NA,C	NA,T	NA,1	NA,inf	NA,inf	NA,0.992622	0.000339409	0.000676201
3	chr2:27933773:T:G	27933773	G,G	T,T	1,1	inf,inf	inf,inf	3.58516,0.272797	0.000338673	0.00068628
3	chr2:27993369:G:C	27993369	NA,C	NA,G	NA,1	NA,inf	NA,inf	NA,0.580681	0.000338124	0.000673645
3	chr2:27778679:C:T	27778679	NA,T	NA,C	NA,1	NA,inf	NA,inf	NA,0.965657	0.000336604	0.000670752
3	chr2:28132963:G:A	28132963	NA,A	NA,G	NA,1	NA,-inf	NA,inf	NA,0.737105	0.000335848	0.000669445
3	chr2:28255810:T:C	28255810	NA,C	NA,T	NA,1	NA,-inf	NA,inf	NA,0.739618	0.000335318	0.000667992
3	chr2:27601301:G:C	27601301	C,C	G,G	1,1	inf,inf	inf,inf	2.83306,0.738227	0.00033528	0.000674228
3	chr2:27205279:A:G	27205279	NA,G	NA,A	NA,1	NA,-inf	NA,inf	NA,0.931248	0.00033503	0.000667851
3	chr2:27181953:G:C	27181953	NA,C	NA,G	NA,1	NA,-inf	NA,inf	NA,0.928225	0.000334509	0.000666826
3	chr2:27812243:AC:A	27812243	NA,A	NA,AC	NA,1	NA,inf	NA,inf	NA,0.903298	0.000333943	0.000665617
3	chr2:27796239:C:T	27796239	T,T	C,C	1,1	inf,inf	inf,inf	3.9522,0.697976	0.000333631	0.000677478
3	chr2:28336850:C:T	28336850	NA,T	NA,C	NA,1	NA,inf	NA,inf	NA,1.00885	0.000332997	0.000663868
3	chr2:28086411:G:A	28086411	NA,A	NA,G	NA,1	NA,-inf	NA,inf	NA,0.677152	0.000332535	0.000662864
3	chr2:27239550:A:G	27239550	NA,G	NA,A	NA,1	NA,inf	NA,inf	NA,0.924706	0.000332314	0.000662442
3	chr2:27591571:C:T	27591571	T,T	C,C	1,1	inf,inf	inf,inf	2.82627,0.728893	0.000331781	0.00066714
3	chr2:27232076:G:A	27232076	NA,A	NA,G	NA,1	NA,inf	NA,inf	NA,0.923526	0.000331727	0.000661271
3	chr2:27471708:T:C	27471708	NA,C	NA,T	NA,1	NA,inf	NA,inf	NA,0.942058	0.000331597	0.000661376
3	chr2:27995047:T:C	27995047	NA,C	NA,T	NA,1	NA,inf	NA,inf	NA,0.719147	0.000331295	0.000660031
3	chr2:27772426:G:T	27772426	NA,T	NA,G	NA,1	NA,inf	NA,inf	NA,0.97682	0.000330864	0.000659183
3	chr2:27985439:C:T	27985439	NA,T	NA,C	NA,1	NA,inf	NA,inf	NA,1.02351	0.000330083	0.000657745
3	chr2:27039895:GGGA:G	27039895	NA,G	NA,GGGA	NA,1	NA,-inf	NA,inf	NA,0.956283	0.000329783	0.000657115
3	chr2:27861257:C:T	27861257	NA,T	NA,C	NA,1	NA,-inf	NA,inf	NA,1.41171	0.000329534	0.000656885
3	chr2:27620242:T:A	27620242	NA,A	NA,T	NA,1	NA,inf	NA,inf	NA,0.5551	0.000329041	0.000655594
3	chr2:27070173:C:T	27070173	T,NA	C,NA	1,NA	-inf,NA	inf,NA	0.716048,NA	0.000327096	0.000653885
3	chr2:28343117:G:A	28343117	A,A	G,G	1,1	-inf,inf	inf,inf	1.94319,0.0846143	0.000325271	0.000646883
3	chr2:27585199:A:G	27585199	NA,G	NA,A	NA,1	NA,-inf	NA,inf	NA,0.55257	0.00032439	0.000646462
3	chr2:28220183:C:T	28220183	T,T	C,C	1,1	inf,-inf	inf,inf	4.28672,0.557107	0.000324079	0.000647018
3	chr2:27366337:T:G	27366337	NA,G	NA,T	NA,1	NA,inf	NA,inf	NA,0.90581	0.000322681	0.000643252
3	chr2:27864338:C:T	27864338	T,T	C,C	1,1	inf,inf	inf,inf	3.60322,0.283799	0.000322594	0.000653694
3	chr2:27203985:C:T	27203985	T,NA	C,NA	1,NA	-inf,NA	inf,NA	2.18045,NA	0.000322331	0.000644657
3	chr2:28177113:C:A	28177113	NA,A	NA,C	NA,1	NA,inf	NA,inf	NA,0.786544	0.000321591	0.000640401
3	chr2:28320598:C:G	28320598	G,G	C,C	1,1	-inf,-inf	inf,inf	2.01661,0.100472	0.00032158	0.000639629
3	chr2:28330518:G:A	28330518	NA,A	NA,G	NA,1	NA,-inf	NA,inf	NA,1.08845	0.000320911	0.000638947
3	chr2:27036346:T:G	27036346	NA,G	NA,T	NA,1	NA,-inf	NA,inf	NA,1.08348	0.000320329	0.000638184
3	chr2:28089268:G:A	28089268	NA,A	NA,G	NA,1	NA,-inf	NA,inf	NA,0.655078	0.00032025	0.000638379
3	chr2:27916281:TA:T	27916281	T,T	TA,TA	1,1	inf,inf	inf,inf	3.57759,0.29947	0.000320054	0.000648501
3	chr2:27990023:A:G	27990023	G,G	A,A	1,1	inf,inf	inf,inf	3.61821,0.146456	0.000319921	0.000648273
3	chr2:28186607:G:A	28186607	NA,A	NA,G	NA,1	NA,inf	NA,inf	NA,0.782543	0.000319575	0.000636389
3	chr2:28184672:G:A	28184672	NA,A	NA,G	NA,1	NA,-inf	NA,inf	NA,0.682081	0.000319415	0.000636695
3	chr2:27151395:C:T	27151395	T,T	C,C	1,1	inf,-inf	inf,inf	1.8248,1.50826	0.000318538	0.000639223
3	chr2:27177982:C:A	27177982	A,A	C,C	1,1	inf,inf	inf,inf	3.84859,1.70396	0.000318106	0.000639425
3	chr2:27272596:T:A	27272596	NA,A	NA,T	NA,1	NA,inf	NA,inf	NA,0.886578	0.000316686	0.000631168
3	chr2:27261752:A:G	27261752	G,G	A,A	1,1	inf,inf	inf,inf	5.43718,2.86615	0.000316585	0.00109285
3	chr2:27746778:T:G	27746778	G,NA	T,NA	1,NA	-inf,NA	inf,NA	1.80348,NA	0.000315868	0.000631057
3	chr2:27262641:T:C	27262641	NA,C	NA,T	NA,1	NA,inf	NA,inf	NA,0.883534	0.000315327	0.00062846
3	chr2:27437959:G:A	27437959	NA,A	NA,G	NA,1	NA,inf	NA,inf	NA,0.849569	0.000311722	0.000621163
3	chr2:28235239:G:A	28235239	NA,A	NA,G	NA,1	NA,-inf	NA,inf	NA,1.43659	0.000309998	0.000617705
3	chr2:27638751:G:T	27638751	T,NA	G,NA	1,NA	inf,NA	inf,NA	1.95954,NA	0.000308405	0.000615838
3	chr2:27010944:T:C	27010944	NA,C	NA,T	NA,1	NA,-inf	NA,inf	NA,0.87227	0.000306879	0.000611819
3	chr2:27712964:G:A	27712964	NA,A	NA,G	NA,1	NA,-inf	NA,inf	NA,0.622325	0.000306769	0.000611161
3	chr2:27270837:G:C	27270837	NA,C	NA,G	NA,1	NA,-inf	NA,inf	NA,0.678056	0.000306011	0.000609702
3	chr2:27363759:T:C	27363759	NA,C	NA,T	NA,1	NA,inf	NA,inf	NA,0.867499	0.000304783	0.000607573
3	chr2:27089403:C:G	27089403	NA,G	NA,C	NA,1	NA,-inf	NA,inf	NA,0.874271	0.000304281	0.000606448
3	chr2:27602437:T:C	27602437	NA,C	NA,T	NA,1	NA,-inf	NA,inf	NA,0.516511	0.000303665	0.00060517
3	chr2:27009702:G:A	27009702	NA,A	NA,G	NA,1	NA,-inf	NA,inf	NA,0.86549	0.000303227	0.000604363
3	chr2:27993905:C:T	27993905	NA,T	NA,C	NA,1	NA,inf	NA,inf	NA,0.517918	0.000302189	0.000602076
3	chr2:27660492:G:A	27660492	NA,A	NA,G	NA,1	NA,inf	NA,inf	NA,0.886871	0.000301947	0.000601717
3	chr2:27178392:C:T	27178392	T,T	C,C	1,1	inf,inf	inf,inf	3.78069,1.7075	0.000301038	0.000604885
3	chr2:27536601:A:G	27536601	NA,G	NA,A	NA,1	NA,-inf	NA,inf	NA,0.612725	0.000300085	0.000597844
3	chr2:27218170:A:T	27218170	NA,T	NA,A	NA,1	NA,inf	NA,inf	NA,0.693603	0.00029946	0.000596707
3	chr2:27588635:C:T	27588635	NA,T	NA,C	NA,1	NA,-inf	NA,inf	NA,0.511039	0.000299449	0.000596754
3	chr2:27928487:G:A	27928487	A,A	G,G	1,1	-inf,inf	inf,inf	3.71243,0.316644	0.000299325	0.000607054
3	chr2:28062074:G:A	28062074	NA,A	NA,G	NA,1	NA,inf	NA,inf	NA,0.660442	0.000299211	0.00059614
3	chr2:27600974:C:T	27600974	NA,T	NA,C	NA,1	NA,-inf	NA,inf	NA,0.50825	0.000298961	0.000595783
3	chr2:27826323:C:A	27826323	NA,A	NA,C	NA,1	NA,inf	NA,inf	NA,0.831639	0.000298488	0.000594962
3	chr2:28013253:C:T	28013253	T,T	C,C	1,1	inf,inf	inf,inf	3.47811,0.143864	0.000298232	0.000603988
3	chr2:27770976:C:T	27770976	T,T	C,C	1,1	inf,inf	inf,inf	3.51195,0.123242	0.000298078	0.000604181
3	chr2:28288510:C:T	28288510	NA,T	NA,C	NA,1	NA,inf	NA,inf	NA,0.73429	0.000297966	0.000590998
3	chr2:27124502:A:G	27124502	NA,G	NA,A	NA,1	NA,-inf	NA,inf	NA,0.691994	0.000297427	0.000592616
3	chr2:28300179:T:A	28300179	NA,A	NA,T	NA,1	NA,-inf	NA,inf	NA,0.672038	0.000297262	0.00059426
3	chr2:27660147:TA:T	27660147	NA,T	NA,TA	NA,1	NA,inf	NA,inf	NA,0.875737	0.000297088	0.000592036
3	chr2:27156478:C:T	27156478	NA,T	NA,C	NA,1	NA,-inf	NA,inf	NA,0.460791	0.000296583	0.000591201
3	chr2:27932328:T:A	27932328	A,A	T,T	1,1	-inf,inf	inf,inf	3.73938,0.274163	0.000296516	0.000601416
3	chr2:27884703:A:T	27884703	NA,T	NA,A	NA,1	NA,-inf	NA,inf	NA,1.35162	0.000296482	0.000591016
3	chr2:27656120:G:A	27656120	NA,A	NA,G	NA,1	NA,inf	NA,inf	NA,0.873677	0.000296181	0.000590229
3	chr2:27332195:G:C	27332195	NA,C	NA,G	NA,1	NA,inf	NA,inf	NA,0.895113	0.000296008	0.000590018
3	chr2:27796989:T:C	27796989	C,C	T,T	1,1	inf,inf	inf,inf	3.91506,0.612474	0.000295391	0.000599691
3	chr2:27616678:A:T	27616678	NA,T	NA,A	NA,1	NA,-inf	NA,inf	NA,0.500182	0.000295316	0.000588534
3	chr2:27623872:C:T	27623872	NA,T	NA,C	NA,1	NA,-inf	NA,inf	NA,0.663078	0.000295129	0.000587898
3	chr2:27710734:G:A	27710734	A,NA	G,NA	1,NA	-inf,NA	inf,NA	1.92731,NA	0.000294414	0.000585969
3	chr2:28276934:G:A	28276934	NA,A	NA,G	NA,1	NA,-inf	NA,inf	NA,0.632423	0.000294157	0.000586336
3	chr2:28259989:T:C	28259989	NA,C	NA,T	NA,1	NA,-inf	NA,inf	NA,0.815757	0.000293694	0.000583843
3	chr2:27556452:C:T	27556452	T,NA	C,NA	1,NA	-inf,NA	inf,NA	1.83721,NA	0.000293488	0.000586301
3	chr2:27881062:C:CAAA	27881062	NA,CAAA	NA,C	NA,1	NA,-inf	NA,inf	NA,1.39436	0.000291711	0.000581379
3	chr2:27150875:C:T	27150875	NA,T	NA,C	NA,1	NA,-inf	NA,inf	NA,0.6161	0.000291138	0.000580156
3	chr2:27555117:A:G	27555117	NA,G	NA,A	NA,1	NA,inf	NA,inf	NA,0.701209	0.000291055	0.000579482
3	chr2:28076838:A:G	28076838	NA,G	NA,A	NA,1	NA,inf	NA,inf	NA,0.909734	0.000290888	0.000579281
3	chr2:27328219:A:G	27328219	NA,G	NA,A	NA,1	NA,inf	NA,inf	NA,0.88258	0.00029072	0.00057948
3	chr2:27076791:C:T	27076791	NA,T	NA,C	NA,1	NA,-inf	NA,inf	NA,0.973918	0.000290601	0.000578996
3	chr2:28019585:G:T	28019585	T,T	G,G	1,1	inf,inf	inf,inf	3.46774,0.13292	0.000290525	0.000588347
3	chr2:27639472:A:G	27639472	NA,G	NA,A	NA,1	NA,inf	NA,inf	NA,1.07316	0.000288096	0.000574074
3	chr2:28163839:T:TGAGGCC	28163839	NA,TGAGGCC	NA,T	NA,1	NA,inf	NA,inf	NA,0.713603	0.000287986	0.000573525
3	chr2:27927931:C:T	27927931	T,T	C,C	1,1	inf,inf	inf,inf	3.48198,0.107886	0.00028725	0.000581722
3	chr2:28339277:G:T	28339277	NA,T	NA,G	NA,1	NA,inf	NA,inf	NA,0.742768	0.000287238	0.000572311
3	chr2:27114770:AG:A	27114770	A,NA	AG,NA	1,NA	inf,NA	inf,NA	0.534977,NA	0.000286264	0.000573485
3	chr2:28011972:G:A	28011972	NA,A	NA,G	NA,1	NA,inf	NA,inf	NA,0.802766	0.000286106	0.000570209
3	chr2:27603599:T:A	27603599	NA,A	NA,T	NA,1	NA,-inf	NA,inf	NA,0.584044	0.000286019	0.000569833
3	chr2:27303813:C:G	27303813	G,G	C,C	1,1	inf,inf	inf,inf	2.83471,2.3228	0.000285725	0.00057154
3	chr2:28274683:C:T	28274683	NA,T	NA,C	NA,1	NA,-inf	NA,inf	NA,0.613387	0.000284755	0.000567596
3	chr2:27965272:G:A	27965272	NA,A	NA,G	NA,1	NA,inf	NA,inf	NA,0.807892	0.000284516	0.000567037
3	chr2:27458798:C:T	27458798	NA,T	NA,C	NA,1	NA,inf	NA,inf	NA,0.817085	0.000283838	0.000565827
3	chr2:28320596:C:T	28320596	NA,T	NA,C	NA,1	NA,-inf	NA,inf	NA,0.563432	0.00028299	0.000564399
3	chr2:27622942:G:A	27622942	NA,A	NA,G	NA,1	NA,-inf	NA,inf	NA,0.647153	0.000282861	0.000563481
3	chr2:27153273:C:T	27153273	NA,T	NA,C	NA,1	NA,-inf	NA,inf	NA,0.579497	0.000282597	0.000563097
3	chr2:27553706:G:A	27553706	NA,A	NA,G	NA,1	NA,inf	NA,inf	NA,0.681524	0.000282143	0.000561753
3	chr2:28287480:A:G	28287480	G,G	A,A	1,1	-inf,inf	inf,inf	0.517314,1.81628	0.000282079	0.000559683
3	chr2:27117951:T:C	27117951	C,C	T,T	1,1	inf,inf	inf,inf	2.44398,0.00148628	0.000280002	0.000574653
3	chr2:27160408:C:A	27160408	A,A	C,C	1,1	inf,inf	inf,inf	3.5991,0.795126	0.000279744	0.000566751
3	chr2:28280033:G:T	28280033	NA,T	NA,G	NA,1	NA,-inf	NA,inf	NA,0.601984	0.000279431	0.000556981
3	chr2:27395241:AAAAAAAAAAG:A	27395241	NA,A	NA,AAAAAAAAAAG	NA,1	NA,inf	NA,inf	NA,0.80494	0.000278775	0.00055573
3	chr2:28097094:G:T	28097094	T,T	G,G	1,1	inf,inf	inf,inf	2.12667,1.13125	0.000278561	0.000560123
3	chr2:28273872:G:A	28273872	NA,A	NA,G	NA,1	NA,-inf	NA,inf	NA,0.598572	0.000277898	0.00055393
3	chr2:27732806:A:G	27732806	NA,G	NA,A	NA,1	NA,-inf	NA,inf	NA,0.564643	0.000277225	0.000552327
3	chr2:27902506:C:A	27902506	A,NA	C,NA	1,NA	inf,NA	inf,NA	0.893791,NA	0.000276087	0.000549908
3	chr2:28058678:G:A	28058678	A,A	G,G	1,1	-inf,inf	inf,inf	3.79259,0.0930446	0.000275739	0.000559381
3	chr2:28294543:G:C	28294543	NA,C	NA,G	NA,1	NA,-inf	NA,inf	NA,0.590066	0.000275571	0.000549324
3	chr2:27730836:T:C	27730836	NA,C	NA,T	NA,1	NA,-inf	NA,inf	NA,0.626484	0.000275069	0.000548241
3	chr2:28225341:G:C	28225341	NA,C	NA,G	NA,1	NA,inf	NA,inf	NA,0.828872	0.000274952	0.000546455
3	chr2:28031825:G:A	28031825	A,NA	G,NA	1,NA	-inf,NA	inf,NA	0.964078,NA	0.00027456	0.000547
3	chr2:27905844:C:T	27905844	T,NA	C,NA	1,NA	-inf,NA	inf,NA	1.83218,NA	0.000273786	0.000545
3	chr2:27830544:G:A	27830544	NA,A	NA,G	NA,1	NA,-inf	NA,inf	NA,0.537448	0.000273726	0.000545499
3	chr2:27915386:A:T	27915386	T,NA	A,NA	1,NA	-inf,NA	inf,NA	0.672884,NA	0.000272206	0.00054398
3	chr2:27536773:C:T	27536773	T,NA	C,NA	1,NA	inf,NA	inf,NA	1.95654,NA	0.000272055	0.000545555
3	chr2:27785219:A:G	27785219	NA,G	NA,A	NA,1	NA,-inf	NA,inf	NA,1.40779	0.000271844	0.000541802
3	chr2:27217917:T:C	27217917	NA,C	NA,T	NA,1	NA,inf	NA,inf	NA,0.787001	0.000271824	0.000541884
3	chr2:27915383:GT:G	27915383	G,NA	GT,NA	1,NA	-inf,NA	inf,NA	0.67174,NA	0.000271553	0.000542673
3	chr2:28324273:C:G	28324273	NA,G	NA,C	NA,1	NA,-inf	NA,inf	NA,0.5387	0.000271308	0.000541096
3	chr2:27944910:A:G	27944910	NA,G	NA,A	NA,1	NA,inf	NA,inf	NA,0.849829	0.000269909	0.000537865
3	chr2:27561198:G:A	27561198	A,NA	G,NA	1,NA	-inf,NA	inf,NA	1.86812,NA	0.000269822	0.000537029
3	chr2:27916936:T:G	27916936	NA,G	NA,T	NA,1	NA,-inf	NA,inf	NA,0.531716	0.000269644	0.000537356
3	chr2:27924910:A:T	27924910	NA,T	NA,A	NA,1	NA,-inf	NA,inf	NA,0.531098	0.000269608	0.000537286
3	chr2:28334782:C:G	28334782	NA,G	NA,C	NA,1	NA,inf	NA,inf	NA,0.692683	0.000269447	0.000536888
3	chr2:28341451:AG:A	28341451	NA,A	NA,AG	NA,1	NA,-inf	NA,inf	NA,0.533582	0.000269373	0.000537236
3	chr2:28136207:G:A	28136207	NA,A	NA,G	NA,1	NA,-inf	NA,inf	NA,0.618654	0.000269301	0.000536574
3	chr2:28177621:A:G	28177621	G,NA	A,NA	1,NA	inf,NA	inf,NA	0.579127,NA	0.000269031	0.000534906
3	chr2:28301128:T:C	28301128	C,C	T,T	1,1	inf,-inf	inf,inf	0.0156692,1.71873	0.000268627	0.000534905
3	chr2:27227856:G:A	27227856	A,A	G,G	1,1	inf,inf	inf,inf	5.35258,2.73514	0.000267961	0.000837879
3	chr2:28113994:A:G	28113994	NA,G	NA,A	NA,1	NA,inf	NA,inf	NA,0.894011	0.000267901	0.000532785
3	chr2:27591507:C:T	27591507	T,T	C,C	1,1	inf,inf	inf,inf	2.72821,0.669325	0.000267205	0.000537108
3	chr2:28167970:A:G	28167970	G,NA	A,NA	1,NA	inf,NA	inf,NA	1.38002,NA	0.000266466	0.000531948
3	chr2:27679746:G:T	27679746	NA,T	NA,G	NA,1	NA,inf	NA,inf	NA,0.870369	0.00026508	0.000528136
3	chr2:27149551:G:T	27149551	NA,T	NA,G	NA,1	NA,-inf	NA,inf	NA,0.614611	0.000264673	0.000527372
3	chr2:27249138:T:C	27249138	NA,C	NA,T	NA,1	NA,inf	NA,inf	NA,0.786481	0.000264645	0.000527366
3	chr2:27975457:C:T	27975457	NA,T	NA,C	NA,1	NA,inf	NA,inf	NA,0.53686	0.000263992	0.000525544
3	chr2:27226425:C:G	27226425	G,G	C,C	1,1	inf,inf	inf,inf	5.41071,2.66842	0.000263768	0.000828291
3	chr2:27262172:C:T	27262172	NA,T	NA,C	NA,1	NA,inf	NA,inf	NA,0.329072	0.000263639	0.000524712
3	chr2:27122913:G:A	27122913	NA,A	NA,G	NA,1	NA,-inf	NA,inf	NA,0.606745	0.000263228	0.000524686
3	chr2:27936705:G:A	27936705	A,A	G,G	1,1	-inf,inf	inf,inf	3.66804,0.252401	0.000263084	0.000533436
3	chr2:28265942:T:C	28265942	C,C	T,T	1,1	-inf,inf	inf,inf	0.611153,1.61455	0.000262058	0.000520548
3	chr2:28341050:A:C	28341050	NA,C	NA,A	NA,1	NA,inf	NA,inf	NA,0.614508	0.000259954	0.000517866
3	chr2:27414167:C:T	27414167	NA,T	NA,C	NA,1	NA,inf	NA,inf	NA,0.757154	0.000259906	0.000518115
3	chr2:27021931:T:C	27021931	NA,C	NA,T	NA,1	NA,-inf	NA,inf	NA,0.541967	0.000259471	0.000517178
3	chr2:27879837:T:A	27879837	A,A	T,T	1,1	inf,inf	inf,inf	3.402,0.122025	0.000259355	0.000525051
3	chr2:27896035:T:G	27896035	NA,G	NA,T	NA,1	NA,-inf	NA,inf	NA,0.507971	0.000259272	0.000516697
3	chr2:28280180:T:C	28280180	C,C	T,T	1,1	-inf,inf	inf,inf	0.560011,1.80507	0.000259218	0.000514556
3	chr2:28003062:G:C	28003062	NA,C	NA,G	NA,1	NA,-inf	NA,inf	NA,0.596842	0.000258692	0.000515629
3	chr2:27375739:G:A	27375739	NA,A	NA,G	NA,1	NA,inf	NA,inf	NA,0.753409	0.000258633	0.000515578
3	chr2:27062111:A:G	27062111	NA,G	NA,A	NA,1	NA,-inf	NA,inf	NA,0.788327	0.00025857	0.000515469
3	chr2:27892822:C:G	27892822	NA,G	NA,C	NA,1	NA,-inf	NA,inf	NA,1.22711	0.000257838	0.000513985
3	chr2:27726185:G:A	27726185	A,A	G,G	1,1	inf,inf	inf,inf	3.35058,0.162693	0.000257713	0.000522876
3	chr2:27679847:C:T	27679847	NA,T	NA,C	NA,1	NA,inf	NA,inf	NA,0.84778	0.000257302	0.000512648
3	chr2:28179078:ACTT:A	28179078	A,NA	ACTT,NA	1,NA	inf,NA	inf,NA	1.36615,NA	0.000257295	0.000513638
3	chr2:27452688:T:C	27452688	NA,C	NA,T	NA,1	NA,inf	NA,inf	NA,0.748461	0.000257062	0.000512452
3	chr2:27452450:A:G	27452450	NA,G	NA,A	NA,1	NA,inf	NA,inf	NA,0.746825	0.000256454	0.000511241
3	chr2:27815932:C:T	27815932	T,T	C,C	1,1	inf,inf	inf,inf	3.05063,0.41833	0.000256014	0.000517995
3	chr2:27938606:G:A	27938606	A,NA	G,NA	1,NA	-inf,NA	inf,NA	1.61048,NA	0.000255324	0.000509956
3	chr2:28305638:G:T	28305638	NA,T	NA,G	NA,1	NA,-inf	NA,inf	NA,0.568633	0.000255096	0.000508236
3	chr2:27470863:G:A	27470863	NA,A	NA,G	NA,1	NA,inf	NA,inf	NA,0.742754	0.000254959	0.000508263
3	chr2:27675449:T:C	27675449	NA,C	NA,T	NA,1	NA,inf	NA,inf	NA,0.840783	0.000254691	0.000507445
3	chr2:27161590:C:T	27161590	NA,T	NA,C	NA,1	NA,-inf	NA,inf	NA,0.379064	0.000254679	0.00050767
3	chr2:27475667:T:C	27475667	NA,C	NA,T	NA,1	NA,inf	NA,inf	NA,0.741618	0.000254545	0.000507438
3	chr2:27633246:T:C	27633246	NA,C	NA,T	NA,1	NA,inf	NA,inf	NA,0.76657	0.00025442	0.000507027
3	chr2:27420090:T:C	27420090	NA,C	NA,T	NA,1	NA,inf	NA,inf	NA,0.741125	0.00025416	0.000506661
3	chr2:27373411:G:A	27373411	NA,A	NA,G	NA,1	NA,inf	NA,inf	NA,0.740928	0.000254092	0.000506525
3	chr2:27373808:G:A	27373808	NA,A	NA,G	NA,1	NA,inf	NA,inf	NA,0.740928	0.000254092	0.000506525
3	chr2:27393120:A:G	27393120	NA,G	NA,A	NA,1	NA,inf	NA,inf	NA,0.740928	0.000254092	0.000506525
3	chr2:27808958:G:C	27808958	C,NA	G,NA	1,NA	-inf,NA	inf,NA	0.635368,NA	0.000254054	0.000507675
3	chr2:27470345:CAAAT:C	27470345	NA,C	NA,CAAAT	NA,1	NA,inf	NA,inf	NA,0.740009	0.000253972	0.000506296
3	chr2:27844410:A:C	27844410	NA,C	NA,A	NA,1	NA,-inf	NA,inf	NA,1.43529	0.000253894	0.000506004
3	chr2:27438991:C:T	27438991	NA,T	NA,C	NA,1	NA,inf	NA,inf	NA,0.739947	0.000253643	0.000505637
3	chr2:27389590:A:G	27389590	NA,G	NA,A	NA,1	NA,inf	NA,inf	NA,0.739556	0.000253597	0.000505538
3	chr2:27574496:G:A	27574496	NA,A	NA,G	NA,1	NA,-inf	NA,inf	NA,0.577496	0.000253342	0.000504701
3	chr2:27807570:A:G	27807570	G,G	A,A	1,1	inf,inf	inf,inf	3.54393,0.739328	0.000253027	0.000512851
3	chr2:27733915:T:G	27733915	NA,G	NA,T	NA,1	NA,-inf	NA,inf	NA,0.572626	0.000251436	0.000500901
3	chr2:27259597:C:T	27259597	NA,T	NA,C	NA,1	NA,-inf	NA,inf	NA,0.467306	0.000251294	0.000500938
3	chr2:27748454:A:G	27748454	NA,G	NA,A	NA,1	NA,-inf	NA,inf	NA,0.571317	0.000250928	0.00049989
3	chr2:27100504:T:C	27100504	NA,C	NA,T	NA,1	NA,inf	NA,inf	NA,0.795358	0.000250913	0.000499791
3	chr2:27147737:G:C	27147737	C,C	G,G	1,1	inf,inf	inf,inf	0.324918,1.78225	0.000250515	0.000501875
3	chr2:27280394:C:T	27280394	T,NA	C,NA	1,NA	-inf,NA	inf,NA	2.28618,NA	0.000250435	0.000498018
3	chr2:27485297:G:A	27485297	NA,A	NA,G	NA,1	NA,inf	NA,inf	NA,0.730297	0.000250409	0.000499194
3	chr2:27684577:T:C	27684577	C,NA	T,NA	1,NA	inf,NA	inf,NA	1.90914,NA	0.000250232	0.000499949
3	chr2:27806327:G:A	27806327	NA,A	NA,G	NA,1	NA,-inf	NA,inf	NA,0.506151	0.000249868	0.000497849
3	chr2:27199786:G:A	27199786	NA,A	NA,G	NA,1	NA,-inf	NA,inf	NA,0.529895	0.000249383	0.000497177
3	chr2:27878429:A:G	27878429	G,G	A,A	1,1	inf,-inf	inf,inf	3.63937,0.270836	0.000249331	0.000505438
3	chr2:27334799:T:C	27334799	NA,C	NA,T	NA,1	NA,-inf	NA,inf	NA,0.554527	0.00024921	0.000496542
3	chr2:27021876:C:T	27021876	NA,T	NA,C	NA,1	NA,-inf	NA,inf	NA,0.547455	0.000249115	0.000496655
3	chr2:27222776:A:G	27222776	NA,G	NA,A	NA,1	NA,inf	NA,inf	NA,0.743731	0.000248898	0.000496022
3	chr2:28242812:C:G	28242812	NA,G	NA,C	NA,1	NA,-inf	NA,inf	NA,0.552565	0.000248705	0.000495667
3	chr2:27635622:G:T	27635622	NA,T	NA,G	NA,1	NA,inf	NA,inf	NA,0.415575	0.000248407	0.000494612
3	chr2:27685598:G:C	27685598	C,NA	G,NA	1,NA	inf,NA	inf,NA	1.9012,NA	0.000248151	0.000495785
3	chr2:28275600:T:C	28275600	NA,C	NA,T	NA,1	NA,inf	NA,inf	NA,0.574688	0.00024808	0.000494186
3	chr2:27036280:A:G	27036280	NA,G	NA,A	NA,1	NA,-inf	NA,inf	NA,0.527095	0.000248065	0.000494414
3	chr2:27380806:G:A	27380806	NA,A	NA,G	NA,1	NA,inf	NA,inf	NA,1.19277	0.000248019	0.000494386
3	chr2:28044373:G:A	28044373	NA,A	NA,G	NA,1	NA,-inf	NA,inf	NA,0.476283	0.000247855	0.000493945
3	chr2:27139079:G:A	27139079	A,A	G,G	1,1	inf,inf	inf,inf	0.293391,1.78693	0.000247706	0.000496178
3	chr2:27612022:A:T	27612022	NA,T	NA,A	NA,1	NA,inf	NA,inf	NA,0.705423	0.000247355	0.00049307
3	chr2:27400803:G:A	27400803	NA,A	NA,G	NA,1	NA,inf	NA,inf	NA,0.720834	0.000247151	0.000492689
3	chr2:27244038:C:G	27244038	G,NA	C,NA	1,NA	inf,NA	inf,NA	0.394833,NA	0.000246743	0.000493611
3	chr2:27463957:G:A	27463957	NA,A	NA,G	NA,1	NA,-inf	NA,inf	NA,0.571207	0.000246649	0.000491648
3	chr2:27650750:T:C	27650750	NA,C	NA,T	NA,1	NA,inf	NA,inf	NA,0.744919	0.000246572	0.000491391
3	chr2:27620327:T:C	27620327	NA,C	NA,T	NA,1	NA,-inf	NA,inf	NA,0.513099	0.000245598	0.000489505
3	chr2:27563089:AAT:A	27563089	NA,A	NA,AAT	NA,1	NA,-inf	NA,inf	NA,0.518235	0.000245078	0.000488461
3	chr2:27938119:G:A	27938119	NA,A	NA,G	NA,1	NA,-inf	NA,inf	NA,0.560398	0.00024431	0.000486965
3	chr2:28017210:C:G	28017210	NA,G	NA,C	NA,1	NA,-inf	NA,inf	NA,0.559319	0.000243892	0.000486132
3	chr2:27251123:G:T	27251123	NA,T	NA,G	NA,1	NA,-inf	NA,inf	NA,0.401388	0.000243732	0.000485716
3	chr2:27375288:G:A	27375288	NA,A	NA,G	NA,1	NA,inf	NA,inf	NA,0.853202	0.000243262	0.0004849
3	chr2:27556086:C:T	27556086	NA,T	NA,C	NA,1	NA,-inf	NA,inf	NA,0.41438	0.000243247	0.000484837
3	chr2:27235209:C:T	27235209	NA,T	NA,C	NA,1	NA,inf	NA,inf	NA,0.726424	0.000243178	0.000484739
3	chr2:28030097:TTAA:T	28030097	NA,T	NA,TTAA	NA,1	NA,-inf	NA,inf	NA,0.49577	0.000243105	0.000484486
3	chr2:27754723:A:G	27754723	NA,G	NA,A	NA,1	NA,inf	NA,inf	NA,0.691748	0.000242845	0.000484076
3	chr2:27911886:G:A	27911886	NA,A	NA,G	NA,1	NA,-inf	NA,inf	NA,0.529837	0.000242831	0.000483807
3	chr2:27251791:G:A	27251791	NA,A	NA,G	NA,1	NA,-inf	NA,inf	NA,0.446944	0.000242659	0.000483726
3	chr2:27551677:G:A	27551677	NA,A	NA,G	NA,1	NA,-inf	NA,inf	NA,0.408082	0.000242416	0.00048319
3	chr2:27042386:A:G	27042386	NA,G	NA,A	NA,1	NA,-inf	NA,inf	NA,0.544057	0.000241808	0.000481959
3	chr2:28341777:TG:T	28341777	NA,T	NA,TG	NA,1	NA,inf	NA,inf	NA,0.717621	0.000241729	0.000481795
3	chr2:27909918:TTAA:T	27909918	NA,T	NA,TTAA	NA,1	NA,-inf	NA,inf	NA,0.530141	0.000241609	0.000481387
3	chr2:28045955:G:A	28045955	NA,A	NA,G	NA,1	NA,inf	NA,inf	NA,0.512491	0.000241386	0.000480939
3	chr2:27786791:AAAAAG:A	27786791	NA,A	NA,AAAAAG	NA,1	NA,inf	NA,inf	NA,0.796388	0.000240846	0.000479925
3	chr2:27008891:C:T	27008891	NA,T	NA,C	NA,1	NA,inf	NA,inf	NA,0.697477	0.000240409	0.000479108
3	chr2:27669591:C:T	27669591	NA,T	NA,C	NA,1	NA,inf	NA,inf	NA,0.678605	0.000240384	0.000479021
3	chr2:27296631:G:A	27296631	NA,A	NA,G	NA,1	NA,-inf	NA,inf	NA,0.41448	0.000240045	0.000478329
3	chr2:27809087:A:C	27809087	NA,C	NA,A	NA,1	NA,inf	NA,inf	NA,0.546213	0.000239788	0.000477432
3	chr2:27642377:C:T	27642377	NA,T	NA,C	NA,1	NA,-inf	NA,inf	NA,0.506761	0.000238219	0.000474644
3	chr2:27443142:T:C	27443142	NA,C	NA,T	NA,1	NA,inf	NA,inf	NA,0.69351	0.000238008	0.000474467
3	chr2:27593570:A:G	27593570	NA,G	NA,A	NA,1	NA,-inf	NA,inf	NA,0.498313	0.000237604	0.000473568
3	chr2:27645349:G:A	27645349	NA,A	NA,G	NA,1	NA,-inf	NA,inf	NA,0.504916	0.000237534	0.000473279
3	chr2:28122121:C:T	28122121	NA,T	NA,C	NA,1	NA,-inf	NA,inf	NA,0.500867	0.000237206	0.000472921
3	chr2:27666679:A:G	27666679	NA,G	NA,A	NA,1	NA,-inf	NA,inf	NA,0.460158	0.000237203	0.000472731
3	chr2:27489153:A:T	27489153	NA,T	NA,A	NA,1	NA,-inf	NA,inf	NA,0.468391	0.000237147	0.000472625
3	chr2:27636259:A:G	27636259	NA,G	NA,A	NA,1	NA,inf	NA,inf	NA,0.67362	0.000237041	0.000472518
3	chr2:27252791:G:A	27252791	A,NA	G,NA	1,NA	-inf,NA	inf,NA	1.5991,NA	0.000236935	0.000471709
3	chr2:27658882:G:A	27658882	NA,A	NA,G	NA,1	NA,-inf	NA,inf	NA,0.470617	0.000236701	0.000471617
3	chr2:28256840:G:A	28256840	A,A	G,G	1,1	inf,-inf	inf,inf	0.908283,1.75486	0.000236544	0.000469293
3	chr2:28276286:TTCTC:T	28276286	NA,T	NA,TTCTC	NA,1	NA,-inf	NA,inf	NA,0.465535	0.000236493	0.000471167
3	chr2:27117200:T:G	27117200	NA,G	NA,T	NA,1	NA,-inf	NA,inf	NA,0.538473	0.000236226	0.000470866
3	chr2:27209632:T:G	27209632	G,G	T,T	1,1	inf,inf	inf,inf	4.21529,1.38737	0.000235922	0.00047614
3	chr2:28106963:C:T	28106963	NA,T	NA,C	NA,1	NA,inf	NA,inf	NA,0.533224	0.000235545	0.000467836
3	chr2:27109567:G:A	27109567	NA,A	NA,G	NA,1	NA,-inf	NA,inf	NA,0.726148	0.000234845	0.000468181
3	chr2:27768858:G:A	27768858	NA,A	NA,G	NA,1	NA,inf	NA,inf	NA,0.7588	0.000234471	0.000467449
3	chr2:28117458:G:A	28117458	NA,A	NA,G	NA,1	NA,inf	NA,inf	NA,0.677734	0.000234461	0.000467226
3	chr2:27058250:A:G	27058250	NA,G	NA,A	NA,1	NA,inf	NA,inf	NA,0.734688	0.000234393	0.000466904
3	chr2:27704971:CT:C	27704971	NA,C	NA,CT	NA,1	NA,inf	NA,inf	NA,0.70675	0.000234353	0.000467036
3	chr2:27067657:A:G	27067657	G,G	A,A	1,1	-inf,-inf	inf,inf	3.11783,0.54188	0.000234101	0.000479384
3	chr2:27897401:A:G	27897401	G,NA	A,NA	1,NA	inf,NA	inf,NA	0.401644,NA	0.000233954	0.000468085
3	chr2:27173249:C:A	27173249	NA,A	NA,C	NA,1	NA,-inf	NA,inf	NA,0.51578	0.00023378	0.000466091
3	chr2:27633344:C:T	27633344	NA,T	NA,C	NA,1	NA,inf	NA,inf	NA,0.703061	0.000233247	0.000464849
3	chr2:27291248:A:G	27291248	G,G	A,A	1,1	inf,inf	inf,inf	3.347,2.5056	0.000233184	0.000471206
3	chr2:27921200:G:A	27921200	A,A	G,G	1,1	-inf,inf	inf,inf	3.52736,0.316196	0.000233134	0.000472409
3	chr2:28079839:A:G	28079839	NA,G	NA,A	NA,1	NA,-inf	NA,inf	NA,0.502465	0.0002328	0.000464015
3	chr2:27651627:T:C	27651627	NA,C	NA,T	NA,1	NA,-inf	NA,inf	NA,0.448929	0.000232518	0.000463393
3	chr2:28110320:A:G	28110320	NA,G	NA,A	NA,1	NA,-inf	NA,inf	NA,1.17862	0.000232436	0.000463258
3	chr2:28005168:G:C	28005168	NA,C	NA,G	NA,1	NA,inf	NA,inf	NA,0.67627	0.000232342	0.000463038
3	chr2:27576329:C:A	27576329	NA,A	NA,C	NA,1	NA,-inf	NA,inf	NA,0.48384	0.000232149	0.000462697
3	chr2:27741527:T:G	27741527	NA,G	NA,T	NA,1	NA,-inf	NA,inf	NA,0.519128	0.00023151	0.000461224
3	chr2:27440459:G:A	27440459	NA,A	NA,G	NA,1	NA,inf	NA,inf	NA,0.735621	0.000231102	0.000460512
3	chr2:28341772:TG:T	28341772	NA,T	NA,TG	NA,1	NA,inf	NA,inf	NA,0.683287	0.000230468	0.000459353
3	chr2:28339205:G:A	28339205	NA,A	NA,G	NA,1	NA,inf	NA,inf	NA,0.587445	0.000230425	0.000459157
3	chr2:27125832:C:T	27125832	NA,T	NA,C	NA,1	NA,-inf	NA,inf	NA,0.418933	0.000230383	0.000459243
3	chr2:28241423:C:T	28241423	T,NA	C,NA	1,NA	inf,NA	inf,NA	0.377169,NA	0.000230369	0.000459555
3	chr2:27173613:A:T	27173613	NA,T	NA,A	NA,1	NA,-inf	NA,inf	NA,0.504109	0.000229544	0.000457645
3	chr2:27105685:T:G	27105685	G,G	T,T	1,1	-inf,-inf	inf,inf	2.37571,0.277038	0.000229516	0.000471034
3	chr2:27670873:T:A	27670873	NA,A	NA,T	NA,1	NA,-inf	NA,inf	NA,0.439325	0.000229395	0.000457171
3	chr2:27174732:G:A	27174732	NA,A	NA,G	NA,1	NA,-inf	NA,inf	NA,0.503281	0.000229361	0.00045728
3	chr2:27820579:CTT:C	27820579	NA,C	NA,CTT	NA,1	NA,inf	NA,inf	NA,0.735831	0.000229023	0.0004563
3	chr2:28132386:C:T	28132386	NA,T	NA,C	NA,1	NA,-inf	NA,inf	NA,0.466132	0.000228889	0.000456266
3	chr2:27751921:C:T	27751921	NA,T	NA,C	NA,1	NA,-inf	NA,inf	NA,0.480767	0.000228527	0.000455343
3	chr2:27713036:T:C	27713036	C,C	T,T	1,1	-inf,inf	inf,inf	0.871297,0.12348	0.000228175	0.000459427
3	chr2:28092263:G:A	28092263	NA,A	NA,G	NA,1	NA,-inf	NA,inf	NA,0.48899	0.000227797	0.000453998
3	chr2:27592643:A:C	27592643	NA,C	NA,A	NA,1	NA,-inf	NA,inf	NA,0.923308	0.000227579	0.000453492
3	chr2:27171711:CAT:C	27171711	NA,C	NA,CAT	NA,1	NA,-inf	NA,inf	NA,0.497962	0.000227468	0.000453504
3	chr2:27888584:A:G	27888584	NA,G	NA,A	NA,1	NA,-inf	NA,inf	NA,1.30713	0.000225632	0.000449683
3	chr2:27360206:C:T	27360206	NA,T	NA,C	NA,1	NA,inf	NA,inf	NA,0.660717	0.000225087	0.000448503
3	chr2:28119155:A:G	28119155	NA,G	NA,A	NA,1	NA,inf	NA,inf	NA,0.499127	0.000224552	0.000447359
3	chr2:27308317:T:A	27308317	NA,A	NA,T	NA,1	NA,-inf	NA,inf	NA,0.373207	0.000224448	0.00044726
3	chr2:28052936:A:G	28052936	NA,G	NA,A	NA,1	NA,-inf	NA,inf	NA,0.503058	0.000224102	0.000446693
3	chr2:27160258:A:G	27160258	NA,G	NA,A	NA,1	NA,-inf	NA,inf	NA,0.615925	0.000223486	0.000445488
3	chr2:27161070:T:C	27161070	NA,C	NA,T	NA,1	NA,-inf	NA,inf	NA,0.614439	0.000223274	0.000445063
3	chr2:27331638:T:C	27331638	NA,C	NA,T	NA,1	NA,-inf	NA,inf	NA,0.478956	0.00022286	0.000444334
3	chr2:28124659:A:G	28124659	NA,G	NA,A	NA,1	NA,-inf	NA,inf	NA,0.992717	0.000222812	0.000444093
3	chr2:27794925:A:G	27794925	G,G	A,A	1,1	inf,inf	inf,inf	3.51587,0.714357	0.00022266	0.000451188
3	chr2:28272043:A:G	28272043	G,G	A,A	1,1	-inf,inf	inf,inf	0.522849,1.84366	0.000222593	0.000441622
3	chr2:27171781:A:G	27171781	NA,G	NA,A	NA,1	NA,-inf	NA,inf	NA,0.460538	0.000222591	0.000443765
3	chr2:27682121:A:G	27682121	NA,G	NA,A	NA,1	NA,inf	NA,inf	NA,0.626501	0.000222563	0.00044352
3	chr2:27149404:G:A	27149404	NA,A	NA,G	NA,1	NA,inf	NA,inf	NA,0.501267	0.000222371	0.000443171
3	chr2:27855874:G:A	27855874	NA,A	NA,G	NA,1	NA,inf	NA,inf	NA,0.496975	0.000222122	0.000442288
3	chr2:28140273:A:G	28140273	NA,G	NA,A	NA,1	NA,-inf	NA,inf	NA,0.446982	0.000222119	0.00044277
3	chr2:27111748:G:A	27111748	NA,A	NA,G	NA,1	NA,inf	NA,inf	NA,0.643993	0.000222066	0.000442567
3	chr2:27836768:C:T	27836768	NA,T	NA,C	NA,1	NA,inf	NA,inf	NA,0.495553	0.000221992	0.000442026
3	chr2:27057259:G:A	27057259	A,A	G,G	1,1	-inf,-inf	inf,inf	3.16249,0.441049	0.000221823	0.000454203
3	chr2:28181982:A:G	28181982	NA,G	NA,A	NA,1	NA,-inf	NA,inf	NA,0.49922	0.000221727	0.000442022
3	chr2:27441917:C:T	27441917	NA,T	NA,C	NA,1	NA,inf	NA,inf	NA,0.637537	0.000221678	0.000441899
3	chr2:27090022:T:G	27090022	NA,G	NA,T	NA,1	NA,-inf	NA,inf	NA,0.465575	0.000221478	0.000441587
3	chr2:27800417:C:T	27800417	T,T	C,C	1,1	inf,inf	inf,inf	3.42764,0.766994	0.000221285	0.00044823
3	chr2:28337568:C:T	28337568	NA,T	NA,C	NA,1	NA,-inf	NA,inf	NA,0.411059	0.000220745	0.000440222
3	chr2:28336151:A:G	28336151	NA,G	NA,A	NA,1	NA,inf	NA,inf	NA,0.634046	0.000220744	0.000439914
3	chr2:27951837:C:T	27951837	T,NA	C,NA	1,NA	inf,NA	inf,NA	0.377966,NA	0.0002206	0.000441326
3	chr2:27859175:G:A	27859175	NA,A	NA,G	NA,1	NA,-inf	NA,inf	NA,1.28265	0.000220597	0.000439655
3	chr2:27096958:A:G	27096958	NA,G	NA,A	NA,1	NA,-inf	NA,inf	NA,0.695635	0.000220529	0.000439646
3	chr2:27856005:G:T	27856005	NA,T	NA,G	NA,1	NA,inf	NA,inf	NA,0.699889	0.000220408	0.000439255
3	chr2:28173616:G:A	28173616	A,A	G,G	1,1	inf,inf	inf,inf	1.86122,1.53032	0.000220385	0.000440965
3	chr2:27045304:T:G	27045304	NA,G	NA,T	NA,1	NA,-inf	NA,inf	NA,0.468883	0.000220273	0.000439176
3	chr2:27175386:C:T	27175386	NA,T	NA,C	NA,1	NA,inf	NA,inf	NA,0.683663	0.0002201	0.000438612
3	chr2:27672341:G:T	27672341	NA,T	NA,G	NA,1	NA,inf	NA,inf	NA,0.616739	0.000219169	0.000436759
3	chr2:28235719:C:T	28235719	NA,T	NA,C	NA,1	NA,inf	NA,inf	NA,0.589448	0.000218987	0.000436401
3	chr2:28111488:T:A	28111488	NA,A	NA,T	NA,1	NA,-inf	NA,inf	NA,1.12048	0.000218876	0.000436237
3	chr2:28307503:A:G	28307503	NA,G	NA,A	NA,1	NA,-inf	NA,inf	NA,0.449917	0.000218798	0.000437044
3	chr2:27494694:G:C	27494694	NA,C	NA,G	NA,1	NA,inf	NA,inf	NA,0.760559	0.000218701	0.000435906
3	chr2:28112690:T:A	28112690	NA,A	NA,T	NA,1	NA,-inf	NA,inf	NA,0.461203	0.000218694	0.000435858
3	chr2:27175802:C:T	27175802	NA,T	NA,C	NA,1	NA,-inf	NA,inf	NA,0.471411	0.000218677	0.000435974
3	chr2:28321143:T:G	28321143	NA,G	NA,T	NA,1	NA,-inf	NA,inf	NA,0.449876	0.000218477	0.000436348
3	chr2:27125819:T:C	27125819	C,C	T,T	1,1	inf,inf	inf,inf	2.39341,0.606868	0.000218049	0.000443883
3	chr2:27496896:C:T	27496896	NA,T	NA,C	NA,1	NA,inf	NA,inf	NA,0.627544	0.000218021	0.000434625
3	chr2:27870811:C:T	27870811	NA,T	NA,C	NA,1	NA,inf	NA,inf	NA,0.690688	0.000217804	0.000434069
3	chr2:28326890:T:C	28326890	NA,C	NA,T	NA,1	NA,-inf	NA,inf	NA,0.747227	0.000217437	0.000433435
3	chr2:27729720:T:G	27729720	NA,G	NA,T	NA,1	NA,-inf	NA,inf	NA,0.416892	0.000217339	0.000433055
3	chr2:27926512:A:G	27926512	NA,G	NA,A	NA,1	NA,-inf	NA,inf	NA,0.386785	0.000216854	0.000432203
3	chr2:27057224:T:A	27057224	A,A	T,T	1,1	-inf,-inf	inf,inf	3.14658,0.439078	0.000216846	0.000443955
3	chr2:27710087:C:T	27710087	NA,T	NA,C	NA,1	NA,inf	NA,inf	NA,0.67153	0.000216695	0.0004318
3	chr2:27770837:C:T	27770837	NA,T	NA,C	NA,1	NA,inf	NA,inf	NA,0.345534	0.000216472	0.00043107
3	chr2:27266481:G:C	27266481	NA,C	NA,G	NA,1	NA,-inf	NA,inf	NA,0.483627	0.00021647	0.000431337
3	chr2:27786260:T:C	27786260	NA,C	NA,T	NA,1	NA,inf	NA,inf	NA,0.624788	0.000216294	0.000431088
3	chr2:27113658:T:C	27113658	NA,C	NA,T	NA,1	NA,-inf	NA,inf	NA,0.476831	0.000215964	0.000430482
3	chr2:27054682:G:A	27054682	NA,A	NA,G	NA,1	NA,-inf	NA,inf	NA,0.493453	0.000215912	0.000430255
3	chr2:28085300:C:T	28085300	NA,T	NA,C	NA,1	NA,inf	NA,inf	NA,0.599659	0.000215809	0.00043009
3	chr2:28188035:C:T	28188035	NA,T	NA,C	NA,1	NA,inf	NA,inf	NA,0.685198	0.000215596	0.000429724
3	chr2:27987347:C:T	27987347	NA,T	NA,C	NA,1	NA,-inf	NA,inf	NA,1.2677	0.000215548	0.00042959
3	chr2:27322557:C:A	27322557	NA,A	NA,C	NA,1	NA,-inf	NA,inf	NA,0.403924	0.000214971	0.000428494
3	chr2:27974082:G:C	27974082	NA,C	NA,G	NA,1	NA,-inf	NA,inf	NA,0.448369	0.000214917	0.000428214
3	chr2:28326782:C:T	28326782	NA,T	NA,C	NA,1	NA,inf	NA,inf	NA,0.597093	0.000214758	0.000428091
3	chr2:27886460:T:G	27886460	NA,G	NA,T	NA,1	NA,-inf	NA,inf	NA,1.26527	0.0002147	0.000427899
3	chr2:28021783:C:T	28021783	NA,T	NA,C	NA,1	NA,-inf	NA,inf	NA,0.356806	0.000214516	0.000427615
3	chr2:27287286:C:T	27287286	NA,T	NA,C	NA,1	NA,-inf	NA,inf	NA,0.456855	0.00021439	0.000427439
3	chr2:28007770:A:G	28007770	NA,G	NA,A	NA,1	NA,-inf	NA,inf	NA,0.471311	0.000213426	0.000425247
3	chr2:27396223:G:T	27396223	NA,T	NA,G	NA,1	NA,-inf	NA,inf	NA,0.438109	0.000213228	0.00042511
3	chr2:27411147:A:G	27411147	NA,G	NA,A	NA,1	NA,-inf	NA,inf	NA,0.437637	0.000213128	0.00042491
3	chr2:27142763:T:C	27142763	NA,C	NA,T	NA,1	NA,-inf	NA,inf	NA,0.640154	0.000212852	0.000424354
3	chr2:28206540:A:G	28206540	NA,G	NA,A	NA,1	NA,inf	NA,inf	NA,0.686542	0.000212786	0.000423952
3	chr2:28340006:T:C	28340006	NA,C	NA,T	NA,1	NA,-inf	NA,inf	NA,0.387369	0.000212772	0.000424314
3	chr2:28038517:G:A	28038517	A,A	G,G	1,1	-inf,inf	inf,inf	3.46236,0.293791	0.000212568	0.000430617
3	chr2:28107028:A:G	28107028	G,G	A,A	1,1	-inf,-inf	inf,inf	1.97936,1.52095	0.000212377	0.000426912
3	chr2:28156424:A:G	28156424	NA,G	NA,A	NA,1	NA,inf	NA,inf	NA,0.626277	0.000212325	0.000423292
3	chr2:28280187:C:T	28280187	T,T	C,C	1,1	-inf,inf	inf,inf	1.13546,1.37306	0.000211924	0.000420661
3	chr2:27528025:C:T	27528025	NA,T	NA,C	NA,1	NA,inf	NA,inf	NA,0.668033	0.00021134	0.000421067
3	chr2:27796308:G:A	27796308	A,A	G,G	1,1	inf,inf	inf,inf	3.51304,0.669438	0.000211278	0.000428119
3	chr2:27834492:C:T	27834492	T,T	C,C	1,1	inf,inf	inf,inf	3.2728,0.16163	0.000210995	0.000427144
3	chr2:28123938:T:G	28123938	NA,G	NA,T	NA,1	NA,-inf	NA,inf	NA,1.0828	0.000210942	0.000420426
3	chr2:28046230:A:G	28046230	NA,G	NA,A	NA,1	NA,inf	NA,inf	NA,0.457829	0.000210891	0.000420162
3	chr2:27897920:C:T	27897920	T,NA	C,NA	1,NA	inf,NA	inf,NA	0.358618,NA	0.000210733	0.000421557
3	chr2:27542030:T:C	27542030	NA,C	NA,T	NA,1	NA,inf	NA,inf	NA,0.589391	0.000210406	0.00041942
3	chr2:28058239:A:C	28058239	NA,C	NA,A	NA,1	NA,-inf	NA,inf	NA,0.376557	0.000209993	0.000418533
3	chr2:27698107:C:T	27698107	NA,T	NA,C	NA,1	NA,inf	NA,inf	NA,0.586364	0.000209928	0.00041847
3	chr2:28339131:C:G	28339131	NA,G	NA,C	NA,1	NA,-inf	NA,inf	NA,0.378635	0.000209781	0.000418346
3	chr2:28253493:C:T	28253493	T,NA	C,NA	1,NA	inf,NA	inf,NA	0.380907,NA	0.000209711	0.000418901
3	chr2:28317353:A:AATAGC	28317353	NA,AATAGC	NA,A	NA,1	NA,inf	NA,inf	NA,0.583028	0.000209652	0.000417742
3	chr2:27088285:G:A	27088285	NA,A	NA,G	NA,1	NA,inf	NA,inf	NA,0.686401	0.00020928	0.000417102
3	chr2:28312993:G:A	28312993	NA,A	NA,G	NA,1	NA,-inf	NA,inf	NA,0.439973	0.000209117	0.000416663
3	chr2:28114429:C:T	28114429	NA,T	NA,C	NA,1	NA,inf	NA,inf	NA,0.678717	0.000209106	0.000416932
3	chr2:27044639:T:C	27044639	NA,C	NA,T	NA,1	NA,-inf	NA,inf	NA,0.63141	0.000209089	0.000416827
3	chr2:27389604:A:C	27389604	NA,C	NA,A	NA,1	NA,-inf	NA,inf	NA,0.418454	0.000209035	0.000416567
3	chr2:27401255:T:A	27401255	NA,A	NA,T	NA,1	NA,-inf	NA,inf	NA,0.423686	0.000208735	0.00041615
3	chr2:27060107:C:G	27060107	NA,G	NA,C	NA,1	NA,-inf	NA,inf	NA,0.469603	0.000208508	0.000415505
3	chr2:27344115:C:T	27344115	NA,T	NA,C	NA,1	NA,-inf	NA,inf	NA,0.435054	0.000208508	0.000415715
3	chr2:27750631:C:T	27750631	NA,T	NA,C	NA,1	NA,-inf	NA,inf	NA,0.379448	0.000208356	0.000415244
3	chr2:27771554:C:A	27771554	NA,A	NA,C	NA,1	NA,inf	NA,inf	NA,0.595256	0.000208229	0.000414964
3	chr2:27715328:C:T	27715328	T,NA	C,NA	1,NA	inf,NA	inf,NA	1.75082,NA	0.00020818	0.000415861
3	chr2:28071509:C:T	28071509	NA,T	NA,C	NA,1	NA,inf	NA,inf	NA,0.448687	0.000207895	0.000414204
3	chr2:27283349:G:A	27283349	A,NA	G,NA	1,NA	-inf,NA	inf,NA	2.10437,NA	0.000207871	0.000413457
3	chr2:27562944:C:A	27562944	NA,A	NA,C	NA,1	NA,-inf	NA,inf	NA,0.322083	0.000207577	0.000413701
3	chr2:27244988:A:G	27244988	NA,G	NA,A	NA,1	NA,-inf	NA,inf	NA,0.402469	0.000207128	0.000412919
3	chr2:27291074:C:T	27291074	T,NA	C,NA	1,NA	-inf,NA	inf,NA	2.11581,NA	0.000206895	0.000411518
3	chr2:28267366:A:G	28267366	G,G	A,A	1,1	-inf,inf	inf,inf	0.429904,1.73674	0.000206824	0.000410512
3	chr2:28341430:G:A	28341430	NA,A	NA,G	NA,1	NA,-inf	NA,inf	NA,0.39571	0.000206743	0.000412316
3	chr2:27356377:T:C	27356377	NA,C	NA,T	NA,1	NA,-inf	NA,inf	NA,0.391176	0.000206664	0.00041192
3	chr2:27373562:C:T	27373562	NA,T	NA,C	NA,1	NA,inf	NA,inf	NA,0.588179	0.000206533	0.000411708
3	chr2:27661932:T:G	27661932	NA,G	NA,T	NA,1	NA,inf	NA,inf	NA,0.727572	0.000206271	0.000411108
3	chr2:27173179:C:A	27173179	NA,A	NA,C	NA,1	NA,inf	NA,inf	NA,0.62236	0.000206185	0.000411074
3	chr2:27081676:G:A	27081676	NA,A	NA,G	NA,1	NA,-inf	NA,inf	NA,0.399267	0.000206022	0.000410622
3	chr2:27354198:G:A	27354198	A,NA	G,NA	1,NA	-inf,NA	inf,NA	2.12371,NA	0.000205983	0.000409721
3	chr2:27912566:TATAG:T	27912566	NA,T	NA,TATAG	NA,1	NA,-inf	NA,inf	NA,0.399361	0.000205801	0.000410272
3	chr2:28073763:A:T	28073763	T,T	A,A	1,1	inf,inf	inf,inf	1.00447,1.48341	0.000205736	0.000411719
3	chr2:28040153:C:G	28040153	NA,G	NA,C	NA,1	NA,-inf	NA,inf	NA,0.363322	0.000205515	0.000409607
3	chr2:28113914:G:A	28113914	NA,A	NA,G	NA,1	NA,-inf	NA,inf	NA,0.454425	0.000205498	0.000409584
3	chr2:27657968:G:T	27657968	NA,T	NA,G	NA,1	NA,inf	NA,inf	NA,0.724154	0.000205333	0.000409238
3	chr2:27922153:A:G	27922153	NA,G	NA,A	NA,1	NA,inf	NA,inf	NA,0.542618	0.000205051	0.000408567
3	chr2:27952776:GTC:G	27952776	NA,G	NA,GTC	NA,1	NA,-inf	NA,inf	NA,1.19866	0.000204594	0.000407764
3	chr2:28209074:A:T	28209074	NA,T	NA,A	NA,1	NA,inf	NA,inf	NA,0.657864	0.000204476	0.000407406
3	chr2:27017248:T:C	27017248	NA,C	NA,T	NA,1	NA,-inf	NA,inf	NA,0.60798	0.000204439	0.000407495
3	chr2:28282781:C:T	28282781	NA,T	NA,C	NA,1	NA,-inf	NA,inf	NA,0.423651	0.000204271	0.000407096
3	chr2:28056055:T:C	28056055	NA,C	NA,T	NA,1	NA,inf	NA,inf	NA,0.451171	0.000204069	0.000406631
3	chr2:27159868:G:A	27159868	NA,A	NA,G	NA,1	NA,inf	NA,inf	NA,0.434193	0.000203946	0.00040646
3	chr2:27172898:T:G	27172898	NA,G	NA,T	NA,1	NA,-inf	NA,inf	NA,0.430957	0.000203908	0.000406523
3	chr2:27929192:G:A	27929192	NA,A	NA,G	NA,1	NA,-inf	NA,inf	NA,1.20628	0.000203678	0.000405937
3	chr2:28133479:C:T	28133479	NA,T	NA,C	NA,1	NA,-inf	NA,inf	NA,0.388886	0.000203583	0.00040582
3	chr2:27526616:G:T	27526616	NA,T	NA,G	NA,1	NA,inf	NA,inf	NA,0.659971	0.000203552	0.000405559
3	chr2:28342278:G:A	28342278	NA,A	NA,G	NA,1	NA,inf	NA,inf	NA,0.540081	0.000203452	0.000405442
3	chr2:27074846:G:C	27074846	NA,C	NA,G	NA,1	NA,-inf	NA,inf	NA,0.586696	0.000203334	0.000405382
3	chr2:27177427:C:T	27177427	NA,T	NA,C	NA,1	NA,-inf	NA,inf	NA,0.442977	0.000203329	0.000405163
3	chr2:27121657:C:T	27121657	NA,T	NA,C	NA,1	NA,-inf	NA,inf	NA,0.435913	0.000203137	0.00040492
3	chr2:27178563:C:T	27178563	NA,T	NA,C	NA,1	NA,-inf	NA,inf	NA,0.421155	0.000202996	0.000404707
3	chr2:27163012:G:C	27163012	NA,C	NA,G	NA,1	NA,inf	NA,inf	NA,0.680013	0.000202637	0.000403874
3	chr2:27294815:A:G	27294815	NA,G	NA,A	NA,1	NA,inf	NA,inf	NA,1.52507	0.000202557	0.000403776
3	chr2:27806782:A:G	27806782	NA,G	NA,A	NA,1	NA,inf	NA,inf	NA,0.731283	0.000202515	0.000403603
3	chr2:28209668:A:G	28209668	NA,G	NA,A	NA,1	NA,inf	NA,inf	NA,0.646222	0.000202222	0.000402917
3	chr2:27103852:G:A	27103852	NA,A	NA,G	NA,1	NA,-inf	NA,inf	NA,0.423348	0.000202001	0.000402656
3	chr2:28325496:T:A	28325496	NA,A	NA,T	NA,1	NA,-inf	NA,inf	NA,0.402411	0.000201934	0.000403271
3	chr2:28112542:C:CT	28112542	NA,CT	NA,C	NA,1	NA,inf	NA,inf	NA,0.538471	0.000201845	0.000402389
3	chr2:27488160:T:A	27488160	NA,A	NA,T	NA,1	NA,inf	NA,inf	NA,0.325096	0.000201832	0.000402269
3	chr2:28107550:C:G	28107550	NA,G	NA,C	NA,1	NA,inf	NA,inf	NA,0.649511	0.000201365	0.000401491
3	chr2:28145054:A:G	28145054	NA,G	NA,A	NA,1	NA,inf	NA,inf	NA,0.593006	0.000200625	0.000399891
3	chr2:27529549:C:T	27529549	NA,T	NA,C	NA,1	NA,-inf	NA,inf	NA,0.340693	0.000200557	0.000399664
3	chr2:28325642:C:T	28325642	NA,T	NA,C	NA,1	NA,-inf	NA,inf	NA,0.397616	0.000200519	0.000400439
3	chr2:27508094:AAAGG:A	27508094	NA,A	NA,AAAGG	NA,1	NA,-inf	NA,inf	NA,0.349435	0.00020037	0.000399319
3	chr2:27662088:T:G	27662088	NA,G	NA,T	NA,1	NA,inf	NA,inf	NA,0.56442	0.000199413	0.000397447
3	chr2:27805324:C:T	27805324	NA,T	NA,C	NA,1	NA,inf	NA,inf	NA,0.717812	0.000199294	0.000397184
3	chr2:28319891:G:A	28319891	NA,A	NA,G	NA,1	NA,inf	NA,inf	NA,0.579858	0.000199278	0.00039705
3	chr2:27996567:G:A	27996567	NA,A	NA,G	NA,1	NA,-inf	NA,inf	NA,1.18219	0.00019913	0.000396874
3	chr2:28328996:T:C	28328996	NA,C	NA,T	NA,1	NA,-inf	NA,inf	NA,0.39118	0.000199038	0.000397472
3	chr2:28332031:A:G	28332031	NA,G	NA,A	NA,1	NA,-inf	NA,inf	NA,0.38991	0.000198679	0.000396754
3	chr2:27017536:C:T	27017536	NA,T	NA,C	NA,1	NA,-inf	NA,inf	NA,0.395232	0.000198071	0.000394877
3	chr2:28132560:C:T	28132560	NA,T	NA,C	NA,1	NA,inf	NA,inf	NA,0.632926	0.000197857	0.000393722
3	chr2:27035763:A:G	27035763	NA,G	NA,A	NA,1	NA,inf	NA,inf	NA,0.510689	0.000197792	0.000394293
3	chr2:27021138:G:A	27021138	NA,A	NA,G	NA,1	NA,inf	NA,inf	NA,0.320482	0.000197647	0.000393542
3	chr2:27462248:G:A	27462248	NA,A	NA,G	NA,1	NA,inf	NA,inf	NA,0.543598	0.000197411	0.000393469
3	chr2:27282155:G:A	27282155	NA,A	NA,G	NA,1	NA,-inf	NA,inf	NA,1.27208	0.000197391	0.00039347
3	chr2:27512025:G:A	27512025	NA,A	NA,G	NA,1	NA,-inf	NA,inf	NA,0.33895	0.000197316	0.000393235
3	chr2:27932998:G:A	27932998	NA,A	NA,G	NA,1	NA,-inf	NA,inf	NA,0.915166	0.000197243	0.000393184
3	chr2:28127926:C:T	28127926	NA,T	NA,C	NA,1	NA,-inf	NA,inf	NA,1.01122	0.000197042	0.000392726
3	chr2:28323657:T:A	28323657	NA,A	NA,T	NA,1	NA,-inf	NA,inf	NA,0.384973	0.000196858	0.000393113
3	chr2:27012967:G:T	27012967	NA,T	NA,G	NA,1	NA,-inf	NA,inf	NA,0.368678	0.000196757	0.00039218
3	chr2:27984607:T:C	27984607	NA,C	NA,T	NA,1	NA,-inf	NA,inf	NA,0.392802	0.000196234	0.000391139
3	chr2:27523543:G:A	27523543	NA,A	NA,G	NA,1	NA,inf	NA,inf	NA,0.725779	0.000196112	0.000390929
3	chr2:27720718:C:T	27720718	NA,T	NA,C	NA,1	NA,-inf	NA,inf	NA,0.331685	0.000195842	0.000390294
3	chr2:27643372:G:A	27643372	NA,A	NA,G	NA,1	NA,inf	NA,inf	NA,0.540951	0.000195668	0.000389936
3	chr2:28279226:G:A	28279226	NA,A	NA,G	NA,1	NA,inf	NA,inf	NA,0.51945	0.000195581	0.00038976
3	chr2:27186678:C:T	27186678	NA,T	NA,C	NA,1	NA,inf	NA,inf	NA,0.532138	0.000195511	0.000389627
3	chr2:27089297:C:CAG	27089297	NA,CAG	NA,C	NA,1	NA,-inf	NA,inf	NA,0.581545	0.000195463	0.000389657
3	chr2:28341782:TA:T	28341782	NA,T	NA,TA	NA,1	NA,inf	NA,inf	NA,0.557945	0.000195436	0.000389539
3	chr2:27249435:C:T	27249435	NA,T	NA,C	NA,1	NA,-inf	NA,inf	NA,0.269893	0.000195355	0.000389334
3	chr2:28195102:A:G	28195102	NA,G	NA,A	NA,1	NA,-inf	NA,inf	NA,0.372847	0.000194891	0.000388491
3	chr2:28070109:A:G	28070109	NA,G	NA,A	NA,1	NA,inf	NA,inf	NA,0.405837	0.000194801	0.000387929
3	chr2:28273115:C:T	28273115	NA,T	NA,C	NA,1	NA,inf	NA,inf	NA,0.597817	0.000194626	0.000387783
3	chr2:28137127:C:T	28137127	NA,T	NA,C	NA,1	NA,inf	NA,inf	NA,0.565581	0.000194345	0.000387371
3	chr2:27830706:T:C	27830706	NA,C	NA,T	NA,1	NA,-inf	NA,inf	NA,0.398463	0.000194343	0.000387382
3	chr2:27631109:T:G	27631109	NA,G	NA,T	NA,1	NA,-inf	NA,inf	NA,0.33309	0.000194315	0.000387275
3	chr2:27520532:G:C	27520532	NA,C	NA,G	NA,1	NA,-inf	NA,inf	NA,0.334914	0.000194156	0.000386877
3	chr2:28187322:T:C	28187322	NA,C	NA,T	NA,1	NA,inf	NA,inf	NA,0.39781	0.000194044	0.000386607
3	chr2:27829241:T:C	27829241	NA,C	NA,T	NA,1	NA,inf	NA,inf	NA,0.596907	0.000193909	0.000386451
3	chr2:27860977:T:C	27860977	C,C	T,T	1,1	-inf,inf	inf,inf	3.63282,0.0166838	0.000193901	0.000393001
3	chr2:28239268:G:A	28239268	A,A	G,G	1,1	inf,-inf	inf,inf	0.638939,1.72832	0.00019377	0.000385318
3	chr2:28271427:TCA:T	28271427	T,T	TCA,TCA	1,1	-inf,inf	inf,inf	0.492376,1.68162	0.000193701	0.000384586
3	chr2:28283084:C:T	28283084	T,T	C,C	1,1	-inf,inf	inf,inf	1.38434,1.02066	0.000193659	0.000384527
3	chr2:27514263:A:G	27514263	NA,G	NA,A	NA,1	NA,-inf	NA,inf	NA,0.325717	0.000193301	0.000385236
3	chr2:27603597:T:A	27603597	NA,A	NA,T	NA,1	NA,-inf	NA,inf	NA,0.333762	0.000193187	0.000384961
3	chr2:28031169:C:T	28031169	NA,T	NA,C	NA,1	NA,-inf	NA,inf	NA,1.13624	0.000192881	0.000384421
3	chr2:28046547:TA:T	28046547	NA,T	NA,TA	NA,1	NA,-inf	NA,inf	NA,1.13406	0.000192749	0.000384158
3	chr2:28236519:A:G	28236519	G,NA	A,NA	1,NA	inf,NA	inf,NA	0.360728,NA	0.000192381	0.000384267
3	chr2:27300565:T:TTTA	27300565	NA,TTTA	NA,T	NA,1	NA,inf	NA,inf	NA,0.635399	0.000192314	0.000383386
3	chr2:27973271:T:G	27973271	NA,G	NA,T	NA,1	NA,inf	NA,inf	NA,0.394161	0.000191981	0.000382321
3	chr2:27796763:C:T	27796763	NA,T	NA,C	NA,1	NA,-inf	NA,inf	NA,0.328708	0.000191912	0.000382681
3	chr2:28317277:C:T	28317277	NA,T	NA,C	NA,1	NA,-inf	NA,inf	NA,0.350059	0.000191694	0.000381918
3	chr2:28092903:T:C	28092903	C,C	T,T	1,1	inf,-inf	inf,inf	2.79061,0.252198	0.000191521	0.000383409
3	chr2:27264937:G:A	27264937	A,A	G,G	1,1	-inf,-inf	inf,inf	0.12512,0.723225	0.000191517	0.000383572
3	chr2:27920320:GATGCCTTTGCAGATAAA:G	27920320	NA,G	NA,GATGCCTTTGCAGATAAA	NA,1	NA,-inf	NA,inf	NA,0.313788	0.00019137	0.000381425
3	chr2:27015181:T:C	27015181	NA,C	NA,T	NA,1	NA,-inf	NA,inf	NA,0.349558	0.000191352	0.000381409
3	chr2:27253414:G:A	27253414	NA,A	NA,G	NA,1	NA,inf	NA,inf	NA,1.43701	0.000191244	0.000381246
3	chr2:27609934:GGGAGGCTGAGGCA:G	27609934	G,NA	GGGAGGCTGAGGCA,NA	1,NA	inf,NA	inf,NA	1.03643,NA	0.000191215	0.00038119
3	chr2:27049644:C:G	27049644	NA,G	NA,C	NA,1	NA,-inf	NA,inf	NA,0.35632	0.000191157	0.000381002
3	chr2:27044405:G:C	27044405	NA,C	NA,G	NA,1	NA,inf	NA,inf	NA,0.55143	0.000190976	0.000380545
3	chr2:27948563:G:A	27948563	NA,A	NA,G	NA,1	NA,inf	NA,inf	NA,0.387765	0.00019091	0.000380201
3	chr2:27921379:CATTT:C	27921379	NA,C	NA,CATTT	NA,1	NA,inf	NA,inf	NA,0.387765	0.00019091	0.000380201
3	chr2:27015092:A:G	27015092	NA,G	NA,A	NA,1	NA,-inf	NA,inf	NA,0.347499	0.000190816	0.000380339
3	chr2:27021584:C:T	27021584	NA,T	NA,C	NA,1	NA,inf	NA,inf	NA,0.585538	0.000190814	0.000380245
3	chr2:27134229:C:T	27134229	NA,T	NA,C	NA,1	NA,inf	NA,inf	NA,0.51734	0.000190463	0.000379529
3	chr2:28071657:C:T	28071657	NA,T	NA,C	NA,1	NA,-inf	NA,inf	NA,1.12536	0.00019027	0.000379219
3	chr2:27045487:G:A	27045487	NA,A	NA,G	NA,1	NA,-inf	NA,inf	NA,0.556079	0.000190217	0.000379198
3	chr2:28284554:A:T	28284554	T,T	A,A	1,1	-inf,inf	inf,inf	0.548127,1.60465	0.000189916	0.000377066
3	chr2:27528978:C:T	27528978	NA,T	NA,C	NA,1	NA,-inf	NA,inf	NA,0.346817	0.000189707	0.000378019
3	chr2:27864190:C:A	27864190	NA,A	NA,C	NA,1	NA,inf	NA,inf	NA,0.623612	0.000189648	0.000377998
3	chr2:27515438:G:A	27515438	NA,A	NA,G	NA,1	NA,-inf	NA,inf	NA,0.312707	0.000189611	0.000377884
3	chr2:28342479:C:T	28342479	NA,T	NA,C	NA,1	NA,-inf	NA,inf	NA,0.313761	0.0001896	0.000377795
3	chr2:27227601:T:G	27227601	NA,G	NA,T	NA,1	NA,-inf	NA,inf	NA,0.37916	0.000189102	0.000377006
3	chr2:27959962:T:C	27959962	NA,C	NA,T	NA,1	NA,-inf	NA,inf	NA,0.305803	0.000189014	0.000376727
3	chr2:27513482:C:T	27513482	NA,T	NA,C	NA,1	NA,-inf	NA,inf	NA,0.309183	0.000188932	0.000376531
3	chr2:27318075:T:C	27318075	NA,C	NA,T	NA,1	NA,inf	NA,inf	NA,0.634828	0.000188917	0.000376596
3	chr2:27072299:A:C	27072299	C,NA	A,NA	1,NA	inf,NA	inf,NA	0.391897,NA	0.000188871	0.000377975
3	chr2:28188088:A:C	28188088	C,C	A,A	1,1	inf,inf	inf,inf	1.628,1.2824	0.000188262	0.000377251
3	chr2:28338890:C:T	28338890	NA,T	NA,C	NA,1	NA,inf	NA,inf	NA,0.677741	0.000188247	0.000374838
3	chr2:27595628:C:G	27595628	NA,G	NA,C	NA,1	NA,-inf	NA,inf	NA,0.25918	0.00018803	0.000374757
3	chr2:27716804:A:G	27716804	NA,G	NA,A	NA,1	NA,inf	NA,inf	NA,0.62141	0.00018789	0.000374543
3	chr2:27314680:G:C	27314680	NA,C	NA,G	NA,1	NA,-inf	NA,inf	NA,0.380948	0.00018786	0.000374345
3	chr2:27875127:T:C	27875127	NA,C	NA,T	NA,1	NA,inf	NA,inf	NA,0.580123	0.000187792	0.000374176
3	chr2:27254671:C:A	27254671	NA,A	NA,C	NA,1	NA,inf	NA,inf	NA,0.504689	0.000187668	0.000374058
3	chr2:27796957:G:A	27796957	A,NA	G,NA	1,NA	inf,NA	inf,NA	0.164614,NA	0.000187542	0.000372929
3	chr2:28233708:G:A	28233708	NA,A	NA,G	NA,1	NA,inf	NA,inf	NA,0.495714	0.000187167	0.000372969
3	chr2:27572175:T:G	27572175	NA,G	NA,T	NA,1	NA,-inf	NA,inf	NA,0.25548	0.000187139	0.000372974
3	chr2:27731280:G:A	27731280	NA,A	NA,G	NA,1	NA,inf	NA,inf	NA,0.478935	0.000187127	0.000373025
3	chr2:27240600:G:A	27240600	NA,A	NA,G	NA,1	NA,-inf	NA,inf	NA,0.371293	0.000186987	0.000372788
3	chr2:28235080:T:C	28235080	NA,C	NA,T	NA,1	NA,inf	NA,inf	NA,0.478826	0.000186889	0.000372484
3	chr2:27527202:G:C	27527202	NA,C	NA,G	NA,1	NA,inf	NA,inf	NA,0.65886	0.000186862	0.000372443
3	chr2:27166665:GA:G	27166665	G,G	GA,GA	1,1	inf,inf	inf,inf	4.06055,1.23133	0.00018675	0.000375782
3	chr2:27238409:G:A	27238409	NA,A	NA,G	NA,1	NA,-inf	NA,inf	NA,0.369533	0.000186548	0.000371913
3	chr2:27673776:G:A	27673776	A,NA	G,NA	1,NA	inf,NA	inf,NA	1.61203,NA	0.000186402	0.000370694
3	chr2:27498189:A:G	27498189	NA,G	NA,A	NA,1	NA,-inf	NA,inf	NA,0.362565	0.000186285	0.000371308
3	chr2:27556081:G:A	27556081	NA,A	NA,G	NA,1	NA,-inf	NA,inf	NA,0.341998	0.000186259	0.000371251
3	chr2:27970037:G:A	27970037	NA,A	NA,G	NA,1	NA,-inf	NA,inf	NA,0.362602	0.000186194	0.000371177
3	chr2:28198785:T:C	28198785	NA,C	NA,T	NA,1	NA,inf	NA,inf	NA,0.579851	0.000186191	0.000370953
3	chr2:27070854:C:G	27070854	NA,G	NA,C	NA,1	NA,-inf	NA,inf	NA,0.336626	0.000186121	0.000370987
3	chr2:28064210:G:A	28064210	A,NA	G,NA	1,NA	inf,NA	inf,NA	0.38452,NA	0.000186109	0.000372056
3	chr2:27985377:G:A	27985377	NA,A	NA,G	NA,1	NA,inf	NA,inf	NA,0.367257	0.000185902	0.000370235
3	chr2:27618366:C:T	27618366	NA,T	NA,C	NA,1	NA,inf	NA,inf	NA,0.501507	0.000185744	0.000370213
3	chr2:27936957:CAAAT:C	27936957	NA,C	NA,CAAAT	NA,1	NA,-inf	NA,inf	NA,0.851757	0.00018574	0.000370254
3	chr2:28201599:TA:T	28201599	T,NA	TA,NA	1,NA	inf,NA	inf,NA	1.18917,NA	0.000185453	0.00037045
3	chr2:27722120:C:G	27722120	NA,G	NA,C	NA,1	NA,inf	NA,inf	NA,0.470765	0.000185166	0.000369117
3	chr2:27535055:T:C	27535055	NA,C	NA,T	NA,1	NA,inf	NA,inf	NA,0.658034	0.000184961	0.000368613
3	chr2:28276650:T:A	28276650	A,A	T,T	1,1	-inf,inf	inf,inf	0.432069,1.65704	0.000184834	0.000367007
3	chr2:27575433:A:T	27575433	NA,T	NA,A	NA,1	NA,-inf	NA,inf	NA,0.246704	0.000184611	0.000367938
3	chr2:27354238:A:C	27354238	NA,C	NA,A	NA,1	NA,-inf	NA,inf	NA,0.363965	0.000184566	0.000367972
3	chr2:27578260:T:C	27578260	NA,C	NA,T	NA,1	NA,-inf	NA,inf	NA,0.246644	0.000184456	0.000367628
3	chr2:28199189:G:A	28199189	NA,A	NA,G	NA,1	NA,inf	NA,inf	NA,0.518058	0.000184436	0.000367496
3	chr2:27230302:A:G	27230302	NA,G	NA,A	NA,1	NA,-inf	NA,inf	NA,0.283042	0.000184434	0.000367545
3	chr2:27933753:A:G	27933753	G,G	A,A	1,1	-inf,inf	inf,inf	3.21638,0.204382	0.000184401	0.000373217
3	chr2:28158020:G:C	28158020	NA,C	NA,G	NA,1	NA,inf	NA,inf	NA,0.466692	0.000184346	0.000367444
3	chr2:28141616:G:A	28141616	NA,A	NA,G	NA,1	NA,inf	NA,inf	NA,0.466692	0.000184346	0.000367444
3	chr2:28125238:G:A	28125238	NA,A	NA,G	NA,1	NA,inf	NA,inf	NA,0.518594	0.000184277	0.000367305
3	chr2:28309442:A:G	28309442	G,G	A,A	1,1	-inf,inf	inf,inf	3.11782,0.390317	0.000184207	0.000366895
3	chr2:27189875:G:A	27189875	NA,A	NA,G	NA,1	NA,inf	NA,inf	NA,0.315411	0.0001842	0.000366804
3	chr2:27691710:C:G	27691710	NA,G	NA,C	NA,1	NA,-inf	NA,inf	NA,0.301485	0.000184079	0.000367053
3	chr2:28073086:A:G	28073086	G,NA	A,NA	1,NA	inf,NA	inf,NA	0.957556,NA	0.000183795	0.000366278
3	chr2:27166766:A:G	27166766	G,G	A,A	1,1	inf,inf	inf,inf	4.03062,1.23685	0.000183298	0.000368766
3	chr2:28280564:T:C	28280564	NA,C	NA,T	NA,1	NA,inf	NA,inf	NA,0.46687	0.000183238	0.00036517
3	chr2:27197322:G:A	27197322	NA,A	NA,G	NA,1	NA,-inf	NA,inf	NA,0.31443	0.000183099	0.000364969
3	chr2:27351892:TCTTGTTC:T	27351892	NA,T	NA,TCTTGTTC	NA,1	NA,-inf	NA,inf	NA,0.357225	0.000183025	0.000364898
3	chr2:27925004:A:G	27925004	NA,G	NA,A	NA,1	NA,inf	NA,inf	NA,0.552746	0.000182794	0.000364354
3	chr2:28330826:A:T	28330826	NA,T	NA,A	NA,1	NA,-inf	NA,inf	NA,0.606098	0.000182744	0.000364041
3	chr2:27513259:G:A	27513259	NA,A	NA,G	NA,1	NA,inf	NA,inf	NA,0.504957	0.000182653	0.000364037
3	chr2:27230585:C:T	27230585	T,NA	C,NA	1,NA	inf,NA	inf,NA	1.02643,NA	0.000182648	0.000363557
3	chr2:27176882:G:C	27176882	NA,C	NA,G	NA,1	NA,inf	NA,inf	NA,0.126627	0.00018264	0.000363652
3	chr2:27120026:C:T	27120026	T,T	C,C	1,1	inf,-inf	inf,inf	0.116571,1.38572	0.000182602	0.000365509
3	chr2:28219399:T:C	28219399	NA,C	NA,T	NA,1	NA,inf	NA,inf	NA,0.548872	0.000182579	0.000363831
3	chr2:27351890:A:C	27351890	NA,C	NA,A	NA,1	NA,-inf	NA,inf	NA,0.355105	0.000182544	0.000363939
3	chr2:28122397:T:A	28122397	A,A	T,T	1,1	-inf,-inf	inf,inf	3.03827,1.0582	0.000182364	0.000365129
3	chr2:27587837:C:T	27587837	NA,T	NA,C	NA,1	NA,-inf	NA,inf	NA,0.238501	0.000182234	0.000363201
3	chr2:27902988:A:G	27902988	NA,G	NA,A	NA,1	NA,-inf	NA,inf	NA,0.354908	0.000182021	0.000362811
3	chr2:28288720:C:T	28288720	NA,T	NA,C	NA,1	NA,inf	NA,inf	NA,0.546316	0.000181966	0.00036257
3	chr2:27064472:T:C	27064472	C,NA	T,NA	1,NA	-inf,NA	inf,NA	0.405954,NA	0.000181957	0.000363277
3	chr2:27018899:A:T	27018899	NA,T	NA,A	NA,1	NA,inf	NA,inf	NA,0.449298	0.00018193	0.000362603
3	chr2:27560527:G:A	27560527	NA,A	NA,G	NA,1	NA,-inf	NA,inf	NA,1.23686	0.000181916	0.000362596
3	chr2:28239481:G:A	28239481	A,A	G,G	1,1	inf,-inf	inf,inf	0.653841,1.68614	0.000181848	0.00036161
3	chr2:28143200:T:C	28143200	NA,C	NA,T	NA,1	NA,-inf	NA,inf	NA,0.298109	0.000181592	0.000361858
3	chr2:27636799:G:T	27636799	NA,T	NA,G	NA,1	NA,inf	NA,inf	NA,0.212468	0.000181561	0.00036162
3	chr2:28184949:T:C	28184949	NA,C	NA,T	NA,1	NA,inf	NA,inf	NA,0.472936	0.000181468	0.000361621
3	chr2:27539088:T:G	27539088	NA,G	NA,T	NA,1	NA,-inf	NA,inf	NA,0.230314	0.000181268	0.000361286
3	chr2:27403752:G:A	27403752	NA,A	NA,G	NA,1	NA,-inf	NA,inf	NA,0.310988	0.000181199	0.000361201
3	chr2:27508301:G:A	27508301	NA,A	NA,G	NA,1	NA,-inf	NA,inf	NA,0.280534	0.000181098	0.000360923
3	chr2:27644407:C:T	27644407	T,T	C,C	1,1	-inf,inf	inf,inf	0.0862034,1.88454	0.000181098	0.000360398
3	chr2:27654028:G:A	27654028	NA,A	NA,G	NA,1	NA,inf	NA,inf	NA,0.209388	0.000180883	0.000360271
3	chr2:27037601:G:A	27037601	A,A	G,G	1,1	inf,inf	inf,inf	2.96035,0.0262739	0.000180863	0.000369572
3	chr2:27532799:C:T	27532799	NA,T	NA,C	NA,1	NA,inf	NA,inf	NA,0.478033	0.000180758	0.000360281
3	chr2:28054664:C:T	28054664	NA,T	NA,C	NA,1	NA,-inf	NA,inf	NA,0.277093	0.000180719	0.000360196
3	chr2:27134061:G:C	27134061	C,C	G,G	1,1	inf,-inf	inf,inf	1.99532,0.867796	0.000180657	0.0003632
3	chr2:27543921:A:G	27543921	NA,G	NA,A	NA,1	NA,-inf	NA,inf	NA,0.296866	0.000180593	0.00035989
3	chr2:27073282:A:G	27073282	NA,G	NA,A	NA,1	NA,-inf	NA,inf	NA,0.522605	0.000180074	0.000358926
3	chr2:27022925:G:A	27022925	NA,A	NA,G	NA,1	NA,inf	NA,inf	NA,0.411085	0.000180069	0.000359013
3	chr2:27091840:T:C	27091840	NA,C	NA,T	NA,1	NA,-inf	NA,inf	NA,0.252955	0.000179694	0.000358166
3	chr2:27574703:A:G	27574703	NA,G	NA,A	NA,1	NA,-inf	NA,inf	NA,0.344072	0.000179518	0.000357721
3	chr2:27894003:G:A	27894003	NA,A	NA,G	NA,1	NA,inf	NA,inf	NA,0.28696	0.000179443	0.000357604
3	chr2:27586268:C:T	27586268	NA,T	NA,C	NA,1	NA,-inf	NA,inf	NA,0.227193	0.000179303	0.000357359
3	chr2:27940039:A:G	27940039	NA,G	NA,A	NA,1	NA,-inf	NA,inf	NA,0.335424	0.00017929	0.000357396
3	chr2:28110999:C:T	28110999	NA,T	NA,C	NA,1	NA,inf	NA,inf	NA,0.450266	0.000179244	0.000357277
3	chr2:27043439:G:A	27043439	NA,A	NA,G	NA,1	NA,inf	NA,inf	NA,0.552423	0.000179232	0.00035724
3	chr2:28188773:G:T	28188773	NA,T	NA,G	NA,1	NA,inf	NA,inf	NA,0.461896	0.00017915	0.000357004
3	chr2:28136016:G:A	28136016	NA,A	NA,G	NA,1	NA,-inf	NA,inf	NA,0.319344	0.00017898	0.000356714
3	chr2:27355650:C:G	27355650	NA,G	NA,C	NA,1	NA,inf	NA,inf	NA,0.466524	0.000178822	0.000356411
3	chr2:27101801:C:T	27101801	T,NA	C,NA	1,NA	inf,NA	inf,NA	0.856937,NA	0.000178668	0.000356895
3	chr2:27591690:C:T	27591690	NA,T	NA,C	NA,1	NA,-inf	NA,inf	NA,0.224825	0.0001785	0.00035576
3	chr2:28053331:T:G	28053331	NA,G	NA,T	NA,1	NA,-inf	NA,inf	NA,0.26799	0.000178397	0.000355568
3	chr2:28060642:T:G	28060642	NA,G	NA,T	NA,1	NA,inf	NA,inf	NA,0.531849	0.000178387	0.000355405
3	chr2:27539129:T:C	27539129	NA,C	NA,T	NA,1	NA,-inf	NA,inf	NA,0.318142	0.000178302	0.000355475
3	chr2:27016509:T:C	27016509	NA,C	NA,T	NA,1	NA,-inf	NA,inf	NA,0.29586	0.000178267	0.000355331
3	chr2:28099726:G:A	28099726	NA,A	NA,G	NA,1	NA,inf	NA,inf	NA,0.457858	0.000178264	0.000355242
3	chr2:27204106:G:A	27204106	NA,A	NA,G	NA,1	NA,inf	NA,inf	NA,0.315882	0.000178225	0.000355215
3	chr2:27543048:G:A	27543048	NA,A	NA,G	NA,1	NA,inf	NA,inf	NA,0.429806	0.000178208	0.000355136
3	chr2:27277047:T:C	27277047	NA,C	NA,T	NA,1	NA,-inf	NA,inf	NA,0.229742	0.000178181	0.000355291
3	chr2:27565692:G:A	27565692	NA,A	NA,G	NA,1	NA,-inf	NA,inf	NA,0.321392	0.000177997	0.000354865
3	chr2:27930493:G:A	27930493	NA,A	NA,G	NA,1	NA,inf	NA,inf	NA,0.280813	0.000177914	0.000354555
3	chr2:27551582:G:A	27551582	A,A	G,G	1,1	inf,inf	inf,inf	3.10778,0.339846	0.000177628	0.00035771
3	chr2:27165629:A:G	27165629	NA,G	NA,A	NA,1	NA,-inf	NA,inf	NA,0.248223	0.000177611	0.000353975
3	chr2:27903730:T:C	27903730	NA,C	NA,T	NA,1	NA,inf	NA,inf	NA,0.284377	0.000177513	0.000353766
3	chr2:28165114:G:A	28165114	NA,A	NA,G	NA,1	NA,inf	NA,inf	NA,0.523832	0.000177496	0.000353891
3	chr2:27593824:T:G	27593824	NA,G	NA,T	NA,1	NA,-inf	NA,inf	NA,0.318831	0.000177491	0.000353856
3	chr2:28140771:A:T	28140771	NA,T	NA,A	NA,1	NA,inf	NA,inf	NA,0.483738	0.000177483	0.000353813
3	chr2:28253528:C:T	28253528	NA,T	NA,C	NA,1	NA,-inf	NA,inf	NA,0.269199	0.00017743	0.000353659
3	chr2:27556698:T:A	27556698	A,NA	T,NA	1,NA	inf,NA	inf,NA	2.54229,NA	0.000177428	0.000355997
3	chr2:28339580:G:A	28339580	NA,A	NA,G	NA,1	NA,-inf	NA,inf	NA,0.620935	0.000177263	0.000352998
3	chr2:27267884:G:A	27267884	NA,A	NA,G	NA,1	NA,-inf	NA,inf	NA,0.291161	0.000177246	0.000353203
3	chr2:28223983:G:T	28223983	T,NA	G,NA	1,NA	inf,NA	inf,NA	1.25953,NA	0.00017713	0.000353328
3	chr2:27945548:A:G	27945548	G,G	A,A	1,1	-inf,inf	inf,inf	3.42318,0.164493	0.000177072	0.000358589
3	chr2:28061091:C:A	28061091	NA,A	NA,C	NA,1	NA,inf	NA,inf	NA,0.328497	0.000176801	0.000352288
3	chr2:27530634:A:G	27530634	NA,G	NA,A	NA,1	NA,inf	NA,inf	NA,0.482376	0.000176735	0.000352191
3	chr2:27047191:C:T	27047191	T,NA	C,NA	1,NA	-inf,NA	inf,NA	0.393328,NA	0.000176706	0.000352788
3	chr2:27025168:A:G	27025168	NA,G	NA,A	NA,1	NA,-inf	NA,inf	NA,0.292006	0.000176666	0.000352138
3	chr2:27391351:T:C	27391351	NA,C	NA,T	NA,1	NA,inf	NA,inf	NA,0.512499	0.000176555	0.000351914
3	chr2:27050281:G:A	27050281	NA,A	NA,G	NA,1	NA,-inf	NA,inf	NA,0.29709	0.000176464	0.000351729
3	chr2:27963607:T:A	27963607	NA,A	NA,T	NA,1	NA,-inf	NA,inf	NA,0.322905	0.00017619	0.000351217
3	chr2:27900312:T:C	27900312	NA,C	NA,T	NA,1	NA,inf	NA,inf	NA,0.523338	0.000176188	0.000351067
3	chr2:27835937:C:T	27835937	NA,T	NA,C	NA,1	NA,inf	NA,inf	NA,0.500271	0.000176092	0.000350858
3	chr2:27944583:C:T	27944583	T,T	C,C	1,1	-inf,inf	inf,inf	3.09153,0.328682	0.000176085	0.000356201
3	chr2:27099137:C:T	27099137	NA,T	NA,C	NA,1	NA,-inf	NA,inf	NA,0.321607	0.000176081	0.000350988
3	chr2:28323815:C:T	28323815	T,NA	C,NA	1,NA	inf,NA	inf,NA	1.1572,NA	0.000176065	0.000351754
3	chr2:28196306:A:G	28196306	NA,G	NA,A	NA,1	NA,-inf	NA,inf	NA,0.822388	0.000176021	0.000350701
3	chr2:27098739:C:T	27098739	NA,T	NA,C	NA,1	NA,-inf	NA,inf	NA,0.321139	0.000175976	0.00035078
3	chr2:28127845:T:C	28127845	NA,C	NA,T	NA,1	NA,inf	NA,inf	NA,0.759543	0.000175908	0.000350562
3	chr2:28318122:C:T	28318122	NA,T	NA,C	NA,1	NA,-inf	NA,inf	NA,0.330435	0.000175597	0.000350666
3	chr2:27037672:C:A	27037672	NA,A	NA,C	NA,1	NA,inf	NA,inf	NA,0.534393	0.000175539	0.00034988
3	chr2:28104955:T:C	28104955	NA,C	NA,T	NA,1	NA,inf	NA,inf	NA,0.445957	0.000175478	0.000349694
3	chr2:27666105:T:G	27666105	NA,G	NA,T	NA,1	NA,-inf	NA,inf	NA,0.281678	0.000175446	0.000349688
3	chr2:27207053:T:G	27207053	NA,G	NA,T	NA,1	NA,-inf	NA,inf	NA,0.267901	0.000175239	0.000349299
3	chr2:27125382:G:A	27125382	NA,A	NA,G	NA,1	NA,-inf	NA,inf	NA,0.31469	0.000175235	0.000349243
3	chr2:27119271:A:G	27119271	NA,G	NA,A	NA,1	NA,-inf	NA,inf	NA,0.245409	0.000175189	0.000349188
3	chr2:27386687:T:G	27386687	NA,G	NA,T	NA,1	NA,inf	NA,inf	NA,0.576252	0.000175183	0.00034919
3	chr2:27904614:AAGAC:A	27904614	NA,A	NA,AAGAC	NA,1	NA,-inf	NA,inf	NA,0.253103	0.000175168	0.000349137
3	chr2:27953242:A:G	27953242	G,G	A,A	1,1	-inf,inf	inf,inf	3.09887,0.310109	0.000175137	0.000354302
3	chr2:28103388:C:G	28103388	NA,G	NA,C	NA,1	NA,inf	NA,inf	NA,0.442716	0.000175084	0.000348908
3	chr2:28310516:G:C	28310516	NA,C	NA,G	NA,1	NA,-inf	NA,inf	NA,0.684362	0.000174948	0.000348638
3	chr2:28201159:AGT:A	28201159	NA,A	NA,AGT	NA,1	NA,inf	NA,inf	NA,0.504769	0.000174922	0.000348548
3	chr2:28326118:C:G	28326118	NA,G	NA,C	NA,1	NA,inf	NA,inf	NA,0.31273	0.000174813	0.000348366
3	chr2:27554629:A:G	27554629	NA,G	NA,A	NA,1	NA,inf	NA,inf	NA,0.411824	0.0001748	0.000348344
3	chr2:27387618:C:T	27387618	NA,T	NA,C	NA,1	NA,-inf	NA,inf	NA,0.279498	0.000174684	0.000348084
3	chr2:28249325:G:T	28249325	NA,T	NA,G	NA,1	NA,inf	NA,inf	NA,0.417173	0.000174683	0.000348149
3	chr2:27782890:T:G	27782890	NA,G	NA,T	NA,1	NA,inf	NA,inf	NA,0.450755	0.000174493	0.000347784
3	chr2:27137554:C:T	27137554	NA,T	NA,C	NA,1	NA,-inf	NA,inf	NA,0.327068	0.000174486	0.000347726
3	chr2:27204641:C:A	27204641	NA,A	NA,C	NA,1	NA,-inf	NA,inf	NA,0.213906	0.000174479	0.000347899
3	chr2:27653060:A:G	27653060	NA,G	NA,A	NA,1	NA,-inf	NA,inf	NA,0.255692	0.000174383	0.000347566
3	chr2:28038296:C:A	28038296	A,A	C,C	1,1	-inf,inf	inf,inf	3.4128,0.169737	0.000174311	0.000352973
3	chr2:27237801:C:T	27237801	NA,T	NA,C	NA,1	NA,-inf	NA,inf	NA,0.308512	0.000174228	0.000347347
3	chr2:27019893:C:T	27019893	T,T	C,C	1,1	-inf,-inf	inf,inf	0.0732292,1.13573	0.000174146	0.000349184
3	chr2:27946730:T:C	27946730	C,C	T,T	1,1	-inf,inf	inf,inf	3.09612,0.310857	0.000174123	0.000352245
3	chr2:27525603:C:T	27525603	NA,T	NA,C	NA,1	NA,inf	NA,inf	NA,0.561004	0.000174105	0.000347016
3	chr2:28336443:G:A	28336443	NA,A	NA,G	NA,1	NA,inf	NA,inf	NA,0.423895	0.000174069	0.000346898
3	chr2:27229120:A:G	27229120	NA,G	NA,A	NA,1	NA,-inf	NA,inf	NA,0.262068	0.000173983	0.000346796
3	chr2:28073141:C:T	28073141	NA,T	NA,C	NA,1	NA,-inf	NA,inf	NA,0.230866	0.000173933	0.000346692
3	chr2:27998933:G:T	27998933	NA,T	NA,G	NA,1	NA,-inf	NA,inf	NA,0.24816	0.000173882	0.000346571
3	chr2:27314302:G:A	27314302	NA,A	NA,G	NA,1	NA,inf	NA,inf	NA,0.492501	0.000173859	0.000346483
3	chr2:27214868:G:A	27214868	NA,A	NA,G	NA,1	NA,-inf	NA,inf	NA,0.242402	0.000173843	0.000346447
3	chr2:27186226:C:T	27186226	NA,T	NA,C	NA,1	NA,-inf	NA,inf	NA,0.304327	0.00017378	0.000346446
3	chr2:28246474:G:A	28246474	NA,A	NA,G	NA,1	NA,-inf	NA,inf	NA,0.284012	0.000173768	0.000346417
3	chr2:28012850:A:C	28012850	NA,C	NA,A	NA,1	NA,-inf	NA,inf	NA,0.310666	0.000173764	0.000346394
3	chr2:27994008:A:G	27994008	NA,G	NA,A	NA,1	NA,-inf	NA,inf	NA,0.24745	0.000173708	0.000346224
3	chr2:28134863:T:C	28134863	C,NA	T,NA	1,NA	inf,NA	inf,NA	1.13566,NA	0.000173698	0.000347132
3	chr2:28251086:T:C	28251086	NA,C	NA,T	NA,1	NA,inf	NA,inf	NA,0.412127	0.000173618	0.000346028
3	chr2:27986416:C:T	27986416	T,T	C,C	1,1	-inf,inf	inf,inf	3.44164,0.125624	0.000173469	0.000351323
3	chr2:27920102:A:G	27920102	NA,G	NA,A	NA,1	NA,inf	NA,inf	NA,0.462344	0.000173462	0.000345723
3	chr2:27961359:A:G	27961359	NA,G	NA,A	NA,1	NA,-inf	NA,inf	NA,0.246165	0.000173406	0.000345624
3	chr2:27271853:C:T	27271853	NA,T	NA,C	NA,1	NA,inf	NA,inf	NA,0.440958	0.000173397	0.000345666
3	chr2:27978786:T:C	27978786	NA,C	NA,T	NA,1	NA,-inf	NA,inf	NA,0.310758	0.000173378	0.000345611
3	chr2:28125483:G:T	28125483	NA,T	NA,G	NA,1	NA,-inf	NA,inf	NA,0.308611	0.000173235	0.000345331
3	chr2:27524352:A:G	27524352	NA,G	NA,A	NA,1	NA,inf	NA,inf	NA,0.559421	0.000172819	0.00034444
3	chr2:27436957:T:G	27436957	G,NA	T,NA	1,NA	inf,NA	inf,NA	1.26221,NA	0.000172732	0.000344499
3	chr2:28264316:A:G	28264316	NA,G	NA,A	NA,1	NA,inf	NA,inf	NA,0.40703	0.000172583	0.000343964
3	chr2:28153981:A:C	28153981	NA,C	NA,A	NA,1	NA,inf	NA,inf	NA,0.472324	0.000172306	0.000343494
3	chr2:28339836:C:T	28339836	NA,T	NA,C	NA,1	NA,-inf	NA,inf	NA,0.600127	0.000172232	0.000342978
3	chr2:28337790:G:A	28337790	NA,A	NA,G	NA,1	NA,-inf	NA,inf	NA,0.218394	0.000172196	0.00034308
3	chr2:28231614:G:A	28231614	NA,A	NA,G	NA,1	NA,inf	NA,inf	NA,0.391214	0.000172142	0.000343174
3	chr2:27187555:G:A	27187555	NA,A	NA,G	NA,1	NA,-inf	NA,inf	NA,0.314056	0.00017195	0.000342666
3	chr2:27827601:A:G	27827601	NA,G	NA,A	NA,1	NA,inf	NA,inf	NA,0.30952	0.00017186	0.000342313
3	chr2:28108346:C:T	28108346	NA,T	NA,C	NA,1	NA,inf	NA,inf	NA,0.507894	0.000171737	0.000342398
3	chr2:27996828:GC:G	27996828	NA,G	NA,GC	NA,1	NA,inf	NA,inf	NA,0.311621	0.000171725	0.000342043
3	chr2:27472523:C:G	27472523	NA,G	NA,C	NA,1	NA,-inf	NA,inf	NA,0.302226	0.000171682	0.000342208
3	chr2:28325862:G:C	28325862	NA,C	NA,G	NA,1	NA,inf	NA,inf	NA,0.317026	0.000171599	0.000341936
3	chr2:27972274:C:T	27972274	NA,T	NA,C	NA,1	NA,-inf	NA,inf	NA,0.238268	0.00017156	0.000341943
3	chr2:27532363:C:T	27532363	NA,T	NA,C	NA,1	NA,-inf	NA,inf	NA,0.227179	0.000171553	0.000341909
3	chr2:27193009:T:C	27193009	NA,C	NA,T	NA,1	NA,inf	NA,inf	NA,0.411371	0.000171547	0.000341945
3	chr2:27295596:G:A	27295596	NA,A	NA,G	NA,1	NA,inf	NA,inf	NA,0.544945	0.000171521	0.000341914
3	chr2:28326732:T:C	28326732	NA,C	NA,T	NA,1	NA,-inf	NA,inf	NA,0.282871	0.000171426	0.000342208
3	chr2:27938871:C:T	27938871	NA,T	NA,C	NA,1	NA,-inf	NA,inf	NA,0.237385	0.000171423	0.000341672
3	chr2:28260443:A:G	28260443	NA,G	NA,A	NA,1	NA,inf	NA,inf	NA,0.425046	0.000171347	0.000341456
3	chr2:27113854:C:T	27113854	NA,T	NA,C	NA,1	NA,-inf	NA,inf	NA,0.230063	0.000171255	0.000341347
3	chr2:27930737:A:G	27930737	NA,G	NA,A	NA,1	NA,-inf	NA,inf	NA,0.236662	0.000171236	0.0003413
3	chr2:27562572:T:C	27562572	NA,C	NA,T	NA,1	NA,-inf	NA,inf	NA,0.0862604	0.00017104	0.000340932
3	chr2:27626045:G:A	27626045	NA,A	NA,G	NA,1	NA,-inf	NA,inf	NA,1.1475	0.000170963	0.000340765
3	chr2:28020675:T:C	28020675	NA,C	NA,T	NA,1	NA,inf	NA,inf	NA,0.561936	0.000170835	0.000340494
3	chr2:27649220:C:T	27649220	NA,T	NA,C	NA,1	NA,inf	NA,inf	NA,0.463825	0.000170786	0.000340335
3	chr2:28095152:C:T	28095152	NA,T	NA,C	NA,1	NA,-inf	NA,inf	NA,0.889683	0.000170707	0.000340253
3	chr2:27643604:C:T	27643604	NA,T	NA,C	NA,1	NA,-inf	NA,inf	NA,0.232865	0.000170652	0.000340107
3	chr2:27133544:C:T	27133544	NA,T	NA,C	NA,1	NA,-inf	NA,inf	NA,0.263617	0.000170619	0.000340075
3	chr2:28150711:A:G	28150711	G,NA	A,NA	1,NA	inf,NA	inf,NA	1.09393,NA	0.000170567	0.00034044
3	chr2:27327945:T:C	27327945	NA,C	NA,T	NA,1	NA,-inf	NA,inf	NA,0.302968	0.000170535	0.000339989
3	chr2:27067098:A:C	27067098	C,NA	A,NA	1,NA	inf,NA	inf,NA	1.16111,NA	0.000170532	0.000340956
3	chr2:28033964:A:G	28033964	G,G	A,A	1,1	-inf,inf	inf,inf	3.3925,0.170832	0.000170479	0.000345182
3	chr2:27072543:CA:C	27072543	NA,C	NA,CA	NA,1	NA,-inf	NA,inf	NA,0.472966	0.000170436	0.000339717
3	chr2:28224641:C:A	28224641	NA,A	NA,C	NA,1	NA,inf	NA,inf	NA,0.399575	0.000170169	0.000339167
3	chr2:28086785:C:T	28086785	NA,T	NA,C	NA,1	NA,-inf	NA,inf	NA,0.265955	0.000170134	0.000339132
3	chr2:28121696:C:A	28121696	NA,A	NA,C	NA,1	NA,-inf	NA,inf	NA,0.853468	0.000170057	0.000338955
3	chr2:28063298:C:T	28063298	NA,T	NA,C	NA,1	NA,-inf	NA,inf	NA,0.278936	0.000169929	0.000338729
3	chr2:27530057:A:C	27530057	NA,C	NA,A	NA,1	NA,inf	NA,inf	NA,0.477455	0.000169875	0.000338496
3	chr2:27505945:G:A	27505945	NA,A	NA,G	NA,1	NA,inf	NA,inf	NA,0.420207	0.000169803	0.000338433
3	chr2:27063527:G:A	27063527	NA,A	NA,G	NA,1	NA,-inf	NA,inf	NA,0.267518	0.000169796	0.00033844
3	chr2:27535913:C:A	27535913	NA,A	NA,C	NA,1	NA,-inf	NA,inf	NA,0.294678	0.000169671	0.000338075
3	chr2:27960136:T:C	27960136	NA,C	NA,T	NA,1	NA,inf	NA,inf	NA,0.531404	0.000169656	0.000338148
3	chr2:28262669:G:A	28262669	NA,A	NA,G	NA,1	NA,-inf	NA,inf	NA,0.271565	0.000169196	0.000337258
3	chr2:28017495:A:C	28017495	NA,C	NA,A	NA,1	NA,-inf	NA,inf	NA,0.227731	0.000169121	0.000337083
3	chr2:28151894:A:G	28151894	NA,G	NA,A	NA,1	NA,-inf	NA,inf	NA,0.254023	0.00016912	0.000336993
3	chr2:27343903:A:T	27343903	NA,T	NA,A	NA,1	NA,inf	NA,inf	NA,0.570123	0.00016905	0.000336905
3	chr2:28010632:T:A	28010632	NA,A	NA,T	NA,1	NA,-inf	NA,inf	NA,0.227117	0.000168961	0.000336764
3	chr2:28013297:G:A	28013297	NA,A	NA,G	NA,1	NA,inf	NA,inf	NA,0.549286	0.00016889	0.000336623
3	chr2:27131438:C:T	27131438	NA,T	NA,C	NA,1	NA,inf	NA,inf	NA,0.421769	0.000168823	0.00033645
3	chr2:28174393:G:A	28174393	NA,A	NA,G	NA,1	NA,inf	NA,inf	NA,0.476246	0.000168755	0.000336455
3	chr2:27900893:A:T	27900893	T,T	A,A	1,1	-inf,-inf	inf,inf	3.57638,0.0999802	0.000168676	0.000341786
3	chr2:27995666:G:A	27995666	NA,A	NA,G	NA,1	NA,inf	NA,inf	NA,0.390578	0.000168553	0.000336
3	chr2:28206198:A:G	28206198	NA,G	NA,A	NA,1	NA,inf	NA,inf	NA,0.469365	0.000168532	0.000335823
3	chr2:27630378:C:G	27630378	G,NA	C,NA	1,NA	-inf,NA	inf,NA	6.54221,NA	0.000168513	0.000592439
3	chr2:27550490:C:T	27550490	NA,T	NA,C	NA,1	NA,inf	NA,inf	NA,0.384908	0.000168372	0.000335538
3	chr2:28231372:G:A	28231372	NA,A	NA,G	NA,1	NA,inf	NA,inf	NA,0.390112	0.000168305	0.000335452
3	chr2:27912617:A:G	27912617	NA,G	NA,A	NA,1	NA,inf	NA,inf	NA,0.238984	0.000168137	0.00033508
3	chr2:27697667:C:A	27697667	NA,A	NA,C	NA,1	NA,inf	NA,inf	NA,0.160943	0.000168105	0.000334853
3	chr2:27710046:T:C	27710046	NA,C	NA,T	NA,1	NA,inf	NA,inf	NA,0.410901	0.000168056	0.000334963
3	chr2:27355357:C:T	27355357	NA,T	NA,C	NA,1	NA,-inf	NA,inf	NA,0.214252	0.000168	0.00033479
3	chr2:27706259:G:C	27706259	NA,C	NA,G	NA,1	NA,inf	NA,inf	NA,0.410485	0.00016798	0.000334814
3	chr2:27808023:A:G	27808023	NA,G	NA,A	NA,1	NA,inf	NA,inf	NA,0.437336	0.000167945	0.000334677
3	chr2:28250216:G:T	28250216	NA,T	NA,G	NA,1	NA,inf	NA,inf	NA,0.452992	0.000167885	0.000334645
3	chr2:27330906:G:A	27330906	NA,A	NA,G	NA,1	NA,-inf	NA,inf	NA,0.126332	0.000167882	0.000334569
3	chr2:28319959:TCCA:T	28319959	NA,T	NA,TCCA	NA,1	NA,inf	NA,inf	NA,0.379893	0.000167663	0.000334143
3	chr2:27939407:T:C	27939407	C,C	T,T	1,1	-inf,inf	inf,inf	3.42345,0.115508	0.000167575	0.000339351
3	chr2:27373651:C:T	27373651	NA,T	NA,C	NA,1	NA,inf	NA,inf	NA,0.533464	0.000167535	0.000333945
3	chr2:27175729:C:T	27175729	NA,T	NA,C	NA,1	NA,inf	NA,inf	NA,0.409078	0.000167507	0.000333842
3	chr2:27673107:C:G	27673107	NA,G	NA,C	NA,1	NA,-inf	NA,inf	NA,1.10691	0.000167398	0.000333659
3	chr2:27481709:T:G	27481709	NA,G	NA,T	NA,1	NA,-inf	NA,inf	NA,0.282452	0.000167364	0.000333597
3	chr2:27643198:T:A	27643198	NA,A	NA,T	NA,1	NA,inf	NA,inf	NA,0.429665	0.000167345	0.000333524
3	chr2:27780719:G:A	27780719	NA,A	NA,G	NA,1	NA,inf	NA,inf	NA,0.429242	0.000167321	0.000333431
3	chr2:28210658:G:A	28210658	NA,A	NA,G	NA,1	NA,inf	NA,inf	NA,0.46394	0.000167274	0.000333318
3	chr2:28232900:A:G	28232900	NA,G	NA,A	NA,1	NA,inf	NA,inf	NA,0.386041	0.000167271	0.00033339
3	chr2:28209313:T:C	28209313	NA,C	NA,T	NA,1	NA,inf	NA,inf	NA,0.399389	0.000167254	0.000333225
3	chr2:27953189:A:T	27953189	T,T	A,A	1,1	-inf,inf	inf,inf	3.40391,0.131502	0.000167144	0.000338458
3	chr2:27167301:A:G	27167301	G,G	A,A	1,1	inf,inf	inf,inf	3.81085,1.30942	0.000167092	0.000335761
3	chr2:27735702:C:T	27735702	NA,T	NA,C	NA,1	NA,-inf	NA,inf	NA,0.362566	0.000167043	0.00033318
3	chr2:27407635:C:T	27407635	NA,T	NA,C	NA,1	NA,inf	NA,inf	NA,0.178337	0.000167026	0.000332916
3	chr2:27040547:G:A	27040547	NA,A	NA,G	NA,1	NA,-inf	NA,inf	NA,0.218266	0.000167009	0.000332887
3	chr2:27090635:A:G	27090635	NA,G	NA,A	NA,1	NA,-inf	NA,inf	NA,0.27363	0.000166908	0.000332701
3	chr2:27854262:A:G	27854262	NA,G	NA,A	NA,1	NA,inf	NA,inf	NA,0.532166	0.000166877	0.000332617
3	chr2:28302069:T:C	28302069	NA,C	NA,T	NA,1	NA,-inf	NA,inf	NA,0.274628	0.00016684	0.000332588
3	chr2:27898376:C:T	27898376	T,NA	C,NA	1,NA	-inf,NA	inf,NA	0.355742,NA	0.000166735	0.000332681
3	chr2:27370288:G:A	27370288	NA,A	NA,G	NA,1	NA,inf	NA,inf	NA,0.176619	0.000166627	0.000332119
3	chr2:28304308:G:A	28304308	NA,A	NA,G	NA,1	NA,inf	NA,inf	NA,0.394499	0.000166567	0.000331927
3	chr2:28117123:T:A	28117123	NA,A	NA,T	NA,1	NA,inf	NA,inf	NA,0.382833	0.000166513	0.000331901
3	chr2:28237524:GTCTTA:G	28237524	NA,G	NA,GTCTTA	NA,1	NA,inf	NA,inf	NA,0.385348	0.000166308	0.000331419
3	chr2:28131941:A:G	28131941	NA,G	NA,A	NA,1	NA,inf	NA,inf	NA,0.437952	0.000166296	0.00033151
3	chr2:27402977:TG:T	27402977	NA,T	NA,TG	NA,1	NA,inf	NA,inf	NA,0.17474	0.000166204	0.000331277
3	chr2:28123616:G:A	28123616	NA,A	NA,G	NA,1	NA,-inf	NA,inf	NA,0.243582	0.0001661	0.000331102
3	chr2:28160924:G:C	28160924	NA,C	NA,G	NA,1	NA,-inf	NA,inf	NA,0.240857	0.000166098	0.000330973
3	chr2:27336970:G:T	27336970	NA,T	NA,G	NA,1	NA,inf	NA,inf	NA,0.706678	0.000165998	0.000330885
3	chr2:27497495:C:G	27497495	NA,G	NA,C	NA,1	NA,-inf	NA,inf	NA,0.270943	0.000165995	0.000330923
3	chr2:27403409:G:C	27403409	NA,C	NA,G	NA,1	NA,inf	NA,inf	NA,0.173626	0.00016595	0.000330772
3	chr2:27753716:TCACCTTTG:T	27753716	T,NA	TCACCTTTG,NA	1,NA	-inf,NA	inf,NA	0.358553,NA	0.000165911	0.000330801
3	chr2:27994460:T:C	27994460	C,C	T,T	1,1	-inf,-inf	inf,inf	3.537,0.115806	0.000165788	0.000335894
3	chr2:27598434:C:T	27598434	NA,T	NA,C	NA,1	NA,inf	NA,inf	NA,0.364206	0.000165697	0.00033021
3	chr2:27071206:T:C	27071206	NA,C	NA,T	NA,1	NA,inf	NA,inf	NA,0.32613	0.000165575	0.000329977
3	chr2:28206814:T:C	28206814	NA,C	NA,T	NA,1	NA,inf	NA,inf	NA,0.450821	0.000165453	0.000329692
3	chr2:27372010:G:A	27372010	NA,A	NA,G	NA,1	NA,-inf	NA,inf	NA,1.13887	0.000165219	0.000329331
3	chr2:27564418:G:A	27564418	NA,A	NA,G	NA,1	NA,inf	NA,inf	NA,0.361328	0.000165136	0.000329092
3	chr2:27351491:A:T	27351491	NA,T	NA,A	NA,1	NA,-inf	NA,inf	NA,0.201554	0.000165087	0.000328988
3	chr2:28196314:A:G	28196314	NA,G	NA,A	NA,1	NA,-inf	NA,inf	NA,0.738562	0.000165033	0.000328827
3	chr2:28188990:C:T	28188990	NA,T	NA,C	NA,1	NA,inf	NA,inf	NA,0.454167	0.000164983	0.000328933
3	chr2:27949426:T:C	27949426	C,C	T,T	1,1	-inf,inf	inf,inf	3.04904,0.312158	0.000164789	0.00033329
3	chr2:28177977:TGGA:T	28177977	NA,T	NA,TGGA	NA,1	NA,inf	NA,inf	NA,0.452924	0.000164777	0.000328521
3	chr2:27575991:C:A	27575991	NA,A	NA,C	NA,1	NA,inf	NA,inf	NA,0.359258	0.000164758	0.000328338
3	chr2:28340535:G:T	28340535	NA,T	NA,G	NA,1	NA,-inf	NA,inf	NA,0.389332	0.00016474	0.000328388
3	chr2:27555149:T:C	27555149	C,C	T,T	1,1	inf,inf	inf,inf	3.08559,0.305881	0.000164729	0.000331715
3	chr2:27302415:C:T	27302415	NA,T	NA,C	NA,1	NA,inf	NA,inf	NA,0.371094	0.000164678	0.000328255
3	chr2:27099335:G:A	27099335	NA,A	NA,G	NA,1	NA,-inf	NA,inf	NA,0.285455	0.000164629	0.000328151
3	chr2:28103391:G:C	28103391	C,C	G,G	1,1	-inf,-inf	inf,inf	1.50802,1.39496	0.000164603	0.000330194
3	chr2:27117639:G:A	27117639	NA,A	NA,G	NA,1	NA,inf	NA,inf	NA,0.404031	0.000164576	0.000328009
3	chr2:27661091:C:T	27661091	T,T	C,C	1,1	-inf,inf	inf,inf	0.0444435,1.87544	0.000164397	0.000327212
3	chr2:27288196:C:T	27288196	NA,T	NA,C	NA,1	NA,inf	NA,inf	NA,0.406369	0.000164252	0.000327274
3	chr2:27968762:C:T	27968762	T,T	C,C	1,1	-inf,inf	inf,inf	3.39423,0.137133	0.000164229	0.000332571
3	chr2:27638654:G:GT	27638654	GT,GT	G,G	1,1	-inf,inf	inf,inf	0.0269258,1.89439	0.000164215	0.000326874
3	chr2:27880570:T:A	27880570	NA,A	NA,T	NA,1	NA,inf	NA,inf	NA,0.363253	0.000164138	0.000327195
3	chr2:28037511:TAATA:T	28037511	NA,T	NA,TAATA	NA,1	NA,-inf	NA,inf	NA,0.251361	0.000164074	0.000327058
3	chr2:28192058:A:G	28192058	NA,G	NA,A	NA,1	NA,inf	NA,inf	NA,0.412634	0.000164033	0.000326952
3	chr2:28261667:A:G	28261667	NA,G	NA,A	NA,1	NA,inf	NA,inf	NA,0.408336	0.000163982	0.000326717
3	chr2:27162853:GCCTTACAGGGTTT:G	27162853	NA,G	NA,GCCTTACAGGGTTT	NA,1	NA,inf	NA,inf	NA,0.489568	0.000163973	0.0003268
3	chr2:28225967:G:A	28225967	NA,A	NA,G	NA,1	NA,inf	NA,inf	NA,0.379417	0.000163844	0.000326513
3	chr2:28313214:A:AGG	28313214	NA,AGG	NA,A	NA,1	NA,inf	NA,inf	NA,0.321076	0.000163833	0.000326528
3	chr2:27078850:G:C	27078850	NA,C	NA,G	NA,1	NA,inf	NA,inf	NA,0.344983	0.000163828	0.000326548
3	chr2:28336441:G:T	28336441	NA,T	NA,G	NA,1	NA,inf	NA,inf	NA,0.43326	0.000163777	0.000326388
3	chr2:27584034:G:A	27584034	NA,A	NA,G	NA,1	NA,inf	NA,inf	NA,0.391401	0.000163553	0.000325989
3	chr2:28256942:A:G	28256942	NA,G	NA,A	NA,1	NA,inf	NA,inf	NA,0.345212	0.000163492	0.000325859
3	chr2:27143475:T:A	27143475	NA,A	NA,T	NA,1	NA,-inf	NA,inf	NA,0.229626	0.000163471	0.000325828
3	chr2:28259388:A:T	28259388	NA,T	NA,A	NA,1	NA,inf	NA,inf	NA,0.358088	0.000163466	0.000325798
3	chr2:27628901:G:A	27628901	NA,A	NA,G	NA,1	NA,-inf	NA,inf	NA,0.615961	0.000163349	0.000325536
3	chr2:28305134:A:G	28305134	NA,G	NA,A	NA,1	NA,-inf	NA,inf	NA,0.260632	0.000163315	0.000325488
3	chr2:27099019:A:G	27099019	NA,G	NA,A	NA,1	NA,-inf	NA,inf	NA,0.426615	0.000163189	0.000325321
3	chr2:27548548:C:T	27548548	T,T	C,C	1,1	inf,inf	inf,inf	3.04044,0.325426	0.0001631	0.000328398
3	chr2:28282556:C:T	28282556	NA,T	NA,C	NA,1	NA,inf	NA,inf	NA,0.393471	0.000163044	0.000324976
3	chr2:27855502:T:G	27855502	NA,G	NA,T	NA,1	NA,-inf	NA,inf	NA,0.236183	0.00016296	0.000324816
3	chr2:28328556:A:G	28328556	NA,G	NA,A	NA,1	NA,inf	NA,inf	NA,0.333686	0.000162811	0.000324575
3	chr2:27515010:C:T	27515010	NA,T	NA,C	NA,1	NA,-inf	NA,inf	NA,0.232487	0.000162735	0.000324297
3	chr2:27417726:G:A	27417726	NA,A	NA,G	NA,1	NA,-inf	NA,inf	NA,0.145863	0.000162718	0.000324285
3	chr2:28310415:C:A	28310415	NA,A	NA,C	NA,1	NA,inf	NA,inf	NA,0.313429	0.000162682	0.000324235
3	chr2:28340396:A:G	28340396	NA,G	NA,A	NA,1	NA,inf	NA,inf	NA,0.425377	0.00016264	0.000324124
3	chr2:27431846:G:A	27431846	NA,A	NA,G	NA,1	NA,-inf	NA,inf	NA,0.256608	0.000162597	0.000324097
3	chr2:27674463:A:G	27674463	G,G	A,A	1,1	-inf,inf	inf,inf	0.074635,1.83846	0.000162564	0.000323527
3	chr2:28296535:C:G	28296535	G,G	C,C	1,1	-inf,-inf	inf,inf	2.52061,0.288803	0.00016251	0.00032524
3	chr2:27798586:C:T	27798586	NA,T	NA,C	NA,1	NA,-inf	NA,inf	NA,0.956892	0.000162484	0.000323853
3	chr2:28074000:TACACATATATACAC:T	28074000	NA,T	NA,TACACATATATACAC	NA,1	NA,inf	NA,inf	NA,0.360907	0.000162386	0.000323673
3	chr2:27527332:A:G	27527332	NA,G	NA,A	NA,1	NA,inf	NA,inf	NA,0.463781	0.000162285	0.000323408
3	chr2:27939994:T:C	27939994	C,C	T,T	1,1	-inf,-inf	inf,inf	3.51737,0.11773	0.000162257	0.000328715
3	chr2:28017658:T:C	28017658	NA,C	NA,T	NA,1	NA,inf	NA,inf	NA,0.340034	0.000162257	0.000323442
3	chr2:27090083:G:A	27090083	NA,A	NA,G	NA,1	NA,inf	NA,inf	NA,0.403028	0.000162244	0.000323372
3	chr2:27102256:C:T	27102256	NA,T	NA,C	NA,1	NA,-inf	NA,inf	NA,0.229568	0.000162194	0.000323283
3	chr2:27709166:A:G	27709166	NA,G	NA,A	NA,1	NA,inf	NA,inf	NA,0.495087	0.000162049	0.00032297
3	chr2:27769555:A:G	27769555	NA,G	NA,A	NA,1	NA,-inf	NA,inf	NA,0.137508	0.000162046	0.000322891
3	chr2:27717670:C:T	27717670	NA,T	NA,C	NA,1	NA,-inf	NA,inf	NA,0.216467	0.000161994	0.000322881
3	chr2:27708572:C:T	27708572	NA,T	NA,C	NA,1	NA,inf	NA,inf	NA,0.494452	0.000161978	0.000322829
3	chr2:27520827:G:A	27520827	NA,A	NA,G	NA,1	NA,inf	NA,inf	NA,0.374387	0.000161977	0.000322857
3	chr2:27528074:G:A	27528074	NA,A	NA,G	NA,1	NA,inf	NA,inf	NA,0.400542	0.000161977	0.000322829
3	chr2:27488222:C:T	27488222	NA,T	NA,C	NA,1	NA,inf	NA,inf	NA,0.162804	0.000161896	0.000322694
3	chr2:27871293:A:C	27871293	NA,C	NA,A	NA,1	NA,-inf	NA,inf	NA,0.24374	0.000161739	0.000322404
3	chr2:28338559:T:C	28338559	NA,C	NA,T	NA,1	NA,inf	NA,inf	NA,0.326652	0.000161529	0.000322018
3	chr2:27154127:A:G	27154127	NA,G	NA,A	NA,1	NA,-inf	NA,inf	NA,0.408125	0.000161508	0.000321966
3	chr2:28227722:TC:T	28227722	NA,T	NA,TC	NA,1	NA,inf	NA,inf	NA,0.352722	0.000161411	0.000321715
3	chr2:27976557:G:A	27976557	A,A	G,G	1,1	-inf,inf	inf,inf	3.43856,0.0624144	0.000161325	0.000326702
3	chr2:27516439:C:T	27516439	NA,T	NA,C	NA,1	NA,inf	NA,inf	NA,0.383577	0.000161145	0.000321265
3	chr2:27643062:C:T	27643062	NA,T	NA,C	NA,1	NA,-inf	NA,inf	NA,1.05627	0.000161122	0.000321149
3	chr2:27679822:C:T	27679822	NA,T	NA,C	NA,1	NA,inf	NA,inf	NA,0.408673	0.0001611	0.000321088
3	chr2:28261351:G:A	28261351	NA,A	NA,G	NA,1	NA,inf	NA,inf	NA,0.34432	0.000161094	0.000321072
3	chr2:27338500:T:A	27338500	NA,A	NA,T	NA,1	NA,inf	NA,inf	NA,0.354197	0.000160959	0.000320837
3	chr2:27455861:A:G	27455861	NA,G	NA,A	NA,1	NA,inf	NA,inf	NA,0.150858	0.000160932	0.00032077
3	chr2:27351767:A:G	27351767	NA,G	NA,A	NA,1	NA,-inf	NA,inf	NA,0.257462	0.000160876	0.000320601
3	chr2:27322558:G:A	27322558	NA,A	NA,G	NA,1	NA,-inf	NA,inf	NA,0.257462	0.000160876	0.000320601
3	chr2:27458530:G:A	27458530	NA,A	NA,G	NA,1	NA,inf	NA,inf	NA,0.538207	0.000160812	0.000320479
3	chr2:27161333:T:G	27161333	NA,G	NA,T	NA,1	NA,-inf	NA,inf	NA,0.210507	0.000160746	0.000320527
3	chr2:27248984:A:G	27248984	NA,G	NA,A	NA,1	NA,inf	NA,inf	NA,0.367572	0.000160722	0.000320353
3	chr2:27064257:CCAA:C	27064257	NA,C	NA,CCAA	NA,1	NA,-inf	NA,inf	NA,0.484572	0.000160721	0.00032035
3	chr2:28227345:G:A	28227345	NA,A	NA,G	NA,1	NA,inf	NA,inf	NA,0.348602	0.000160711	0.00032032
3	chr2:27116673:G:A	27116673	NA,A	NA,G	NA,1	NA,inf	NA,inf	NA,0.311818	0.000160704	0.000320309
3	chr2:28175297:A:C	28175297	NA,C	NA,A	NA,1	NA,inf	NA,inf	NA,0.392403	0.000160654	0.000320216
3	chr2:27072860:CA:C	27072860	NA,C	NA,CA	NA,1	NA,-inf	NA,inf	NA,0.475611	0.000160637	0.00032019
3	chr2:27947276:C:CT	27947276	NA,CT	NA,C	NA,1	NA,inf	NA,inf	NA,0.474936	0.000160574	0.000320046
3	chr2:27071937:A:G	27071937	NA,G	NA,A	NA,1	NA,-inf	NA,inf	NA,0.474531	0.000160544	0.000320005
3	chr2:27303780:C:CA	27303780	NA,CA	NA,C	NA,1	NA,inf	NA,inf	NA,0.383485	0.000160453	0.000319833
3	chr2:27649397:C:G	27649397	G,NA	C,NA	1,NA	inf,NA	inf,NA	1.16301,NA	0.000160439	0.000320712
3	chr2:27940074:A:C	27940074	NA,C	NA,A	NA,1	NA,inf	NA,inf	NA,0.476294	0.00016037	0.000319641
3	chr2:27333618:A:G	27333618	NA,G	NA,A	NA,1	NA,inf	NA,inf	NA,0.477496	0.000160368	0.000319659
3	chr2:27258100:G:C	27258100	NA,C	NA,G	NA,1	NA,inf	NA,inf	NA,0.365348	0.000160365	0.000319642
3	chr2:27860513:A:G	27860513	G,NA	A,NA	1,NA	inf,NA	inf,NA	0.977225,NA	0.000160362	0.00032014
3	chr2:27629604:G:A	27629604	NA,A	NA,G	NA,1	NA,inf	NA,inf	NA,0.399399	0.000160357	0.000319562
3	chr2:27451072:G:A	27451072	NA,A	NA,G	NA,1	NA,inf	NA,inf	NA,0.147509	0.000160254	0.000319419
3	chr2:27394505:C:T	27394505	NA,T	NA,C	NA,1	NA,-inf	NA,inf	NA,1.09537	0.00016024	0.000319405
3	chr2:27613184:C:T	27613184	NA,T	NA,C	NA,1	NA,inf	NA,inf	NA,0.333536	0.000160236	0.000319331
3	chr2:28230879:G:A	28230879	NA,A	NA,G	NA,1	NA,inf	NA,inf	NA,0.392729	0.000160214	0.000319258
3	chr2:28091497:C:T	28091497	NA,T	NA,C	NA,1	NA,-inf	NA,inf	NA,0.808869	0.000160207	0.000319325
3	chr2:27715260:A:G	27715260	NA,G	NA,A	NA,1	NA,inf	NA,inf	NA,0.409237	0.000160105	0.000319098
3	chr2:27653774:C:T	27653774	T,T	C,C	1,1	-inf,inf	inf,inf	0.0471534,1.85755	0.000160048	0.000318551
3	chr2:27468836:G:A	27468836	NA,A	NA,G	NA,1	NA,-inf	NA,inf	NA,0.225427	0.000159924	0.00031882
3	chr2:28170462:A:G	28170462	NA,G	NA,A	NA,1	NA,inf	NA,inf	NA,0.424253	0.000159879	0.000318751
3	chr2:27136965:GA:G	27136965	NA,G	NA,GA	NA,1	NA,-inf	NA,inf	NA,0.188067	0.000159844	0.000318602
3	chr2:28127135:T:G	28127135	NA,G	NA,T	NA,1	NA,inf	NA,inf	NA,0.361663	0.000159706	0.000318274
3	chr2:28262548:G:A	28262548	NA,A	NA,G	NA,1	NA,inf	NA,inf	NA,0.335356	0.000159654	0.000318204
3	chr2:28307099:C:T	28307099	NA,T	NA,C	NA,1	NA,inf	NA,inf	NA,0.35616	0.000159512	0.000317875
3	chr2:28237644:T:C	28237644	NA,C	NA,T	NA,1	NA,inf	NA,inf	NA,0.387115	0.000159405	0.000317648
3	chr2:28234220:G:A	28234220	NA,A	NA,G	NA,1	NA,inf	NA,inf	NA,0.402104	0.000159293	0.00031752
3	chr2:27243339:G:A	27243339	NA,A	NA,G	NA,1	NA,-inf	NA,inf	NA,0.148771	0.000159267	0.000317547
3	chr2:27058691:A:G	27058691	NA,G	NA,A	NA,1	NA,inf	NA,inf	NA,0.346555	0.000159254	0.000317463
3	chr2:28115880:C:T	28115880	NA,T	NA,C	NA,1	NA,inf	NA,inf	NA,0.370806	0.000159249	0.000317366
3	chr2:27465709:C:G	27465709	NA,G	NA,C	NA,1	NA,inf	NA,inf	NA,0.526176	0.000159198	0.000317264
3	chr2:27646142:A:G	27646142	NA,G	NA,A	NA,1	NA,inf	NA,inf	NA,0.396455	0.000159187	0.000317232
3	chr2:27257125:A:G	27257125	NA,G	NA,A	NA,1	NA,inf	NA,inf	NA,0.375345	0.000159043	0.000317027
3	chr2:28224598:C:T	28224598	NA,T	NA,C	NA,1	NA,inf	NA,inf	NA,0.342976	0.000159039	0.000316941
3	chr2:27181588:C:A	27181588	NA,A	NA,C	NA,1	NA,inf	NA,inf	NA,0.342042	0.000158984	0.000316905
3	chr2:28231143:G:A	28231143	NA,A	NA,G	NA,1	NA,inf	NA,inf	NA,0.342366	0.000158938	0.00031674
3	chr2:27334903:G:A	27334903	NA,A	NA,G	NA,1	NA,-inf	NA,inf	NA,0.172379	0.00015891	0.000316685
3	chr2:27598606:G:A	27598606	NA,A	NA,G	NA,1	NA,inf	NA,inf	NA,0.363601	0.000158865	0.000316646
3	chr2:28061951:A:G	28061951	NA,G	NA,A	NA,1	NA,-inf	NA,inf	NA,0.260254	0.000158864	0.000317119
3	chr2:27387009:G:A	27387009	A,NA	G,NA	1,NA	-inf,NA	inf,NA	0.394108,NA	0.000158829	0.000317159
3	chr2:27136601:C:T	27136601	NA,T	NA,C	NA,1	NA,-inf	NA,inf	NA,0.182724	0.000158824	0.000316568
3	chr2:27612903:C:G	27612903	NA,G	NA,C	NA,1	NA,-inf	NA,inf	NA,0.203387	0.00015882	0.000316514
3	chr2:28140789:G:A	28140789	NA,A	NA,G	NA,1	NA,-inf	NA,inf	NA,0.756285	0.000158765	0.000316452
3	chr2:27434814:C:T	27434814	NA,T	NA,C	NA,1	NA,inf	NA,inf	NA,0.363416	0.000158731	0.000316453
3	chr2:27443158:A:G	27443158	NA,G	NA,A	NA,1	NA,-inf	NA,inf	NA,0.225961	0.000158704	0.000316392
3	chr2:28102220:G:A	28102220	NA,A	NA,G	NA,1	NA,inf	NA,inf	NA,0.350158	0.00015863	0.000316135
3	chr2:28151903:C:T	28151903	NA,T	NA,C	NA,1	NA,inf	NA,inf	NA,0.361991	0.000158628	0.000316128
3	chr2:27267903:C:G	27267903	NA,G	NA,C	NA,1	NA,inf	NA,inf	NA,0.355109	0.000158621	0.00031613
3	chr2:27538300:G:A	27538300	NA,A	NA,G	NA,1	NA,inf	NA,inf	NA,0.323394	0.000158586	0.000316044
3	chr2:28090241:A:G	28090241	NA,G	NA,A	NA,1	NA,inf	NA,inf	NA,0.362117	0.000158584	0.000316106
3	chr2:27648138:C:T	27648138	T,T	C,C	1,1	-inf,inf	inf,inf	0.0472719,1.85213	0.000158584	0.00031564
3	chr2:28139987:AAC:A	28139987	NA,A	NA,AAC	NA,1	NA,-inf	NA,inf	NA,0.754609	0.000158511	0.000315946
3	chr2:27467299:G:A	27467299	NA,A	NA,G	NA,1	NA,-inf	NA,inf	NA,0.14198	0.00015851	0.000315889
3	chr2:28068327:C:T	28068327	NA,T	NA,C	NA,1	NA,inf	NA,inf	NA,0.356196	0.000158481	0.00031587
3	chr2:27599623:G:A	27599623	NA,A	NA,G	NA,1	NA,inf	NA,inf	NA,0.331473	0.000158481	0.000315835
3	chr2:27573964:T:C	27573964	NA,C	NA,T	NA,1	NA,inf	NA,inf	NA,0.331284	0.000158451	0.000315775
3	chr2:28147622:C:T	28147622	NA,T	NA,C	NA,1	NA,-inf	NA,inf	NA,0.752324	0.000158338	0.000315601
3	chr2:27949258:A:T	27949258	T,T	A,A	1,1	-inf,inf	inf,inf	3.01403,0.313753	0.000158286	0.000320084
3	chr2:27387670:T:C	27387670	C,NA	T,NA	1,NA	-inf,NA	inf,NA	2.26294,NA	0.000158276	0.000316644
3	chr2:28313216:TAC:T	28313216	NA,T	NA,TAC	NA,1	NA,inf	NA,inf	NA,0.289513	0.000158221	0.000315345
3	chr2:27593726:T:C	27593726	C,C	T,T	1,1	inf,inf	inf,inf	3.19001,0.453107	0.000158204	0.000318758
3	chr2:28125011:A:G	28125011	NA,G	NA,A	NA,1	NA,inf	NA,inf	NA,0.359864	0.000158185	0.000315246
3	chr2:28259615:A:G	28259615	NA,G	NA,A	NA,1	NA,-inf	NA,inf	NA,0.217172	0.000158031	0.000315004
3	chr2:28149497:G:A	28149497	NA,A	NA,G	NA,1	NA,-inf	NA,inf	NA,0.749496	0.000158003	0.000314934
3	chr2:28286244:G:A	28286244	NA,A	NA,G	NA,1	NA,inf	NA,inf	NA,0.361843	0.00015797	0.000314863
3	chr2:27936777:A:G	27936777	G,G	A,A	1,1	-inf,-inf	inf,inf	3.49123,0.0501446	0.000157897	0.000319835
3	chr2:27060418:G:A	27060418	NA,A	NA,G	NA,1	NA,-inf	NA,inf	NA,0.20054	0.000157876	0.000314751
3	chr2:27611155:G:C	27611155	NA,C	NA,G	NA,1	NA,inf	NA,inf	NA,0.381524	0.00015783	0.000314531
3	chr2:27572978:C:T	27572978	NA,T	NA,C	NA,1	NA,inf	NA,inf	NA,0.356958	0.000157812	0.000314548
3	chr2:28224609:A:G	28224609	NA,G	NA,A	NA,1	NA,inf	NA,inf	NA,0.328249	0.00015779	0.000314493
3	chr2:27600312:T:G	27600312	NA,G	NA,T	NA,1	NA,inf	NA,inf	NA,0.356741	0.000157782	0.000314488
3	chr2:27190529:C:T	27190529	NA,T	NA,C	NA,1	NA,-inf	NA,inf	NA,0.976621	0.000157771	0.000314488
3	chr2:27950176:T:A	27950176	A,A	T,T	1,1	-inf,inf	inf,inf	3.35244,0.135696	0.00015776	0.000319374
3	chr2:28256294:C:A	28256294	NA,A	NA,C	NA,1	NA,inf	NA,inf	NA,0.353891	0.000157638	0.00031419
3	chr2:27581225:C:T	27581225	NA,T	NA,C	NA,1	NA,-inf	NA,inf	NA,1.04188	0.000157625	0.000314181
3	chr2:27783640:G:C	27783640	NA,C	NA,G	NA,1	NA,inf	NA,inf	NA,0.395386	0.000157623	0.000314141
3	chr2:27402900:C:T	27402900	T,NA	C,NA	1,NA	inf,NA	inf,NA	1.27856,NA	0.000157616	0.000315129
3	chr2:27614126:C:T	27614126	NA,T	NA,C	NA,1	NA,inf	NA,inf	NA,0.391469	0.000157609	0.000314067
3	chr2:27939242:C:T	27939242	T,T	C,C	1,1	-inf,-inf	inf,inf	3.47103,0.014018	0.000157574	0.00031915
3	chr2:28221274:G:A	28221274	NA,A	NA,G	NA,1	NA,inf	NA,inf	NA,0.310873	0.000157564	0.000314045
3	chr2:27618981:C:T	27618981	NA,T	NA,C	NA,1	NA,-inf	NA,inf	NA,0.196592	0.00015753	0.000313945
3	chr2:28295286:T:C	28295286	NA,C	NA,T	NA,1	NA,-inf	NA,inf	NA,0.229099	0.000157529	0.00031396
3	chr2:27130471:C:T	27130471	NA,T	NA,C	NA,1	NA,inf	NA,inf	NA,0.349699	0.000157461	0.000313842
3	chr2:27586893:T:C	27586893	NA,C	NA,T	NA,1	NA,-inf	NA,inf	NA,0.0363099	0.000157416	0.000313775
3	chr2:27339515:T:C	27339515	NA,C	NA,T	NA,1	NA,inf	NA,inf	NA,0.461802	0.000157344	0.000313625
3	chr2:27996071:C:T	27996071	T,NA	C,NA	1,NA	inf,NA	inf,NA	0.870185,NA	0.000157276	0.000313448
3	chr2:28061516:C:T	28061516	NA,T	NA,C	NA,1	NA,-inf	NA,inf	NA,0.097684	0.000157258	0.000313455
3	chr2:27161711:A:G	27161711	G,G	A,A	1,1	-inf,-inf	inf,inf	3.66319,0.769335	0.000157244	0.000318654
3	chr2:27512768:A:G	27512768	NA,G	NA,A	NA,1	NA,inf	NA,inf	NA,0.346398	0.000157236	0.000313411
3	chr2:27921652:A:G	27921652	NA,G	NA,A	NA,1	NA,-inf	NA,inf	NA,0.251076	0.000157228	0.000313836
3	chr2:28058823:G:A	28058823	NA,A	NA,G	NA,1	NA,-inf	NA,inf	NA,0.104681	0.00015717	0.000313279
3	chr2:28302146:A:C	28302146	NA,C	NA,A	NA,1	NA,-inf	NA,inf	NA,0.226749	0.000157109	0.000313124
3	chr2:28101263:A:G	28101263	G,G	A,A	1,1	-inf,-inf	inf,inf	0.440389,1.5098	0.000157022	0.000313882
3	chr2:27618887:T:C	27618887	NA,C	NA,T	NA,1	NA,inf	NA,inf	NA,0.351628	0.000156983	0.000312896
3	chr2:27628481:G:C	27628481	NA,C	NA,G	NA,1	NA,inf	NA,inf	NA,0.361767	0.000156914	0.000312708
3	chr2:27485929:C:T	27485929	NA,T	NA,C	NA,1	NA,inf	NA,inf	NA,0.132288	0.000156856	0.000312647
3	chr2:27419728:C:T	27419728	NA,T	NA,C	NA,1	NA,-inf	NA,inf	NA,0.118452	0.0001568	0.000312497
3	chr2:27596777:C:T	27596777	NA,T	NA,C	NA,1	NA,-inf	NA,inf	NA,1.02822	0.000156791	0.00031252
3	chr2:27601109:C:T	27601109	NA,T	NA,C	NA,1	NA,-inf	NA,inf	NA,1.02822	0.000156791	0.00031252
3	chr2:27259020:A:T	27259020	NA,T	NA,A	NA,1	NA,inf	NA,inf	NA,0.210365	0.000156733	0.000312389
3	chr2:27259222:T:C	27259222	C,C	T,T	1,1	inf,inf	inf,inf	5.20061,2.04947	0.000156637	0.000382121
3	chr2:28322542:G:A	28322542	NA,A	NA,G	NA,1	NA,-inf	NA,inf	NA,0.227244	0.000156521	0.000312001
3	chr2:27620117:T:C	27620117	NA,C	NA,T	NA,1	NA,inf	NA,inf	NA,0.394919	0.000156441	0.000311732
3	chr2:28195322:G:A	28195322	A,A	G,G	1,1	inf,inf	inf,inf	1.77621,1.44654	0.000156305	0.000312706
3	chr2:27860972:TCTC:T	27860972	NA,T	NA,TCTC	NA,1	NA,-inf	NA,inf	NA,0.224754	0.000156294	0.000311545
3	chr2:27908376:A:G	27908376	G,G	A,A	1,1	-inf,inf	inf,inf	3.24856,0.238565	0.000156292	0.000316228
3	chr2:27919526:C:G	27919526	NA,G	NA,C	NA,1	NA,inf	NA,inf	NA,0.448441	0.000156235	0.0003114
3	chr2:27879362:C:T	27879362	NA,T	NA,C	NA,1	NA,-inf	NA,inf	NA,0.218031	0.000156216	0.000311367
3	chr2:28055661:G:A	28055661	NA,A	NA,G	NA,1	NA,inf	NA,inf	NA,0.34238	0.000156195	0.000311314
3	chr2:27311859:G:A	27311859	NA,A	NA,G	NA,1	NA,-inf	NA,inf	NA,0.170535	0.000156177	0.000311236
3	chr2:27483949:G:A	27483949	NA,A	NA,G	NA,1	NA,inf	NA,inf	NA,0.468562	0.00015608	0.000311059
3	chr2:27586506:AG:A	27586506	NA,A	NA,AG	NA,1	NA,-inf	NA,inf	NA,0.0303782	0.000156	0.000310953
3	chr2:27146272:G:T	27146272	NA,T	NA,G	NA,1	NA,inf	NA,inf	NA,0.326478	0.00015596	0.00031087
3	chr2:27609345:C:T	27609345	NA,T	NA,C	NA,1	NA,inf	NA,inf	NA,0.372166	0.00015593	0.000310746
3	chr2:27573253:G:A	27573253	NA,A	NA,G	NA,1	NA,-inf	NA,inf	NA,1.01753	0.000155925	0.000310792
3	chr2:27386345:T:C	27386345	C,NA	T,NA	1,NA	inf,NA	inf,NA	1.50387,NA	0.000155915	0.000311117
3	chr2:27147598:T:C	27147598	NA,C	NA,T	NA,1	NA,-inf	NA,inf	NA,0.162199	0.000155876	0.000310699
3	chr2:27998290:G:A	27998290	A,NA	G,NA	1,NA	inf,NA	inf,NA	0.298712,NA	0.000155846	0.00031147
3	chr2:28117017:T:TA	28117017	NA,TA	NA,T	NA,1	NA,inf	NA,inf	NA,0.348569	0.000155785	0.000310467
3	chr2:27595500:T:C	27595500	NA,C	NA,T	NA,1	NA,-inf	NA,inf	NA,1.0237	0.000155769	0.000310481
3	chr2:27214928:C:T	27214928	NA,T	NA,C	NA,1	NA,-inf	NA,inf	NA,0.174856	0.000155744	0.000310497
3	chr2:28035160:G:A	28035160	A,A	G,G	1,1	-inf,inf	inf,inf	3.38829,0.0908496	0.000155707	0.000315263
3	chr2:28310794:G:A	28310794	NA,A	NA,G	NA,1	NA,-inf	NA,inf	NA,0.255379	0.000155701	0.000310397
3	chr2:28170344:T:C	28170344	NA,C	NA,T	NA,1	NA,inf	NA,inf	NA,0.371575	0.000155654	0.000310255
3	chr2:27139464:C:T	27139464	NA,T	NA,C	NA,1	NA,-inf	NA,inf	NA,0.166202	0.00015563	0.000310203
3	chr2:27100600:A:C	27100600	NA,C	NA,A	NA,1	NA,-inf	NA,inf	NA,0.373501	0.0001556	0.000310194
3	chr2:28120428:T:C	28120428	NA,C	NA,T	NA,1	NA,inf	NA,inf	NA,0.347093	0.000155563	0.000310025
3	chr2:28114808:T:G	28114808	NA,G	NA,T	NA,1	NA,inf	NA,inf	NA,0.347026	0.000155557	0.000310012
3	chr2:28116775:G:C	28116775	NA,C	NA,G	NA,1	NA,inf	NA,inf	NA,0.347026	0.000155557	0.000310012
3	chr2:27596746:G:A	27596746	NA,A	NA,G	NA,1	NA,inf	NA,inf	NA,0.342193	0.000155544	0.000310028
3	chr2:28026388:A:G	28026388	NA,G	NA,A	NA,1	NA,inf	NA,inf	NA,0.0709865	0.000155532	0.000310058
3	chr2:27665862:T:C	27665862	C,C	T,T	1,1	-inf,inf	inf,inf	0.0834373,1.79951	0.00015553	0.00030952
3	chr2:27086240:AC:A	27086240	NA,A	NA,AC	NA,1	NA,-inf	NA,inf	NA,0.21952	0.000155509	0.000309979
3	chr2:27917312:G:A	27917312	NA,A	NA,G	NA,1	NA,inf	NA,inf	NA,0.392551	0.000155499	0.000309846
3	chr2:28026438:T:C	28026438	NA,C	NA,T	NA,1	NA,-inf	NA,inf	NA,0.180795	0.000155474	0.000309838
3	chr2:27119502:A:G	27119502	NA,G	NA,A	NA,1	NA,inf	NA,inf	NA,0.35046	0.000155454	0.000309835
3	chr2:28243754:G:A	28243754	NA,A	NA,G	NA,1	NA,inf	NA,inf	NA,0.321438	0.000155443	0.000309779
3	chr2:27594753:T:C	27594753	NA,C	NA,T	NA,1	NA,inf	NA,inf	NA,0.367131	0.000155346	0.000309582
3	chr2:27595516:G:A	27595516	NA,A	NA,G	NA,1	NA,inf	NA,inf	NA,0.367034	0.000155326	0.000309543
3	chr2:27490938:G:A	27490938	NA,A	NA,G	NA,1	NA,inf	NA,inf	NA,0.462754	0.000155265	0.000309435
3	chr2:28179091:C:T	28179091	NA,T	NA,C	NA,1	NA,-inf	NA,inf	NA,0.719328	0.000155235	0.000309412
3	chr2:28342028:G:A	28342028	NA,A	NA,G	NA,1	NA,-inf	NA,inf	NA,0.21783	0.000155225	0.000309416
3	chr2:28261408:C:T	28261408	NA,T	NA,C	NA,1	NA,-inf	NA,inf	NA,0.153302	0.000155196	0.000309367
3	chr2:27404116:ATCTT:A	27404116	NA,A	NA,ATCTT	NA,1	NA,-inf	NA,inf	NA,0.125913	0.000155172	0.00030924
3	chr2:28065153:C:T	28065153	T,T	C,C	1,1	inf,-inf	inf,inf	2.87896,0.18315	0.000155069	0.000310945
3	chr2:27633471:AATTTTTGT:A	27633471	NA,A	NA,AATTTTTGT	NA,1	NA,inf	NA,inf	NA,0.292189	0.000154901	0.000308716
3	chr2:27062992:C:T	27062992	NA,T	NA,C	NA,1	NA,-inf	NA,inf	NA,0.138815	0.000154879	0.000308679
3	chr2:28338891:T:C	28338891	NA,C	NA,T	NA,1	NA,inf	NA,inf	NA,0.428287	0.000154877	0.000308511
3	chr2:27092574:G:A	27092574	NA,A	NA,G	NA,1	NA,inf	NA,inf	NA,0.24644	0.00015486	0.000308642
3	chr2:27654667:T:C	27654667	C,C	T,T	1,1	-inf,inf	inf,inf	0.0519988,1.83095	0.000154772	0.000308048
3	chr2:27628593:C:T	27628593	NA,T	NA,C	NA,1	NA,-inf	NA,inf	NA,0.15601	0.00015477	0.000308465
3	chr2:27295394:C:T	27295394	NA,T	NA,C	NA,1	NA,-inf	NA,inf	NA,0.196246	0.000154591	0.000308148
3	chr2:27243087:A:G	27243087	NA,G	NA,A	NA,1	NA,-inf	NA,inf	NA,0.163812	0.000154569	0.000308029
3	chr2:27199000:GAC:G	27199000	NA,G	NA,GAC	NA,1	NA,-inf	NA,inf	NA,0.195278	0.00015448	0.00030788
3	chr2:28237506:T:G	28237506	NA,G	NA,T	NA,1	NA,-inf	NA,inf	NA,0.142705	0.000154435	0.000307732
3	chr2:28117213:A:C	28117213	NA,C	NA,A	NA,1	NA,-inf	NA,inf	NA,0.202174	0.000154384	0.000307709
3	chr2:27978033:G:A	27978033	NA,A	NA,G	NA,1	NA,inf	NA,inf	NA,0.328338	0.000154367	0.000307676
3	chr2:27942456:G:A	27942456	NA,A	NA,G	NA,1	NA,-inf	NA,inf	NA,0.232778	0.000154286	0.000307945
3	chr2:28102169:C:T	28102169	NA,T	NA,C	NA,1	NA,-inf	NA,inf	NA,0.760816	0.000154277	0.000307507
3	chr2:27921948:G:A	27921948	NA,A	NA,G	NA,1	NA,-inf	NA,inf	NA,0.140783	0.000154276	0.000307512
3	chr2:28341024:G:A	28341024	NA,A	NA,G	NA,1	NA,-inf	NA,inf	NA,0.324831	0.000154211	0.000307397
3	chr2:28258807:C:T	28258807	NA,T	NA,C	NA,1	NA,-inf	NA,inf	NA,0.147204	0.000154075	0.000307132
3	chr2:27138180:C:T	27138180	NA,T	NA,C	NA,1	NA,-inf	NA,inf	NA,0.18037	0.000154022	0.000306997
3	chr2:27023154:T:C	27023154	NA,C	NA,T	NA,1	NA,inf	NA,inf	NA,0.392392	0.000153985	0.000306863
3	chr2:27439719:T:G	27439719	NA,G	NA,T	NA,1	NA,-inf	NA,inf	NA,0.182414	0.000153985	0.00030696
3	chr2:27938760:G:A	27938760	NA,A	NA,G	NA,1	NA,-inf	NA,inf	NA,0.230768	0.000153956	0.000307283
3	chr2:27912869:G:C	27912869	NA,C	NA,G	NA,1	NA,-inf	NA,inf	NA,0.230745	0.00015395	0.000307271
3	chr2:27974076:A:G	27974076	NA,G	NA,A	NA,1	NA,-inf	NA,inf	NA,0.230738	0.000153949	0.00030727
3	chr2:28343141:C:G	28343141	NA,G	NA,C	NA,1	NA,-inf	NA,inf	NA,0.191903	0.000153942	0.000306827
3	chr2:27964826:C:T	27964826	NA,T	NA,C	NA,1	NA,-inf	NA,inf	NA,0.230505	0.000153912	0.000307196
3	chr2:28011834:T:A	28011834	A,A	T,T	1,1	-inf,inf	inf,inf	2.96773,0.36695	0.000153783	0.000310895
3	chr2:27855102:A:C	27855102	NA,C	NA,A	NA,1	NA,-inf	NA,inf	NA,0.195274	0.00015377	0.000306478
3	chr2:27402535:G:A	27402535	NA,A	NA,G	NA,1	NA,inf	NA,inf	NA,0.115899	0.00015374	0.000306435
3	chr2:28257378:G:A	28257378	NA,A	NA,G	NA,1	NA,-inf	NA,inf	NA,0.192422	0.000153734	0.000306439
3	chr2:27138678:G:A	27138678	NA,A	NA,G	NA,1	NA,-inf	NA,inf	NA,0.155577	0.000153681	0.000306317
3	chr2:27256717:A:G	27256717	NA,G	NA,A	NA,1	NA,-inf	NA,inf	NA,0.178409	0.000153666	0.00030623
3	chr2:27852545:C:T	27852545	NA,T	NA,C	NA,1	NA,inf	NA,inf	NA,0.331315	0.00015366	0.000306284
3	chr2:27854302:G:A	27854302	NA,A	NA,G	NA,1	NA,-inf	NA,inf	NA,0.186694	0.000153655	0.00030627
3	chr2:27605089:C:T	27605089	NA,T	NA,C	NA,1	NA,inf	NA,inf	NA,0.475488	0.000153623	0.000306161
3	chr2:27406676:C:G	27406676	NA,G	NA,C	NA,1	NA,-inf	NA,inf	NA,0.185466	0.000153616	0.000306135
3	chr2:28092691:A:G	28092691	G,G	A,A	1,1	-inf,-inf	inf,inf	0.477101,1.46262	0.000153595	0.000307145
3	chr2:27797042:T:C	27797042	NA,C	NA,T	NA,1	NA,-inf	NA,inf	NA,0.140411	0.000153576	0.000306078
3	chr2:27927716:A:G	27927716	NA,G	NA,A	NA,1	NA,inf	NA,inf	NA,0.428408	0.000153549	0.000306047
3	chr2:28040590:G:A	28040590	NA,A	NA,G	NA,1	NA,-inf	NA,inf	NA,0.0873782	0.000153533	0.000306028
3	chr2:27474234:A:T	27474234	NA,T	NA,A	NA,1	NA,inf	NA,inf	NA,0.44862	0.000153457	0.000305834
3	chr2:27642792:T:C	27642792	C,C	T,T	1,1	-inf,inf	inf,inf	0.0650916,1.81146	0.000153432	0.000305366
3	chr2:27977285:G:A	27977285	A,A	G,G	1,1	-inf,inf	inf,inf	3.33293,0.132698	0.000153394	0.000310502
3	chr2:27516732:A:C	27516732	NA,C	NA,A	NA,1	NA,-inf	NA,inf	NA,0.159115	0.000153345	0.000305594
3	chr2:27907518:TGTG:T	27907518	NA,T	NA,TGTG	NA,1	NA,inf	NA,inf	NA,0.333401	0.000153342	0.000305594
3	chr2:28111424:G:A	28111424	NA,A	NA,G	NA,1	NA,-inf	NA,inf	NA,0.176759	0.000153277	0.000305537
3	chr2:27067230:T:C	27067230	NA,C	NA,T	NA,1	NA,inf	NA,inf	NA,0.251859	0.000153276	0.000305481
3	chr2:28163971:A:C	28163971	NA,C	NA,A	NA,1	NA,-inf	NA,inf	NA,0.154694	0.000153253	0.000305486
3	chr2:27519414:G:A	27519414	NA,A	NA,G	NA,1	NA,inf	NA,inf	NA,0.318909	0.000153208	0.000305379
3	chr2:27304982:G:A	27304982	NA,A	NA,G	NA,1	NA,-inf	NA,inf	NA,0.154392	0.000153173	0.000305252
3	chr2:27748156:C:T	27748156	NA,T	NA,C	NA,1	NA,inf	NA,inf	NA,0.340761	0.00015316	0.000305226
3	chr2:28245314:A:G	28245314	NA,G	NA,A	NA,1	NA,inf	NA,inf	NA,0.270618	0.000153145	0.00030532
3	chr2:27587956:C:T	27587956	NA,T	NA,C	NA,1	NA,-inf	NA,inf	NA,0.999832	0.000153134	0.000305229
3	chr2:27966214:TTTC:T	27966214	T,T	TTTC,TTTC	1,1	-inf,inf	inf,inf	3.30551,0.158667	0.000153131	0.00030993
3	chr2:27138201:G:A	27138201	NA,A	NA,G	NA,1	NA,-inf	NA,inf	NA,0.174819	0.00015308	0.000305119
3	chr2:27573689:C:T	27573689	NA,T	NA,C	NA,1	NA,inf	NA,inf	NA,0.350915	0.000153036	0.000304982
3	chr2:27941686:C:T	27941686	T,T	C,C	1,1	-inf,inf	inf,inf	3.33135,0.133083	0.000153023	0.000309748
3	chr2:27956519:G:A	27956519	NA,A	NA,G	NA,1	NA,-inf	NA,inf	NA,0.224547	0.000152978	0.000305322
3	chr2:27608900:A:G	27608900	NA,G	NA,A	NA,1	NA,-inf	NA,inf	NA,0.187811	0.000152975	0.000304916
3	chr2:27279347:CTGGA:C	27279347	C,NA	CTGGA,NA	1,NA	-inf,NA	inf,NA	0.205621,NA	0.000152898	0.000305832
3	chr2:27378007:G:A	27378007	NA,A	NA,G	NA,1	NA,-inf	NA,inf	NA,0.113843	0.000152887	0.00030469
3	chr2:27106655:G:A	27106655	NA,A	NA,G	NA,1	NA,inf	NA,inf	NA,0.328507	0.000152816	0.000304576
3	chr2:27159800:A:T	27159800	NA,T	NA,A	NA,1	NA,-inf	NA,inf	NA,0.16822	0.000152805	0.000304678
3	chr2:27466120:T:A	27466120	NA,A	NA,T	NA,1	NA,-inf	NA,inf	NA,0.186178	0.000152771	0.000304552
3	chr2:28112572:G:A	28112572	NA,A	NA,G	NA,1	NA,-inf	NA,inf	NA,0.201812	0.000152726	0.000304445
3	chr2:27178825:GC:G	27178825	NA,G	NA,GC	NA,1	NA,inf	NA,inf	NA,0.316622	0.000152703	0.000304346
3	chr2:27835564:C:T	27835564	NA,T	NA,C	NA,1	NA,inf	NA,inf	NA,0.328296	0.000152642	0.000304257
3	chr2:27064741:T:C	27064741	C,C	T,T	1,1	inf,inf	inf,inf	2.82864,0.167477	0.000152617	0.000311685
3	chr2:27171582:C:T	27171582	NA,T	NA,C	NA,1	NA,inf	NA,inf	NA,0.363382	0.000152595	0.000304156
3	chr2:27936212:G:A	27936212	A,A	G,G	1,1	-inf,-inf	inf,inf	3.46497,0.0776087	0.000152581	0.000309025
3	chr2:27120193:A:G	27120193	NA,G	NA,A	NA,1	NA,-inf	NA,inf	NA,0.137325	0.000152527	0.000304019
3	chr2:27579590:T:C	27579590	NA,C	NA,T	NA,1	NA,inf	NA,inf	NA,0.347137	0.000152505	0.000303923
3	chr2:27269513:T:C	27269513	NA,C	NA,T	NA,1	NA,-inf	NA,inf	NA,0.173332	0.000152461	0.000303837
3	chr2:27172368:C:T	27172368	NA,T	NA,C	NA,1	NA,inf	NA,inf	NA,0.315634	0.000152416	0.000303747
3	chr2:27962638:T:G	27962638	NA,G	NA,T	NA,1	NA,inf	NA,inf	NA,0.287916	0.000152369	0.000303734
3	chr2:27074664:C:G	27074664	NA,G	NA,C	NA,1	NA,-inf	NA,inf	NA,0.130022	0.000152363	0.000303659
3	chr2:27456908:G:A	27456908	NA,A	NA,G	NA,1	NA,-inf	NA,inf	NA,0.184203	0.000152338	0.000303688
3	chr2:27010320:G:A	27010320	NA,A	NA,G	NA,1	NA,inf	NA,inf	NA,0.380645	0.000152327	0.000303563
3	chr2:27164875:A:T	27164875	NA,T	NA,A	NA,1	NA,-inf	NA,inf	NA,0.189653	0.000152295	0.000303538
3	chr2:28058210:A:G	28058210	NA,G	NA,A	NA,1	NA,inf	NA,inf	NA,0.333463	0.00015227	0.000303566
3	chr2:27121658:G:A	27121658	NA,A	NA,G	NA,1	NA,-inf	NA,inf	NA,0.228039	0.000152269	0.000303555
3	chr2:28096442:G:A	28096442	NA,A	NA,G	NA,1	NA,inf	NA,inf	NA,0.295976	0.00015223	0.000303429
3	chr2:28104965:C:T	28104965	NA,T	NA,C	NA,1	NA,-inf	NA,inf	NA,0.0795417	0.000152207	0.000303368
3	chr2:27594779:C:T	27594779	NA,T	NA,C	NA,1	NA,-inf	NA,inf	NA,0.0138122	0.00015217	0.000303317
3	chr2:28286246:G:A	28286246	NA,A	NA,G	NA,1	NA,inf	NA,inf	NA,0.276946	0.000152163	0.000303329
3	chr2:27789036:A:G	27789036	NA,G	NA,A	NA,1	NA,-inf	NA,inf	NA,0.206555	0.000152123	0.000303161
3	chr2:27596705:C:G	27596705	NA,G	NA,C	NA,1	NA,-inf	NA,inf	NA,0.19583	0.000152017	0.000302965
3	chr2:27085291:G:A	27085291	A,NA	G,NA	1,NA	-inf,NA	inf,NA	0.321666,NA	0.000152007	0.000303424
3	chr2:28226210:A:G	28226210	NA,G	NA,A	NA,1	NA,inf	NA,inf	NA,0.328532	0.000151986	0.000302841
3	chr2:27357087:G:C	27357087	NA,C	NA,G	NA,1	NA,-inf	NA,inf	NA,0.157231	0.000151965	0.000302834
3	chr2:27087377:G:A	27087377	NA,A	NA,G	NA,1	NA,-inf	NA,inf	NA,0.136686	0.000151923	0.000302811
3	chr2:27008298:G:A	27008298	NA,A	NA,G	NA,1	NA,inf	NA,inf	NA,0.242156	0.00015192	0.000302774
3	chr2:27606099:CACCA:C	27606099	NA,C	NA,CACCA	NA,1	NA,inf	NA,inf	NA,0.135759	0.000151869	0.000302686
3	chr2:28126903:G:A	28126903	NA,A	NA,G	NA,1	NA,-inf	NA,inf	NA,0.693214	0.000151823	0.000302615
3	chr2:28308058:G:T	28308058	NA,T	NA,G	NA,1	NA,inf	NA,inf	NA,0.298786	0.000151807	0.00030255
3	chr2:27658123:C:G	27658123	G,G	C,C	1,1	-inf,inf	inf,inf	0.038242,1.83214	0.000151787	0.000302122
3	chr2:27806891:T:A	27806891	A,NA	T,NA	1,NA	-inf,NA	inf,NA	0.326844,NA	0.000151729	0.000303066
3	chr2:28229823:G:C	28229823	NA,C	NA,G	NA,1	NA,inf	NA,inf	NA,0.32658	0.000151714	0.0003023
3	chr2:27801126:T:G	27801126	NA,G	NA,T	NA,1	NA,-inf	NA,inf	NA,0.731598	0.000151647	0.000302268
3	chr2:28046883:C:T	28046883	NA,T	NA,C	NA,1	NA,inf	NA,inf	NA,0.299435	0.000151602	0.00030221
3	chr2:27089751:G:A	27089751	NA,A	NA,G	NA,1	NA,inf	NA,inf	NA,0.326291	0.000151554	0.000302067
3	chr2:27429253:A:G	27429253	NA,G	NA,A	NA,1	NA,-inf	NA,inf	NA,0.180704	0.00015155	0.000302117
3	chr2:27599587:A:C	27599587	NA,C	NA,A	NA,1	NA,-inf	NA,inf	NA,0.0107673	0.000151543	0.000302068
3	chr2:28241066:A:C	28241066	NA,C	NA,A	NA,1	NA,-inf	NA,inf	NA,0.178611	0.000151506	0.000301995
3	chr2:27569283:A:G	27569283	NA,G	NA,A	NA,1	NA,inf	NA,inf	NA,0.280012	0.000151477	0.000301882
3	chr2:27564911:AAATTAAAATTCTAC:A	27564911	NA,A	NA,AAATTAAAATTCTAC	NA,1	NA,inf	NA,inf	NA,0.339569	0.00015146	0.000301844
3	chr2:28093639:TA:T	28093639	NA,T	NA,TA	NA,1	NA,inf	NA,inf	NA,0.291355	0.000151372	0.000301724
3	chr2:27597363:A:G	27597363	NA,G	NA,A	NA,1	NA,-inf	NA,inf	NA,0.160441	0.000151315	0.000301569
3	chr2:28282507:A:G	28282507	NA,G	NA,A	NA,1	NA,inf	NA,inf	NA,0.280397	0.000151289	0.000301521
3	chr2:27534247:A:T	27534247	NA,T	NA,A	NA,1	NA,inf	NA,inf	NA,0.275801	0.000151286	0.000301504
3	chr2:27640960:CAAAT:C	27640960	NA,C	NA,CAAAT	NA,1	NA,inf	NA,inf	NA,0.287587	0.000151278	0.000301534
3	chr2:27640582:C:G	27640582	NA,G	NA,C	NA,1	NA,inf	NA,inf	NA,0.408994	0.000151254	0.00030149
3	chr2:27838061:G:A	27838061	NA,A	NA,G	NA,1	NA,inf	NA,inf	NA,0.314458	0.000151151	0.000301284
3	chr2:27679635:A:G	27679635	NA,G	NA,A	NA,1	NA,inf	NA,inf	NA,0.346322	0.000151056	0.000301067
3	chr2:27982714:C:T	27982714	T,T	C,C	1,1	-inf,inf	inf,inf	3.31759,0.144659	0.000151039	0.000305722
3	chr2:27432208:A:G	27432208	NA,G	NA,A	NA,1	NA,inf	NA,inf	NA,0.429222	0.000151014	0.000300966
3	chr2:27892834:G:A	27892834	NA,A	NA,G	NA,1	NA,inf	NA,inf	NA,0.360846	0.000151003	0.000300895
3	chr2:27803018:CAG:C	27803018	NA,C	NA,CAG	NA,1	NA,-inf	NA,inf	NA,0.723986	0.000150992	0.000300963
3	chr2:28341230:A:T	28341230	NA,T	NA,A	NA,1	NA,-inf	NA,inf	NA,0.146501	0.000150976	0.000300858
3	chr2:28123413:C:T	28123413	NA,T	NA,C	NA,1	NA,inf	NA,inf	NA,0.314552	0.000150929	0.000300794
3	chr2:28022212:A:G	28022212	NA,G	NA,A	NA,1	NA,inf	NA,inf	NA,0.2787	0.000150894	0.000300791
3	chr2:27470026:C:T	27470026	NA,T	NA,C	NA,1	NA,inf	NA,inf	NA,0.428016	0.000150862	0.000300666
3	chr2:27100330:T:C	27100330	C,NA	T,NA	1,NA	-inf,NA	inf,NA	0.0171201,NA	0.000150839	0.000299525
3	chr2:27468113:T:C	27468113	NA,C	NA,T	NA,1	NA,inf	NA,inf	NA,0.324979	0.000150744	0.000300468
3	chr2:27476714:A:G	27476714	NA,G	NA,A	NA,1	NA,inf	NA,inf	NA,0.273709	0.000150678	0.000300284
3	chr2:27890395:C:A	27890395	NA,A	NA,C	NA,1	NA,inf	NA,inf	NA,0.344462	0.000150667	0.000300347
3	chr2:28184625:A:G	28184625	NA,G	NA,A	NA,1	NA,-inf	NA,inf	NA,0.139918	0.000150645	0.000300288
3	chr2:27608100:A:G	27608100	NA,G	NA,A	NA,1	NA,inf	NA,inf	NA,0.333043	0.000150591	0.000300112
3	chr2:27972540:C:T	27972540	NA,T	NA,C	NA,1	NA,inf	NA,inf	NA,0.357794	0.000150521	0.000299936
3	chr2:27146516:T:C	27146516	NA,C	NA,T	NA,1	NA,-inf	NA,inf	NA,0.173574	0.000150501	0.000299946
3	chr2:27640408:T:C	27640408	C,C	T,T	1,1	-inf,inf	inf,inf	0.0465327,1.81851	0.000150485	0.000299525
3	chr2:27158616:T:C	27158616	NA,C	NA,T	NA,1	NA,inf	NA,inf	NA,0.392966	0.00015045	0.00029986
3	chr2:27162643:G:T	27162643	NA,T	NA,G	NA,1	NA,-inf	NA,inf	NA,0.171118	0.000150412	0.000299803
3	chr2:28244420:A:ATGT	28244420	ATGT,NA	A,NA	1,NA	-inf,NA	inf,NA	1.40436,NA	0.000150408	0.000300322
3	chr2:27748033:G:A	27748033	NA,A	NA,G	NA,1	NA,inf	NA,inf	NA,0.320701	0.0001504	0.000299731
3	chr2:27109298:A:G	27109298	NA,G	NA,A	NA,1	NA,-inf	NA,inf	NA,0.355851	0.000150394	0.000299794
3	chr2:27550308:T:C	27550308	NA,C	NA,T	NA,1	NA,-inf	NA,inf	NA,0.0116764	0.000150381	0.000299763
3	chr2:28296290:A:G	28296290	NA,G	NA,A	NA,1	NA,inf	NA,inf	NA,0.291655	0.000150381	0.000299697
3	chr2:27876604:A:G	27876604	NA,G	NA,A	NA,1	NA,inf	NA,inf	NA,0.35732	0.000150375	0.000299646
3	chr2:27457091:C:T	27457091	NA,T	NA,C	NA,1	NA,-inf	NA,inf	NA,0.172149	0.000150352	0.000299727
3	chr2:28011829:G:GA	28011829	GA,GA	G,G	1,1	-inf,inf	inf,inf	2.94004,0.376961	0.00015035	0.000303915
3	chr2:27550922:C:T	27550922	NA,T	NA,C	NA,1	NA,-inf	NA,inf	NA,0.170175	0.000150348	0.000299652
3	chr2:28088817:G:A	28088817	NA,A	NA,G	NA,1	NA,-inf	NA,inf	NA,0.175067	0.00015033	0.000299658
3	chr2:28130277:T:C	28130277	NA,C	NA,T	NA,1	NA,inf	NA,inf	NA,0.331525	0.000150328	0.000299638
3	chr2:28135863:G:A	28135863	NA,A	NA,G	NA,1	NA,-inf	NA,inf	NA,0.677549	0.000150292	0.000299563
3	chr2:27028517:G:A	27028517	NA,A	NA,G	NA,1	NA,inf	NA,inf	NA,0.364359	0.000150282	0.000299489
3	chr2:27519581:C:T	27519581	NA,T	NA,C	NA,1	NA,inf	NA,inf	NA,0.402708	0.00015028	0.000299536
3	chr2:27089902:G:T	27089902	NA,T	NA,G	NA,1	NA,inf	NA,inf	NA,0.327117	0.000150276	0.000299573
3	chr2:27529457:C:T	27529457	NA,T	NA,C	NA,1	NA,inf	NA,inf	NA,0.299082	0.000150263	0.000299504
3	chr2:27989291:T:G	27989291	NA,G	NA,T	NA,1	NA,-inf	NA,inf	NA,0.171661	0.000150247	0.000299516
3	chr2:27598616:G:A	27598616	NA,A	NA,G	NA,1	NA,inf	NA,inf	NA,0.306968	0.000150215	0.000299402
3	chr2:27611476:C:T	27611476	NA,T	NA,C	NA,1	NA,-inf	NA,inf	NA,0.958175	0.00015015	0.000299283
3	chr2:27685108:G:A	27685108	NA,A	NA,G	NA,1	NA,inf	NA,inf	NA,0.27015	0.000150106	0.000299151
3	chr2:27681620:G:C	27681620	NA,C	NA,G	NA,1	NA,inf	NA,inf	NA,0.27015	0.000150106	0.000299151
3	chr2:28260528:C:G	28260528	NA,G	NA,C	NA,1	NA,inf	NA,inf	NA,0.302212	0.000150058	0.000299107
3	chr2:27459870:G:A	27459870	NA,A	NA,G	NA,1	NA,inf	NA,inf	NA,0.420521	0.000150035	0.000299018
3	chr2:27953660:A:C	27953660	C,C	A,A	1,1	-inf,inf	inf,inf	2.97749,0.309775	0.000150031	0.000303339
3	chr2:28020015:A:G	28020015	NA,G	NA,A	NA,1	NA,inf	NA,inf	NA,0.28126	0.000149983	0.00029891
3	chr2:28146367:AT:A	28146367	NA,A	NA,AT	NA,1	NA,inf	NA,inf	NA,0.331029	0.000149935	0.000298887
3	chr2:27548625:C:T	27548625	NA,T	NA,C	NA,1	NA,inf	NA,inf	NA,0.305937	0.000149916	0.000298807
3	chr2:27523141:T:C	27523141	NA,C	NA,T	NA,1	NA,inf	NA,inf	NA,0.293735	0.000149903	0.00029879
3	chr2:27685800:A:G	27685800	NA,G	NA,A	NA,1	NA,inf	NA,inf	NA,0.268677	0.000149899	0.000298739
3	chr2:28191721:T:C	28191721	NA,C	NA,T	NA,1	NA,-inf	NA,inf	NA,0.135947	0.000149872	0.000298747
3	chr2:27299166:G:A	27299166	NA,A	NA,G	NA,1	NA,inf	NA,inf	NA,0.309509	0.000149869	0.000298742
3	chr2:27402028:C:T	27402028	NA,T	NA,C	NA,1	NA,-inf	NA,inf	NA,0.182928	0.000149815	0.000298666
3	chr2:27636567:G:A	27636567	NA,A	NA,G	NA,1	NA,inf	NA,inf	NA,0.268235	0.000149794	0.000298529
3	chr2:28331283:G:A	28331283	NA,A	NA,G	NA,1	NA,inf	NA,inf	NA,0.252085	0.000149786	0.000298597
3	chr2:28250630:C:T	28250630	NA,T	NA,C	NA,1	NA,inf	NA,inf	NA,0.288591	0.000149761	0.000298506
3	chr2:28307853:A:G	28307853	G,G	A,A	1,1	-inf,inf	inf,inf	2.9661,0.351361	0.000149759	0.000298363
3	chr2:27565202:T:C	27565202	NA,C	NA,T	NA,1	NA,inf	NA,inf	NA,0.3264	0.000149718	0.000298373
3	chr2:27802831:G:A	27802831	NA,A	NA,G	NA,1	NA,inf	NA,inf	NA,0.368884	0.000149666	0.000298291
3	chr2:28206729:C:T	28206729	NA,T	NA,C	NA,1	NA,-inf	NA,inf	NA,0.198838	0.000149656	0.000298305
3	chr2:27496556:T:G	27496556	NA,G	NA,T	NA,1	NA,-inf	NA,inf	NA,0.180181	0.000149653	0.000298343
3	chr2:28138229:A:G	28138229	NA,G	NA,A	NA,1	NA,inf	NA,inf	NA,0.294188	0.000149626	0.000298196
3	chr2:27415363:C:T	27415363	NA,T	NA,C	NA,1	NA,inf	NA,inf	NA,0.41209	0.000149582	0.000298107
3	chr2:27388644:G:A	27388644	NA,A	NA,G	NA,1	NA,inf	NA,inf	NA,0.400463	0.000149498	0.000297994
3	chr2:27110904:T:C	27110904	NA,C	NA,T	NA,1	NA,-inf	NA,inf	NA,0.349064	0.000149497	0.000298005
3	chr2:27618558:T:C	27618558	NA,C	NA,T	NA,1	NA,inf	NA,inf	NA,0.322177	0.000149393	0.000297728
3	chr2:27159959:G:A	27159959	NA,A	NA,G	NA,1	NA,-inf	NA,inf	NA,0.820145	0.000149325	0.000297654
3	chr2:28138571:T:C	28138571	NA,C	NA,T	NA,1	NA,inf	NA,inf	NA,0.196567	0.000149252	0.000297433
3	chr2:27142467:C:T	27142467	NA,T	NA,C	NA,1	NA,-inf	NA,inf	NA,0.187469	0.000149241	0.000297504
3	chr2:27264604:G:A	27264604	NA,A	NA,G	NA,1	NA,-inf	NA,inf	NA,0.196533	0.000149194	0.000297424
3	chr2:27570667:A:T	27570667	NA,T	NA,A	NA,1	NA,inf	NA,inf	NA,0.320462	0.000149181	0.000297305
3	chr2:27986053:A:G	27986053	G,G	A,A	1,1	-inf,-inf	inf,inf	3.45109,0.0848236	0.000149103	0.000301971
3	chr2:27142400:G:T	27142400	NA,T	NA,G	NA,1	NA,-inf	NA,inf	NA,0.321919	0.0001491	0.000297221
3	chr2:27201735:C:T	27201735	NA,T	NA,C	NA,1	NA,-inf	NA,inf	NA,0.149687	0.000149093	0.000297132
3	chr2:27643158:A:G	27643158	NA,G	NA,A	NA,1	NA,inf	NA,inf	NA,0.391347	0.000149079	0.000297154
3	chr2:27467724:C:CCTAA	27467724	NA,CCTAA	NA,C	NA,1	NA,-inf	NA,inf	NA,0.165424	0.000149068	0.000297167
3	chr2:27495033:G:A	27495033	NA,A	NA,G	NA,1	NA,-inf	NA,inf	NA,0.132221	0.00014905	0.000297143
3	chr2:27664827:G:A	27664827	NA,A	NA,G	NA,1	NA,inf	NA,inf	NA,0.26258	0.000149044	0.000297037
3	chr2:27596744:T:C	27596744	NA,C	NA,T	NA,1	NA,-inf	NA,inf	NA,0.146437	0.000149019	0.000296995
3	chr2:28204674:T:C	28204674	NA,C	NA,T	NA,1	NA,inf	NA,inf	NA,0.284492	0.000148995	0.000296888
3	chr2:27667414:A:G	27667414	NA,G	NA,A	NA,1	NA,inf	NA,inf	NA,0.261986	0.000148963	0.000296875
3	chr2:27086547:G:A	27086547	NA,A	NA,G	NA,1	NA,-inf	NA,inf	NA,0.119615	0.000148935	0.000296855
3	chr2:27441021:T:C	27441021	NA,C	NA,T	NA,1	NA,-inf	NA,inf	NA,0.0925035	0.000148895	0.000296739
3	chr2:27578872:T:C	27578872	NA,C	NA,T	NA,1	NA,inf	NA,inf	NA,0.319434	0.000148893	0.000296731
3	chr2:27634460:A:G	27634460	NA,G	NA,A	NA,1	NA,inf	NA,inf	NA,0.261395	0.000148864	0.000296678
3	chr2:27651688:G:C	27651688	NA,C	NA,G	NA,1	NA,inf	NA,inf	NA,0.261085	0.000148838	0.000296625
3	chr2:27570249:A:G	27570249	NA,G	NA,A	NA,1	NA,-inf	NA,inf	NA,0.145317	0.000148805	0.000296627
3	chr2:27042240:A:G	27042240	NA,G	NA,A	NA,1	NA,inf	NA,inf	NA,0.245236	0.000148782	0.000296518
3	chr2:27668747:A:G	27668747	NA,G	NA,A	NA,1	NA,inf	NA,inf	NA,0.26062	0.000148778	0.000296506
3	chr2:27936044:A:G	27936044	NA,G	NA,A	NA,1	NA,-inf	NA,inf	NA,0.198169	0.000148773	0.00029689
3	chr2:27571227:G:A	27571227	NA,A	NA,G	NA,1	NA,inf	NA,inf	NA,0.296433	0.00014877	0.000296523
3	chr2:27660479:T:C	27660479	NA,C	NA,T	NA,1	NA,inf	NA,inf	NA,0.26019	0.000148717	0.000296386
3	chr2:27662526:A:G	27662526	NA,G	NA,A	NA,1	NA,inf	NA,inf	NA,0.26019	0.000148717	0.000296386
3	chr2:27645523:A:G	27645523	G,G	A,A	1,1	-inf,inf	inf,inf	0.0215521,1.83655	0.000148713	0.000296027
3	chr2:27672151:C:G	27672151	NA,G	NA,C	NA,1	NA,inf	NA,inf	NA,0.260096	0.000148706	0.000296364
3	chr2:27655752:G:A	27655752	NA,A	NA,G	NA,1	NA,inf	NA,inf	NA,0.260055	0.000148701	0.000296354
3	chr2:27311435:CCT:C	27311435	NA,C	NA,CCT	NA,1	NA,-inf	NA,inf	NA,0.128181	0.000148672	0.000296288
3	chr2:27111097:A:G	27111097	NA,G	NA,A	NA,1	NA,-inf	NA,inf	NA,0.343217	0.000148641	0.000296296
3	chr2:27680300:T:A	27680300	NA,A	NA,T	NA,1	NA,inf	NA,inf	NA,0.259647	0.00014864	0.000296233
3	chr2:28080450:T:G	28080450	NA,G	NA,T	NA,1	NA,-inf	NA,inf	NA,0.164203	0.000148628	0.000296263
3	chr2:27326931:G:C	27326931	NA,C	NA,G	NA,1	NA,-inf	NA,inf	NA,0.157083	0.000148619	0.000296221
3	chr2:28139383:A:G	28139383	NA,G	NA,A	NA,1	NA,inf	NA,inf	NA,0.267849	0.000148593	0.000296146
3	chr2:27694040:C:T	27694040	NA,T	NA,C	NA,1	NA,inf	NA,inf	NA,0.259218	0.000148581	0.000296115
3	chr2:27301288:C:T	27301288	NA,T	NA,C	NA,1	NA,-inf	NA,inf	NA,0.118071	0.000148556	0.000296098
3	chr2:27192817:C:G	27192817	NA,G	NA,C	NA,1	NA,-inf	NA,inf	NA,0.13171	0.000148468	0.000295934
3	chr2:28290653:T:C	28290653	NA,C	NA,T	NA,1	NA,inf	NA,inf	NA,0.24261	0.000148414	0.000295861
3	chr2:27656173:T:C	27656173	NA,C	NA,T	NA,1	NA,inf	NA,inf	NA,0.257912	0.000148413	0.000295779
3	chr2:27698839:A:G	27698839	NA,G	NA,A	NA,1	NA,inf	NA,inf	NA,0.257347	0.00014836	0.000295675
3	chr2:27918066:C:T	27918066	NA,T	NA,C	NA,1	NA,-inf	NA,inf	NA,0.195231	0.000148343	0.000296029
3	chr2:27606853:G:A	27606853	NA,A	NA,G	NA,1	NA,inf	NA,inf	NA,0.292986	0.000148335	0.000295655
3	chr2:27699288:G:A	27699288	NA,A	NA,G	NA,1	NA,inf	NA,inf	NA,0.257758	0.000148325	0.000295605
3	chr2:28251628:T:A	28251628	NA,A	NA,T	NA,1	NA,-inf	NA,inf	NA,0.119858	0.000148304	0.000295522
3	chr2:27314533:C:T	27314533	NA,T	NA,C	NA,1	NA,-inf	NA,inf	NA,0.156083	0.000148255	0.000295519
3	chr2:27131504:A:G	27131504	NA,G	NA,A	NA,1	NA,-inf	NA,inf	NA,0.129489	0.00014824	0.000295478
3	chr2:28058108:C:T	28058108	NA,T	NA,C	NA,1	NA,inf	NA,inf	NA,0.29722	0.000148229	0.000295505
3	chr2:28243222:A:G	28243222	NA,G	NA,A	NA,1	NA,inf	NA,inf	NA,0.300668	0.000148202	0.000295312
3	chr2:28266721:T:G	28266721	NA,G	NA,T	NA,1	NA,inf	NA,inf	NA,0.31138	0.000148197	0.000295334
3	chr2:27106575:C:T	27106575	NA,T	NA,C	NA,1	NA,-inf	NA,inf	NA,0.12668	0.000148119	0.000295233
3	chr2:27676051:T:G	27676051	NA,G	NA,T	NA,1	NA,inf	NA,inf	NA,0.381052	0.000148038	0.000295081
3	chr2:27966413:G:A	27966413	A,A	G,G	1,1	-inf,inf	inf,inf	3.28868,0.144732	0.000147959	0.000299439
3	chr2:27487508:T:C	27487508	NA,C	NA,T	NA,1	NA,-inf	NA,inf	NA,0.13001	0.000147951	0.000294851
3	chr2:27252724:T:A	27252724	A,NA	T,NA	1,NA	inf,NA	inf,NA	0.974407,NA	0.000147707	0.000294519
3	chr2:27341850:T:C	27341850	NA,C	NA,T	NA,1	NA,inf	NA,inf	NA,0.283034	0.0001477	0.000294396
3	chr2:27238283:G:A	27238283	NA,A	NA,G	NA,1	NA,inf	NA,inf	NA,0.275171	0.00014768	0.000294335
3	chr2:27547489:T:C	27547489	NA,C	NA,T	NA,1	NA,inf	NA,inf	NA,0.290669	0.000147677	0.000294347
3	chr2:27065438:G:A	27065438	NA,A	NA,G	NA,1	NA,inf	NA,inf	NA,0.213713	0.000147591	0.000294155
3	chr2:28162577:C:T	28162577	NA,T	NA,C	NA,1	NA,inf	NA,inf	NA,0.184411	0.00014759	0.000294125
3	chr2:28306298:G:A	28306298	A,A	G,G	1,1	-inf,inf	inf,inf	2.76435,0.528617	0.000147582	0.000293966
3	chr2:28235578:G:A	28235578	NA,A	NA,G	NA,1	NA,-inf	NA,inf	NA,0.330335	0.000147574	0.000294162
3	chr2:27297834:A:G	27297834	NA,G	NA,A	NA,1	NA,-inf	NA,inf	NA,0.111673	0.000147564	0.000294122
3	chr2:27304518:C:T	27304518	NA,T	NA,C	NA,1	NA,-inf	NA,inf	NA,0.151137	0.000147428	0.000293868
3	chr2:27701998:A:G	27701998	NA,G	NA,A	NA,1	NA,inf	NA,inf	NA,0.250089	0.000147376	0.000293715
3	chr2:28236274:C:T	28236274	NA,T	NA,C	NA,1	NA,inf	NA,inf	NA,0.31534	0.000147353	0.000293717
3	chr2:27430951:A:G	27430951	NA,G	NA,A	NA,1	NA,inf	NA,inf	NA,0.278307	0.00014729	0.000293536
3	chr2:27142166:T:G	27142166	NA,G	NA,T	NA,1	NA,inf	NA,inf	NA,0.00676041	0.000147275	0.000293538
3	chr2:27103737:C:T	27103737	NA,T	NA,C	NA,1	NA,-inf	NA,inf	NA,0.15402	0.000147268	0.000293611
3	chr2:28340392:C:T	28340392	NA,T	NA,C	NA,1	NA,-inf	NA,inf	NA,0.1698	0.000147246	0.000293509
3	chr2:28247109:A:G	28247109	NA,G	NA,A	NA,1	NA,inf	NA,inf	NA,0.272147	0.000147198	0.000293398
3	chr2:28009529:G:A	28009529	NA,A	NA,G	NA,1	NA,inf	NA,inf	NA,0.266432	0.000147196	0.000293423
3	chr2:27365882:T:C	27365882	NA,C	NA,T	NA,1	NA,-inf	NA,inf	NA,0.111158	0.000147192	0.000293383
3	chr2:27591698:C:T	27591698	NA,T	NA,C	NA,1	NA,inf	NA,inf	NA,0.283705	0.00014714	0.000293274
3	chr2:28185503:A:G	28185503	NA,G	NA,A	NA,1	NA,inf	NA,inf	NA,0.282596	0.000147101	0.000293201
3	chr2:27219622:T:C	27219622	NA,C	NA,T	NA,1	NA,-inf	NA,inf	NA,0.155842	0.000147085	0.000293223
3	chr2:27938495:G:A	27938495	NA,A	NA,G	NA,1	NA,inf	NA,inf	NA,0.287098	0.000147082	0.000293215
3	chr2:27596235:A:G	27596235	NA,G	NA,A	NA,1	NA,inf	NA,inf	NA,0.247071	0.00014707	0.000293104
3	chr2:27101125:C:T	27101125	NA,T	NA,C	NA,1	NA,-inf	NA,inf	NA,0.180272	0.000147059	0.000293088
3	chr2:27964077:A:G	27964077	NA,G	NA,A	NA,1	NA,-inf	NA,inf	NA,0.152654	0.000147036	0.000293091
3	chr2:27230004:G:A	27230004	NA,A	NA,G	NA,1	NA,-inf	NA,inf	NA,0.145013	0.00014696	0.000292883
3	chr2:27959545:TTC:T	27959545	NA,T	NA,TTC	NA,1	NA,-inf	NA,inf	NA,0.139919	0.000146943	0.000292896
3	chr2:27100758:G:A	27100758	NA,A	NA,G	NA,1	NA,-inf	NA,inf	NA,0.179427	0.000146938	0.000292847
3	chr2:28011259:G:A	28011259	NA,A	NA,G	NA,1	NA,inf	NA,inf	NA,0.284674	0.00014693	0.000292874
3	chr2:27673769:C:G	27673769	G,G	C,C	1,1	-inf,inf	inf,inf	0.069884,1.77673	0.000146825	0.000292214
3	chr2:28043202:C:T	28043202	T,T	C,C	1,1	-inf,inf	inf,inf	3.3457,0.0773246	0.000146782	0.000297124
3	chr2:27387058:G:A	27387058	NA,A	NA,G	NA,1	NA,inf	NA,inf	NA,0.277687	0.000146782	0.000292564
3	chr2:28220013:C:T	28220013	NA,T	NA,C	NA,1	NA,inf	NA,inf	NA,0.25212	0.000146728	0.000292449
3	chr2:28304343:A:G	28304343	G,NA	A,NA	1,NA	inf,NA	inf,NA	0.540448,NA	0.00014672	0.000292391
3	chr2:27862480:T:C	27862480	NA,C	NA,T	NA,1	NA,-inf	NA,inf	NA,0.271728	0.000146719	0.000292478
3	chr2:27757038:T:C	27757038	NA,C	NA,T	NA,1	NA,-inf	NA,inf	NA,0.118473	0.000146717	0.000292512
3	chr2:27960273:G:A	27960273	NA,A	NA,G	NA,1	NA,inf	NA,inf	NA,0.256635	0.000146704	0.00029238
3	chr2:28199700:C:G	28199700	NA,G	NA,C	NA,1	NA,-inf	NA,inf	NA,0.309105	0.000146684	0.000292347
3	chr2:27414801:G:A	27414801	NA,A	NA,G	NA,1	NA,-inf	NA,inf	NA,0.137663	0.000146656	0.000292346
3	chr2:27998913:A:G	27998913	NA,G	NA,A	NA,1	NA,inf	NA,inf	NA,0.256088	0.000146634	0.000292239
3	chr2:28020493:C:CA	28020493	NA,CA	NA,C	NA,1	NA,inf	NA,inf	NA,0.290017	0.000146612	0.000292279
3	chr2:28177332:A:T	28177332	NA,T	NA,A	NA,1	NA,inf	NA,inf	NA,0.249145	0.000146589	0.000292144
3	chr2:27936879:C:T	27936879	NA,T	NA,C	NA,1	NA,inf	NA,inf	NA,0.280899	0.000146569	0.000292153
3	chr2:27816877:G:A	27816877	NA,A	NA,G	NA,1	NA,-inf	NA,inf	NA,0.665401	0.000146522	0.000292052
3	chr2:27523686:T:C	27523686	NA,C	NA,T	NA,1	NA,-inf	NA,inf	NA,0.148058	0.000146499	0.000292012
3	chr2:27089121:G:A	27089121	NA,A	NA,G	NA,1	NA,inf	NA,inf	NA,0.296945	0.000146488	0.000292017
3	chr2:28237707:C:T	28237707	NA,T	NA,C	NA,1	NA,inf	NA,inf	NA,0.252363	0.000146481	0.000291928
3	chr2:27759974:A:T	27759974	NA,T	NA,A	NA,1	NA,-inf	NA,inf	NA,0.116493	0.000146422	0.000291924
3	chr2:27428394:T:C	27428394	NA,C	NA,T	NA,1	NA,-inf	NA,inf	NA,0.15953	0.000146419	0.000291891
3	chr2:27639168:T:C	27639168	NA,C	NA,T	NA,1	NA,-inf	NA,inf	NA,0.0780267	0.000146417	0.000291827
3	chr2:27409082:T:C	27409082	NA,C	NA,T	NA,1	NA,inf	NA,inf	NA,0.387525	0.000146412	0.000291801
3	chr2:27079013:C:T	27079013	T,NA	C,NA	1,NA	inf,NA	inf,NA	0.923554,NA	0.000146409	0.000291339
3	chr2:28114868:A:C	28114868	NA,C	NA,A	NA,1	NA,-inf	NA,inf	NA,0.168042	0.000146405	0.000291782
3	chr2:27894411:G:A	27894411	NA,A	NA,G	NA,1	NA,-inf	NA,inf	NA,0.135562	0.000146374	0.000291762
3	chr2:27386144:C:A	27386144	NA,A	NA,C	NA,1	NA,-inf	NA,inf	NA,0.228515	0.000146355	0.000291752
3	chr2:27590336:T:TGG	27590336	NA,TGG	NA,T	NA,1	NA,inf	NA,inf	NA,0.309025	0.000146354	0.000291682
3	chr2:27124426:A:G	27124426	NA,G	NA,A	NA,1	NA,inf	NA,inf	NA,0.318072	0.000146322	0.000291674
3	chr2:27602831:A:G	27602831	NA,G	NA,A	NA,1	NA,inf	NA,inf	NA,0.276907	0.000146312	0.000291625
3	chr2:27531008:A:G	27531008	NA,G	NA,A	NA,1	NA,inf	NA,inf	NA,0.273442	0.000146306	0.000291613
3	chr2:27075617:T:C	27075617	NA,C	NA,T	NA,1	NA,inf	NA,inf	NA,0.231776	0.00014629	0.000291586
3	chr2:27032845:C:T	27032845	NA,T	NA,C	NA,1	NA,inf	NA,inf	NA,0.209372	0.000146277	0.000291533
3	chr2:27877964:C:T	27877964	NA,T	NA,C	NA,1	NA,inf	NA,inf	NA,0.131616	0.000146276	0.000291527
3	chr2:27644942:C:T	27644942	T,T	C,C	1,1	-inf,inf	inf,inf	0.0378112,1.8085	0.000146273	0.000291151
3	chr2:27047605:C:A	27047605	NA,A	NA,C	NA,1	NA,inf	NA,inf	NA,0.277144	0.000146232	0.000291459
3	chr2:28333542:A:C	28333542	NA,C	NA,A	NA,1	NA,inf	NA,inf	NA,0.298599	0.000146072	0.00029112
3	chr2:27290539:G:A	27290539	NA,A	NA,G	NA,1	NA,inf	NA,inf	NA,0.27667	0.000146051	0.000291124
3	chr2:27737151:CTT:C	27737151	C,NA	CTT,NA	1,NA	-inf,NA	inf,NA	0.288841,NA	0.000146042	0.000291187
3	chr2:27684606:A:G	27684606	NA,G	NA,A	NA,1	NA,inf	NA,inf	NA,0.364063	0.000146028	0.000291072
3	chr2:28219968:C:T	28219968	NA,T	NA,C	NA,1	NA,inf	NA,inf	NA,0.284139	0.000146014	0.000290957
3	chr2:27405659:G:A	27405659	NA,A	NA,G	NA,1	NA,-inf	NA,inf	NA,0.225556	0.000145998	0.00029104
3	chr2:27287026:G:A	27287026	NA,A	NA,G	NA,1	NA,inf	NA,inf	NA,0.365724	0.000145971	0.000290958
3	chr2:27532174:T:C	27532174	NA,C	NA,T	NA,1	NA,inf	NA,inf	NA,0.243764	0.000145959	0.000290894
3	chr2:27906291:A:G	27906291	NA,G	NA,A	NA,1	NA,inf	NA,inf	NA,0.306497	0.000145931	0.000290904
3	chr2:28238939:A:G	28238939	NA,G	NA,A	NA,1	NA,-inf	NA,inf	NA,0.315828	0.000145911	0.000290846
3	chr2:27674819:C:T	27674819	NA,T	NA,C	NA,1	NA,-inf	NA,inf	NA,0.0738836	0.00014586	0.000290716
3	chr2:28088925:A:G	28088925	NA,G	NA,A	NA,1	NA,inf	NA,inf	NA,0.207389	0.000145847	0.000290654
3	chr2:27585383:C:T	27585383	NA,T	NA,C	NA,1	NA,inf	NA,inf	NA,0.273119	0.000145844	0.000290693
3	chr2:27489255:T:C	27489255	NA,C	NA,T	NA,1	NA,-inf	NA,inf	NA,0.0465001	0.000145813	0.00029063
3	chr2:28335133:A:G	28335133	NA,G	NA,A	NA,1	NA,inf	NA,inf	NA,0.185817	0.000145813	0.000290596
3	chr2:27643342:TTA:T	27643342	NA,T	NA,TTA	NA,1	NA,inf	NA,inf	NA,0.245917	0.000145756	0.000290529
3	chr2:28249937:G:T	28249937	T,T	G,G	1,1	inf,-inf	inf,inf	1.0315,1.25491	0.00014574	0.00028978
3	chr2:27179489:C:A	27179489	NA,A	NA,C	NA,1	NA,-inf	NA,inf	NA,0.15577	0.000145723	0.000290498
3	chr2:27401032:AAC:A	27401032	NA,A	NA,AAC	NA,1	NA,-inf	NA,inf	NA,0.223292	0.000145712	0.000290469
3	chr2:28106225:T:A	28106225	NA,A	NA,T	NA,1	NA,inf	NA,inf	NA,0.349315	0.000145696	0.000290447
3	chr2:27213929:T:C	27213929	NA,C	NA,T	NA,1	NA,-inf	NA,inf	NA,0.130303	0.000145694	0.000290421
3	chr2:27573662:G:A	27573662	NA,A	NA,G	NA,1	NA,-inf	NA,inf	NA,0.124788	0.000145692	0.000290367
3	chr2:27924674:T:C	27924674	NA,C	NA,T	NA,1	NA,inf	NA,inf	NA,0.235696	0.000145667	0.000290371
3	chr2:28128144:T:C	28128144	NA,C	NA,T	NA,1	NA,inf	NA,inf	NA,0.149708	0.000145645	0.000290253
3	chr2:27400316:C:T	27400316	NA,T	NA,C	NA,1	NA,inf	NA,inf	NA,0.375768	0.000145585	0.000290147
3	chr2:27901304:G:A	27901304	A,A	G,G	1,1	-inf,inf	inf,inf	3.37719,0.0470695	0.000145572	0.00029471
3	chr2:27437870:C:T	27437870	NA,T	NA,C	NA,1	NA,inf	NA,inf	NA,0.361767	0.000145525	0.00029008
3	chr2:27584072:A:G	27584072	NA,G	NA,A	NA,1	NA,inf	NA,inf	NA,0.270032	0.000145524	0.000290054
3	chr2:28293379:G:T	28293379	NA,T	NA,G	NA,1	NA,-inf	NA,inf	NA,0.148721	0.000145502	0.000290062
3	chr2:27559695:C:T	27559695	NA,T	NA,C	NA,1	NA,inf	NA,inf	NA,0.296248	0.000145475	0.000289923
3	chr2:27417470:C:T	27417470	NA,T	NA,C	NA,1	NA,-inf	NA,inf	NA,0.220478	0.000145449	0.000289945
3	chr2:27809176:G:A	27809176	NA,A	NA,G	NA,1	NA,inf	NA,inf	NA,0.393021	0.000145434	0.00028989
3	chr2:27716856:C:G	27716856	NA,G	NA,C	NA,1	NA,-inf	NA,inf	NA,0.139683	0.000145433	0.000289877
3	chr2:27606983:C:T	27606983	NA,T	NA,C	NA,1	NA,inf	NA,inf	NA,0.269127	0.000145415	0.000289837
3	chr2:27340294:G:A	27340294	NA,A	NA,G	NA,1	NA,inf	NA,inf	NA,0.296455	0.000145411	0.000289801
3	chr2:28053433:G:A	28053433	NA,A	NA,G	NA,1	NA,-inf	NA,inf	NA,0.174138	0.000145407	0.000290142
3	chr2:27425274:C:T	27425274	NA,T	NA,C	NA,1	NA,-inf	NA,inf	NA,0.220551	0.000145379	0.000289804
3	chr2:27317113:A:AG	27317113	NA,AG	NA,A	NA,1	NA,inf	NA,inf	NA,0.245089	0.000145368	0.000289761
3	chr2:27632664:T:C	27632664	NA,C	NA,T	NA,1	NA,inf	NA,inf	NA,0.234484	0.000145363	0.000289705
3	chr2:27315010:A:T	27315010	NA,T	NA,A	NA,1	NA,inf	NA,inf	NA,0.245017	0.00014536	0.000289745
3	chr2:27175923:A:G	27175923	NA,G	NA,A	NA,1	NA,-inf	NA,inf	NA,0.123013	0.000145336	0.000289729
3	chr2:27623168:A:G	27623168	NA,G	NA,A	NA,1	NA,inf	NA,inf	NA,0.268264	0.000145312	0.000289632
3	chr2:27998161:A:G	27998161	NA,G	NA,A	NA,1	NA,-inf	NA,inf	NA,0.118566	0.000145307	0.00028959
3	chr2:27455088:A:G	27455088	NA,G	NA,A	NA,1	NA,-inf	NA,inf	NA,0.0428329	0.000145282	0.000289572
3	chr2:28049632:T:C	28049632	NA,C	NA,T	NA,1	NA,-inf	NA,inf	NA,0.128057	0.00014526	0.00028954
3	chr2:27230328:G:T	27230328	NA,T	NA,G	NA,1	NA,inf	NA,inf	NA,0.272466	0.000145236	0.000289421
3	chr2:27655899:A:G	27655899	NA,G	NA,A	NA,1	NA,inf	NA,inf	NA,0.356154	0.000145217	0.000289456
3	chr2:28168159:C:T	28168159	NA,T	NA,C	NA,1	NA,inf	NA,inf	NA,0.270329	0.000145215	0.000289477
3	chr2:27401826:C:T	27401826	NA,T	NA,C	NA,1	NA,inf	NA,inf	NA,0.372264	0.000145203	0.000289387
3	chr2:27670662:C:T	27670662	NA,T	NA,C	NA,1	NA,inf	NA,inf	NA,0.35491	0.000145183	0.000289389
3	chr2:27474054:C:T	27474054	NA,T	NA,C	NA,1	NA,-inf	NA,inf	NA,0.136758	0.000145177	0.000289377
3	chr2:27658968:A:G	27658968	NA,G	NA,A	NA,1	NA,-inf	NA,inf	NA,0.0701575	0.000145143	0.000289288
3	chr2:27871403:C:G	27871403	NA,G	NA,C	NA,1	NA,-inf	NA,inf	NA,0.256576	0.000145085	0.00028922
3	chr2:27167844:C:T	27167844	NA,T	NA,C	NA,1	NA,-inf	NA,inf	NA,0.0499319	0.00014506	0.000289123
3	chr2:28234512:T:A	28234512	NA,A	NA,T	NA,1	NA,inf	NA,inf	NA,0.274034	0.000145012	0.000288964
3	chr2:27122402:C:G	27122402	NA,G	NA,C	NA,1	NA,-inf	NA,inf	NA,0.131453	0.000144996	0.000289033
3	chr2:27120804:C:A	27120804	NA,A	NA,C	NA,1	NA,inf	NA,inf	NA,0.195188	0.000144993	0.00028898
3	chr2:27556699:T:A	27556699	NA,A	NA,T	NA,1	NA,inf	NA,inf	NA,0.300027	0.000144941	0.000288911
3	chr2:28198250:G:A	28198250	NA,A	NA,G	NA,1	NA,-inf	NA,inf	NA,0.125444	0.000144913	0.000288842
3	chr2:27935396:A:G	27935396	NA,G	NA,A	NA,1	NA,inf	NA,inf	NA,0.273105	0.000144889	0.00028884
3	chr2:27740995:C:G	27740995	NA,G	NA,C	NA,1	NA,inf	NA,inf	NA,0.368897	0.000144825	0.000288674
3	chr2:27376803:G:A	27376803	NA,A	NA,G	NA,1	NA,-inf	NA,inf	NA,0.108243	0.000144807	0.000288592
3	chr2:27992602:A:G	27992602	NA,G	NA,A	NA,1	NA,inf	NA,inf	NA,0.268774	0.000144755	0.000288574
3	chr2:27670720:G:A	27670720	NA,A	NA,G	NA,1	NA,inf	NA,inf	NA,0.350112	0.000144727	0.000288479
3	chr2:27292724:C:T	27292724	NA,T	NA,C	NA,1	NA,inf	NA,inf	NA,0.287749	0.000144713	0.000288411
3	chr2:28255305:A:G	28255305	NA,G	NA,A	NA,1	NA,-inf	NA,inf	NA,0.299786	0.000144712	0.000288454
3	chr2:28287429:G:A	28287429	NA,A	NA,G	NA,1	NA,inf	NA,inf	NA,0.213075	0.000144706	0.000288466
3	chr2:28279618:C:T	28279618	NA,T	NA,C	NA,1	NA,inf	NA,inf	NA,0.270885	0.000144686	0.000288313
3	chr2:27722687:C:A	27722687	NA,A	NA,C	NA,1	NA,-inf	NA,inf	NA,0.144347	0.000144668	0.000288322
3	chr2:27537917:G:A	27537917	NA,A	NA,G	NA,1	NA,inf	NA,inf	NA,0.383475	0.000144644	0.000288293
3	chr2:27542165:G:A	27542165	NA,A	NA,G	NA,1	NA,-inf	NA,inf	NA,0.880252	0.000144626	0.000288272
3	chr2:28078304:A:G	28078304	NA,G	NA,A	NA,1	NA,inf	NA,inf	NA,0.349183	0.000144613	0.000288273
3	chr2:27950305:A:G	27950305	NA,G	NA,A	NA,1	NA,inf	NA,inf	NA,0.264293	0.00014459	0.000288208
3	chr2:27564316:G:C	27564316	NA,C	NA,G	NA,1	NA,-inf	NA,inf	NA,0.0348728	0.000144551	0.000288109
3	chr2:28236901:A:G	28236901	NA,G	NA,A	NA,1	NA,-inf	NA,inf	NA,0.302568	0.000144548	0.000288129
3	chr2:27888884:G:A	27888884	NA,A	NA,G	NA,1	NA,-inf	NA,inf	NA,0.121629	0.000144401	0.000287828
3	chr2:27120281:A:C	27120281	NA,C	NA,A	NA,1	NA,inf	NA,inf	NA,0.274616	0.000144378	0.000287765
3	chr2:28281074:G:A	28281074	A,A	G,G	1,1	inf,inf	inf,inf	1.72757,0.698759	0.000144355	0.000288564
3	chr2:27867331:A:T	27867331	NA,T	NA,A	NA,1	NA,inf	NA,inf	NA,0.118337	0.000144341	0.000287674
3	chr2:27350766:G:A	27350766	NA,A	NA,G	NA,1	NA,-inf	NA,inf	NA,0.091884	0.000144333	0.000287686
3	chr2:27584874:A:G	27584874	NA,G	NA,A	NA,1	NA,inf	NA,inf	NA,0.231298	0.000144319	0.000287626
3	chr2:27096167:G:A	27096167	NA,A	NA,G	NA,1	NA,inf	NA,inf	NA,0.2787	0.000144316	0.000287683
3	chr2:28297880:G:T	28297880	NA,T	NA,G	NA,1	NA,inf	NA,inf	NA,0.269589	0.000144301	0.00028755
3	chr2:28147664:G:A	28147664	NA,A	NA,G	NA,1	NA,inf	NA,inf	NA,0.247032	0.00014424	0.00028747
3	chr2:27863898:A:G	27863898	NA,G	NA,A	NA,1	NA,-inf	NA,inf	NA,0.249219	0.000144196	0.000287447
3	chr2:27990557:C:T	27990557	T,T	C,C	1,1	-inf,inf	inf,inf	3.30279,0.105699	0.000144194	0.000291839
3	chr2:27795480:G:C	27795480	NA,C	NA,G	NA,1	NA,inf	NA,inf	NA,0.280359	0.000144189	0.000287365
3	chr2:28215018:A:G	28215018	NA,G	NA,A	NA,1	NA,inf	NA,inf	NA,0.235463	0.000144179	0.000287344
3	chr2:27674900:C:T	27674900	NA,T	NA,C	NA,1	NA,inf	NA,inf	NA,0.282645	0.000144146	0.000287277
3	chr2:27656430:C:T	27656430	T,T	C,C	1,1	-inf,inf	inf,inf	0.0368023,1.80043	0.000144145	0.000286918
3	chr2:28118767:A:G	28118767	NA,G	NA,A	NA,1	NA,inf	NA,inf	NA,0.312391	0.000144089	0.000287249
3	chr2:28102263:A:C	28102263	NA,C	NA,A	NA,1	NA,inf	NA,inf	NA,0.196955	0.000144037	0.000287064
3	chr2:27168391:G:T	27168391	NA,T	NA,G	NA,1	NA,-inf	NA,inf	NA,0.043389	0.000144031	0.000287073
3	chr2:28332627:C:G	28332627	NA,G	NA,C	NA,1	NA,inf	NA,inf	NA,0.291235	0.000143994	0.000286985
3	chr2:27173327:T:C	27173327	NA,C	NA,T	NA,1	NA,inf	NA,inf	NA,0.292754	0.00014397	0.000286965
3	chr2:27644263:G:T	27644263	NA,T	NA,G	NA,1	NA,-inf	NA,inf	NA,0.142143	0.00014394	0.000286878
3	chr2:28175897:C:A	28175897	NA,A	NA,C	NA,1	NA,-inf	NA,inf	NA,0.607784	0.000143926	0.000286876
3	chr2:27998058:G:C	27998058	C,C	G,G	1,1	-inf,inf	inf,inf	2.92143,0.357723	0.000143923	0.000290894
3	chr2:27755044:G:A	27755044	NA,A	NA,G	NA,1	NA,inf	NA,inf	NA,0.293027	0.00014392	0.000286839
3	chr2:28251456:G:A	28251456	NA,A	NA,G	NA,1	NA,-inf	NA,inf	NA,0.293077	0.000143908	0.000286851
3	chr2:27662600:A:G	27662600	NA,G	NA,A	NA,1	NA,-inf	NA,inf	NA,0.0620587	0.000143907	0.000286827
3	chr2:28164171:G:A	28164171	NA,A	NA,G	NA,1	NA,inf	NA,inf	NA,0.269622	0.000143889	0.000286831
3	chr2:28126741:C:G	28126741	NA,G	NA,C	NA,1	NA,inf	NA,inf	NA,0.253879	0.000143842	0.000286679
3	chr2:28009412:A:C	28009412	C,C	A,A	1,1	-inf,inf	inf,inf	3.29124,0.1257	0.000143839	0.000291101
3	chr2:28202606:C:T	28202606	NA,T	NA,C	NA,1	NA,inf	NA,inf	NA,0.232543	0.000143831	0.000286652
3	chr2:27707438:T:C	27707438	NA,C	NA,T	NA,1	NA,-inf	NA,inf	NA,0.0639312	0.000143815	0.000286636
3	chr2:27171664:G:A	27171664	NA,A	NA,G	NA,1	NA,-inf	NA,inf	NA,0.115186	0.000143738	0.000286524
3	chr2:27190562:T:C	27190562	NA,C	NA,T	NA,1	NA,-inf	NA,inf	NA,0.11283	0.000143737	0.000286466
3	chr2:27394604:G:A	27394604	NA,A	NA,G	NA,1	NA,inf	NA,inf	NA,0.358092	0.000143711	0.000286415
3	chr2:27703421:C:T	27703421	NA,T	NA,C	NA,1	NA,-inf	NA,inf	NA,0.062834	0.000143684	0.000286379
3	chr2:28326662:G:T	28326662	NA,T	NA,G	NA,1	NA,inf	NA,inf	NA,0.277757	0.000143674	0.00028637
3	chr2:28219679:A:G	28219679	NA,G	NA,A	NA,1	NA,inf	NA,inf	NA,0.230739	0.000143583	0.000286158
3	chr2:27660343:C:T	27660343	NA,T	NA,C	NA,1	NA,-inf	NA,inf	NA,0.123496	0.0001435	0.00028603
3	chr2:27915914:C:T	27915914	NA,T	NA,C	NA,1	NA,inf	NA,inf	NA,0.254307	0.000143486	0.000286008
3	chr2:27528820:G:A	27528820	NA,A	NA,G	NA,1	NA,inf	NA,inf	NA,0.244092	0.000143466	0.000285962
3	chr2:27167776:T:A	27167776	NA,A	NA,T	NA,1	NA,-inf	NA,inf	NA,0.0392324	0.000143433	0.000285881
3	chr2:27657726:TG:T	27657726	NA,T	NA,TG	NA,1	NA,inf	NA,inf	NA,0.245567	0.000143413	0.00028585
3	chr2:27226572:G:A	27226572	NA,A	NA,G	NA,1	NA,-inf	NA,inf	NA,0.112769	0.000143386	0.000285761
3	chr2:27858763:G:T	27858763	NA,T	NA,G	NA,1	NA,-inf	NA,inf	NA,0.241684	0.000143355	0.000285769
3	chr2:27411828:A:T	27411828	NA,T	NA,A	NA,1	NA,-inf	NA,inf	NA,0.0305132	0.00014335	0.000285723
3	chr2:28331865:C:T	28331865	T,T	C,C	1,1	-inf,inf	inf,inf	1.00958,0.944837	0.00014333	0.000285582
3	chr2:27568389:G:T	27568389	NA,T	NA,G	NA,1	NA,-inf	NA,inf	NA,0.0273171	0.00014333	0.000285677
3	chr2:28251699:T:A	28251699	NA,A	NA,T	NA,1	NA,-inf	NA,inf	NA,0.287512	0.00014333	0.000285698
3	chr2:27809677:C:T	27809677	NA,T	NA,C	NA,1	NA,-inf	NA,inf	NA,0.123304	0.000143287	0.000285619
3	chr2:27857347:G:A	27857347	NA,A	NA,G	NA,1	NA,-inf	NA,inf	NA,0.240809	0.000143256	0.000285573
3	chr2:28032875:T:A	28032875	NA,A	NA,T	NA,1	NA,-inf	NA,inf	NA,0.113371	0.000143256	0.000285546
3	chr2:28045600:C:T	28045600	T,T	C,C	1,1	-inf,inf	inf,inf	3.27964,0.13447	0.00014321	0.000289809
3	chr2:27297388:C:A	27297388	NA,A	NA,C	NA,1	NA,-inf	NA,inf	NA,0.0936355	0.000143164	0.000285317
3	chr2:27169074:G:A	27169074	NA,A	NA,G	NA,1	NA,-inf	NA,inf	NA,0.0372547	0.000143082	0.000285182
3	chr2:27610673:C:T	27610673	NA,T	NA,C	NA,1	NA,inf	NA,inf	NA,0.282928	0.000143079	0.000285139
3	chr2:28341436:C:T	28341436	NA,T	NA,C	NA,1	NA,-inf	NA,inf	NA,0.278602	0.000143025	0.000285087
3	chr2:27131168:T:C	27131168	NA,C	NA,T	NA,1	NA,inf	NA,inf	NA,0.275435	0.000143023	0.000285076
3	chr2:28090435:G:T	28090435	NA,T	NA,G	NA,1	NA,inf	NA,inf	NA,0.183077	0.000143013	0.000285013
3	chr2:27133031:A:G	27133031	G,NA	A,NA	1,NA	inf,NA	inf,NA	1.27215,NA	0.000143008	0.000284202
3	chr2:28220206:G:A	28220206	NA,A	NA,G	NA,1	NA,inf	NA,inf	NA,0.229191	0.000142978	0.000285014
3	chr2:27694340:G:A	27694340	NA,A	NA,G	NA,1	NA,inf	NA,inf	NA,0.24091	0.000142951	0.00028493
3	chr2:27228931:T:C	27228931	NA,C	NA,T	NA,1	NA,-inf	NA,inf	NA,0.12557	0.000142921	0.000284917
3	chr2:28104869:A:G	28104869	NA,G	NA,A	NA,1	NA,inf	NA,inf	NA,0.18771	0.000142919	0.000284837
3	chr2:27126426:G:A	27126426	NA,A	NA,G	NA,1	NA,-inf	NA,inf	NA,0.273489	0.00014288	0.000284813
3	chr2:28288404:C:T	28288404	NA,T	NA,C	NA,1	NA,inf	NA,inf	NA,0.224003	0.000142864	0.000284785
3	chr2:27894813:T:TC	27894813	NA,TC	NA,T	NA,1	NA,-inf	NA,inf	NA,0.151295	0.00014282	0.000284955
3	chr2:28057302:A:G	28057302	NA,G	NA,A	NA,1	NA,-inf	NA,inf	NA,0.151263	0.000142819	0.000284952
3	chr2:27430740:G:A	27430740	NA,A	NA,G	NA,1	NA,-inf	NA,inf	NA,0.0936206	0.0001428	0.000284594
3	chr2:28034557:T:C	28034557	NA,C	NA,T	NA,1	NA,-inf	NA,inf	NA,0.15105	0.000142794	0.000284901
3	chr2:27821804:T:C	27821804	NA,C	NA,T	NA,1	NA,-inf	NA,inf	NA,0.132333	0.000142786	0.000284574
3	chr2:27238706:A:G	27238706	NA,G	NA,A	NA,1	NA,-inf	NA,inf	NA,0.529257	0.000142783	0.000284579
3	chr2:27865713:T:A	27865713	NA,A	NA,T	NA,1	NA,-inf	NA,inf	NA,0.236265	0.000142775	0.000284612
3	chr2:27729199:C:G	27729199	NA,G	NA,C	NA,1	NA,-inf	NA,inf	NA,0.431842	0.000142719	0.000284441
3	chr2:27567336:C:A	27567336	NA,A	NA,C	NA,1	NA,-inf	NA,inf	NA,0.0232718	0.000142717	0.000284456
3	chr2:27671910:T:G	27671910	NA,G	NA,T	NA,1	NA,-inf	NA,inf	NA,0.0531668	0.000142708	0.000284437
3	chr2:27606482:C:T	27606482	NA,T	NA,C	NA,1	NA,-inf	NA,inf	NA,0.0238573	0.000142705	0.000284432
3	chr2:27229621:T:C	27229621	NA,C	NA,T	NA,1	NA,-inf	NA,inf	NA,0.529106	0.000142689	0.00028439
3	chr2:28158607:C:T	28158607	NA,T	NA,C	NA,1	NA,-inf	NA,inf	NA,0.114269	0.000142672	0.000284345
3	chr2:27797243:A:T	27797243	NA,T	NA,A	NA,1	NA,-inf	NA,inf	NA,0.112325	0.000142646	0.000284321
3	chr2:27096369:G:C	27096369	NA,C	NA,G	NA,1	NA,inf	NA,inf	NA,0.233618	0.000142634	0.000284334
3	chr2:28241656:A:G	28241656	NA,G	NA,A	NA,1	NA,-inf	NA,inf	NA,0.0611866	0.00014263	0.00028434
3	chr2:27147294:T:C	27147294	NA,C	NA,T	NA,1	NA,-inf	NA,inf	NA,0.0200435	0.000142616	0.000284256
3	chr2:27596553:A:G	27596553	NA,G	NA,A	NA,1	NA,inf	NA,inf	NA,0.269673	0.000142615	0.000284228
3	chr2:27304901:G:A	27304901	NA,A	NA,G	NA,1	NA,inf	NA,inf	NA,0.00659872	0.000142572	0.000284157
```
