## Supplementary material for "Characterization of shared and ancestry-specific signals driving complex traits using multi-ancestry fine-mapping": susiex_nc3.cs80.snp

```
BP	SNP	PIP(CS1)	LogBF(CS1,Pop1)	LogBF(CS1,Pop2)	PIP(CS2)	LogBF(CS2,Pop1)	LogBF(CS2,Pop2)	PIP(CS3)	LogBF(CS3,Pop1)	LogBF(CS3,Pop2)
27008277	chr2:27008277:G:A	3.08725e-08	2.01824	-1.2013	0.000635805	1.56366	-1.27051	0.000595651	1.4922	-1.27097
27008298	chr2:27008298:G:A	4.30566e-09	-1.977e-10	-1.15299	0.000150873	-1.977e-10	-1.14531	0.00015192	-1.977e-10	-1.14507
27008891	chr2:27008891:C:T	7.80747e-09	-1.977e-10	-0.557842	0.000238749	-1.977e-10	-0.686332	0.000240409	-1.977e-10	-0.686075
27009115	chr2:27009115:T:C	3.02371e-09	-1.50644	-3.0562e-10	8.27354e-05	-1.7461	-3.0562e-10	8.31034e-05	-1.74833	-3.0562e-10
27009639	chr2:27009639:C:A	3.75354e-09	-1.977e-10	-1.29022	0.000131239	-1.977e-10	-1.28473	0.000132108	-1.977e-10	-1.28479
27009702	chr2:27009702:G:A	9.86928e-09	-1.977e-10	-0.323496	0.000301217	-1.977e-10	-0.453914	0.000303227	-1.977e-10	-0.453934
27010320	chr2:27010320:G:A	4.9669e-09	-1.977e-10	-1.01013	0.000151253	-1.977e-10	-1.14279	0.000152327	-1.977e-10	-1.14239
27010599	chr2:27010599:T:C	4.19931e-08	2.22053	-1.09595	0.00090042	1.81083	-1.16971	0.000841361	1.73743	-1.17083
27010921	chr2:27010921:T:C	4.32593e-08	2.26241	-1.10812	0.000928599	1.85131	-1.17937	0.000867384	1.77751	-1.18045
27010944	chr2:27010944:T:C	1.00616e-08	-1.977e-10	-0.304196	0.000305024	-1.977e-10	-0.441354	0.000306879	-1.977e-10	-0.441965
27010991	chr2:27010991:T:C	4.67753e-08	2.33136	-1.09892	0.000996903	1.91527	-1.17236	0.000930561	1.84083	-1.17346
27012176	chr2:27012176:A:G	3.89693e-09	-1.977e-10	-1.25273	0.000140519	-1.977e-10	-1.2164	0.000141458	-1.977e-10	-1.21641
27012967	chr2:27012967:G:T	5.09145e-09	-1.977e-10	-0.98536	0.000195457	-1.977e-10	-0.886405	0.000196757	-1.977e-10	-0.88645
27013816	chr2:27013816:T:C	3.94863e-09	-1.977e-10	-1.23955	0.000131966	-1.977e-10	-1.2792	0.000132862	-1.977e-10	-1.2791
27013843	chr2:27013843:G:T	1.62873e-08	0.177463	-3.0562e-10	0.000548796	0.145983	-3.0562e-10	0.000549559	0.140699	-3.0562e-10
27014241	chr2:27014241:C:T	5.14757e-09	-0.974398	-3.0562e-10	0.000124895	-1.33427	-3.0562e-10	0.000126156	-1.3309	-3.0562e-10
27014499	chr2:27014499:A:T	3.81257e-09	-1.977e-10	-1.27462	0.00013132	-1.977e-10	-1.28411	0.00013221	-1.977e-10	-1.28403
27014746	chr2:27014746:A:G	3.93413e-08	2.29003	-1.23067	0.000845263	1.85332	-1.27542	0.000789895	1.77929	-1.2758
27015092	chr2:27015092:A:G	4.95799e-09	-1.977e-10	-1.01192	0.000189555	-1.977e-10	-0.917066	0.000190816	-1.977e-10	-0.91711
27015181	chr2:27015181:T:C	4.97093e-09	-1.977e-10	-1.00931	0.000190088	-1.977e-10	-0.914256	0.000191352	-1.977e-10	-0.914302
27016487	chr2:27016487:C:A	9.18186e-09	-1.977e-10	-0.395693	0.000362419	-1.977e-10	-0.268943	0.000364807	-1.977e-10	-0.269049
27016509	chr2:27016509:T:C	4.6655e-09	-1.977e-10	-1.07273	0.000177091	-1.977e-10	-0.98508	0.000178267	-1.977e-10	-0.985137
27017081	chr2:27017081:G:T	3.43469e-08	2.11915	-1.19556	0.000691927	1.64574	-1.26801	0.000647664	1.57345	-1.2685
27017106	chr2:27017106:A:T	5.2715e-09	-0.950607	-3.0562e-10	0.000127921	-1.31033	-3.0562e-10	0.000128342	-1.31372	-3.0562e-10
27017248	chr2:27017248:T:C	6.77841e-09	-1.977e-10	-0.699179	0.000203091	-1.977e-10	-0.84809	0.000204439	-1.977e-10	-0.848148
27017536	chr2:27017536:C:T	5.15657e-09	-1.977e-10	-0.972652	0.00019684	-1.977e-10	-0.879351	0.000198071	-1.977e-10	-0.879794
27018357	chr2:27018357:G:A	2.30231e-09	-1.77901	-3.0562e-10	7.52885e-05	-1.84042	-3.0562e-10	7.57714e-05	-1.8407	-3.0562e-10
27018788	chr2:27018788:T:G	3.81472e-09	-1.977e-10	-1.27405	0.000131383	-1.977e-10	-1.28362	0.000132274	-1.977e-10	-1.28354
27018899	chr2:27018899:A:T	5.47219e-09	-1.977e-10	-0.913243	0.0001807	-1.977e-10	-0.964904	0.00018193	-1.977e-10	-0.964797
27019893	chr2:27019893:C:T	2.3058e-09	-1.84416	0.066663	0.000175067	-1.16056	0.163988	0.000174146	-1.17228	0.163752
27020133	chr2:27020133:C:T	5.9488e-08	2.23277	-0.759918	0.000547027	0.780877	-0.638123	0.000524046	0.728704	-0.635542
27020496	chr2:27020496:A:G	4.58276e-08	2.09302	-0.881058	0.0008705	1.7985	-1.19118	0.000811471	1.72242	-1.19199
27020998	chr2:27020998:T:G	3.92824e-09	-1.977e-10	-1.24473	0.000131671	-1.977e-10	-1.28144	0.000132564	-1.977e-10	-1.28135
27021138	chr2:27021138:G:A	4.45646e-09	-1.977e-10	-1.11857	0.000195929	-1.977e-10	-0.883993	0.000197647	-1.977e-10	-0.881932
27021584	chr2:27021584:C:T	6.59571e-09	-1.977e-10	-0.726503	0.000189461	-1.977e-10	-0.917559	0.000190814	-1.977e-10	-0.91712
27021876	chr2:27021876:C:T	6.33315e-09	-1.977e-10	-0.767124	0.000247596	-1.977e-10	-0.649945	0.000249115	-1.977e-10	-0.650505
27021931	chr2:27021931:T:C	6.46987e-09	-1.977e-10	-0.745766	0.000257767	-1.977e-10	-0.609687	0.000259471	-1.977e-10	-0.609771
27022607	chr2:27022607:T:C	5.60218e-08	2.56503	-1.15221	0.00196288	2.53629	-1.11587	0.00182437	2.45487	-1.1143
27022761	chr2:27022761:T:C	6.0009e-09	-0.821014	-3.0562e-10	0.000137814	-1.23584	-3.0562e-10	0.00013819	-1.23979	-3.0562e-10
27022925	chr2:27022925:G:A	5.27678e-09	-1.977e-10	-0.949606	0.000178971	-1.977e-10	-0.97452	0.000180069	-1.977e-10	-0.975079
27023154	chr2:27023154:T:C	5.03808e-09	-1.977e-10	-0.995898	0.000152897	-1.977e-10	-1.13198	0.000153985	-1.977e-10	-1.13156
27023417	chr2:27023417:C:T	5.85793e-09	-1.78771	0.942587	0.000406825	-1.11388	0.96052	0.000403941	-1.12682	0.95967
27024964	chr2:27024964:T:C	3.61421e-08	2.10731	-1.13278	0.00105092	2.00017	-1.2045	0.000978821	1.92337	-1.20543
27025168	chr2:27025168:A:G	4.6403e-09	-1.977e-10	-1.07814	0.000175498	-1.977e-10	-0.994116	0.000176666	-1.977e-10	-0.994155
27025832	chr2:27025832:A:G	3.7729e-09	-1.977e-10	-1.28508	0.000130513	-1.977e-10	-1.29027	0.000131387	-1.977e-10	-1.29027
27026377	chr2:27026377:A:G	6.07205e-08	2.74052	-1.24716	0.00198408	2.70151	-1.27035	0.00183731	2.61849	-1.27085
27027302	chr2:27027302:C:T	3.84043e-09	-1.977e-10	-1.26734	0.000137605	-1.977e-10	-1.23735	0.000138524	-1.977e-10	-1.23737
27027735	chr2:27027735:A:G	5.9344e-08	2.30746	-0.837032	0.00169154	2.20444	-0.932791	0.00157059	2.12555	-0.934759
27028433	chr2:27028433:A:G	2.75108e-08	-1.977e-10	0.701657	0.000766165	-1.977e-10	0.479654	0.000771388	-1.977e-10	0.479774
27028443	chr2:27028443:CCAG:C	6.22272e-09	-0.784715	-3.0562e-10	0.000102904	-1.52795	-3.0562e-10	0.000103322	-1.53057	-3.0562e-10
27028517	chr2:27028517:G:A	4.87144e-09	-1.977e-10	-1.02953	0.000149225	-1.977e-10	-1.15629	0.000150282	-1.977e-10	-1.15591
27028636	chr2:27028636:C:T	6.84753e-10	-1.70152	-1.2901	2.16637e-05	-1.7961	-1.29	2.17699e-05	-1.79789	-1.29
27028637	chr2:27028637:G:A	3.75338e-09	-1.977e-10	-1.29027	0.000132405	-1.977e-10	-1.27588	0.000133273	-1.977e-10	-1.27602
27028640	chr2:27028640:G:A	3.82904e-09	-1.977e-10	-1.27031	0.000136927	-1.977e-10	-1.2423	0.000137842	-1.977e-10	-1.24231
27028641	chr2:27028641:T:G	3.8635e-09	-1.977e-10	-1.26135	0.000132562	-1.977e-10	-1.27469	0.000133467	-1.977e-10	-1.27456
27029475	chr2:27029475:A:G	4.11362e-09	-1.977e-10	-1.19862	0.000134941	-1.977e-10	-1.25691	0.000135845	-1.977e-10	-1.2569
27029739	chr2:27029739:A:C	3.85223e-09	-1.977e-10	-1.26427	0.000130749	-1.977e-10	-1.28847	0.000131624	-1.977e-10	-1.28847
27031753	chr2:27031753:C:T	1.27741e-08	-1.977e-10	-0.0655058	0.000528149	-1.977e-10	0.107634	0.00053109	-1.977e-10	0.106514
27031928	chr2:27031928:T:C	1.04068e-07	3.27991	-1.24778	0.00208007	2.75527	-1.27686	0.00191903	2.66762	-1.27646
27032845	chr2:27032845:C:T	4.18496e-09	-1.977e-10	-1.18143	0.000145273	-1.977e-10	-1.18313	0.000146277	-1.977e-10	-1.18291
27034340	chr2:27034340:T:G	3.75737e-09	-1.977e-10	-1.2892	0.000133469	-1.977e-10	-1.26787	0.000134378	-1.977e-10	-1.26776
27035763	chr2:27035763:A:G	6.00244e-09	-1.977e-10	-0.820756	0.000196534	-1.977e-10	-0.880906	0.000197792	-1.977e-10	-0.881203
27035826	chr2:27035826:T:A	3.88863e-09	-1.977e-10	-1.25487	0.00014143	-1.977e-10	-1.20994	0.000142402	-1.977e-10	-1.20976
27035875	chr2:27035875:G:A	3.8418e-09	-1.977e-10	-1.26698	0.000130851	-1.977e-10	-1.28768	0.000131729	-1.977e-10	-1.28767
27036280	chr2:27036280:A:G	6.36527e-09	-1.977e-10	-0.762066	0.000246404	-1.977e-10	-0.654771	0.000248065	-1.977e-10	-0.654728
27036346	chr2:27036346:T:G	1.41724e-08	-1.977e-10	0.0383706	0.000317942	-1.977e-10	-0.399874	0.000320329	-1.977e-10	-0.399068
27036926	chr2:27036926:G:A	8.6466e-08	2.73313	-0.886298	0.00132329	2.23927	-1.21313	0.00122551	2.15669	-1.214
27037601	chr2:27037601:G:A	2.61053e-08	1.93948	-1.29027	0.000188717	0.348267	-1.26976	0.000180863	0.29867	-1.26935
27037672	chr2:27037672:C:A	6.20296e-09	-1.977e-10	-0.787895	0.000174365	-1.977e-10	-1.00059	0.000175539	-1.977e-10	-1.00056
27038515	chr2:27038515:G:C	3.7538e-09	-1.977e-10	-1.29015	0.000132687	-1.977e-10	-1.27375	0.000133588	-1.977e-10	-1.27366
27038749	chr2:27038749:C:T	3.7596e-09	-1.977e-10	-1.28861	0.000133827	-1.977e-10	-1.26519	0.000134739	-1.977e-10	-1.26508
27039895	chr2:27039895:GGGA:G	1.11308e-08	-1.977e-10	-0.203204	0.000327428	-1.977e-10	-0.370475	0.000329783	-1.977e-10	-0.369981
27040254	chr2:27040254:T:C	9.8434e-08	3.08694	-1.11048	0.00194002	2.67034	-1.26163	0.00179032	2.58395	-1.26222
27040547	chr2:27040547:G:A	4.24957e-09	-1.977e-10	-1.1661	0.000165902	-1.977e-10	-1.05035	0.000167009	-1.977e-10	-1.05037
27042034	chr2:27042034:T:C	4.11098e-09	-1.19926	-3.0562e-10	0.000106508	-1.49352	-3.0562e-10	0.000107764	-1.48847	-3.0562e-10
27042240	chr2:27042240:A:G	4.34705e-09	-1.977e-10	-1.14343	0.000147754	-1.977e-10	-1.1662	0.000148782	-1.977e-10	-1.16594
27042386	chr2:27042386:A:G	6.38988e-09	-1.977e-10	-0.758207	0.000240203	-1.977e-10	-0.680259	0.000241808	-1.977e-10	-0.680273
27043169	chr2:27043169:T:C	1.38903e-08	-1.977e-10	0.0182684	0.000434414	-1.977e-10	-0.0877453	0.000437363	-1.977e-10	-0.0876532
27043439	chr2:27043439:G:A	6.36564e-09	-1.977e-10	-0.762007	0.000178033	-1.977e-10	-0.979775	0.000179232	-1.977e-10	-0.979736
27043563	chr2:27043563:A:G	3.78032e-09	-1.977e-10	-1.28311	0.000132766	-1.977e-10	-1.27316	0.000133705	-1.977e-10	-1.27278
27044405	chr2:27044405:G:C	6.56226e-09	-1.977e-10	-0.731587	0.000189598	-1.977e-10	-0.916837	0.000190976	-1.977e-10	-0.916267
27044639	chr2:27044639:T:C	6.9085e-09	-1.977e-10	-0.680169	0.000207775	-1.977e-10	-0.82529	0.000209089	-1.977e-10	-0.825655
27045304	chr2:27045304:T:G	5.99623e-09	-1.977e-10	-0.821792	0.000218945	-1.977e-10	-0.772925	0.000220273	-1.977e-10	-0.773549
27045487	chr2:27045487:G:A	6.17478e-09	-1.977e-10	-0.792449	0.00018901	-1.977e-10	-0.919943	0.000190217	-1.977e-10	-0.920251
27046008	chr2:27046008:G:A	3.84808e-09	-1.977e-10	-1.26535	0.000130916	-1.977e-10	-1.28719	0.000131795	-1.977e-10	-1.28717
27047191	chr2:27047191:C:T	2.9779e-09	-1.5217	-3.0562e-10	0.00017611	-0.990634	-3.0562e-10	0.000176706	-0.993932	-3.0562e-10
27047443	chr2:27047443:G:A	2.0628e-07	3.44935	-0.733039	0.00318558	2.94131	-1.03667	0.00292771	2.85161	-1.03805
27047605	chr2:27047605:C:A	4.52631e-09	-1.977e-10	-1.10302	0.000145244	-1.977e-10	-1.18333	0.000146232	-1.977e-10	-1.18323
27049473	chr2:27049473:TTATATC:T	3.75348e-09	-1.977e-10	-1.29024	0.000132536	-1.977e-10	-1.27489	0.000133436	-1.977e-10	-1.2748
27049644	chr2:27049644:C:G	5.03494e-09	-1.977e-10	-0.996521	0.000189876	-1.977e-10	-0.915371	0.000191157	-1.977e-10	-0.915321
27049850	chr2:27049850:G:A	3.76332e-09	-1.977e-10	-1.28762	0.000134318	-1.977e-10	-1.26154	0.000135234	-1.977e-10	-1.26141
27050260	chr2:27050260:C:T	2.00696e-07	3.69745	-1.00858	0.00335953	3.18652	-1.22871	0.00308265	3.09474	-1.22961
27050281	chr2:27050281:G:A	4.66303e-09	-1.977e-10	-1.07326	0.000175291	-1.977e-10	-0.995294	0.000176464	-1.977e-10	-0.995302
27054140	chr2:27054140:C:T	3.92914e-09	-1.977e-10	-1.2445	0.000132147	-1.977e-10	-1.27783	0.000133035	-1.977e-10	-1.2778
27054406	chr2:27054406:G:A	4.63858e-08	2.51433	-1.29026	0.000410326	1.13037	-1.27516	0.000390484	1.07459	-1.27563
27054444	chr2:27054444:TG:T	3.94061e-09	-1.977e-10	-1.24159	0.00013235	-1.977e-10	-1.2763	0.00013324	-1.977e-10	-1.27627
27054447	chr2:27054447:A:T	7.6671e-10	-1.80551	-1.07306	2.90234e-05	-1.59095	-1.20269	2.92686e-05	-1.58913	-1.20277
27054682	chr2:27054682:G:A	5.66467e-09	-1.977e-10	-0.878674	0.000214384	-1.977e-10	-0.793976	0.000215912	-1.977e-10	-0.793546
27055125	chr2:27055125:T:C	3.76813e-09	-1.977e-10	-1.28634	0.000131065	-1.977e-10	-1.28605	0.000131941	-1.977e-10	-1.28606
27056145	chr2:27056145:A:G	7.21598e-10	-1.67343	-1.26578	7.3965e-05	-0.645488	-1.21266	7.3228e-05	-0.661843	-1.213
27057224	chr2:27057224:T:A	5.05294e-08	2.30125	-0.991616	0.000227108	0.492253	-1.22857	0.000216846	0.440085	-1.22932
27057253	chr2:27057253:G:C	3.81898e-09	-1.977e-10	-1.27294	0.000130629	-1.977e-10	-1.28938	0.000131505	-1.977e-10	-1.28937
27057259	chr2:27057259:G:A	5.21151e-08	2.32979	-0.989253	0.00023238	0.514286	-1.22766	0.000221823	0.46187	-1.22841
27057592	chr2:27057592:A:G	1.27513e-07	3.24835	-1.01306	0.00231799	2.80051	-1.2138	0.00213499	2.71256	-1.21476
27058166	chr2:27058166:A:G	1.22924e-08	1.13381	-1.23775	7.72428e-05	-0.577105	-1.23769	7.86129e-05	-0.566248	-1.23763
27058171	chr2:27058171:G:A	3.79299e-09	-1.977e-10	-1.27977	0.000135574	-1.977e-10	-1.25222	0.00013652	-1.977e-10	-1.25195
27058250	chr2:27058250:A:G	8.55254e-09	-1.977e-10	-0.466694	0.000232557	-1.977e-10	-0.712609	0.000234393	-1.977e-10	-0.711417
27058691	chr2:27058691:A:G	4.93904e-09	-1.977e-10	-1.01575	0.000158229	-1.977e-10	-1.0977	0.000159254	-1.977e-10	-1.09792
27059261	chr2:27059261:G:A	3.85907e-09	-1.977e-10	-1.2625	0.000131061	-1.977e-10	-1.28608	0.000131941	-1.977e-10	-1.28606
27059361	chr2:27059361:T:A	4.14473e-09	-1.977e-10	-1.19109	0.000135225	-1.977e-10	-1.25481	0.00013611	-1.977e-10	-1.25495
27059562	chr2:27059562:G:A	3.84048e-09	-1.977e-10	-1.26732	0.000139982	-1.977e-10	-1.22023	0.000140919	-1.977e-10	-1.22023
27059762	chr2:27059762:T:C	3.75565e-09	-1.977e-10	-1.28966	0.000133221	-1.977e-10	-1.26974	0.000134127	-1.977e-10	-1.26963
27060107	chr2:27060107:C:G	5.4889e-09	-1.977e-10	-0.910195	0.000207034	-1.977e-10	-0.828859	0.000208508	-1.977e-10	-0.828438
27060418	chr2:27060418:G:A	4.20862e-09	-1.977e-10	-1.17579	0.000156895	-1.977e-10	-1.10617	0.000157876	-1.977e-10	-1.10661
27062111	chr2:27062111:A:G	8.70064e-09	-1.977e-10	-0.449526	0.000256957	-1.977e-10	-0.612836	0.00025857	-1.977e-10	-0.613252
27062992	chr2:27062992:C:T	3.94211e-09	-1.977e-10	-1.24121	0.00015382	-1.977e-10	-1.12596	0.000154879	-1.977e-10	-1.12577
27063527	chr2:27063527:G:A	4.50995e-09	-1.977e-10	-1.10664	0.000168668	-1.977e-10	-1.03381	0.000169796	-1.977e-10	-1.03382
27063530	chr2:27063530:G:C	1.7003e-07	3.40568	-0.882628	0.00264338	2.8972	-1.17913	0.00243123	2.80803	-1.18029
27063840	chr2:27063840:C:A	5.59702e-09	-0.890688	-3.0562e-10	0.000132636	-1.27414	-3.0562e-10	0.000134	-1.27058	-3.0562e-10
27063932	chr2:27063932:C:G	3.86979e-09	-1.977e-10	-1.25972	0.000131202	-1.977e-10	-1.28501	0.000132083	-1.977e-10	-1.28498
27064257	chr2:27064257:CCAA:C	5.70132e-09	-1.977e-10	-0.872225	0.00015965	-1.977e-10	-1.08876	0.000160721	-1.977e-10	-1.08875
27064472	chr2:27064472:T:C	3.0289e-09	-1.50472	-3.0562e-10	0.000181351	-0.96131	-3.0562e-10	0.000181957	-0.964649	-3.0562e-10
27064741	chr2:27064741:T:C	2.16443e-08	1.69839	-1.23657	0.000159071	0.185241	-1.27763	0.000152617	0.137476	-1.27796
27064899	chr2:27064899:G:A	3.84039e-09	-1.977e-10	-1.26735	0.000130837	-1.977e-10	-1.2878	0.000131715	-1.977e-10	-1.28778
27065438	chr2:27065438:G:A	4.19662e-09	-1.977e-10	-1.17864	0.000146581	-1.977e-10	-1.17416	0.000147591	-1.977e-10	-1.17398
27066047	chr2:27066047:C:T	1.92215e-07	3.39913	-0.753432	0.00282026	2.8895	-1.10666	0.00259304	2.80037	-1.10821
27066809	chr2:27066809:G:A	2.17162e-09	-1.83745	-3.0562e-10	8.00205e-05	-1.77946	-3.0562e-10	8.04628e-05	-1.78062	-3.0562e-10
27066977	chr2:27066977:G:A	3.84876e-09	-1.977e-10	-1.26517	0.000130925	-1.977e-10	-1.28712	0.000131803	-1.977e-10	-1.28711
27067098	chr2:27067098:A:C	8.7118e-09	-0.448244	-3.0562e-10	0.000170445	-1.02333	-3.0562e-10	0.000170532	-1.0295	-3.0562e-10
27067230	chr2:27067230:T:C	4.3536e-09	-1.977e-10	-1.14192	0.000152224	-1.977e-10	-1.13639	0.000153276	-1.977e-10	-1.13618
27067657	chr2:27067657:A:G	5.44239e-08	2.25025	-0.866373	0.000245287	0.503456	-1.16277	0.000234101	0.451226	-1.16389
27068193	chr2:27068193:A:G	7.66438e-10	-1.62281	-1.25611	9.04071e-05	-0.515804	-1.14162	8.93956e-05	-0.533066	-1.14228
27068793	chr2:27068793:G:A	1.34269e-07	1.85245	0.43447	0.00118879	1.5742	-0.655249	0.00111613	1.50539	-0.656185
27069783	chr2:27069783:T:C	1.74489e-07	3.39448	-0.845536	0.00274484	2.8971	-1.14137	0.00252414	2.80802	-1.14278
27070173	chr2:27070173:C:T	4.62141e-09	-1.08222	-3.0562e-10	0.000326892	-0.372115	-3.0562e-10	0.000327096	-0.378165	-3.0562e-10
27070282	chr2:27070282:G:T	1.69053e-07	3.28984	-0.772553	0.00248093	2.78121	-1.12656	0.00228378	2.69314	-1.12797
27070393	chr2:27070393:C:G	2.16355e-09	-1.84117	-3.0562e-10	8.11752e-05	-1.76513	-3.0562e-10	8.16136e-05	-1.76642	-3.0562e-10
27070854	chr2:27070854:C:G	4.9292e-09	-1.977e-10	-1.01775	0.000184895	-1.977e-10	-0.941957	0.000186121	-1.977e-10	-0.942018
27071114	chr2:27071114:G:A	2.18036e-09	-0.961228	-0.872206	4.24096e-05	-1.55019	-0.864178	4.24006e-05	-1.55844	-0.86282
27071206	chr2:27071206:T:C	4.71681e-09	-1.977e-10	-1.06179	0.000164425	-1.977e-10	-1.05929	0.000165575	-1.977e-10	-1.05899
27071937	chr2:27071937:A:G	5.61194e-09	-1.977e-10	-0.888026	0.000159481	-1.977e-10	-1.08982	0.000160544	-1.977e-10	-1.08985
27072216	chr2:27072216:C:G	3.89087e-09	-1.977e-10	-1.25429	0.000139649	-1.977e-10	-1.22261	0.000140549	-1.977e-10	-1.22286
27072299	chr2:27072299:A:C	2.67031e-09	-1.63073	-3.0562e-10	0.000189137	-0.91927	-3.0562e-10	0.000188871	-0.927353	-3.0562e-10
27072543	chr2:27072543:CA:C	5.57957e-09	-1.977e-10	-0.893811	0.000169305	-1.977e-10	-1.03004	0.000170436	-1.977e-10	-1.03006
27072860	chr2:27072860:CA:C	5.6201e-09	-1.977e-10	-0.886573	0.000159573	-1.977e-10	-1.08924	0.000160637	-1.977e-10	-1.08927
27073017	chr2:27073017:C:T	7.78235e-08	2.50485	-0.763328	0.00489382	2.8595	-0.525518	0.00452198	2.77746	-0.529175
27073282	chr2:27073282:A:G	5.96494e-09	-1.977e-10	-0.827024	0.000178878	-1.977e-10	-0.975037	0.000180074	-1.977e-10	-0.975052
27074456	chr2:27074456:C:G	2.21404e-09	-1.81811	-3.0562e-10	7.50971e-05	-1.84296	-3.0562e-10	7.56092e-05	-1.84284	-3.0562e-10
27074664	chr2:27074664:C:G	3.92251e-09	-1.977e-10	-1.24619	0.000151315	-1.977e-10	-1.14238	0.000152363	-1.977e-10	-1.14215
27074846	chr2:27074846:G:C	6.52423e-09	-1.977e-10	-0.737399	0.000202082	-1.977e-10	-0.853068	0.000203334	-1.977e-10	-0.853566
27074889	chr2:27074889:G:A	8.73161e-08	2.85401	-0.997399	0.00226703	2.62662	-1.06214	0.00209346	2.54188	-1.06372
27075617	chr2:27075617:T:C	4.31978e-09	-1.977e-10	-1.14972	0.000145313	-1.977e-10	-1.18285	0.00014629	-1.977e-10	-1.18283
27076791	chr2:27076791:C:T	1.18441e-08	-1.977e-10	-0.141096	0.000288468	-1.977e-10	-0.497161	0.000290601	-1.977e-10	-0.496467
27077125	chr2:27077125:G:C	1.82123e-08	-1.977e-10	0.289172	0.000611361	-1.977e-10	0.253944	0.000616023	-1.977e-10	0.254868
27078536	chr2:27078536:G:T	3.42661e-09	-1.38135	-3.0562e-10	7.56449e-05	-1.83569	-3.0562e-10	7.62203e-05	-1.83479	-3.0562e-10
27078850	chr2:27078850:G:C	4.82711e-09	-1.977e-10	-1.03867	0.000162742	-1.977e-10	-1.06958	0.000163828	-1.977e-10	-1.0696
27079013	chr2:27079013:C:T	7.55832e-09	-0.590273	-3.0562e-10	0.000144944	-1.1854	-3.0562e-10	0.000146409	-1.18201	-3.0562e-10
27079297	chr2:27079297:T:C	1.19789e-07	2.91942	-0.746612	0.00224166	2.53863	-0.985402	0.00206935	2.45405	-0.987481
27079693	chr2:27079693:G:A	3.32607e-08	2.14804	-1.25659	0.000785485	1.72957	-1.22501	0.000735421	1.65803	-1.22601
27080194	chr2:27080194:C:G	3.81591e-09	-1.977e-10	-1.27374	0.000130598	-1.977e-10	-1.28962	0.000131473	-1.977e-10	-1.28962
27081037	chr2:27081037:A:T	4.2612e-09	-1.977e-10	-1.16337	0.000134068	-1.977e-10	-1.26339	0.000134969	-1.977e-10	-1.26337
27081117	chr2:27081117:G:A	3.93104e-09	-1.977e-10	-1.24402	0.000133191	-1.977e-10	-1.26996	0.000134053	-1.977e-10	-1.27018
27081676	chr2:27081676:G:A	5.26118e-09	-1.977e-10	-0.952566	0.000204637	-1.977e-10	-0.840506	0.000206022	-1.977e-10	-0.840433
27081683	chr2:27081683:A:G	3.24204e-09	-1.43672	-3.0562e-10	9.02247e-05	-1.65944	-3.0562e-10	9.05979e-05	-1.66199	-3.0562e-10
27083178	chr2:27083178:A:G	3.93383e-09	-1.977e-10	-1.24331	0.00013214	-1.977e-10	-1.27788	0.000133029	-1.977e-10	-1.27785
27085291	chr2:27085291:G:A	2.72467e-09	-1.61057	-3.0562e-10	0.000151438	-1.14157	-3.0562e-10	0.000152007	-1.14449	-3.0562e-10
27086240	chr2:27086240:AC:A	4.27138e-09	-1.977e-10	-1.16098	0.00015449	-1.977e-10	-1.12161	0.000155509	-1.977e-10	-1.12172
27086547	chr2:27086547:G:A	3.91774e-09	-1.977e-10	-1.24741	0.000147938	-1.977e-10	-1.16495	0.000148935	-1.977e-10	-1.16491
27086791	chr2:27086791:A:C	2.21086e-07	2.80808	-0.0224542	0.00241536	2.27283	-0.644976	0.00223135	2.18982	-0.647874
27086811	chr2:27086811:T:G	3.75557e-09	-1.977e-10	-1.28968	0.000138111	-1.977e-10	-1.23368	0.000139032	-1.977e-10	-1.23371
27087377	chr2:27087377:G:A	3.9639e-09	-1.977e-10	-1.2357	0.000150906	-1.977e-10	-1.14508	0.000151923	-1.977e-10	-1.14504
27087525	chr2:27087525:G:A	2.33958e-07	2.88665	-0.0444287	0.00257784	2.35409	-0.661131	0.00237948	2.2702	-0.663982
27088033	chr2:27088033:A:T	4.89214e-09	-1.02529	-3.0562e-10	0.000141262	-1.21113	-3.0562e-10	0.000141479	-1.21626	-3.0562e-10
27088285	chr2:27088285:G:A	7.73699e-09	-1.977e-10	-0.56691	0.000207858	-1.977e-10	-0.82489	0.00020928	-1.977e-10	-0.824742
27089121	chr2:27089121:G:A	4.61376e-09	-1.977e-10	-1.08388	0.000145545	-1.977e-10	-1.18126	0.000146488	-1.977e-10	-1.18147
27089297	chr2:27089297:C:CAG	6.3928e-09	-1.977e-10	-0.75775	0.000194226	-1.977e-10	-0.892721	0.000195463	-1.977e-10	-0.893047
27089403	chr2:27089403:C:G	9.70702e-09	-1.977e-10	-0.340073	0.00030225	-1.977e-10	-0.45049	0.000304281	-1.977e-10	-0.450467
27089564	chr2:27089564:G:A	3.84398e-09	-1.977e-10	-1.26641	0.000130829	-1.977e-10	-1.28785	0.000131707	-1.977e-10	-1.28783
27089751	chr2:27089751:G:A	4.78565e-09	-1.977e-10	-1.0473	0.00015053	-1.977e-10	-1.14758	0.000151554	-1.977e-10	-1.14747
27089902	chr2:27089902:G:T	4.78502e-09	-1.977e-10	-1.04743	0.000149315	-1.977e-10	-1.15568	0.000150276	-1.977e-10	-1.15595
27090014	chr2:27090014:A:G	8.43731e-08	2.51462	-0.692297	0.00232083	2.28458	-0.696646	0.00214791	2.20362	-0.699784
27090022	chr2:27090022:T:G	5.97229e-09	-1.977e-10	-0.825791	0.000220151	-1.977e-10	-0.767428	0.000221478	-1.977e-10	-0.768092
27090083	chr2:27090083:G:A	5.28469e-09	-1.977e-10	-0.948108	0.000161149	-1.977e-10	-1.07942	0.000162244	-1.977e-10	-1.07932
27090609	chr2:27090609:C:T	4.36511e-09	-1.977e-10	-1.13928	0.000135669	-1.977e-10	-1.25152	0.000136582	-1.977e-10	-1.25149
27090635	chr2:27090635:A:G	4.55667e-09	-1.977e-10	-1.09633	0.000165816	-1.977e-10	-1.05086	0.000166908	-1.977e-10	-1.05098
27090785	chr2:27090785:G:T	3.84573e-09	-1.977e-10	-1.26596	0.000130848	-1.977e-10	-1.2877	0.000131727	-1.977e-10	-1.28769
27091221	chr2:27091221:C:T	3.81403e-09	-1.977e-10	-1.27424	0.000130572	-1.977e-10	-1.28982	0.000131447	-1.977e-10	-1.28981
27091840	chr2:27091840:T:C	4.41823e-09	-1.977e-10	-1.12718	0.000178499	-1.977e-10	-0.977158	0.000179694	-1.977e-10	-0.977159
27092014	chr2:27092014:G:A	9.68891e-08	2.14458	-0.183935	0.00615866	2.43561	0.128257	0.00570395	2.35728	0.123217
27092107	chr2:27092107:A:T	3.79647e-09	-1.977e-10	-1.27885	0.000133849	-1.977e-10	-1.26503	0.000134752	-1.977e-10	-1.26498
27092153	chr2:27092153:G:A	3.0218e-07	2.94718	0.150924	0.00315039	2.41371	-0.52017	0.0029053	2.3292	-0.523328
27092384	chr2:27092384:G:A	4.11005e-08	2.33332	-1.23022	0.0012762	2.2061	-1.21619	0.00118608	2.12736	-1.21737
27092398	chr2:27092398:C:T	3.75339e-09	-1.977e-10	-1.29026	0.000131209	-1.977e-10	-1.28495	0.00013208	-1.977e-10	-1.28501
27092574	chr2:27092574:G:A	4.33742e-09	-1.977e-10	-1.14564	0.000153802	-1.977e-10	-1.12608	0.00015486	-1.977e-10	-1.1259
27092689	chr2:27092689:T:C	3.76139e-09	-1.977e-10	-1.28813	0.000136656	-1.977e-10	-1.24428	0.000137568	-1.977e-10	-1.2443
27092766	chr2:27092766:T:C	4.33799e-09	-1.977e-10	-1.14551	0.000139324	-1.977e-10	-1.22494	0.000140233	-1.977e-10	-1.22511
27092846	chr2:27092846:C:T	1.87862e-07	3.04111	-0.418327	0.00249684	2.52847	-0.867429	0.00230179	2.44301	-0.869985
27094023	chr2:27094023:C:A	4.33617e-09	-1.977e-10	-1.14593	0.000135219	-1.977e-10	-1.25485	0.000136128	-1.977e-10	-1.25482
27094472	chr2:27094472:A:G	3.75386e-09	-1.977e-10	-1.29014	0.000138787	-1.977e-10	-1.22881	0.000139712	-1.977e-10	-1.22883
27095414	chr2:27095414:A:C	4.36492e-09	-1.977e-10	-1.13932	0.000135661	-1.977e-10	-1.25159	0.000136573	-1.977e-10	-1.25156
27096167	chr2:27096167:G:A	4.51949e-09	-1.977e-10	-1.10452	0.000143384	-1.977e-10	-1.19622	0.000144316	-1.977e-10	-1.19642
27096369	chr2:27096369:G:C	4.32418e-09	-1.977e-10	-1.1487	0.000141716	-1.977e-10	-1.20792	0.000142634	-1.977e-10	-1.20814
27096958	chr2:27096958:A:G	7.55352e-09	-1.977e-10	-0.590908	0.000219158	-1.977e-10	-0.771953	0.000220529	-1.977e-10	-0.772388
27096978	chr2:27096978:T:C	3.93919e-09	-1.977e-10	-1.24195	0.000132214	-1.977e-10	-1.27732	0.000133104	-1.977e-10	-1.27728
27097667	chr2:27097667:CCT:C	3.83302e-09	-1.977e-10	-1.26927	0.000141575	-1.977e-10	-1.20891	0.00014253	-1.977e-10	-1.20886
27097799	chr2:27097799:A:C	4.19642e-09	-1.977e-10	-1.17869	0.000133054	-1.977e-10	-1.27099	0.000133946	-1.977e-10	-1.27098
27097835	chr2:27097835:C:T	4.19482e-09	-1.977e-10	-1.17907	0.000133035	-1.977e-10	-1.27113	0.000133926	-1.977e-10	-1.27113
27097974	chr2:27097974:T:C	4.23343e-09	-1.977e-10	-1.16991	0.000133558	-1.977e-10	-1.26721	0.000134453	-1.977e-10	-1.2672
27098338	chr2:27098338:T:G	1.2675e-07	2.67701	-0.447717	0.00165888	2.16418	-0.912028	0.0015353	2.0824	-0.91434
27098356	chr2:27098356:T:C	3.12086e-08	2.09781	-1.27004	0.000943565	1.94994	-1.26202	0.000878977	1.87308	-1.26274
27098453	chr2:27098453:A:G	3.75495e-09	-1.977e-10	-1.28985	0.000133715	-1.977e-10	-1.26604	0.0001346	-1.977e-10	-1.26611
27098739	chr2:27098739:C:T	4.81343e-09	-1.977e-10	-1.04151	0.000174829	-1.977e-10	-0.997933	0.000175976	-1.977e-10	-0.998067
27099019	chr2:27099019:A:G	5.20405e-09	-1.977e-10	-0.963486	0.000162153	-1.977e-10	-1.0732	0.000163189	-1.977e-10	-1.07351
27099137	chr2:27099137:C:T	4.81614e-09	-1.977e-10	-1.04095	0.000174933	-1.977e-10	-0.997341	0.000176081	-1.977e-10	-0.997475
27099335	chr2:27099335:G:A	4.55154e-09	-1.977e-10	-1.09746	0.000163545	-1.977e-10	-1.06466	0.000164629	-1.977e-10	-1.06472
27099829	chr2:27099829:G:A	3.92664e-09	-1.977e-10	-1.24514	0.000131998	-1.977e-10	-1.27896	0.000132886	-1.977e-10	-1.27892
27100330	chr2:27100330:T:C	2.16681e-09	-1.83967	-3.0562e-10	0.000148706	-1.15977	-3.0562e-10	0.000150839	-1.15221	-3.0562e-10
27100504	chr2:27100504:T:C	9.37193e-09	-1.977e-10	-0.375203	0.000248931	-1.977e-10	-0.644568	0.000250913	-1.977e-10	-0.64331
27100600	chr2:27100600:A:C	4.89006e-09	-1.977e-10	-1.02572	0.000154613	-1.977e-10	-1.12082	0.0001556	-1.977e-10	-1.12113
27100758	chr2:27100758:G:A	4.02174e-09	-1.977e-10	-1.22121	0.000145926	-1.977e-10	-1.17864	0.000146938	-1.977e-10	-1.1784
27100759	chr2:27100759:T:G	3.92611e-09	-1.977e-10	-1.24527	0.000131979	-1.977e-10	-1.2791	0.000132867	-1.977e-10	-1.27907
27101095	chr2:27101095:T:G	5.77135e-07	3.74515	-3.0562e-10	0.000746348	0.453448	-3.0562e-10	0.000740906	0.439456	-3.0562e-10
27101125	chr2:27101125:C:T	4.0243e-09	-1.977e-10	-1.22057	0.000146046	-1.977e-10	-1.17782	0.000147059	-1.977e-10	-1.17758
27101801	chr2:27101801:C:T	5.65331e-09	-0.880681	-3.0562e-10	0.000178254	-0.978535	-3.0562e-10	0.000178668	-0.98289	-3.0562e-10
27101883	chr2:27101883:G:T	7.12733e-08	2.49125	-0.837655	0.00107966	1.98321	-1.16055	0.00100213	1.9032	-1.16174
27102256	chr2:27102256:C:T	4.35218e-09	-1.977e-10	-1.14225	0.000161111	-1.977e-10	-1.07965	0.000162194	-1.977e-10	-1.07963
27102273	chr2:27102273:G:A	4.32433e-07	3.45651	-3.0562e-10	0.000525825	0.103225	-3.0562e-10	0.000522151	0.0895384	-3.0562e-10
27102969	chr2:27102969:T:A	1.27045e-08	0.968699	-1.03966	0.00134728	2.23228	-1.18818	0.00127303	2.16831	-1.18757
27103199	chr2:27103199:G:A	2.17988e-09	-1.83365	-3.0562e-10	0.000100905	-1.54756	-3.0562e-10	0.000101821	-1.5452	-3.0562e-10
27103518	chr2:27103518:A:G	3.82304e-09	-1.977e-10	-1.27188	0.000133309	-1.977e-10	-1.26908	0.000134214	-1.977e-10	-1.26898
27103720	chr2:27103720:C:A	3.91546e-09	-1.977e-10	-1.24799	0.00013822	-1.977e-10	-1.2329	0.000139154	-1.977e-10	-1.23283
27103737	chr2:27103737:C:T	4.03055e-09	-1.977e-10	-1.21902	0.000146361	-1.977e-10	-1.17567	0.000147268	-1.977e-10	-1.17616
27103852	chr2:27103852:G:A	5.48169e-09	-1.977e-10	-0.911509	0.000200691	-1.977e-10	-0.859978	0.000202001	-1.977e-10	-0.860147
27103876	chr2:27103876:G:A	4.09975e-09	-1.977e-10	-1.202	0.000131881	-1.977e-10	-1.27984	0.000132765	-1.977e-10	-1.27984
27104501	chr2:27104501:T:C	3.09219e-09	-1.48404	-3.0562e-10	8.23965e-05	-1.7502	-3.0562e-10	8.27631e-05	-1.75244	-3.0562e-10
27104889	chr2:27104889:G:A	3.83687e-09	-1.977e-10	-1.26827	0.000141478	-1.977e-10	-1.2096	0.000142427	-1.977e-10	-1.20958
27105238	chr2:27105238:C:T	1.31404e-08	-1.977e-10	-0.0372315	0.000350283	-1.977e-10	-0.303002	0.000352395	-1.977e-10	-0.303664
27105685	chr2:27105685:T:G	9.44863e-09	0.792278	-1.15933	0.000241563	0.582837	-1.25745	0.000229516	0.525385	-1.25783
27106095	chr2:27106095:G:A	3.82169e-09	-1.977e-10	-1.27223	0.000130619	-1.977e-10	-1.28946	0.000131495	-1.977e-10	-1.28945
27106522	chr2:27106522:A:C	3.77607e-09	-1.977e-10	-1.28424	0.000131568	-1.977e-10	-1.28222	0.000132457	-1.977e-10	-1.28216
27106575	chr2:27106575:C:T	3.92333e-09	-1.977e-10	-1.24598	0.000147132	-1.977e-10	-1.17041	0.000148119	-1.977e-10	-1.1704
27106655	chr2:27106655:G:A	4.78577e-09	-1.977e-10	-1.04727	0.000151778	-1.977e-10	-1.13932	0.000152816	-1.977e-10	-1.13918
27108646	chr2:27108646:AC:A	2.44589e-09	-1.71852	-3.0562e-10	9.12937e-05	-1.64766	-3.0562e-10	9.16566e-05	-1.65037	-3.0562e-10
27108659	chr2:27108659:T:C	4.13482e-09	-1.977e-10	-1.19348	0.000131981	-1.977e-10	-1.27908	0.000132865	-1.977e-10	-1.27908
27109298	chr2:27109298:A:G	4.76238e-09	-1.977e-10	-1.05217	0.000149417	-1.977e-10	-1.155	0.000150394	-1.977e-10	-1.15516
27109417	chr2:27109417:A:G	1.54798e-07	-1.977e-10	2.4292	0.00239984	-1.977e-10	1.62141	0.00241255	-1.977e-10	1.62002
27109567	chr2:27109567:G:A	7.92855e-09	-1.977e-10	-0.542452	0.000233382	-1.977e-10	-0.709066	0.000234845	-1.977e-10	-0.709491
27110691	chr2:27110691:C:T	2.78775e-09	-1.58769	-3.0562e-10	8.15187e-05	-1.76091	-3.0562e-10	8.1911e-05	-1.76278	-3.0562e-10
27110904	chr2:27110904:T:C	4.72549e-09	-1.977e-10	-1.05995	0.000148526	-1.977e-10	-1.16099	0.000149497	-1.977e-10	-1.16114
27111097	chr2:27111097:A:G	4.69388e-09	-1.977e-10	-1.06666	0.000147673	-1.977e-10	-1.16674	0.000148641	-1.977e-10	-1.16689
27111471	chr2:27111471:G:A	7.19557e-08	2.58932	-0.92619	0.00115203	2.03155	-1.14401	0.00106956	1.95178	-1.1452
27111549	chr2:27111549:C:T	3.82111e-09	-1.977e-10	-1.27238	0.000130575	-1.977e-10	-1.2898	0.000131448	-1.977e-10	-1.28981
27111733	chr2:27111733:GGGCCGGCGGGGCC:G	3.75337e-09	-1.977e-10	-1.29027	0.000130527	-1.977e-10	-1.29017	0.000131401	-1.977e-10	-1.29016
27111748	chr2:27111748:G:A	7.20933e-09	-1.977e-10	-0.637546	0.000220542	-1.977e-10	-0.765655	0.000222066	-1.977e-10	-0.765442
27111937	chr2:27111937:G:T	3.75612e-09	-1.977e-10	-1.28954	0.00013052	-1.977e-10	-1.29021	0.000131396	-1.977e-10	-1.2902
27112029	chr2:27112029:G:A	3.75871e-09	-1.977e-10	-1.28885	0.000133401	-1.977e-10	-1.26838	0.000134303	-1.977e-10	-1.26832
27112032	chr2:27112032:G:T	5.4397e-08	2.59996	-1.21657	0.00231937	2.63767	-1.05036	0.00214845	2.55627	-1.05218
27112718	chr2:27112718:T:C	3.56142e-08	2.18607	-1.22624	0.00145798	2.18987	-1.06681	0.00135596	2.11241	-1.06857
27113109	chr2:27113109:CAG:C	1.53609e-09	-1.05305	-1.13063	0.000111458	-0.174856	-1.27324	0.000113036	-0.167532	-1.27317
27113389	chr2:27113389:A:G	4.07006e-09	-1.977e-10	-1.20927	0.000134322	-1.977e-10	-1.26151	0.000135209	-1.977e-10	-1.26159
27113508	chr2:27113508:T:C	5.42786e-08	2.66752	-1.28632	0.00125183	2.24944	-1.27882	0.00116371	2.16943	-1.27848
27113564	chr2:27113564:A:C	4.08173e-08	2.37509	-1.27891	0.00130829	2.26452	-1.24979	0.00121655	2.18588	-1.25052
27113635	chr2:27113635:C:T	8.03591e-09	0.700353	-1.22936	7.54692e-05	-0.548347	-1.28967	7.34977e-05	-0.581552	-1.28961
27113658	chr2:27113658:T:C	5.83895e-09	-1.977e-10	-0.848371	0.000214559	-1.977e-10	-0.79316	0.000215964	-1.977e-10	-0.793305
27113854	chr2:27113854:C:T	4.29814e-09	-1.977e-10	-1.15474	0.000170117	-1.977e-10	-1.02526	0.000171255	-1.977e-10	-1.02526
27113959	chr2:27113959:C:A	5.72305e-09	0.390216	-1.25864	0.000143752	0.0948311	-1.28848	0.000137593	0.0442988	-1.28842
27114104	chr2:27114104:C:T	4.76946e-08	-1.977e-10	1.2519	0.00155332	-1.977e-10	1.18641	0.00156517	-1.977e-10	1.18733
27114770	chr2:27114770:AG:A	3.13032e-09	-1.47179	-3.0562e-10	0.0002873	-0.501216	-3.0562e-10	0.000286264	-0.511503	-3.0562e-10
27115119	chr2:27115119:T:G	4.01952e-09	-1.977e-10	-1.22176	0.000139957	-1.977e-10	-1.22041	0.000140914	-1.977e-10	-1.22026
27115163	chr2:27115163:A:AG	8.48273e-10	-1.48729	-1.29018	2.62332e-05	-1.60628	-1.28844	2.63244e-05	-1.60951	-1.28841
27115255	chr2:27115255:C:T	3.94102e-09	-1.24148	-3.0562e-10	0.000103179	-1.52528	-3.0562e-10	0.000103597	-1.52791	-3.0562e-10
27115422	chr2:27115422:T:C	1.32777e-09	-1.46048	-0.868945	5.51568e-05	-1.40858	-0.742985	5.52806e-05	-1.41144	-0.744561
27115714	chr2:27115714:C:T	6.99663e-10	-1.78203	-1.18805	2.6905e-05	-1.84064	-1.02879	2.7088e-05	-1.8404	-1.02893
27116526	chr2:27116526:A:G	1.56351e-09	-1.07796	-1.08803	5.55891e-05	-1.05313	-1.09063	5.56537e-05	-1.05751	-1.09176
27116540	chr2:27116540:A:G	3.85964e-09	-1.977e-10	-1.26235	0.000139346	-1.977e-10	-1.22479	0.000140335	-1.977e-10	-1.22439
27116673	chr2:27116673:G:A	4.64406e-09	-1.977e-10	-1.07733	0.000159626	-1.977e-10	-1.08891	0.000160704	-1.977e-10	-1.08886
27117200	chr2:27117200:T:G	6.3611e-09	-1.977e-10	-0.762722	0.000234689	-1.977e-10	-0.703482	0.000236226	-1.977e-10	-0.703627
27117639	chr2:27117639:G:A	5.25419e-09	-1.977e-10	-0.953896	0.000163455	-1.977e-10	-1.0652	0.000164576	-1.977e-10	-1.06505
27117951	chr2:27117951:T:C	9.39937e-09	0.91549	-1.28777	0.000294724	0.774827	-1.25053	0.000280002	0.71656	-1.25018
27118171	chr2:27118171:T:C	4.77277e-09	-1.977e-10	-1.04999	0.000141308	-1.977e-10	-1.2108	0.000142254	-1.977e-10	-1.2108
27118195	chr2:27118195:A:T	4.05871e-08	2.25521	-1.16468	0.000829455	1.83741	-1.27839	0.000773393	1.76108	-1.27871
27118829	chr2:27118829:G:A	3.87442e-09	-1.977e-10	-1.25853	0.000134876	-1.977e-10	-1.25739	0.000135793	-1.977e-10	-1.25729
27119271	chr2:27119271:A:G	4.36567e-09	-1.977e-10	-1.13915	0.000174025	-1.977e-10	-1.00255	0.000175189	-1.977e-10	-1.00255
27119442	chr2:27119442:A:G	2.17233e-09	-1.83712	-3.0562e-10	7.56e-05	-1.83629	-3.0562e-10	7.60916e-05	-1.83648	-3.0562e-10
27119502	chr2:27119502:A:G	4.91383e-09	-1.977e-10	-1.02087	0.0001544	-1.977e-10	-1.1222	0.000155454	-1.977e-10	-1.12207
27120026	chr2:27120026:C:T	4.02147e-09	-1.70262	0.481349	0.000182937	-1.52793	0.575322	0.000182602	-1.53637	0.575255
27120027	chr2:27120027:G:A	3.84515e-09	-1.977e-10	-1.26611	0.000141553	-1.977e-10	-1.20907	0.000142535	-1.977e-10	-1.20883
27120193	chr2:27120193:A:G	3.97783e-09	-1.977e-10	-1.23219	0.000151512	-1.977e-10	-1.14108	0.000152527	-1.977e-10	-1.14108
27120281	chr2:27120281:A:C	4.51126e-09	-1.977e-10	-1.10635	0.000143403	-1.977e-10	-1.19608	0.000144378	-1.977e-10	-1.19599
27120804	chr2:27120804:C:A	4.13456e-09	-1.977e-10	-1.19354	0.000144004	-1.977e-10	-1.19191	0.000144993	-1.977e-10	-1.19173
27121657	chr2:27121657:C:T	5.52303e-09	-1.977e-10	-0.903996	0.000201818	-1.977e-10	-0.854376	0.000203137	-1.977e-10	-0.854535
27121658	chr2:27121658:G:A	4.25911e-09	-1.977e-10	-1.16386	0.000151304	-1.977e-10	-1.14245	0.000152269	-1.977e-10	-1.14277
27121799	chr2:27121799:A:G	3.76396e-09	-1.977e-10	-1.28745	0.000131216	-1.977e-10	-1.2849	0.000132094	-1.977e-10	-1.2849
27122402	chr2:27122402:C:G	3.92353e-09	-1.977e-10	-1.24593	0.000144053	-1.977e-10	-1.19156	0.000144996	-1.977e-10	-1.19171
27122616	chr2:27122616:G:A	3.71029e-08	2.20943	-1.20866	0.00152922	2.28312	-1.11235	0.00142281	2.20573	-1.11376
27122913	chr2:27122913:G:A	6.73649e-09	-1.977e-10	-0.705383	0.000261519	-1.977e-10	-0.595235	0.000263228	-1.977e-10	-0.595395
27123817	chr2:27123817:C:T	3.84797e-09	-1.977e-10	-1.26538	0.000130826	-1.977e-10	-1.28788	0.000131704	-1.977e-10	-1.28786
27124426	chr2:27124426:A:G	4.74788e-09	-1.977e-10	-1.05522	0.000145368	-1.977e-10	-1.18247	0.000146322	-1.977e-10	-1.1826
27124502	chr2:27124502:A:G	7.49576e-09	-1.977e-10	-0.598585	0.00029527	-1.977e-10	-0.473855	0.000297427	-1.977e-10	-0.47325
27124977	chr2:27124977:C:T	3.85019e-08	-1.977e-10	1.03778	0.00116386	-1.977e-10	0.897751	0.00117256	-1.977e-10	0.898525
27125330	chr2:27125330:C:T	1.68444e-08	1.13375	-0.922653	0.000502208	1.01187	-0.954601	0.00047803	0.957371	-0.956115
27125382	chr2:27125382:G:A	4.61256e-09	-1.977e-10	-1.08414	0.000174034	-1.977e-10	-1.0025	0.000175235	-1.977e-10	-1.00229
27125676	chr2:27125676:A:G	4.36447e-09	-1.977e-10	-1.13943	0.00014106	-1.977e-10	-1.21256	0.000141982	-1.977e-10	-1.21272
27125819	chr2:27125819:T:C	1.5551e-08	0.898466	-0.767262	0.000225867	0.082824	-0.82462	0.000218049	0.0426101	-0.826307
27125832	chr2:27125832:C:T	5.24467e-09	-1.977e-10	-0.955711	0.000228908	-1.977e-10	-0.728425	0.000230383	-1.977e-10	-0.728673
27126352	chr2:27126352:C:T	8.11009e-09	-0.519813	-3.0562e-10	0.000120475	-1.3703	-3.0562e-10	0.000121774	-1.36625	-3.0562e-10
27126385	chr2:27126385:G:A	3.81539e-09	-1.977e-10	-1.27388	0.000130919	-1.977e-10	-1.28716	0.000131803	-1.977e-10	-1.28711
27126426	chr2:27126426:G:A	4.42055e-09	-1.977e-10	-1.12666	0.000141949	-1.977e-10	-1.20628	0.00014288	-1.977e-10	-1.20641
27126632	chr2:27126632:G:T	4.06089e-09	-1.977e-10	-1.21152	0.000136851	-1.977e-10	-1.24285	0.000137757	-1.977e-10	-1.24293
27126794	chr2:27126794:G:A	1.98366e-08	-1.977e-10	0.374604	0.00051074	-1.977e-10	0.0741164	0.00051471	-1.977e-10	0.0751863
27126845	chr2:27126845:T:C	3.82604e-09	-1.977e-10	-1.27109	0.000130781	-1.977e-10	-1.28822	0.000131663	-1.977e-10	-1.28817
27127326	chr2:27127326:G:A	3.78027e-09	-1.977e-10	-1.28313	0.000133884	-1.977e-10	-1.26477	0.000134765	-1.977e-10	-1.26489
27128487	chr2:27128487:C:A	4.57019e-09	-1.977e-10	-1.09337	0.000141329	-1.977e-10	-1.21066	0.000142236	-1.977e-10	-1.21093
27130471	chr2:27130471:C:T	4.80348e-09	-1.977e-10	-1.04358	0.000156401	-1.977e-10	-1.10932	0.000157461	-1.977e-10	-1.10924
27131111	chr2:27131111:T:TA	2.40454e-09	-1.69201	-0.0435513	8.51926e-05	-1.34217	-0.374656	8.47994e-05	-1.35221	-0.375922
27131168	chr2:27131168:T:C	4.42547e-09	-1.977e-10	-1.12555	0.000142069	-1.977e-10	-1.20543	0.000143023	-1.977e-10	-1.20541
27131305	chr2:27131305:C:A	3.76612e-09	-1.977e-10	-1.28688	0.000131273	-1.977e-10	-1.28447	0.000132157	-1.977e-10	-1.28443
27131438	chr2:27131438:C:T	5.52605e-09	-1.977e-10	-0.903449	0.00016765	-1.977e-10	-1.03987	0.000168823	-1.977e-10	-1.03957
27131504	chr2:27131504:A:G	3.93465e-09	-1.977e-10	-1.2431	0.000147256	-1.977e-10	-1.16957	0.00014824	-1.977e-10	-1.16959
27131551	chr2:27131551:C:T	1.33489e-08	0.170695	-0.192183	8.38017e-05	-1.64639	-0.0868951	8.48576e-05	-1.6407	-0.0867422
27131819	chr2:27131819:C:T	3.90444e-09	-1.977e-10	-1.25081	0.000140241	-1.977e-10	-1.21838	0.000141148	-1.977e-10	-1.21861
27132103	chr2:27132103:C:T	1.36921e-09	-1.65396	-0.644735	6.90079e-05	-1.17034	-0.757181	6.86345e-05	-1.18154	-0.758082
27132586	chr2:27132586:A:C	4.19361e-09	-1.977e-10	-1.17936	0.000137219	-1.977e-10	-1.24017	0.00013812	-1.977e-10	-1.2403
27133031	chr2:27133031:A:G	1.50756e-08	0.100155	-3.0562e-10	0.000141199	-1.21158	-3.0562e-10	0.000143008	-1.20552	-3.0562e-10
27133410	chr2:27133410:T:C	1.83729e-09	-1.61854	-0.386092	8.33839e-05	-1.17797	-0.560317	8.2915e-05	-1.18946	-0.561144
27133544	chr2:27133544:C:T	4.52162e-09	-1.977e-10	-1.10405	0.00016948	-1.977e-10	-1.02901	0.000170619	-1.977e-10	-1.02898
27134061	chr2:27134061:G:C	1.65543e-08	0.489602	-0.295879	0.00018256	-1.12519	0.170526	0.000180657	-1.14378	0.17196
27134170	chr2:27134170:C:T	3.8891e-07	3.35042	-3.0562e-10	0.00178026	1.32277	-3.0562e-10	0.00181141	1.33344	-3.0562e-10
27134229	chr2:27134229:C:T	5.95864e-09	-1.977e-10	-0.828079	0.000189096	-1.977e-10	-0.91949	0.000190463	-1.977e-10	-0.918958
27134751	chr2:27134751:C:T	2.49254e-09	-1.54479	-0.154827	0.000122104	-1.0066	-0.350274	0.000121257	-1.01932	-0.351185
27135742	chr2:27135742:C:T	1.56836e-08	-1.977e-10	0.139692	0.00045985	-1.977e-10	-0.0308436	0.00046295	-1.977e-10	-0.0307985
27136049	chr2:27136049:C:A	4.06785e-09	-1.977e-10	-1.20981	0.000132981	-1.977e-10	-1.27154	0.000133855	-1.977e-10	-1.27166
27136359	chr2:27136359:C:A	9.17175e-09	-0.322406	-0.0743882	8.8559e-05	-1.48625	-0.19182	8.81423e-05	-1.49736	-0.192102
27136537	chr2:27136537:T:G	8.30554e-09	-0.420343	-0.0756559	8.83431e-05	-1.53421	-0.146307	8.79788e-05	-1.54456	-0.14676
27136601	chr2:27136601:C:T	4.11301e-09	-1.977e-10	-1.19877	0.000157765	-1.977e-10	-1.10064	0.000158824	-1.977e-10	-1.10062
27136939	chr2:27136939:CA:C	4.60273e-07	3.5189	-3.0562e-10	0.00202362	1.4509	-3.0562e-10	0.00205939	1.46175	-3.0562e-10
27136965	chr2:27136965:GA:G	4.13212e-09	-1.977e-10	-1.19413	0.000158779	-1.977e-10	-1.09423	0.000159844	-1.977e-10	-1.09422
27137019	chr2:27137019:C:T	5.69614e-09	-0.197996	-0.675137	4.71856e-05	-1.07735	-1.2303	4.63012e-05	-1.10281	-1.23044
27137554	chr2:27137554:C:T	4.62211e-09	-1.977e-10	-1.08207	0.000173265	-1.977e-10	-1.00692	0.000174486	-1.977e-10	-1.00657
27137988	chr2:27137988:G:T	3.7534e-09	-1.977e-10	-1.29026	0.000137209	-1.977e-10	-1.24024	0.000138126	-1.977e-10	-1.24025
27138180	chr2:27138180:C:T	4.15682e-09	-1.977e-10	-1.18817	0.000152994	-1.977e-10	-1.13134	0.000154022	-1.977e-10	-1.13132
27138201	chr2:27138201:G:A	4.13717e-09	-1.977e-10	-1.19291	0.000152058	-1.977e-10	-1.13748	0.00015308	-1.977e-10	-1.13746
27138378	chr2:27138378:C:T	2.85312e-09	-1.81085	0.246335	5.98814e-05	-1.60441	-0.464966	5.98484e-05	-1.61153	-0.465068
27138550	chr2:27138550:G:T	7.59893e-10	-1.62399	-1.26351	2.5358e-05	-1.6526	-1.27605	2.54837e-05	-1.65404	-1.27634
27138678	chr2:27138678:G:A	4.02278e-09	-1.977e-10	-1.22095	0.000152656	-1.977e-10	-1.13356	0.000153681	-1.977e-10	-1.13354
27138720	chr2:27138720:A:C	3.77777e-09	-1.977e-10	-1.28379	0.000130629	-1.977e-10	-1.28938	0.000131501	-1.977e-10	-1.28941
27139079	chr2:27139079:G:A	7.8988e-09	-1.7259	1.17969	0.000248526	-1.33033	0.684132	0.000247706	-1.34012	0.683942
27139464	chr2:27139464:C:T	4.05688e-09	-1.977e-10	-1.21251	0.000154593	-1.977e-10	-1.12095	0.00015563	-1.977e-10	-1.12094
27139503	chr2:27139503:A:G	2.19594e-09	-1.84287	0.0165573	4.02076e-05	-1.75006	-0.717622	4.0288e-05	-1.75463	-0.717731
27140243	chr2:27140243:C:T	5.57958e-09	-0.0686845	-0.825124	5.39563e-05	-0.941455	-1.23211	5.28603e-05	-0.968638	-1.23213
27142078	chr2:27142078:A:G	3.37025e-09	-1.39794	-3.0562e-10	8.75918e-05	-1.68906	-3.0562e-10	8.79978e-05	-1.69111	-3.0562e-10
27142166	chr2:27142166:T:G	3.75796e-09	-1.977e-10	-1.28905	0.000146281	-1.977e-10	-1.17621	0.000147275	-1.977e-10	-1.17611
27142400	chr2:27142400:G:T	4.6584e-09	-1.977e-10	-1.07425	0.000148139	-1.977e-10	-1.1636	0.0001491	-1.977e-10	-1.1638
27142467	chr2:27142467:C:T	4.09473e-09	-1.977e-10	-1.20322	0.000148281	-1.977e-10	-1.16264	0.000149241	-1.977e-10	-1.16285
27142747	chr2:27142747:A:G	4.93331e-09	-0.104904	-0.912008	5.11856e-05	-0.966546	-1.25974	5.01647e-05	-0.993355	-1.25975
27142763	chr2:27142763:T:C	6.95461e-09	-1.977e-10	-0.673518	0.00021154	-1.977e-10	-0.807332	0.000212852	-1.977e-10	-0.807819
27143475	chr2:27143475:T:A	4.36152e-09	-1.977e-10	-1.1401	0.000162379	-1.977e-10	-1.07181	0.000163471	-1.977e-10	-1.07178
27145435	chr2:27145435:G:A	1.46481e-08	-1.74217	1.81356	0.000522395	-1.36872	1.4654	0.000520856	-1.37799	1.46505
27145623	chr2:27145623:G:A	5.65278e-09	-1.79581	0.915039	7.99896e-05	-1.61782	-0.162029	7.99173e-05	-1.62497	-0.162456
27145713	chr2:27145713:G:A	3.82619e-09	-1.977e-10	-1.27105	0.000141311	-1.977e-10	-1.21078	0.000142253	-1.977e-10	-1.21081
27145720	chr2:27145720:T:C	1.12252e-08	-0.396574	0.20181	0.000119845	-1.48697	0.111426	0.000119276	-1.49783	0.110859
27146272	chr2:27146272:G:T	4.77351e-09	-1.977e-10	-1.04984	0.00015493	-1.977e-10	-1.11877	0.00015596	-1.977e-10	-1.11882
27146488	chr2:27146488:T:C	4.18231e-08	-1.977e-10	1.12053	0.00175588	-1.977e-10	1.30898	0.00176864	-1.977e-10	1.30955
27146516	chr2:27146516:T:C	4.14407e-09	-1.977e-10	-1.19124	0.000149464	-1.977e-10	-1.15469	0.000150501	-1.977e-10	-1.15445
27146541	chr2:27146541:C:T	3.75517e-09	-1.977e-10	-1.28979	0.000141335	-1.977e-10	-1.21061	0.000142293	-1.977e-10	-1.21053
27146553	chr2:27146553:C:T	1.38594e-08	-0.275635	0.291675	0.000138592	-1.42388	0.193676	0.000137804	-1.43568	0.193095
27146922	chr2:27146922:C:T	3.77336e-09	-1.977e-10	-1.28496	0.000132342	-1.977e-10	-1.27636	0.000133227	-1.977e-10	-1.27636
27147286	chr2:27147286:C:G	1.93226e-08	0.348354	-3.0562e-10	0.00249719	1.66118	-3.0562e-10	0.00249026	1.65172	-3.0562e-10
27147294	chr2:27147294:T:C	3.7544e-09	-1.977e-10	-1.28999	0.000141656	-1.977e-10	-1.20834	0.000142616	-1.977e-10	-1.20826
27147336	chr2:27147336:T:C	1.98102e-08	0.373274	-3.0562e-10	0.00252357	1.67169	-3.0562e-10	0.00251689	1.66236	-3.0562e-10
27147598	chr2:27147598:T:C	4.02433e-09	-1.977e-10	-1.22057	0.000154844	-1.977e-10	-1.11933	0.000155876	-1.977e-10	-1.11936
27147737	chr2:27147737:G:C	8.04064e-09	-1.69887	1.17046	0.000251415	-1.31234	0.677705	0.000250515	-1.32239	0.677493
27147832	chr2:27147832:A:T	4.18181e-09	-1.977e-10	-1.18218	0.000133585	-1.977e-10	-1.26701	0.000134481	-1.977e-10	-1.267
27147883	chr2:27147883:G:A	3.79007e-09	-1.977e-10	-1.28054	0.000136404	-1.977e-10	-1.24613	0.000137319	-1.977e-10	-1.24611
27148074	chr2:27148074:C:T	4.18861e-09	-1.977e-10	-1.18055	0.000133698	-1.977e-10	-1.26616	0.000134594	-1.977e-10	-1.26615
27148102	chr2:27148102:T:C	5.48945e-09	-0.214367	-0.695727	4.80057e-05	-1.05699	-1.23344	4.71059e-05	-1.08247	-1.23355
27148335	chr2:27148335:A:G	3.75502e-09	-1.977e-10	-1.28983	0.000141287	-1.977e-10	-1.21095	0.000142245	-1.977e-10	-1.21087
27149404	chr2:27149404:G:A	5.90952e-09	-1.977e-10	-0.836358	0.000220843	-1.977e-10	-0.764291	0.000222371	-1.977e-10	-0.764072
27149551	chr2:27149551:G:T	6.66928e-09	-1.977e-10	-0.715411	0.000262762	-1.977e-10	-0.590496	0.000264673	-1.977e-10	-0.589922
27150802	chr2:27150802:T:C	7.42429e-09	0.493408	-1.10157	5.92145e-05	-0.794347	-1.28623	5.78548e-05	-0.82435	-1.28613
27150875	chr2:27150875:C:T	7.32261e-09	-1.977e-10	-0.621956	0.000289094	-1.977e-10	-0.494991	0.000291138	-1.977e-10	-0.494618
27151141	chr2:27151141:G:A	5.95869e-09	0.249034	-1.07711	5.01295e-05	-0.958229	-1.2889	4.90968e-05	-0.985777	-1.28885
27151395	chr2:27151395:C:T	3.56928e-08	0.164179	0.797846	0.000320752	-1.23441	0.843332	0.000318538	-1.25084	0.846164
27151551	chr2:27151551:C:A	2.05111e-09	-1.73583	-0.158707	3.78351e-05	-1.65058	-0.877928	3.78439e-05	-1.65675	-0.878201
27152324	chr2:27152324:A:T	4.29615e-09	-1.977e-10	-1.1552	0.000132018	-1.977e-10	-1.2788	0.000132901	-1.977e-10	-1.27882
27153273	chr2:27153273:C:T	6.89554e-09	-1.977e-10	-0.682047	0.000280572	-1.977e-10	-0.524912	0.000282597	-1.977e-10	-0.524395
27154086	chr2:27154086:C:T	2.19173e-09	-1.82823	-3.0562e-10	9.45592e-05	-1.61252	-3.0562e-10	9.48619e-05	-1.616	-3.0562e-10
27154127	chr2:27154127:A:G	5.17814e-09	-1.977e-10	-0.968477	0.00016048	-1.977e-10	-1.08358	0.000161508	-1.977e-10	-1.08387
27155793	chr2:27155793:G:A	4.07985e-09	-1.977e-10	-1.20686	0.000135607	-1.977e-10	-1.25198	0.000136492	-1.977e-10	-1.25215
27155869	chr2:27155869:T:C	6.3218e-10	-1.84414	-1.22736	2.29266e-05	-1.82619	-1.20325	2.30692e-05	-1.8261	-1.20382
27155990	chr2:27155990:T:C	3.81756e-09	-1.977e-10	-1.27331	0.000138194	-1.977e-10	-1.23308	0.000139133	-1.977e-10	-1.23299
27156394	chr2:27156394:T:C	2.62843e-07	3.50996	-0.551328	0.000130251	-0.0637118	-1.22857	0.000127157	-0.094384	-1.22861
27156478	chr2:27156478:C:T	5.809e-09	-1.977e-10	-0.853513	0.000294699	-1.977e-10	-0.47579	0.000296583	-1.977e-10	-0.476089
27156503	chr2:27156503:G:A	2.62183e-07	3.42901	-0.472887	0.000127645	-0.107864	-1.20463	0.000124657	-0.138175	-1.20468
27156698	chr2:27156698:T:A	3.98958e-09	-1.977e-10	-1.22924	0.000133651	-1.977e-10	-1.26651	0.000134528	-1.977e-10	-1.26665
27156699	chr2:27156699:C:T	3.99703e-09	-1.977e-10	-1.22737	0.000133806	-1.977e-10	-1.26535	0.000134683	-1.977e-10	-1.26549
27157655	chr2:27157655:G:A	2.43497e-07	3.46833	-0.586154	0.000124795	-0.0951607	-1.23991	0.000121846	-0.125712	-1.23995
27158245	chr2:27158245:TAATC:T	2.73481e-09	-1.60686	-3.0562e-10	7.50066e-05	-1.84417	-3.0562e-10	7.54993e-05	-1.84429	-3.0562e-10
27158403	chr2:27158403:G:A	1.53718e-08	0.119611	-3.0562e-10	0.00184497	1.35847	-3.0562e-10	0.0018409	1.34959	-3.0562e-10
27158616	chr2:27158616:T:C	5.17318e-09	-1.977e-10	-0.969434	0.000149428	-1.977e-10	-1.15493	0.00015045	-1.977e-10	-1.15479
27159800	chr2:27159800:A:T	4.26542e-09	-1.977e-10	-1.16238	0.000151892	-1.977e-10	-1.13857	0.000152805	-1.977e-10	-1.13925
27159868	chr2:27159868:G:A	5.39921e-09	-1.977e-10	-0.92667	0.000202551	-1.977e-10	-0.850754	0.000203946	-1.977e-10	-0.850564
27159959	chr2:27159959:G:A	8.81583e-09	-1.977e-10	-0.436374	0.000148342	-1.977e-10	-1.16222	0.000149325	-1.977e-10	-1.16229
27160075	chr2:27160075:G:A	3.75449e-09	-1.977e-10	-1.28997	0.000131222	-1.977e-10	-1.28485	0.000132095	-1.977e-10	-1.28489
27160258	chr2:27160258:A:G	6.8743e-09	-1.977e-10	-0.685133	0.000222044	-1.977e-10	-0.758866	0.000223486	-1.977e-10	-0.759069
27160408	chr2:27160408:C:A	2.1793e-07	3.1993	-0.428053	0.00028687	0.151928	-0.654643	0.000279744	0.122016	-0.656561
27161070	chr2:27161070:T:C	6.8585e-09	-1.977e-10	-0.687434	0.000221832	-1.977e-10	-0.759821	0.000223274	-1.977e-10	-0.760019
27161153	chr2:27161153:C:T	1.96273e-07	3.31486	-0.64827	0.00011531	-0.166139	-1.24798	0.000112676	-0.195779	-1.24813
27161312	chr2:27161312:CA:C	6.76705e-10	-1.83148	-1.17196	2.3938e-05	-1.84456	-1.14172	2.40805e-05	-1.84456	-1.14245
27161333	chr2:27161333:T:G	4.46753e-09	-1.977e-10	-1.11609	0.000159802	-1.977e-10	-1.08781	0.000160746	-1.977e-10	-1.08859
27161590	chr2:27161590:C:T	5.20347e-09	-1.977e-10	-0.963596	0.00025305	-1.977e-10	-0.628156	0.000254679	-1.977e-10	-0.628414
27161711	chr2:27161711:A:G	2.3416e-07	3.39801	-0.554925	0.000161202	0.0566911	-1.13578	0.000157244	0.025644	-1.13627
27161883	chr2:27161883:T:C	6.63952e-10	-1.74761	-1.27486	2.24272e-05	-1.814	-1.23747	2.25631e-05	-1.8142	-1.2379
27162152	chr2:27162152:A:G	3.77032e-09	-1.977e-10	-1.28576	0.000130607	-1.977e-10	-1.28955	0.000131485	-1.977e-10	-1.28952
27162407	chr2:27162407:T:C	8.21228e-10	-1.7143	-1.09558	3.42707e-05	-1.81243	-0.815026	3.44554e-05	-1.81273	-0.816025
27162500	chr2:27162500:T:C	3.84027e-09	-1.977e-10	-1.26738	0.000130913	-1.977e-10	-1.28721	0.000131783	-1.977e-10	-1.28726
27162643	chr2:27162643:G:T	4.0726e-09	-1.977e-10	-1.20864	0.00014941	-1.977e-10	-1.15505	0.000150412	-1.977e-10	-1.15504
27162853	chr2:27162853:GCCTTACAGGGTTT:G	5.86549e-09	-1.977e-10	-0.843837	0.000162848	-1.977e-10	-1.06893	0.000163973	-1.977e-10	-1.06871
27163012	chr2:27163012:G:C	7.68615e-09	-1.977e-10	-0.573502	0.00020127	-1.977e-10	-0.857095	0.000202637	-1.977e-10	-0.857001
27163219	chr2:27163219:T:C	1.76898e-07	3.47332	-0.910673	0.00012964	-0.00748868	-1.28949	0.000126611	-0.0378085	-1.28949
27163385	chr2:27163385:G:A	6.28598e-10	-1.84456	-1.23262	2.24083e-05	-1.84154	-1.21078	2.25462e-05	-1.84152	-1.21133
27163808	chr2:27163808:C:T	4.81441e-09	-1.04131	-3.0562e-10	7.84177e-05	-1.79969	-3.0562e-10	7.9007e-05	-1.79888	-3.0562e-10
27163864	chr2:27163864:C:T	3.83707e-09	-1.977e-10	-1.26821	0.000130998	-1.977e-10	-1.28656	0.000131875	-1.977e-10	-1.28656
27163931	chr2:27163931:T:C	9.44632e-07	3.90971	0.328164	8.4457e-05	-0.59715	-1.12835	8.39492e-05	-0.61014	-1.12807
27164875	chr2:27164875:A:T	4.15565e-09	-1.977e-10	-1.18845	0.000151262	-1.977e-10	-1.14273	0.000152295	-1.977e-10	-1.1426
27165085	chr2:27165085:G:A	3.33559e-08	2.11362	-1.21931	0.000112306	-0.183745	-1.25677	0.000112174	-0.191901	-1.25647
27165579	chr2:27165579:G:A	3.07771e-08	1.65014	-0.836295	0.000137819	-0.432098	-0.803704	0.00013795	-0.439031	-0.802494
27165605	chr2:27165605:G:A	3.91946e-09	-1.977e-10	-1.24697	0.000132631	-1.977e-10	-1.27417	0.000133527	-1.977e-10	-1.27411
27165629	chr2:27165629:A:G	4.25646e-09	-1.977e-10	-1.16448	0.000176391	-1.977e-10	-0.989039	0.000177611	-1.977e-10	-0.988823
27166015	chr2:27166015:A:G	4.40414e-08	2.32579	-1.15358	0.000123288	-0.106157	-1.24106	0.00012308	-0.114872	-1.24071
27166327	chr2:27166327:A:G	0.00113464	10.4144	0.91452	0.000818193	1.07772	-0.532362	0.000807704	1.05765	-0.531869
27166665	chr2:27166665:GA:G	1.7798e-06	4.69304	0.178295	0.000187288	-0.523928	-0.405167	0.00018675	-0.532629	-0.406019
27166766	chr2:27166766:A:G	1.69268e-06	4.63395	0.187197	0.000183809	-0.550276	-0.397568	0.000183298	-0.558887	-0.398418
27166817	chr2:27166817:G:A	4.48324e-08	1.19001	-3.0562e-10	0.000553045	0.153695	-3.0562e-10	0.000555758	0.151915	-3.0562e-10
27167245	chr2:27167245:C:T	3.76169e-09	-1.977e-10	-1.28805	0.000133731	-1.977e-10	-1.26591	0.000134646	-1.977e-10	-1.26577
27167301	chr2:27167301:A:G	1.23965e-06	4.20021	0.309456	0.000167458	-0.73919	-0.301823	0.000167092	-0.747153	-0.302719
27167485	chr2:27167485:T:G	3.79497e-09	-1.977e-10	-1.27925	0.000135897	-1.977e-10	-1.24985	0.00013682	-1.977e-10	-1.24975
27167500	chr2:27167500:T:A	3.86851e-09	-1.977e-10	-1.26005	0.000130638	-1.977e-10	-1.28931	0.000131513	-1.977e-10	-1.28931
27167505	chr2:27167505:T:C	2.7295e-09	-1.6088	-3.0562e-10	7.70832e-05	-1.81686	-3.0562e-10	7.75593e-05	-1.81737	-3.0562e-10
27167556	chr2:27167556:C:T	3.81173e-09	-1.977e-10	-1.27484	0.000135564	-1.977e-10	-1.2523	0.000136468	-1.977e-10	-1.25233
27167776	chr2:27167776:T:A	3.76454e-09	-1.977e-10	-1.2873	0.000142465	-1.977e-10	-1.20265	0.000143433	-1.977e-10	-1.20255
27167844	chr2:27167844:C:T	3.7738e-09	-1.977e-10	-1.28484	0.00014408	-1.977e-10	-1.19138	0.00014506	-1.977e-10	-1.19127
27168391	chr2:27168391:G:T	3.7678e-09	-1.977e-10	-1.28643	0.000143058	-1.977e-10	-1.19849	0.000144031	-1.977e-10	-1.19839
27168531	chr2:27168531:G:A	3.36148e-09	-1.40054	-3.0562e-10	7.95042e-05	-1.78593	-3.0562e-10	7.99548e-05	-1.78696	-3.0562e-10
27168743	chr2:27168743:G:A	3.76942e-09	-1.977e-10	-1.286	0.000134164	-1.977e-10	-1.26268	0.000135071	-1.977e-10	-1.26262
27168805	chr2:27168805:C:T	1.76924e-07	2.5628	-3.0562e-10	0.000435327	-0.0856473	-3.0562e-10	0.000434261	-0.0947721	-3.0562e-10
27169074	chr2:27169074:G:A	3.76304e-09	-1.977e-10	-1.28769	0.000142117	-1.977e-10	-1.2051	0.000143082	-1.977e-10	-1.205
27169866	chr2:27169866:A:G	2.95913e-09	-1.52803	-3.0562e-10	7.86372e-05	-1.7969	-3.0562e-10	7.92257e-05	-1.79612	-3.0562e-10
27170162	chr2:27170162:A:G	0.00085441	9.81371	1.23153	0.000451003	0.730492	-0.780761	0.000445187	0.710632	-0.780555
27170222	chr2:27170222:C:T	3.80715e-09	-1.977e-10	-1.27604	0.000130927	-1.977e-10	-1.2871	0.000131802	-1.977e-10	-1.28712
27170340	chr2:27170340:A:G	3.83694e-09	-1.977e-10	-1.26825	0.000130625	-1.977e-10	-1.28941	0.000131498	-1.977e-10	-1.28942
27171582	chr2:27171582:C:T	4.8916e-09	-1.977e-10	-1.0254	0.000151579	-1.977e-10	-1.14064	0.000152595	-1.977e-10	-1.14063
27171664	chr2:27171664:G:A	3.92943e-09	-1.977e-10	-1.24443	0.000142803	-1.977e-10	-1.20028	0.000143738	-1.977e-10	-1.20043
27171711	chr2:27171711:CAT:C	5.72558e-09	-1.977e-10	-0.867979	0.000226082	-1.977e-10	-0.740844	0.000227468	-1.977e-10	-0.74141
27171781	chr2:27171781:A:G	5.58216e-09	-1.977e-10	-0.893346	0.000221218	-1.977e-10	-0.762597	0.000222591	-1.977e-10	-0.76308
27171912	chr2:27171912:C:T	3.41065e-09	-1.38602	-3.0562e-10	8.61644e-05	-1.70549	-3.0562e-10	8.65054e-05	-1.70821	-3.0562e-10
27172368	chr2:27172368:C:T	4.62408e-09	-1.977e-10	-1.08165	0.00015135	-1.977e-10	-1.14215	0.000152416	-1.977e-10	-1.14181
27172898	chr2:27172898:T:G	5.24202e-09	-1.977e-10	-0.956216	0.000202651	-1.977e-10	-0.850256	0.000203908	-1.977e-10	-0.85075
27173179	chr2:27173179:C:A	6.91289e-09	-1.977e-10	-0.679535	0.000204924	-1.977e-10	-0.839103	0.000206185	-1.977e-10	-0.839645
27173249	chr2:27173249:C:A	5.86497e-09	-1.977e-10	-0.843925	0.00023236	-1.977e-10	-0.713457	0.00023378	-1.977e-10	-0.714037
27173327	chr2:27173327:T:C	4.51504e-09	-1.977e-10	-1.10551	0.000143011	-1.977e-10	-1.19882	0.00014397	-1.977e-10	-1.19881
27173613	chr2:27173613:A:T	5.77286e-09	-1.977e-10	-0.859755	0.000228147	-1.977e-10	-0.731752	0.000229544	-1.977e-10	-0.732323
27174568	chr2:27174568:G:A	1.2884e-08	1.14794	-1.20488	6.71403e-05	-0.842266	-1.11269	6.70957e-05	-0.849152	-1.11315
27174732	chr2:27174732:G:A	5.76605e-09	-1.977e-10	-0.860935	0.000227965	-1.977e-10	-0.73255	0.000229361	-1.977e-10	-0.733118
27174901	chr2:27174901:C:T	4.20459e-09	-1.977e-10	-1.17675	0.000136038	-1.977e-10	-1.24881	0.000136962	-1.977e-10	-1.24871
27175386	chr2:27175386:C:T	7.68145e-09	-1.977e-10	-0.574114	0.000218552	-1.977e-10	-0.774719	0.0002201	-1.977e-10	-0.774334
27175729	chr2:27175729:C:T	5.18625e-09	-1.977e-10	-0.966911	0.000166357	-1.977e-10	-1.04761	0.000167507	-1.977e-10	-1.04739
27175802	chr2:27175802:C:T	5.52751e-09	-1.977e-10	-0.903185	0.000217339	-1.977e-10	-0.780283	0.000218677	-1.977e-10	-0.780824
27175923	chr2:27175923:A:G	3.90579e-09	-1.977e-10	-1.25046	0.00014441	-1.977e-10	-1.18909	0.000145336	-1.977e-10	-1.18937
27176156	chr2:27176156:AACAG:A	2.15945e-09	-1.84307	-3.0562e-10	0.000117378	-1.39634	-3.0562e-10	0.000118567	-1.39294	-3.0562e-10
27176260	chr2:27176260:A:T	8.20627e-09	-0.508024	-3.0562e-10	0.000111431	-1.44834	-3.0562e-10	0.000111902	-1.45079	-3.0562e-10
27176426	chr2:27176426:C:T	0.000591811	8.24163	2.43639	0.000377868	-0.0179229	-0.209277	0.000374267	-0.0346571	-0.208791
27176882	chr2:27176882:G:C	3.834e-09	-1.977e-10	-1.26901	0.000181041	-1.977e-10	-0.963019	0.00018264	-1.977e-10	-0.960901
27177427	chr2:27177427:C:T	5.24363e-09	-1.977e-10	-0.955908	0.00020187	-1.977e-10	-0.854122	0.000203329	-1.977e-10	-0.853594
27177428	chr2:27177428:A:G	6.25226e-10	-1.84011	-1.24245	2.49372e-05	-1.67134	-1.27404	2.51674e-05	-1.66884	-1.27403
27177742	chr2:27177742:G:A	4.39082e-09	0.0246714	-1.15808	3.6538e-05	-1.35255	-1.21084	3.66698e-05	-1.35603	-1.21043
27177982	chr2:27177982:C:A	2.60073e-06	4.27731	0.973316	0.000318821	-0.708036	0.31092	0.000318106	-0.716053	0.310022
27178392	chr2:27178392:C:T	2.28959e-06	4.14376	0.979451	0.000301649	-0.766893	0.314415	0.000301038	-0.774698	0.313518
27178563	chr2:27178563:C:T	5.18461e-09	-1.977e-10	-0.967228	0.000201747	-1.977e-10	-0.854729	0.000202996	-1.977e-10	-0.855231
27178825	chr2:27178825:GC:G	4.6409e-09	-1.977e-10	-1.07801	0.000151661	-1.977e-10	-1.14009	0.000152703	-1.977e-10	-1.13992
27178877	chr2:27178877:T:A	1.44304e-09	-1.844	-0.402172	6.86852e-05	-1.7154	-0.216806	6.92047e-05	-1.71451	-0.216841
27178896	chr2:27178896:T:C	1.21475e-08	-1.977e-10	-0.115797	0.000434446	-1.977e-10	-0.0876729	0.000436687	-1.977e-10	-0.0892007
27179489	chr2:27179489:C:A	3.99417e-09	-1.977e-10	-1.22809	0.000144792	-1.977e-10	-1.18644	0.000145723	-1.977e-10	-1.18671
27179552	chr2:27179552:G:A	4.07673e-09	-1.977e-10	-1.20763	0.000139504	-1.977e-10	-1.22365	0.000140494	-1.977e-10	-1.22326
27180954	chr2:27180954:A:G	4.45526e-09	-0.00435748	-1.11448	3.72655e-05	-1.36696	-1.17671	3.74049e-05	-1.3704	-1.17622
27181588	chr2:27181588:C:A	4.78481e-09	-1.977e-10	-1.04748	0.000157941	-1.977e-10	-1.09953	0.000158984	-1.977e-10	-1.09961
27181917	chr2:27181917:G:A	2.89962e-06	4.18327	1.17614	0.000361537	-0.751371	0.479993	0.000360775	-0.759223	0.47906
27181953	chr2:27181953:G:C	1.09845e-08	-1.977e-10	-0.21644	0.000332417	-1.977e-10	-0.355354	0.000334509	-1.977e-10	-0.355753
27181978	chr2:27181978:C:A	1.50178e-09	-1.19965	-1.00662	2.6018e-05	-1.82301	-1.07994	2.61742e-05	-1.82343	-1.08021
27183687	chr2:27183687:A:G	2.37481e-09	-0.573038	-1.17497	2.26673e-05	-1.7746	-1.26622	2.27671e-05	-1.77677	-1.26633
27183769	chr2:27183769:AC:A	1.48831e-09	-1.84336	-0.371925	7.16077e-05	-1.70736	-0.183184	7.21513e-05	-1.70643	-0.183218
27183920	chr2:27183920:T:C	3.75704e-09	-1.977e-10	-1.28929	0.000139404	-1.977e-10	-1.22437	0.00014035	-1.977e-10	-1.22428
27184076	chr2:27184076:T:A	0.000375235	7.18509	3.0373	0.000443189	-0.353559	0.285812	0.000440023	-0.367688	0.286097
27184079	chr2:27184079:T:TA	1.08477e-09	-1.7854	-0.746154	7.92535e-05	-1.16945	-0.619643	7.92218e-05	-1.17668	-0.619482
27185204	chr2:27185204:G:C	3.75358e-09	-1.977e-10	-1.29021	0.000137751	-1.977e-10	-1.23629	0.000138684	-1.977e-10	-1.23622
27185334	chr2:27185334:CT:C	0.000513745	7.4173	3.11926	0.000512364	-0.257455	0.334746	0.000508481	-0.272027	0.335037
27185850	chr2:27185850:T:C	1.22214e-08	-1.977e-10	-0.109733	0.000366575	-1.977e-10	-0.257541	0.000368884	-1.977e-10	-0.257934
27186226	chr2:27186226:C:T	4.52575e-09	-1.977e-10	-1.10314	0.000172692	-1.977e-10	-1.01023	0.00017378	-1.977e-10	-1.01063
27186272	chr2:27186272:T:A	0.00055873	7.52932	3.09118	0.000533104	-0.193555	0.310528	0.000528972	-0.208336	0.310855
27186314	chr2:27186314:C:A	4.18059e-09	-0.042218	-1.14025	3.58358e-05	-1.38565	-1.19714	3.59708e-05	-1.38902	-1.19669
27186678	chr2:27186678:C:T	6.06322e-09	-1.977e-10	-0.810682	0.000194147	-1.977e-10	-0.893126	0.000195511	-1.977e-10	-0.892798
27186699	chr2:27186699:T:G	3.99349e-09	-1.977e-10	-1.22826	0.000131727	-1.977e-10	-1.28102	0.000132596	-1.977e-10	-1.28111
27187555	chr2:27187555:G:A	4.52338e-09	-1.977e-10	-1.10366	0.000170741	-1.977e-10	-1.0216	0.00017195	-1.977e-10	-1.02121
27187741	chr2:27187741:G:A	4.38515e-06	4.47415	1.29891	0.000456824	-0.621626	0.584181	0.000455637	-0.62994	0.583218
27187867	chr2:27187867:G:A	3.08128e-09	-0.367528	-1.12005	2.35027e-05	-1.72223	-1.2824	2.35903e-05	-1.72512	-1.28246
27188182	chr2:27188182:T:C	2.70227e-09	-1.58781	-0.0310181	0.000101985	-1.82971	0.29279	0.00010254	-1.83013	0.291973
27188334	chr2:27188334:G:A	3.82106e-09	-1.977e-10	-1.27239	0.000130979	-1.977e-10	-1.28671	0.000131867	-1.977e-10	-1.28663
27188424	chr2:27188424:A:G	2.46606e-09	-0.569107	-1.14119	2.24433e-05	-1.77352	-1.27723	2.25422e-05	-1.77572	-1.27731
27188486	chr2:27188486:G:A	4.50787e-06	4.40624	1.39441	0.000486889	-0.649709	0.676001	0.000485643	-0.657912	0.674969
27189216	chr2:27189216:C:T	3.90399e-09	-1.977e-10	-1.25092	0.000132105	-1.977e-10	-1.27815	0.000132997	-1.977e-10	-1.27809
27189363	chr2:27189363:G:A	6.47543e-06	4.49576	1.66708	0.000639784	-0.612312	0.911699	0.00063802	-0.620651	0.910603
27189395	chr2:27189395:A:G	0.000265771	7.33884	2.53862	0.000393864	-0.277369	0.0916295	0.0003909	-0.291684	0.0917194
27189415	chr2:27189415:A:G	3.03619e-09	-0.363562	-1.13876	2.36452e-05	-1.72089	-1.2777	2.37326e-05	-1.72379	-1.27778
27189737	chr2:27189737:T:C	7.81465e-06	4.85109	1.49974	0.000649102	-0.453565	0.767412	0.000647009	-0.462416	0.766358
27189875	chr2:27189875:G:A	4.31361e-09	-1.977e-10	-1.15115	0.000182634	-1.977e-10	-0.954262	0.0001842	-1.977e-10	-0.952394
27189876	chr2:27189876:C:T	7.98503e-06	4.74611	1.62629	0.000691984	-0.501317	0.879136	0.000689831	-0.510023	0.878052
27190004	chr2:27190004:A:G	5.60046e-09	0.201334	-1.09141	4.09721e-05	-1.27657	-1.17228	4.11129e-05	-1.28046	-1.17163
27190123	chr2:27190123:G:A	2.39603e-09	-0.570618	-1.16849	2.25414e-05	-1.77345	-1.27294	2.26418e-05	-1.77561	-1.27301
27190228	chr2:27190228:A:G	2.57706e-09	-0.486497	-1.17978	2.31191e-05	-1.75267	-1.26842	2.3215e-05	-1.75512	-1.2685
27190529	chr2:27190529:C:T	1.12679e-08	-1.977e-10	-0.19096	0.000156731	-1.977e-10	-1.10722	0.000157771	-1.977e-10	-1.10727
27190562	chr2:27190562:T:C	3.89359e-09	-1.977e-10	-1.25359	0.000142745	-1.977e-10	-1.20068	0.000143737	-1.977e-10	-1.20043
27190776	chr2:27190776:C:A	5.77974e-09	-0.858563	-3.0562e-10	0.000113637	-1.42874	-3.0562e-10	0.000114696	-1.42613	-3.0562e-10
27191335	chr2:27191335:G:C	8.49849e-06	4.89316	1.54156	0.000685468	-0.43463	0.802988	0.000683225	-0.443523	0.80193
27192009	chr2:27192009:T:C	0.00047909	7.74558	2.72114	0.000519648	-0.110403	0.201811	0.000515355	-0.125465	0.201904
27192189	chr2:27192189:A:G	2.68143e-09	-0.485977	-1.14059	2.28352e-05	-1.75612	-1.27732	2.29298e-05	-1.75858	-1.2774
27192817	chr2:27192817:C:G	3.93843e-09	-1.977e-10	-1.24214	0.000147484	-1.977e-10	-1.16802	0.000148468	-1.977e-10	-1.16805
27192840	chr2:27192840:C:G	4.94547e-09	0.120719	-1.13517	3.89938e-05	-1.30543	-1.19291	3.91295e-05	-1.30909	-1.19245
27193009	chr2:27193009:T:C	5.20469e-09	-1.977e-10	-0.963361	0.000170423	-1.977e-10	-1.02346	0.000171547	-1.977e-10	-1.02356
27193618	chr2:27193618:A:G	5.13331e-09	-0.252008	-0.725163	2.65227e-05	-1.67391	-1.20983	2.66156e-05	-1.67727	-1.20965
27193834	chr2:27193834:A:T	0.00434277	9.1402	3.5309	0.00146123	0.478292	0.646997	0.00144568	0.460546	0.64737
27193975	chr2:27193975:G:A	2.85783e-09	-0.531884	-1.03098	2.23012e-05	-1.76703	-1.29007	2.23993e-05	-1.76932	-1.29006
27194183	chr2:27194183:G:A	0.000717138	7.65877	3.21133	0.00050616	-0.169019	0.234127	0.000502283	-0.184059	0.234805
27194370	chr2:27194370:A:G	7.71333e-09	-0.569972	-3.0562e-10	0.000133766	-1.26565	-3.0562e-10	0.000135094	-1.26245	-3.0562e-10
27194399	chr2:27194399:GATC:G	0.00076412	7.57363	3.35993	0.000739581	-0.182901	0.627241	0.000733765	-0.19762	0.627392
27195348	chr2:27195348:A:T	2.83627e-09	-0.442193	-1.12824	2.29453e-05	-1.74724	-1.28139	2.30345e-05	-1.74997	-1.28146
27195421	chr2:27195421:G:A	4.38068e-06	4.72329	1.04875	0.000424207	-0.508791	0.39727	0.00042298	-0.517429	0.396338
27195743	chr2:27195743:C:T	1.99378e-08	0.379694	-3.0562e-10	0.0001299	-1.29498	-3.0562e-10	0.00013146	-1.28971	-3.0562e-10
27195920	chr2:27195920:T:C	2.64724e-09	-0.493531	-1.14587	2.27014e-05	-1.75762	-1.2817	2.27957e-05	-1.7601	-1.28175
27196432	chr2:27196432:G:A	1.17629e-08	-1.977e-10	-0.147974	0.000354027	-1.977e-10	-0.292371	0.000356261	-1.977e-10	-0.292754
27196485	chr2:27196485:C:G	4.02767e-09	-1.977e-10	-1.21974	0.000132578	-1.977e-10	-1.27457	0.00013347	-1.977e-10	-1.27454
27196674	chr2:27196674:C:T	4.13007e-09	-1.977e-10	-1.19463	0.000134146	-1.977e-10	-1.26281	0.000135046	-1.977e-10	-1.2628
27196936	chr2:27196936:A:T	6.31398e-08	0.522207	1.01022	7.24564e-05	-1.69627	-0.182494	7.30335e-05	-1.69601	-0.181486
27197322	chr2:27197322:G:A	4.66631e-09	-1.977e-10	-1.07255	0.000181898	-1.977e-10	-0.958297	0.000183099	-1.977e-10	-0.958389
27197721	chr2:27197721:GCA:G	7.03642e-10	-1.83634	-1.12807	2.8855e-05	-1.51254	-1.28692	2.91496e-05	-1.50906	-1.28692
27197737	chr2:27197737:A:G	6.32646e-08	0.545825	0.988578	7.17914e-05	-1.6905	-0.19748	7.23631e-05	-1.69024	-0.196479
27197822	chr2:27197822:C:T	0.00112674	7.85688	3.46504	0.000772219	-0.0789908	0.566515	0.000765487	-0.0944953	0.56659
27199000	chr2:27199000:GAC:G	4.1172e-09	-1.977e-10	-1.19775	0.00015342	-1.977e-10	-1.12857	0.00015448	-1.977e-10	-1.12835
27199519	chr2:27199519:C:T	3.75465e-09	-1.977e-10	-1.28993	0.000132491	-1.977e-10	-1.27523	0.000133393	-1.977e-10	-1.27512
27199737	chr2:27199737:C:T	2.66354e-09	-0.513231	-1.12003	2.24766e-05	-1.76625	-1.28302	2.25712e-05	-1.76866	-1.28308
27199786	chr2:27199786:G:A	6.13949e-09	-1.977e-10	-0.798181	0.00024785	-1.977e-10	-0.648921	0.000249383	-1.977e-10	-0.649426
27200778	chr2:27200778:T:C	6.85347e-09	0.45037	-1.13854	2.95171e-05	-1.49846	-1.27831	2.95652e-05	-1.50344	-1.27838
27201040	chr2:27201040:C:T	4.13834e-09	-1.977e-10	-1.19263	0.000141429	-1.977e-10	-1.20994	0.000142437	-1.977e-10	-1.20952
27201045	chr2:27201045:G:A	1.07966e-07	2.0689	-3.0562e-10	0.00038727	-0.202622	-3.0562e-10	0.000387855	-0.207786	-3.0562e-10
27201247	chr2:27201247:G:A	3.19995e-09	-1.44979	-3.0562e-10	8.11333e-05	-1.76565	-3.0562e-10	8.17778e-05	-1.76441	-3.0562e-10
27201507	chr2:27201507:G:A	3.75853e-09	-1.977e-10	-1.28889	0.000130827	-1.977e-10	-1.28787	0.0001317	-1.977e-10	-1.28789
27201586	chr2:27201586:C:T	2.93334e-09	-1.53678	-3.0562e-10	7.63483e-05	-1.82644	-3.0562e-10	7.6816e-05	-1.82701	-3.0562e-10
27201628	chr2:27201628:G:A	6.59451e-09	0.407212	-1.1339	2.88908e-05	-1.51869	-1.27953	2.8942e-05	-1.52353	-1.27959
27201735	chr2:27201735:C:T	3.99113e-09	-1.977e-10	-1.22885	0.000148057	-1.977e-10	-1.16414	0.000149093	-1.977e-10	-1.16385
27201768	chr2:27201768:G:A	0.00425148	9.22101	3.42885	0.00115896	0.370464	0.523068	0.00114649	0.352951	0.523091
27202638	chr2:27202638:C:A	3.76561e-09	-1.977e-10	-1.28701	0.000130618	-1.977e-10	-1.28946	0.000131491	-1.977e-10	-1.28948
27202796	chr2:27202796:C:T	3.75464e-09	-1.977e-10	-1.28993	0.000134491	-1.977e-10	-1.26025	0.000135414	-1.977e-10	-1.26008
27203482	chr2:27203482:C:T	3.837e-09	-1.977e-10	-1.26823	0.000131053	-1.977e-10	-1.28614	0.000131935	-1.977e-10	-1.28611
27203646	chr2:27203646:G:C	6.44991e-10	-1.81819	-1.23325	3.32154e-05	-1.39111	-1.26762	3.35832e-05	-1.3867	-1.2677
27203985	chr2:27203985:C:T	5.93858e-08	1.47113	-3.0562e-10	0.00032237	-0.386044	-3.0562e-10	0.000322331	-0.392838	-3.0562e-10
27204010	chr2:27204010:C:T	0.000658409	7.38931	3.39535	0.000604894	-0.27985	0.523159	0.000600182	-0.294415	0.52323
27204106	chr2:27204106:G:A	4.64901e-09	-1.977e-10	-1.07627	0.000177017	-1.977e-10	-0.985497	0.000178225	-1.977e-10	-0.98537
27204183	chr2:27204183:A:G	3.75938e-09	-1.977e-10	-1.28867	0.000133255	-1.977e-10	-1.26948	0.000134164	-1.977e-10	-1.26935
27204641	chr2:27204641:C:A	4.41037e-09	-1.977e-10	-1.12896	0.000173446	-1.977e-10	-1.00588	0.000174479	-1.977e-10	-1.00661
27205279	chr2:27205279:A:G	1.0999e-08	-1.977e-10	-0.215118	0.000332922	-1.977e-10	-0.353837	0.00033503	-1.977e-10	-0.354198
27205305	chr2:27205305:C:T	8.22298e-09	0.332512	-0.838502	6.09344e-05	-1.17315	-0.878796	6.11435e-05	-1.17705	-0.878147
27205370	chr2:27205370:G:A	4.07776e-09	-1.977e-10	-1.20737	0.000133663	-1.977e-10	-1.26642	0.000134568	-1.977e-10	-1.26635
27205834	chr2:27205834:A:C	2.77669e-09	-0.463615	-1.12805	2.27968e-05	-1.75387	-1.28125	2.28884e-05	-1.75647	-1.28132
27205947	chr2:27205947:C:G	2.48743e-09	-0.557791	-1.14388	2.23383e-05	-1.77359	-1.28185	2.24364e-05	-1.77583	-1.2819
27206940	chr2:27206940:G:A	2.8059e-09	-1.5812	-3.0562e-10	7.78445e-05	-1.80703	-3.0562e-10	7.83196e-05	-1.80762	-3.0562e-10
27207053	chr2:27207053:T:G	4.44433e-09	-1.977e-10	-1.12129	0.000174086	-1.977e-10	-1.0022	0.000175239	-1.977e-10	-1.00227
27207369	chr2:27207369:T:C	9.0248e-09	0.362851	-0.775796	6.5876e-05	-1.1556	-0.81837	6.61014e-05	-1.15955	-0.817678
27207913	chr2:27207913:A:G	0.000742829	7.43417	3.47113	0.000646907	-0.258577	0.569035	0.000641807	-0.273236	0.569106
27208428	chr2:27208428:C:G	3.31284e-09	-1.41512	-3.0562e-10	7.74894e-05	-1.8116	-3.0562e-10	7.79475e-05	-1.81238	-3.0562e-10
27209146	chr2:27209146:T:C	4.23922e-09	-1.977e-10	-1.16854	0.000136791	-1.977e-10	-1.24329	0.00013772	-1.977e-10	-1.24319
27209557	chr2:27209557:C:A	6.83974e-09	-0.690172	-3.0562e-10	0.000127955	-1.31006	-3.0562e-10	0.00012852	-1.31233	-3.0562e-10
27209628	chr2:27209628:T:C	4.00393e-09	-1.977e-10	-1.22565	0.000134349	-1.977e-10	-1.26131	0.000135243	-1.977e-10	-1.26134
27209632	chr2:27209632:T:G	3.42374e-06	5.0371	0.488463	0.000236851	-0.431344	-0.262968	0.000235922	-0.440921	-0.263994
27209679	chr2:27209679:A:G	0.000580803	7.66989	2.98935	0.000435455	-0.171667	0.0863139	0.000431964	-0.186821	0.0867455
27209729	chr2:27209729:C:T	1.25829e-08	-1.977e-10	-0.080583	0.000377067	-1.977e-10	-0.22932	0.000379442	-1.977e-10	-0.229715
27209774	chr2:27209774:C:A	9.13422e-09	0.63542	-1.03631	6.18971e-05	-0.988736	-1.04753	6.20819e-05	-0.993022	-1.04694
27209963	chr2:27209963:G:A	5.44782e-09	-0.917707	-3.0562e-10	0.000110223	-1.45924	-3.0562e-10	0.000110764	-1.46101	-3.0562e-10
27210356	chr2:27210356:G:A	7.9974e-09	0.287687	-0.821492	6.04365e-05	-1.19844	-0.861715	6.06507e-05	-1.20223	-0.861053
27210830	chr2:27210830:T:C	2.235e-09	-1.80868	-3.0562e-10	0.000101041	-1.54622	-3.0562e-10	0.000101584	-1.54754	-3.0562e-10
27210842	chr2:27210842:T:G	3.75932e-09	-1.977e-10	-1.28868	0.000130794	-1.977e-10	-1.28812	0.000131667	-1.977e-10	-1.28814
27211794	chr2:27211794:G:A	3.75341e-09	-1.977e-10	-1.29026	0.000131559	-1.977e-10	-1.28229	0.000132435	-1.977e-10	-1.28233
27212297	chr2:27212297:G:A	8.22877e-10	-1.51764	-1.29023	6.7834e-05	-0.757064	-1.18762	6.86516e-05	-0.751508	-1.18787
27212506	chr2:27212506:G:A	0.00056791	7.41086	3.22594	0.000530662	-0.301693	0.414074	0.000526372	-0.316534	0.414124
27212831	chr2:27212831:C:T	3.76605e-09	-1.977e-10	-1.2869	0.00013062	-1.977e-10	-1.28945	0.000131493	-1.977e-10	-1.28946
27213621	chr2:27213621:A:G	3.84158e-09	-1.977e-10	-1.26704	0.000131123	-1.977e-10	-1.28561	0.000132005	-1.977e-10	-1.28558
27213929	chr2:27213929:T:C	3.966e-09	-1.977e-10	-1.23516	0.000144744	-1.977e-10	-1.18678	0.000145694	-1.977e-10	-1.18691
27214170	chr2:27214170:G:A	9.73944e-09	0.6471	-0.983838	6.00145e-05	-1.01715	-1.05001	6.01727e-05	-1.02175	-1.04945
27214589	chr2:27214589:C:T	2.43773e-09	-1.72185	-3.0562e-10	7.50569e-05	-1.8435	-3.0562e-10	7.55555e-05	-1.84355	-3.0562e-10
27214628	chr2:27214628:C:T	0.000579769	7.50687	3.15059	0.000533716	-0.232394	0.350513	0.00052943	-0.247187	0.350571
27214868	chr2:27214868:G:A	4.26826e-09	-1.977e-10	-1.16172	0.00017263	-1.977e-10	-1.01059	0.000173843	-1.977e-10	-1.01026
27214928	chr2:27214928:C:T	4.13543e-09	-1.977e-10	-1.19333	0.000154773	-1.977e-10	-1.11979	0.000155744	-1.977e-10	-1.1202
27214952	chr2:27214952:AT:A	0.000685801	7.44343	3.38199	0.000605078	-0.259693	0.503307	0.000600302	-0.274348	0.503364
27214985	chr2:27214985:T:G	3.76656e-09	-1.977e-10	-1.28676	0.000130612	-1.977e-10	-1.28952	0.000131485	-1.977e-10	-1.28953
27215842	chr2:27215842:G:A	9.33442e-06	4.69642	1.83213	0.000799223	-0.531362	1.05326	0.000796824	-0.539939	1.05216
27215941	chr2:27215941:C:G	3.76605e-09	-1.977e-10	-1.2869	0.00013062	-1.977e-10	-1.28945	0.000131493	-1.977e-10	-1.28946
27215949	chr2:27215949:G:A	9.86125e-06	4.7015	1.88194	0.000837801	-0.528921	1.09796	0.000835273	-0.537505	1.09685
27216253	chr2:27216253:G:A	8.31195e-09	0.47321	-0.968438	5.80286e-05	-1.10128	-0.999524	5.82097e-05	-1.10539	-0.998971
27216486	chr2:27216486:G:A	7.22703e-10	-1.65029	-1.28739	5.80511e-05	-0.978006	-1.12241	5.87559e-05	-0.972408	-1.12262
27216650	chr2:27216650:A:G	9.7187e-09	0.557141	-0.896012	6.53615e-05	-1.05307	-0.928736	6.55619e-05	-1.05731	-0.928117
27216883	chr2:27216883:G:T	1.06561e-08	0.726777	-0.973572	6.33749e-05	-0.97141	-1.04127	6.35343e-05	-0.976144	-1.04069
27217016	chr2:27217016:T:C	8.62298e-09	0.429265	-0.887756	6.13855e-05	-1.11959	-0.924977	6.15843e-05	-1.12364	-0.924372
27217145	chr2:27217145:CT:C	0.000780397	7.43029	3.52435	0.000659355	-0.265731	0.59525	0.000654164	-0.280362	0.595303
27217854	chr2:27217854:C:T	9.13855e-09	0.478781	-0.879202	6.35006e-05	-1.09801	-0.912683	6.37038e-05	-1.10212	-0.912051
27217917	chr2:27217917:T:C	8.79577e-09	-1.977e-10	-0.438651	0.000270125	-1.977e-10	-0.56286	0.000271824	-1.977e-10	-0.563261
27218170	chr2:27218170:A:T	7.60529e-09	-1.977e-10	-0.584078	0.000297329	-1.977e-10	-0.466904	0.00029946	-1.977e-10	-0.466437
27218293	chr2:27218293:G:A	7.98819e-09	0.319726	-0.854684	5.96436e-05	-1.17995	-0.893405	5.98486e-05	-1.18382	-0.892776
27218434	chr2:27218434:C:G	0.000695558	7.28261	3.55694	0.000633128	-0.326133	0.615063	0.000628325	-0.340477	0.615117
27218679	chr2:27218679:TTC:T	9.47538e-09	0.530693	-0.894918	6.44216e-05	-1.06858	-0.927713	6.46217e-05	-1.07277	-0.927093
27218687	chr2:27218687:A:G	7.42694e-10	-1.62386	-1.28654	6.22805e-05	-0.917025	-1.11307	6.30513e-05	-0.911189	-1.11328
27218772	chr2:27218772:C:T	3.77339e-09	-1.977e-10	-1.28495	0.000130537	-1.977e-10	-1.29009	0.00013141	-1.977e-10	-1.2901
27218777	chr2:27218777:A:G	9.76454e-06	4.69277	1.88082	0.000834016	-0.532638	1.09715	0.000831511	-0.54121	1.09604
27218919	chr2:27218919:A:G	1.00727e-08	0.670422	-0.973514	6.13331e-05	-1.00417	-1.04126	6.14929e-05	-1.00881	-1.04069
27219036	chr2:27219036:A:G	8.41682e-06	4.63721	1.78785	0.000749656	-0.557945	1.01582	0.000747477	-0.566437	1.01472
27219231	chr2:27219231:A:G	3.77312e-09	-1.977e-10	-1.28502	0.000130538	-1.977e-10	-1.29008	0.000131412	-1.977e-10	-1.29008
27219449	chr2:27219449:C:T	9.53328e-09	0.621972	-0.980105	5.92985e-05	-1.03207	-1.0471	5.94573e-05	-1.03663	-1.04653
27219622	chr2:27219622:T:C	4.06913e-09	-1.977e-10	-1.20949	0.000146155	-1.977e-10	-1.17707	0.000147085	-1.977e-10	-1.17741
27220328	chr2:27220328:A:G	0.000539481	7.28224	3.3032	0.000539026	-0.32682	0.45484	0.000534937	-0.341163	0.454894
27220388	chr2:27220388:C:T	7.71906e-06	4.60611	1.73241	0.000703258	-0.572184	0.966164	0.000701262	-0.580621	0.965085
27220453	chr2:27220453:C:T	7.31268e-09	-0.623312	-3.0562e-10	0.000133523	-1.26747	-3.0562e-10	0.0001341	-1.26983	-3.0562e-10
27220599	chr2:27220599:G:A	3.76096e-09	-1.977e-10	-1.28825	0.000130716	-1.977e-10	-1.28871	0.000131589	-1.977e-10	-1.28873
27220751	chr2:27220751:A:G	9.6148e-06	4.74854	1.80959	0.000801167	-0.508554	1.03288	0.000798706	-0.51721	1.03179
27221678	chr2:27221678:T:C	3.02749e-09	-0.36038	-1.14481	2.10256e-05	-1.82582	-1.29019	2.11412e-05	-1.82701	-1.29018
27221850	chr2:27221850:G:A	3.78415e-09	-1.977e-10	-1.2821	0.000130513	-1.977e-10	-1.29027	0.000131387	-1.977e-10	-1.29027
27222399	chr2:27222399:T:C	1.01347e-09	-1.83257	-0.766968	4.93921e-05	-1.64807	-0.613883	4.97665e-05	-1.64717	-0.613908
27222426	chr2:27222426:A:G	3.27968e-09	-1.42518	-3.0562e-10	7.64393e-05	-1.82525	-3.0562e-10	7.69014e-05	-1.82589	-3.0562e-10
27222447	chr2:27222447:G:GT	7.84449e-06	4.57898	1.77566	0.00072276	-0.584215	1.00555	0.000720731	-0.592613	1.00446
27222650	chr2:27222650:A:G	8.5708e-09	0.455415	-0.919976	6.03083e-05	-1.11043	-0.951848	6.05011e-05	-1.11451	-0.95125
27222728	chr2:27222728:A:G	3.75684e-09	-1.977e-10	-1.28934	0.000130927	-1.977e-10	-1.2871	0.000131801	-1.977e-10	-1.28713
27222776	chr2:27222776:A:G	8.14951e-09	-1.977e-10	-0.514965	0.000247176	-1.977e-10	-0.651641	0.000248898	-1.977e-10	-0.651372
27223362	chr2:27223362:T:C	0.000508399	7.09954	3.42656	0.000539682	-0.402096	0.531332	0.000535781	-0.416081	0.53139
27223831	chr2:27223831:G:A	8.69559e-10	-1.50259	-1.2501	6.50287e-05	-0.713044	-1.27387	6.58538e-05	-0.707004	-1.27398
27225604	chr2:27225604:G:T	3.75348e-09	-1.977e-10	-1.29024	0.000132023	-1.977e-10	-1.27877	0.00013292	-1.977e-10	-1.27867
27225645	chr2:27225645:A:T	1.57514e-08	0.879171	-0.735163	7.60631e-05	-0.98781	-0.842371	7.62471e-05	-0.992843	-0.841595
27226425	chr2:27226425:C:G	0.000299082	7.40849	2.58706	0.000265669	-0.296022	-0.283472	0.000263768	-0.310655	-0.28269
27226572	chr2:27226572:G:A	3.88416e-09	-1.977e-10	-1.25602	0.000142391	-1.977e-10	-1.20317	0.000143386	-1.977e-10	-1.20287
27227444	chr2:27227444:C:T	3.76752e-09	-1.977e-10	-1.2865	0.000133297	-1.977e-10	-1.26916	0.000134212	-1.977e-10	-1.269
27227590	chr2:27227590:C:T	7.19789e-10	-1.65464	-1.28708	5.75951e-05	-0.988112	-1.12019	5.82921e-05	-0.982553	-1.1204
27227601	chr2:27227601:T:G	4.92413e-09	-1.977e-10	-1.01877	0.000187935	-1.977e-10	-0.92565	0.000189102	-1.977e-10	-0.926132
27227856	chr2:27227856:G:A	0.000300327	7.28994	2.70976	0.000269825	-0.344117	-0.219852	0.000267961	-0.358532	-0.219045
27227895	chr2:27227895:T:G	2.24992e-08	0.500559	-3.0562e-10	0.0033767	1.96291	-3.0562e-10	0.00336754	1.95352	-3.0562e-10
27228132	chr2:27228132:C:T	7.77896e-06	4.61244	1.73382	0.000707114	-0.570131	0.969579	0.000705109	-0.578568	0.968502
27228146	chr2:27228146:T:TAC	3.26583e-09	-1.42941	-3.0562e-10	7.74409e-05	-1.81223	-3.0562e-10	7.79013e-05	-1.81297	-3.0562e-10
27228231	chr2:27228231:C:T	4.62806e-06	4.56022	1.26675	0.000470141	-0.5931	0.584389	0.000468896	-0.601446	0.58341
27228561	chr2:27228561:T:C	0.000679764	7.32025	3.49633	0.000617317	-0.313369	0.577008	0.000612598	-0.327777	0.577068
27228707	chr2:27228707:T:C	7.51169e-09	0.304863	-0.901325	5.6583e-05	-1.18832	-0.937713	5.67767e-05	-1.19217	-0.937122
27228734	chr2:27228734:G:A	4.14639e-09	-1.19068	-3.0562e-10	9.31378e-05	-1.62766	-3.0562e-10	9.39318e-05	-1.62585	-3.0562e-10
27228931	chr2:27228931:T:C	3.97305e-09	-1.977e-10	-1.23339	0.000142012	-1.977e-10	-1.20583	0.000142921	-1.977e-10	-1.20612
27229063	chr2:27229063:C:T	9.67917e-09	0.677633	-1.02058	5.91863e-05	-0.998747	-1.08231	5.93381e-05	-1.00338	-1.08178
27229120	chr2:27229120:A:G	4.41735e-09	-1.977e-10	-1.12738	0.000172839	-1.977e-10	-1.00939	0.000173983	-1.977e-10	-1.00946
27229218	chr2:27229218:G:A	6.07048e-10	-1.82208	-1.28999	4.08896e-05	-1.3599	-1.09097	4.13822e-05	-1.35462	-1.09094
27229500	chr2:27229500:G:T	3.77213e-09	-1.977e-10	-1.28528	0.000130514	-1.977e-10	-1.29027	0.000131388	-1.977e-10	-1.29027
27229621	chr2:27229621:T:C	6.01851e-09	-1.977e-10	-0.818082	0.000141716	-1.977e-10	-1.20792	0.000142689	-1.977e-10	-1.20775
27229834	chr2:27229834:C:T	2.92501e-09	-1.53962	-3.0562e-10	7.56362e-05	-1.83581	-3.0562e-10	7.61133e-05	-1.83619	-3.0562e-10
27229916	chr2:27229916:T:C	0.00148124	7.7651	3.83037	0.000916153	-0.130707	0.789146	0.000908392	-0.145947	0.789205
27230004	chr2:27230004:G:A	3.94808e-09	-1.977e-10	-1.23969	0.00014594	-1.977e-10	-1.17855	0.00014696	-1.977e-10	-1.17826
27230044	chr2:27230044:C:A	6.23893e-09	-0.782113	-3.0562e-10	0.00011506	-1.41629	-3.0562e-10	0.000115619	-1.41812	-3.0562e-10
27230302	chr2:27230302:A:G	4.44364e-09	-1.977e-10	-1.12145	0.00018314	-1.977e-10	-0.951492	0.000184434	-1.977e-10	-0.951123
27230328	chr2:27230328:G:T	4.22742e-09	-1.977e-10	-1.17133	0.000144201	-1.977e-10	-1.19053	0.000145236	-1.977e-10	-1.19006
27230340	chr2:27230340:T:C	6.36308e-10	-1.78799	-1.277	4.39963e-05	-1.21017	-1.16747	4.45652e-05	-1.20402	-1.16744
27230370	chr2:27230370:G:A	3.75337e-09	-1.977e-10	-1.29027	0.000132147	-1.977e-10	-1.27783	0.000133044	-1.977e-10	-1.27773
27230585	chr2:27230585:C:T	9.18296e-09	-0.395572	-3.0562e-10	0.000180933	-0.963619	-3.0562e-10	0.000182648	-0.960856	-3.0562e-10
27230811	chr2:27230811:A:G	9.16762e-06	4.76965	1.74086	0.000764882	-0.499545	0.977522	0.000762538	-0.508215	0.97645
27230929	chr2:27230929:A:G	7.75033e-09	0.420816	-0.986003	5.54583e-05	-1.1304	-1.01571	5.56353e-05	-1.13442	-1.01518
27231770	chr2:27231770:G:C	1.02335e-08	0.720135	-1.00739	6.14601e-05	-0.972659	-1.0707	6.16142e-05	-0.977365	-1.07016
27232076	chr2:27232076:G:A	1.08925e-08	-1.977e-10	-0.224849	0.000329642	-1.977e-10	-0.363735	0.000331727	-1.977e-10	-0.364104
27232413	chr2:27232413:C:T	6.70429e-09	0.286812	-0.996987	5.15063e-05	-1.19649	-1.02355	5.16811e-05	-1.20032	-1.02301
27234145	chr2:27234145:G:A	3.85758e-09	-1.977e-10	-1.26288	0.000136569	-1.977e-10	-1.24492	0.00013745	-1.977e-10	-1.24516
27234342	chr2:27234342:T:C	2.42406e-09	-1.72748	-3.0562e-10	7.81936e-05	-1.80256	-3.0562e-10	7.86188e-05	-1.80381	-3.0562e-10
27235209	chr2:27235209:C:T	8.2197e-09	-1.977e-10	-0.506388	0.000241611	-1.977e-10	-0.674414	0.000243178	-1.977e-10	-0.674622
27235738	chr2:27235738:A:G	7.95632e-09	0.43974	-0.978695	5.37638e-05	-1.13122	-1.04592	5.3921e-05	-1.13554	-1.04536
27235922	chr2:27235922:T:C	1.7242e-06	4.92735	-0.0877543	0.000999248	0.838702	-0.093443	0.000987282	0.821684	-0.0951458
27235930	chr2:27235930:A:G	6.06876e-09	-0.809768	-3.0562e-10	0.000115852	-1.40943	-3.0562e-10	0.000116415	-1.41126	-3.0562e-10
27236105	chr2:27236105:A:G	3.76747e-09	-1.977e-10	-1.28652	0.000130591	-1.977e-10	-1.28967	0.000131464	-1.977e-10	-1.28968
27236496	chr2:27236496:T:C	8.64286e-10	-1.47196	-1.28682	7.33972e-05	-0.651207	-1.21465	7.43351e-05	-0.644959	-1.21488
27236967	chr2:27236967:C:T	9.42049e-09	0.521632	-0.891668	6.475e-05	-1.06251	-0.928705	6.49502e-05	-1.0667	-0.9281
27237118	chr2:27237118:G:A	3.75678e-09	-1.977e-10	-1.28936	0.000130939	-1.977e-10	-1.28701	0.000131812	-1.977e-10	-1.28704
27237750	chr2:27237750:G:A	3.76872e-09	-1.977e-10	-1.28619	0.000130573	-1.977e-10	-1.28981	0.000131446	-1.977e-10	-1.28982
27237801	chr2:27237801:C:T	4.54886e-09	-1.977e-10	-1.09805	0.000173144	-1.977e-10	-1.00762	0.000174228	-1.977e-10	-1.00805
27237963	chr2:27237963:G:A	1.07873e-09	-1.80641	-0.730724	4.93288e-05	-1.80438	-0.458854	4.96373e-05	-1.8037	-0.459976
27238100	chr2:27238100:A:G	0.000759446	7.39103	3.53639	0.000648873	-0.285383	0.598877	0.000643812	-0.299957	0.598946
27238283	chr2:27238283:G:A	4.42199e-09	-1.977e-10	-1.12633	0.000146672	-1.977e-10	-1.17354	0.00014768	-1.977e-10	-1.17337
27238409	chr2:27238409:G:A	4.86853e-09	-1.977e-10	-1.03013	0.000185395	-1.977e-10	-0.939257	0.000186548	-1.977e-10	-0.939731
27238472	chr2:27238472:G:A	3.75338e-09	-1.977e-10	-1.29027	0.000131433	-1.977e-10	-1.28325	0.000132308	-1.977e-10	-1.28329
27238706	chr2:27238706:A:G	6.02021e-09	-1.977e-10	-0.8178	0.00014181	-1.977e-10	-1.20726	0.000142783	-1.977e-10	-1.20709
27239208	chr2:27239208:C:T	5.95446e-06	4.4591	1.61987	0.000594776	-0.643047	0.869488	0.000593229	-0.65127	0.868433
27239550	chr2:27239550:A:G	1.09134e-08	-1.977e-10	-0.222935	0.000330226	-1.977e-10	-0.361967	0.000332314	-1.977e-10	-0.362336
27239783	chr2:27239783:T:C	3.51732e-09	-0.353252	-1.00197	5.13348e-05	-1.18317	-1.04021	5.15908e-05	-1.18544	-1.03963
27240455	chr2:27240455:T:C	7.18367e-10	-1.65725	-1.28645	5.80615e-05	-0.987935	-1.11231	5.87661e-05	-0.982336	-1.11252
27240483	chr2:27240483:C:T	8.57846e-09	0.666674	-1.13034	5.38532e-05	-1.0005	-1.17498	5.39845e-05	-1.00509	-1.17463
27240600	chr2:27240600:G:A	4.87857e-09	-1.977e-10	-1.02807	0.000185831	-1.977e-10	-0.936905	0.000186987	-1.977e-10	-0.93738
27241889	chr2:27241889:T:C	3.86607e-09	-1.977e-10	-1.26068	0.00013153	-1.977e-10	-1.28251	0.000132416	-1.977e-10	-1.28247
27243087	chr2:27243087:A:G	3.98856e-09	-1.977e-10	-1.22949	0.000153479	-1.977e-10	-1.12818	0.000154569	-1.977e-10	-1.12777
27243339	chr2:27243339:G:A	4.12938e-09	-1.977e-10	-1.1948	0.000158302	-1.977e-10	-1.09724	0.000159267	-1.977e-10	-1.09784
27244038	chr2:27244038:C:G	2.69072e-09	-1.62311	-3.0562e-10	0.000246927	-0.652652	-3.0562e-10	0.000246743	-0.660071	-3.0562e-10
27244530	chr2:27244530:TCA:T	9.84881e-09	0.958374	-1.28395	6.1942e-05	-0.745282	-1.29026	6.20936e-05	-0.749514	-1.29026
27244556	chr2:27244556:C:T	1.62979e-08	-1.977e-10	0.178111	0.000478057	-1.977e-10	0.00798685	0.000481028	-1.977e-10	0.00750795
27244988	chr2:27244988:A:G	5.17577e-09	-1.977e-10	-0.968934	0.000205829	-1.977e-10	-0.8347	0.000207128	-1.977e-10	-0.835079
27245073	chr2:27245073:TC:T	9.60736e-09	0.933192	-1.28359	7.35551e-05	-0.579212	-1.2845	7.37463e-05	-0.583184	-1.2846
27245488	chr2:27245488:A:G	7.70116e-09	0.698866	-1.27042	4.96402e-05	-0.98132	-1.27562	4.97339e-05	-0.986203	-1.27553
27245647	chr2:27245647:G:A	6.92042e-09	0.536163	-1.21461	4.80812e-05	-1.05832	-1.23054	4.82136e-05	-1.06249	-1.23028
27245761	chr2:27245761:G:A	8.09141e-09	0.503543	-1.02566	5.68804e-05	-1.06731	-1.05348	5.70537e-05	-1.07143	-1.053
27245975	chr2:27245975:A:G	7.11937e-09	0.557315	-1.20742	4.90588e-05	-1.04569	-1.22303	4.91932e-05	-1.0499	-1.22276
27245988	chr2:27245988:T:C	1.32342e-05	4.37808	2.49955	0.0012407	-0.686666	1.64835	0.00123806	-0.694738	1.64762
27246218	chr2:27246218:G:A	3.7594e-09	-1.977e-10	-1.28866	0.000132642	-1.977e-10	-1.27409	0.000133522	-1.977e-10	-1.27415
27246252	chr2:27246252:G:T	6.85359e-10	-1.70057	-1.29016	6.38642e-05	-0.981743	-1.02324	6.47353e-05	-0.974932	-1.02318
27246624	chr2:27246624:C:T	8.59528e-09	-1.977e-10	-0.461709	0.000352347	-1.977e-10	-0.297128	0.000354434	-1.977e-10	-0.297895
27246688	chr2:27246688:G:A	9.36364e-09	0.637831	-1.01392	6.22954e-05	-0.987617	-1.04224	6.24729e-05	-0.991945	-1.04174
27246872	chr2:27246872:T:C	1.49031e-09	-1.82637	-0.387566	8.11929e-05	-1.62145	-0.143469	8.18123e-05	-1.62049	-0.143497
27247034	chr2:27247034:T:A	1.63641e-08	0.182169	-3.0562e-10	0.00227709	1.56891	-3.0562e-10	0.00227167	1.55985	-3.0562e-10
27247663	chr2:27247663:G:A	2.18592e-09	-1.83088	-3.0562e-10	9.36487e-05	-1.62219	-3.0562e-10	9.46209e-05	-1.61854	-3.0562e-10
27248063	chr2:27248063:C:A	3.75793e-09	-1.977e-10	-1.28905	0.000130861	-1.977e-10	-1.28761	0.000131734	-1.977e-10	-1.28763
27248796	chr2:27248796:A:G	1.52731e-08	-1.977e-10	0.113173	0.000451582	-1.977e-10	-0.048987	0.000454406	-1.977e-10	-0.0494269
27248984	chr2:27248984:A:G	4.87843e-09	-1.977e-10	-1.0281	0.000159652	-1.977e-10	-1.08875	0.000160722	-1.977e-10	-1.08874
27249128	chr2:27249128:A:G	1.23008e-06	3.54138	0.960534	6.73158e-05	-1.24044	-0.711911	6.7233e-05	-1.24797	-0.712278
27249138	chr2:27249138:T:C	8.44828e-09	-1.977e-10	-0.478959	0.000262782	-1.977e-10	-0.590418	0.000264645	-1.977e-10	-0.59003
27249159	chr2:27249159:A:G	1.18356e-06	3.14225	1.32111	7.48962e-05	-1.35873	-0.486911	7.48739e-05	-1.36529	-0.487324
27249435	chr2:27249435:C:T	4.41251e-09	-1.977e-10	-1.12848	0.000194013	-1.977e-10	-0.89382	0.000195355	-1.977e-10	-0.8936
27249598	chr2:27249598:C:T	3.89897e-09	-1.977e-10	-1.25221	0.00013506	-1.977e-10	-1.25603	0.000135967	-1.977e-10	-1.256
27249750	chr2:27249750:G:A	1.0533e-06	3.44479	0.901972	6.64818e-05	-1.25777	-0.707051	6.6423e-05	-1.26497	-0.7074
27249858	chr2:27249858:T:G	1.48819e-08	-1.977e-10	0.0872212	0.000440938	-1.977e-10	-0.0728385	0.000443697	-1.977e-10	-0.0732748
27249975	chr2:27249975:A:G	1.48416e-08	-1.977e-10	0.0845092	0.000439832	-1.977e-10	-0.0753519	0.000442584	-1.977e-10	-0.0757871
27250710	chr2:27250710:CCT:C	1.50538e-09	-1.83946	-0.364416	7.83112e-05	-1.67927	-0.121788	7.88967e-05	-1.67845	-0.121826
27250781	chr2:27250781:G:A	8.11735e-06	4.28125	2.10759	0.000891841	-0.674623	1.30617	0.000890306	-0.682361	1.30551
27250812	chr2:27250812:G:A	3.80617e-09	-1.977e-10	-1.2763	0.000137143	-1.977e-10	-1.24072	0.000138089	-1.977e-10	-1.24052
27251123	chr2:27251123:G:T	5.12639e-09	-1.977e-10	-0.978521	0.000242038	-1.977e-10	-0.672647	0.000243732	-1.977e-10	-0.672349
27251297	chr2:27251297:T:C	1.04144e-06	3.47082	0.864613	6.53942e-05	-1.25317	-0.728144	6.53348e-05	-1.2604	-0.728494
27251438	chr2:27251438:C:T	6.92212e-07	3.94268	-0.0157128	5.13349e-05	-1.10156	-1.12181	5.1242e-05	-1.10982	-1.12203
27251791	chr2:27251791:G:A	5.56653e-09	-1.977e-10	-0.896151	0.00024112	-1.977e-10	-0.676449	0.000242659	-1.977e-10	-0.676761
27251897	chr2:27251897:C:T	8.53483e-10	-1.56118	-1.21017	8.9482e-05	-0.799082	-0.868625	9.06201e-05	-0.792972	-0.868769
27252001	chr2:27252001:G:A	1.10693e-06	3.53981	0.856614	6.72848e-05	-1.23035	-0.72246	6.72149e-05	-1.2377	-0.722824
27252133	chr2:27252133:T:C	3.83021e-09	-1.977e-10	-1.27	0.000132884	-1.977e-10	-1.27227	0.000133776	-1.977e-10	-1.27225
27252538	chr2:27252538:GCA:G	3.75506e-09	-1.977e-10	-1.28982	0.000131101	-1.977e-10	-1.28577	0.000131975	-1.977e-10	-1.28581
27252611	chr2:27252611:G:A	1.35614e-08	-1.977e-10	-0.00569636	0.000403073	-1.977e-10	-0.162625	0.000405597	-1.977e-10	-0.163058
27252724	chr2:27252724:T:A	7.34381e-09	-0.619065	-3.0562e-10	0.000146826	-1.1725	-3.0562e-10	0.000147707	-1.17319	-3.0562e-10
27252791	chr2:27252791:G:A	2.5409e-08	0.622183	-3.0562e-10	0.000234805	-0.70299	-3.0562e-10	0.000236935	-0.700631	-3.0562e-10
27252808	chr2:27252808:G:C	1.54443e-08	-1.977e-10	0.124318	0.000456429	-1.977e-10	-0.0383114	0.000459281	-1.977e-10	-0.0387544
27253414	chr2:27253414:G:A	2.20442e-08	-1.977e-10	0.480129	0.000190016	-1.977e-10	-0.914638	0.000191244	-1.977e-10	-0.914865
27253507	chr2:27253507:C:T	2.54005e-08	-1.977e-10	0.621845	0.00112076	-1.977e-10	0.860016	0.00112914	-1.977e-10	0.860792
27253510	chr2:27253510:G:A	4.33983e-06	4.07218	1.69049	0.000555898	-0.77419	0.933032	0.000555148	-0.781603	0.93242
27253745	chr2:27253745:T:C	9.11507e-07	3.28376	0.918415	6.3273e-05	-1.31806	-0.696229	6.32416e-05	-1.32488	-0.696572
27253872	chr2:27253872:G:T	1.31682e-06	3.56854	1.00151	7.24718e-05	-1.22246	-0.656085	7.23921e-05	-1.22987	-0.656453
27254124	chr2:27254124:C:G	1.24574e-08	0.842237	-0.932841	7.57087e-05	-0.867762	-0.967089	7.59085e-05	-0.872382	-0.966506
27254557	chr2:27254557:A:AC	1.50597e-08	0.0990967	-3.0562e-10	9.92602e-05	-1.564	-3.0562e-10	9.95276e-05	-1.56798	-3.0562e-10
27254559	chr2:27254559:A:C	1.50786e-08	0.100353	-3.0562e-10	9.93049e-05	-1.56355	-3.0562e-10	9.9572e-05	-1.56754	-3.0562e-10
27254671	chr2:27254671:C:A	5.80383e-09	-1.977e-10	-0.854405	0.000186419	-1.977e-10	-0.933748	0.000187668	-1.977e-10	-0.93374
27254679	chr2:27254679:C:T	3.782e-09	-1.977e-10	-1.28267	0.000130529	-1.977e-10	-1.29015	0.000131403	-1.977e-10	-1.29015
27254737	chr2:27254737:A:G	2.67306e-08	-1.977e-10	0.672886	0.00118481	-1.977e-10	0.91559	0.00119352	-1.977e-10	0.916247
27255363	chr2:27255363:A:G	6.69507e-10	-1.76721	-1.24692	6.81672e-05	-1.14488	-0.794901	6.90899e-05	-1.13822	-0.794792
27255534	chr2:27255534:G:C	4.08211e-09	-1.977e-10	-1.20631	0.000141233	-1.977e-10	-1.21133	0.000142184	-1.977e-10	-1.21129
27255726	chr2:27255726:C:G	7.11432e-10	-1.67863	-1.27477	7.69469e-05	-0.927048	-0.891581	7.80162e-05	-0.919985	-0.891516
27256242	chr2:27256242:A:G	3.94011e-09	-1.977e-10	-1.24171	0.000130997	-1.977e-10	-1.28657	0.000131867	-1.977e-10	-1.28662
27256260	chr2:27256260:G:C	1.49536e-09	-1.83924	-0.37131	7.78469e-05	-1.67821	-0.128793	7.84293e-05	-1.67739	-0.12883
27256635	chr2:27256635:C:T	1.2622e-08	0.897743	-0.975226	7.53323e-05	-0.833236	-1.0066	7.55253e-05	-0.837893	-1.00606
27256717	chr2:27256717:A:G	4.06815e-09	-1.977e-10	-1.20973	0.000152583	-1.977e-10	-1.13403	0.000153666	-1.977e-10	-1.13363
27256909	chr2:27256909:C:A	9.50299e-10	-1.46693	-1.19697	0.000110866	-0.618315	-0.835103	0.000112341	-0.611626	-0.835256
27257068	chr2:27257068:A:G	7.0839e-10	-1.67897	-1.27871	7.53425e-05	-0.927717	-0.911982	7.63902e-05	-0.920647	-0.911916
27257125	chr2:27257125:A:G	5.00754e-09	-1.977e-10	-1.00198	0.000158005	-1.977e-10	-1.09912	0.000159043	-1.977e-10	-1.09925
27258100	chr2:27258100:G:C	4.86574e-09	-1.977e-10	-1.0307	0.000159298	-1.977e-10	-1.09097	0.000160365	-1.977e-10	-1.09096
27258592	chr2:27258592:C:T	9.34967e-06	4.4267	2.10348	0.000950148	-0.607661	1.30253	0.000948292	-0.615628	1.30187
27258784	chr2:27258784:A:C	7.09242e-10	-1.69096	-1.26552	7.69358e-05	-0.968273	-0.8505	7.79725e-05	-0.96163	-0.850431
27259020	chr2:27259020:A:T	4.1815e-09	-1.977e-10	-1.18225	0.000155677	-1.977e-10	-1.11396	0.000156733	-1.977e-10	-1.11388
27259217	chr2:27259217:G:A	3.7535e-09	-1.977e-10	-1.29023	0.000131721	-1.977e-10	-1.28106	0.000132588	-1.977e-10	-1.28117
27259222	chr2:27259222:T:C	6.784e-05	7.00315	1.50884	0.000157689	-0.400633	-0.700484	0.000156637	-0.414344	-0.70014
27259597	chr2:27259597:C:T	5.72232e-09	-1.977e-10	-0.868548	0.000249701	-1.977e-10	-0.641481	0.000251294	-1.977e-10	-0.641795
27259744	chr2:27259744:A:G	6.6987e-06	4.30934	1.8874	0.000748351	-0.65954	1.11567	0.000747035	-0.66734	1.11504
27259833	chr2:27259833:A:C	1.60526e-08	-1.977e-10	0.16295	0.000474318	-1.977e-10	0.000133508	0.000477281	-1.977e-10	-0.000311011
27261752	chr2:27261752:A:G	0.000457815	7.46687	2.95443	0.000318846	-0.284781	-0.112256	0.000316585	-0.29942	-0.111405
27262172	chr2:27262172:C:T	4.49445e-09	-1.977e-10	-1.11008	0.000261138	-1.977e-10	-0.596696	0.000263639	-1.977e-10	-0.593837
27262641	chr2:27262641:T:C	1.02833e-08	-1.977e-10	-0.282406	0.000313221	-1.977e-10	-0.414836	0.000315327	-1.977e-10	-0.414806
27262961	chr2:27262961:G:A	1.66046e-08	-1.977e-10	0.196759	0.00048917	-1.977e-10	0.0309654	0.000492223	-1.977e-10	0.030515
27263266	chr2:27263266:G:A	1.48823e-08	-0.0906196	0.177867	3.03434e-05	-1.84154	-0.907628	3.05666e-05	-1.84155	-0.906963
27263727	chr2:27263727:G:C	1.32096e-08	0.866508	-0.898484	7.93468e-05	-0.854137	-0.933778	7.95549e-05	-0.858802	-0.933169
27264604	chr2:27264604:G:A	4.09679e-09	-1.977e-10	-1.20272	0.000148248	-1.977e-10	-1.16286	0.000149194	-1.977e-10	-1.16317
27264673	chr2:27264673:ATGAGGGG:A	3.75504e-09	-1.977e-10	-1.28982	0.000134721	-1.977e-10	-1.25854	0.000135646	-1.977e-10	-1.25837
27264834	chr2:27264834:T:C	4.06962e-09	-1.20937	-3.0562e-10	9.00659e-05	-1.6612	-3.0562e-10	9.08093e-05	-1.65966	-3.0562e-10
27264937	chr2:27264937:G:A	1.22803e-09	-1.82962	-0.57789	0.00019209	-0.475484	-0.428293	0.000191517	-0.485343	-0.4281
27265027	chr2:27265027:T:C	3.86669e-09	-1.977e-10	-1.26052	0.000140732	-1.977e-10	-1.21489	0.000141709	-1.977e-10	-1.21464
27265184	chr2:27265184:G:A	1.71774e-08	-1.977e-10	0.230672	0.000506207	-1.977e-10	0.0652018	0.000509364	-1.977e-10	0.0647449
27265564	chr2:27265564:G:C	0.000516161	7.87603	2.66522	0.000364035	-0.122066	-0.142428	0.000361076	-0.13735	-0.14198
27265666	chr2:27265666:C:G	2.15722e-09	-1.8441	-3.0562e-10	8.74509e-05	-1.69067	-3.0562e-10	8.80061e-05	-1.69101	-3.0562e-10
27266262	chr2:27266262:T:C	1.56146e-08	-1.977e-10	0.135286	0.000462087	-1.977e-10	-0.0259904	0.000464976	-1.977e-10	-0.0264308
27266481	chr2:27266481:G:C	5.51406e-09	-1.977e-10	-0.905621	0.000214907	-1.977e-10	-0.791537	0.00021647	-1.977e-10	-0.790964
27266566	chr2:27266566:C:G	3.85877e-09	-1.977e-10	-1.26257	0.000139292	-1.977e-10	-1.22517	0.000140208	-1.977e-10	-1.22529
27266683	chr2:27266683:A:G	2.50776e-06	4.40219	0.812032	8.11687e-05	-0.984855	-0.780359	8.09559e-05	-0.9938	-0.780713
27266694	chr2:27266694:G:C	2.52158e-05	5.0636	2.4587	0.00159361	-0.399653	1.61167	0.00158883	-0.408557	1.61089
27266983	chr2:27266983:GC:G	2.64186e-05	5.18786	2.38105	0.00155346	-0.349101	1.5356	0.00154863	-0.358136	1.53484
27267884	chr2:27267884:G:A	4.55116e-09	-1.977e-10	-1.09754	0.000175983	-1.977e-10	-0.991355	0.000177246	-1.977e-10	-0.990878
27267903	chr2:27267903:C:G	4.8267e-09	-1.977e-10	-1.03876	0.00015753	-1.977e-10	-1.10213	0.000158621	-1.977e-10	-1.1019
27268243	chr2:27268243:T:C	1.57598e-09	-1.15577	-1.00228	2.58826e-05	-1.82725	-1.08092	2.60391e-05	-1.82763	-1.08119
27268826	chr2:27268826:G:A	6.82333e-10	-1.70674	-1.28842	6.53669e-05	-0.994695	-0.987032	6.6258e-05	-0.987887	-0.986974
27269328	chr2:27269328:C:T	3.88918e-09	-1.977e-10	-1.25472	0.000138182	-1.977e-10	-1.23317	0.000139075	-1.977e-10	-1.23341
27269495	chr2:27269495:C:T	6.92675e-10	-1.69496	-1.28515	6.9679e-05	-0.965415	-0.95243	7.06383e-05	-0.958476	-0.952369
27269513	chr2:27269513:T:C	4.06391e-09	-1.977e-10	-1.21078	0.000151395	-1.977e-10	-1.14185	0.000152461	-1.977e-10	-1.14151
27269806	chr2:27269806:C:T	2.67554e-05	5.27816	2.30341	0.00152395	-0.309764	1.47708	0.00151906	-0.318905	1.47634
27270602	chr2:27270602:G:A	6.60187e-10	-1.73966	-1.28849	6.00017e-05	-1.07969	-0.987682	6.07979e-05	-1.07324	-0.987623
27270768	chr2:27270768:T:C	6.7604e-10	-1.71819	-1.28624	6.51751e-05	-1.02283	-0.961832	6.60575e-05	-1.01612	-0.96177
27270837	chr2:27270837:G:C	7.53605e-09	-1.977e-10	-0.593224	0.000303776	-1.977e-10	-0.445452	0.000306011	-1.977e-10	-0.444795
27271853	chr2:27271853:C:T	5.37054e-09	-1.977e-10	-0.931994	0.000172294	-1.977e-10	-1.01254	0.000173397	-1.977e-10	-1.01283
27272355	chr2:27272355:G:A	5.22969e-09	-1.977e-10	-0.95857	0.000134703	-1.977e-10	-1.25867	0.000135619	-1.977e-10	-1.25857
27272596	chr2:27272596:T:A	1.03337e-08	-1.977e-10	-0.277514	0.000314571	-1.977e-10	-0.410534	0.000316686	-1.977e-10	-0.410507
27273050	chr2:27273050:A:AT	6.45524e-09	0.53945	-1.28748	5.36758e-05	-0.943806	-1.23497	5.38197e-05	-0.948006	-1.23477
27273339	chr2:27273339:T:C	4.65309e-09	-1.977e-10	-1.07539	0.000133732	-1.977e-10	-1.26591	0.000134612	-1.977e-10	-1.26602
27273721	chr2:27273721:C:T	4.69514e-09	-1.977e-10	-1.06639	0.000134145	-1.977e-10	-1.26283	0.000135027	-1.977e-10	-1.26295
27275582	chr2:27275582:G:A	3.97708e-09	-1.977e-10	-1.23238	0.000133042	-1.977e-10	-1.27108	0.000133965	-1.977e-10	-1.27084
27275976	chr2:27275976:G:A	4.44474e-08	-0.114093	1.29548	6.13213e-05	-1.81943	-0.226184	6.18134e-05	-1.81932	-0.224979
27276169	chr2:27276169:A:G	1.85459e-06	3.7281	1.1844	5.14353e-05	-1.62687	-0.594548	5.15897e-05	-1.63034	-0.594752
27276739	chr2:27276739:T:G	3.76465e-09	-1.977e-10	-1.28727	0.00013182	-1.977e-10	-1.2803	0.000132688	-1.977e-10	-1.28042
27277047	chr2:27277047:T:C	4.46897e-09	-1.977e-10	-1.11576	0.000177136	-1.977e-10	-0.984824	0.000178181	-1.977e-10	-0.985615
27277208	chr2:27277208:C:G	1.23725e-08	-1.977e-10	-0.0974481	0.00036395	-1.977e-10	-0.264727	0.00036582	-1.977e-10	-0.266275
27277513	chr2:27277513:T:C	4.04728e-05	6.14676	1.8487	6.33839e-05	-1.27125	-0.741286	6.33348e-05	-1.27847	-0.741513
27277792	chr2:27277792:A:G	4.46612e-09	-1.977e-10	-1.1164	0.000132157	-1.977e-10	-1.27775	0.000133032	-1.977e-10	-1.27783
27278642	chr2:27278642:C:T	7.02873e-09	-0.662916	-3.0562e-10	9.60549e-05	-1.59682	-3.0562e-10	9.61662e-05	-1.60234	-3.0562e-10
27278832	chr2:27278832:C:T	2.89538e-09	-1.54981	-3.0562e-10	7.54994e-05	-1.83762	-3.0562e-10	7.60336e-05	-1.83724	-3.0562e-10
27279041	chr2:27279041:A:G	4.45807e-09	-1.977e-10	-1.11821	0.000131955	-1.977e-10	-1.27928	0.000132829	-1.977e-10	-1.27936
27279187	chr2:27279187:A:G	4.37542e-09	-1.977e-10	-1.13692	0.000131495	-1.977e-10	-1.28277	0.000132368	-1.977e-10	-1.28283
27279266	chr2:27279266:G:C	1.4563e-08	0.0655621	-3.0562e-10	0.00193585	1.40656	-3.0562e-10	0.00193181	1.3978	-3.0562e-10
27279347	chr2:27279347:CTGGA:C	2.26858e-09	-1.79377	-3.0562e-10	0.000152955	-1.1316	-3.0562e-10	0.000152898	-1.13864	-3.0562e-10
27279398	chr2:27279398:G:A	4.73021e-09	-1.977e-10	-1.05895	0.000134698	-1.977e-10	-1.25871	0.000135583	-1.977e-10	-1.25883
27280394	chr2:27280394:C:T	1.04954e-07	2.0406	-3.0562e-10	0.00024754	-0.650172	-3.0562e-10	0.000250435	-0.645219	-3.0562e-10
27281306	chr2:27281306:G:A	4.0612e-09	-1.977e-10	-1.21145	0.000133476	-1.977e-10	-1.26782	0.00013437	-1.977e-10	-1.26782
27281444	chr2:27281444:A:G	1.53615e-06	3.43895	1.28516	5.11892e-05	-1.68087	-0.545343	5.13669e-05	-1.68388	-0.545543
27282155	chr2:27282155:G:A	1.84492e-08	-1.977e-10	0.302097	0.000196099	-1.977e-10	-0.883124	0.000197391	-1.977e-10	-0.883231
27282890	chr2:27282890:C:T	1.86133e-07	3.23845	-0.624913	8.85628e-05	-0.547919	-1.13011	8.8184e-05	-0.558819	-1.13017
27282914	chr2:27282914:C:T	1.33224e-05	3.8847	2.99958	0.000795546	-1.43785	1.95513	0.000797934	-1.44094	1.95455
27283122	chr2:27283122:C:T	3.75792e-09	-1.977e-10	-1.28906	0.000130829	-1.977e-10	-1.28785	0.000131703	-1.977e-10	-1.28787
27283304	chr2:27283304:AAAAC:A	3.79637e-09	-1.977e-10	-1.27888	0.000139793	-1.977e-10	-1.22158	0.000140766	-1.977e-10	-1.22132
27283349	chr2:27283349:G:A	7.23997e-08	1.66928	-3.0562e-10	0.000205556	-0.836026	-3.0562e-10	0.000207871	-0.831499	-3.0562e-10
27283543	chr2:27283543:T:C	3.95117e-09	-1.977e-10	-1.23891	0.000130946	-1.977e-10	-1.28696	0.000131828	-1.977e-10	-1.28692
27283964	chr2:27283964:C:T	4.00707e-09	-1.22486	-3.0562e-10	0.000803319	0.527008	-3.0562e-10	0.000799336	0.515365	-3.0562e-10
27284290	chr2:27284290:A:C	1.97645e-08	-1.977e-10	0.370964	0.000580807	-1.977e-10	0.202674	0.000584412	-1.977e-10	0.202188
27285372	chr2:27285372:C:T	3.88825e-09	-1.977e-10	-1.25496	0.00013225	-1.977e-10	-1.27705	0.000133146	-1.977e-10	-1.27697
27285683	chr2:27285683:G:A	6.55772e-10	-1.8077	-1.22717	4.26111e-05	-1.41649	-0.993139	4.30092e-05	-1.41339	-0.993608
27285815	chr2:27285815:T:C	3.80853e-09	-1.977e-10	-1.27568	0.000135001	-1.977e-10	-1.25647	0.000135922	-1.977e-10	-1.25634
27285842	chr2:27285842:C:T	2.3427e-05	4.12931	3.31941	0.00112067	-1.37141	2.23136	0.00112371	-1.37476	2.23073
27286190	chr2:27286190:A:T	3.83306e-09	-1.977e-10	-1.26926	0.00013382	-1.977e-10	-1.26525	0.000134731	-1.977e-10	-1.26514
27286720	chr2:27286720:T:C	1.9905e-08	-1.977e-10	0.37805	0.000584743	-1.977e-10	0.209429	0.000588372	-1.977e-10	0.208943
27287026	chr2:27287026:G:A	5.00255e-09	-1.977e-10	-1.00298	0.000145003	-1.977e-10	-1.18499	0.000145971	-1.977e-10	-1.18501
27287286	chr2:27287286:C:T	5.4359e-09	-1.977e-10	-0.919897	0.00021309	-1.977e-10	-0.800031	0.00021439	-1.977e-10	-0.800623
27287959	chr2:27287959:C:G	3.75625e-09	-1.977e-10	-1.2895	0.000132045	-1.977e-10	-1.2786	0.000132923	-1.977e-10	-1.27865
27288196	chr2:27288196:C:T	4.83957e-09	-1.977e-10	-1.0361	0.000163044	-1.977e-10	-1.06773	0.000164252	-1.977e-10	-1.06701
27290010	chr2:27290010:T:G	1.11345e-05	4.03131	2.67357	0.000637294	-1.39988	1.69536	0.000639103	-1.40312	1.69477
27290200	chr2:27290200:T:A	8.05382e-10	-1.8039	-1.02547	3.40343e-05	-1.80647	-0.827903	3.42521e-05	-1.80584	-0.828831
27290539	chr2:27290539:G:A	4.45457e-09	-1.977e-10	-1.11899	0.00014509	-1.977e-10	-1.18439	0.000146051	-1.977e-10	-1.18446
27290550	chr2:27290550:G:T	3.93587e-09	-1.977e-10	-1.24279	0.000131528	-1.977e-10	-1.28252	0.000132417	-1.977e-10	-1.28246
27290810	chr2:27290810:C:T	1.73498e-07	3.02539	-0.482139	8.53829e-05	-0.656208	-1.05839	8.5057e-05	-0.666637	-1.05846
27291074	chr2:27291074:C:T	7.40935e-08	1.69241	-3.0562e-10	0.000204591	-0.840733	-3.0562e-10	0.000206895	-0.836204	-3.0562e-10
27291248	chr2:27291248:A:G	5.44467e-06	3.55436	2.43511	0.000232634	-1.56793	0.855658	0.000233184	-1.57106	0.854469
27291572	chr2:27291572:AAC:A	3.76197e-09	-1.977e-10	-1.28798	0.000138055	-1.977e-10	-1.23409	0.000138988	-1.977e-10	-1.23403
27292237	chr2:27292237:A:G	1.67838e-05	3.88895	3.2263	0.00098379	-1.43945	2.16912	0.000986684	-1.44255	2.16848
27292292	chr2:27292292:T:C	4.05843e-09	-1.977e-10	-1.21213	0.000130603	-1.977e-10	-1.28958	0.00013148	-1.977e-10	-1.28956
27292444	chr2:27292444:C:T	4.97241e-09	0.268028	-1.27704	4.30173e-05	-1.12116	-1.27898	4.30984e-05	-1.126	-1.27893
27292659	chr2:27292659:C:T	2.3036e-05	5.97744	1.45445	5.2196e-05	-1.31663	-0.890104	5.21722e-05	-1.32357	-0.890294
27292724	chr2:27292724:C:T	4.51476e-09	-1.977e-10	-1.10557	0.000143715	-1.977e-10	-1.19391	0.000144713	-1.977e-10	-1.19366
27293422	chr2:27293422:C:T	2.17428e-09	-1.83623	-3.0562e-10	9.93035e-05	-1.56356	-3.0562e-10	0.000100238	-1.56087	-3.0562e-10
27294815	chr2:27294815:A:G	2.51173e-08	-1.977e-10	0.610633	0.000201235	-1.977e-10	-0.857272	0.000202557	-1.977e-10	-0.857397
27295122	chr2:27295122:A:G	4.03617e-09	-1.977e-10	-1.21763	0.0001307	-1.977e-10	-1.28884	0.000131578	-1.977e-10	-1.28882
27295394	chr2:27295394:C:T	4.19603e-09	-1.977e-10	-1.17878	0.000153576	-1.977e-10	-1.12755	0.000154591	-1.977e-10	-1.12763
27295582	chr2:27295582:G:A	3.32234e-09	-1.41225	-3.0562e-10	7.93918e-05	-1.78735	-3.0562e-10	7.98429e-05	-1.78836	-3.0562e-10
27295596	chr2:27295596:G:A	6.16055e-09	-1.977e-10	-0.794757	0.000170416	-1.977e-10	-1.0235	0.000171521	-1.977e-10	-1.02371
27296285	chr2:27296285:G:T	1.70333e-05	5.69358	1.43642	4.83375e-05	-1.38668	-0.896853	4.8338e-05	-1.39316	-0.897042
27296386	chr2:27296386:G:A	1.66057e-05	5.63849	1.46609	4.82281e-05	-1.40013	-0.885667	4.82333e-05	-1.40651	-0.885856
27296522	chr2:27296522:G:A	3.8729e-09	-1.977e-10	-1.25892	0.000137414	-1.977e-10	-1.23874	0.000138303	-1.977e-10	-1.23897
27296631	chr2:27296631:G:A	5.17955e-09	-1.977e-10	-0.968204	0.000238336	-1.977e-10	-0.688062	0.000240045	-1.977e-10	-0.687592
27296722	chr2:27296722:C:T	6.09268e-09	-0.805834	-3.0562e-10	9.26069e-05	-1.63338	-3.0562e-10	9.27742e-05	-1.63825	-3.0562e-10
27297388	chr2:27297388:C:A	3.82553e-09	-1.977e-10	-1.27123	0.00014217	-1.977e-10	-1.20472	0.000143164	-1.977e-10	-1.20443
27297834	chr2:27297834:A:G	3.90957e-09	-1.977e-10	-1.2495	0.000146575	-1.977e-10	-1.17421	0.000147564	-1.977e-10	-1.17415
27298239	chr2:27298239:C:G	4.88307e-09	-1.02715	-3.0562e-10	8.96269e-05	-1.66609	-3.0562e-10	9.04513e-05	-1.66361	-3.0562e-10
27298299	chr2:27298299:A:G	4.89518e-09	-1.02467	-3.0562e-10	8.97276e-05	-1.66497	-3.0562e-10	9.05537e-05	-1.66247	-3.0562e-10
27299166	chr2:27299166:G:A	4.63188e-09	-1.977e-10	-1.07996	0.00014889	-1.977e-10	-1.15854	0.000149869	-1.977e-10	-1.15865
27300075	chr2:27300075:A:C	3.91132e-09	-1.977e-10	-1.24905	0.000140741	-1.977e-10	-1.21482	0.000141676	-1.977e-10	-1.21488
27300221	chr2:27300221:G:A	4.35833e-08	-0.0503533	1.2121	5.8676e-05	-1.811	-0.278714	5.91463e-05	-1.81087	-0.277539
27300451	chr2:27300451:C:T	3.81531e-09	-1.977e-10	-1.2739	0.000135656	-1.977e-10	-1.25162	0.000136539	-1.977e-10	-1.25181
27300565	chr2:27300565:T:TTTA	6.97483e-09	-1.977e-10	-0.670614	0.000191102	-1.977e-10	-0.908937	0.000192314	-1.977e-10	-0.909286
27301288	chr2:27301288:C:T	3.87083e-09	-1.977e-10	-1.25945	0.000147559	-1.977e-10	-1.16751	0.000148556	-1.977e-10	-1.16745
27302176	chr2:27302176:C:T	3.94502e-09	-1.977e-10	-1.24047	0.000131435	-1.977e-10	-1.28323	0.000132322	-1.977e-10	-1.28318
27302395	chr2:27302395:A:G	1.40124e-06	5.07352	-0.441334	2.98992e-05	-1.49632	-1.26759	2.99428e-05	-1.50153	-1.2676
27302415	chr2:27302415:C:T	4.95253e-09	-1.977e-10	-1.01302	0.0001636	-1.977e-10	-1.06432	0.000164678	-1.977e-10	-1.06443
27302482	chr2:27302482:G:A	4.65381e-06	3.99376	1.83875	8.09125e-05	-1.70351	-0.0648608	8.12319e-05	-1.70669	-0.0644196
27302793	chr2:27302793:A:G	1.47285e-07	1.62684	0.752605	7.01034e-05	-1.77383	-0.137944	7.0446e-05	-1.77504	-0.138535
27303547	chr2:27303547:C:T	3.92957e-09	-1.977e-10	-1.24439	0.000131894	-1.977e-10	-1.27975	0.000132787	-1.977e-10	-1.27967
27303595	chr2:27303595:T:C	2.22258e-09	-1.81425	-3.0562e-10	7.98766e-05	-1.78126	-3.0562e-10	8.03123e-05	-1.7825	-3.0562e-10
27303780	chr2:27303780:C:CA	5.05782e-09	-1.977e-10	-0.991987	0.000159401	-1.977e-10	-1.09032	0.000160453	-1.977e-10	-1.09041
27303813	chr2:27303813:C:G	1.36169e-06	2.52697	2.07659	0.000284536	-1.69867	1.18779	0.000285725	-1.70043	1.18704
27304285	chr2:27304285:T:C	4.03988e-09	-1.977e-10	-1.21671	0.000132776	-1.977e-10	-1.27308	0.000133668	-1.977e-10	-1.27306
27304453	chr2:27304453:G:A	7.6901e-09	-1.977e-10	-0.572988	0.000131153	-1.977e-10	-1.28538	0.000132042	-1.977e-10	-1.2853
27304518	chr2:27304518:C:T	4.03674e-09	-1.977e-10	-1.21749	0.000146458	-1.977e-10	-1.17501	0.000147428	-1.977e-10	-1.17508
27304802	chr2:27304802:G:A	5.46502e-09	-1.977e-10	-0.914555	0.00036678	-1.977e-10	-0.256982	0.000370544	-1.977e-10	-0.253446
27304901	chr2:27304901:G:A	3.75393e-09	-1.977e-10	-1.29012	0.000141602	-1.977e-10	-1.20872	0.000142572	-1.977e-10	-1.20857
27304982	chr2:27304982:G:A	3.96285e-09	-1.977e-10	-1.23596	0.000152098	-1.977e-10	-1.13722	0.000153173	-1.977e-10	-1.13685
27305824	chr2:27305824:T:C	3.43579e-05	5.62557	2.20609	5.88797e-05	-1.40886	-0.677384	5.89008e-05	-1.4152	-0.677362
27308317	chr2:27308317:T:A	4.92505e-09	-1.977e-10	-1.01859	0.000222856	-1.977e-10	-0.755216	0.000224448	-1.977e-10	-0.754772
27308392	chr2:27308392:C:G	4.00672e-09	-1.977e-10	-1.22495	0.000135097	-1.977e-10	-1.25575	0.000136006	-1.977e-10	-1.25572
27308797	chr2:27308797:T:C	5.21104e-09	0.200743	-1.16289	4.17807e-05	-1.15722	-1.2721	4.18588e-05	-1.16194	-1.27217
27310002	chr2:27310002:A:G	8.14515e-06	3.88836	2.50389	0.00047639	-1.45164	1.45613	0.000477707	-1.45484	1.45543
27310180	chr2:27310180:C:T	7.9258e-09	-0.5428	-3.0562e-10	0.00010024	-1.55418	-3.0562e-10	0.000101065	-1.55266	-3.0562e-10
27310248	chr2:27310248:A:C	2.22846e-09	-1.81161	-3.0562e-10	0.000102228	-1.53454	-3.0562e-10	0.000102826	-1.53538	-3.0562e-10
27310354	chr2:27310354:C:T	4.60966e-09	-1.977e-10	-1.08477	0.000138322	-1.977e-10	-1.23216	0.000139245	-1.977e-10	-1.23218
27311435	chr2:27311435:CCT:C	3.89652e-09	-1.977e-10	-1.25284	0.000147635	-1.977e-10	-1.167	0.000148672	-1.977e-10	-1.16668
27311859	chr2:27311859:G:A	4.0089e-09	-1.977e-10	-1.22441	0.000155079	-1.977e-10	-1.11781	0.000156177	-1.977e-10	-1.11742
27313513	chr2:27313513:T:C	1.32917e-05	5.49713	1.38485	4.52322e-05	-1.43163	-0.9183	4.52467e-05	-1.43781	-0.918479
27314043	chr2:27314043:G:A	4.03221e-09	-1.977e-10	-1.21861	0.000135728	-1.977e-10	-1.25109	0.000136642	-1.977e-10	-1.25105
27314302	chr2:27314302:G:A	5.81364e-09	-1.977e-10	-0.852715	0.000172648	-1.977e-10	-1.01049	0.000173859	-1.977e-10	-1.01018
27314533	chr2:27314533:C:T	4.05437e-09	-1.977e-10	-1.21313	0.000147281	-1.977e-10	-1.1694	0.000148255	-1.977e-10	-1.16948
27314680	chr2:27314680:G:C	4.85586e-09	-1.977e-10	-1.03274	0.000186516	-1.977e-10	-0.933229	0.00018786	-1.977e-10	-0.932721
27314681	chr2:27314681:C:A	3.75605e-09	-1.977e-10	-1.28955	0.000132241	-1.977e-10	-1.27712	0.000133118	-1.977e-10	-1.27718
27314952	chr2:27314952:G:C	2.37811e-09	-1.74662	-3.0562e-10	7.49794e-05	-1.84453	-3.0562e-10	7.54801e-05	-1.84455	-3.0562e-10
27315010	chr2:27315010:A:T	4.31147e-09	-1.977e-10	-1.15164	0.000144401	-1.977e-10	-1.18915	0.00014536	-1.977e-10	-1.1892
27315313	chr2:27315313:C:T	6.88965e-10	-1.73342	-1.25207	4.97504e-05	-1.20785	-1.04688	5.0253e-05	-1.20403	-1.04732
27315768	chr2:27315768:G:A	5.88582e-09	-0.840376	-3.0562e-10	7.50178e-05	-1.84402	-3.0562e-10	7.55362e-05	-1.84381	-3.0562e-10
27316313	chr2:27316313:C:T	7.00249e-10	-1.72672	-1.24252	5.18102e-05	-1.19053	-1.02362	5.23359e-05	-1.18665	-1.02408
27317113	chr2:27317113:A:AG	4.31178e-09	-1.977e-10	-1.15157	0.000144409	-1.977e-10	-1.1891	0.000145368	-1.977e-10	-1.18915
27317614	chr2:27317614:TTGTA:T	7.95069e-09	-0.539664	-3.0562e-10	0.000100393	-1.55265	-3.0562e-10	0.00010122	-1.55112	-3.0562e-10
27317994	chr2:27317994:T:C	3.78987e-09	-1.977e-10	-1.28059	0.000135995	-1.977e-10	-1.24913	0.00013692	-1.977e-10	-1.24902
27318075	chr2:27318075:T:C	7.00811e-09	-1.977e-10	-0.665854	0.000187708	-1.977e-10	-0.926857	0.000188917	-1.977e-10	-0.927109
27318411	chr2:27318411:G:A	3.84299e-09	-1.977e-10	-1.26667	0.000130562	-1.977e-10	-1.28989	0.000131437	-1.977e-10	-1.28989
27319174	chr2:27319174:C:T	9.22749e-06	3.90645	2.61057	0.000589555	-1.42688	1.6445	0.000591264	-1.43002	1.64387
27319410	chr2:27319410:C:T	3.75615e-09	-1.977e-10	-1.28953	0.000132266	-1.977e-10	-1.27693	0.000133143	-1.977e-10	-1.27699
27320486	chr2:27320486:G:A	2.20473e-09	-1.82232	-3.0562e-10	7.88449e-05	-1.79426	-3.0562e-10	7.93569e-05	-1.79446	-3.0562e-10
27320730	chr2:27320730:CA:C	3.97084e-09	-1.977e-10	-1.23395	0.000134395	-1.977e-10	-1.26096	0.000135326	-1.977e-10	-1.26073
27320735	chr2:27320735:C:T	3.96927e-09	-1.977e-10	-1.23434	0.000134357	-1.977e-10	-1.26124	0.000135287	-1.977e-10	-1.26102
27321284	chr2:27321284:G:A	3.79033e-09	-1.977e-10	-1.28047	0.000135429	-1.977e-10	-1.25329	0.000136342	-1.977e-10	-1.25325
27321418	chr2:27321418:C:T	3.07332e-06	3.86128	1.55631	0.000128351	-1.48974	0.182764	0.000128621	-1.49333	0.181784
27322557	chr2:27322557:C:A	5.21387e-09	-1.977e-10	-0.961599	0.000213564	-1.977e-10	-0.797807	0.000214971	-1.977e-10	-0.797915
27322558	chr2:27322558:G:A	4.2701e-09	-1.977e-10	-1.16129	0.000159747	-1.977e-10	-1.08815	0.000160876	-1.977e-10	-1.08778
27323337	chr2:27323337:G:A	2.03288e-09	-1.83859	-0.0648808	0.000111407	-1.66927	0.220712	0.000112234	-1.66845	0.220613
27324065	chr2:27324065:C:T	2.12031e-08	-1.977e-10	0.441226	0.000610621	-1.977e-10	0.252733	0.00061503	-1.977e-10	0.253254
27325640	chr2:27325640:G:A	3.80363e-09	-1.977e-10	-1.27697	0.000140706	-1.977e-10	-1.21507	0.000141686	-1.977e-10	-1.21481
27326931	chr2:27326931:G:C	4.07363e-09	-1.977e-10	-1.20839	0.00014762	-1.977e-10	-1.1671	0.000148619	-1.977e-10	-1.16703
27326977	chr2:27326977:A:G	3.86197e-09	-1.977e-10	-1.26174	0.000136855	-1.977e-10	-1.24282	0.000137741	-1.977e-10	-1.24304
27327508	chr2:27327508:T:TAG	1.44268e-08	-1.977e-10	0.0561627	0.000430123	-1.977e-10	-0.0976725	0.000432815	-1.977e-10	-0.0981076
27327945	chr2:27327945:T:C	4.54132e-09	-1.977e-10	-1.0997	0.000169479	-1.977e-10	-1.02902	0.000170535	-1.977e-10	-1.02948
27328219	chr2:27328219:A:G	1.01169e-08	-1.977e-10	-0.298712	0.000288833	-1.977e-10	-0.495894	0.00029072	-1.977e-10	-0.496056
27328345	chr2:27328345:CTG:C	1.44952e-08	-1.977e-10	0.0608944	0.000432269	-1.977e-10	-0.0926962	0.000434974	-1.977e-10	-0.093132
27328458	chr2:27328458:G:A	4.34876e-09	-1.977e-10	-1.14303	0.000130514	-1.977e-10	-1.29027	0.000131387	-1.977e-10	-1.29027
27330509	chr2:27330509:A:G	4.24509e-09	-1.977e-10	-1.16716	0.000138402	-1.977e-10	-1.23158	0.000139352	-1.977e-10	-1.23141
27330906	chr2:27330906:G:A	3.91886e-09	-1.977e-10	-1.24712	0.000166711	-1.977e-10	-1.04548	0.000167882	-1.977e-10	-1.04516
27331638	chr2:27331638:T:C	5.59799e-09	-1.977e-10	-0.890515	0.000221518	-1.977e-10	-0.761241	0.00022286	-1.977e-10	-0.761873
27331930	chr2:27331930:C:A	4.13361e-09	-1.977e-10	-1.19377	0.00013306	-1.977e-10	-1.27095	0.000133965	-1.977e-10	-1.27084
27332195	chr2:27332195:G:C	1.03227e-08	-1.977e-10	-0.278572	0.000294087	-1.977e-10	-0.477869	0.000296008	-1.977e-10	-0.478033
27332223	chr2:27332223:G:T	4.19268e-09	-1.977e-10	-1.17958	0.000133338	-1.977e-10	-1.26886	0.000134247	-1.977e-10	-1.26873
27333618	chr2:27333618:A:G	5.8025e-09	-1.977e-10	-0.854634	0.000159311	-1.977e-10	-1.09089	0.000160368	-1.977e-10	-1.09095
27333854	chr2:27333854:G:A	0.000268303	8.27843	1.60852	2.93587e-05	-1.73363	-1.04852	2.95467e-05	-1.73389	-1.04855
27334639	chr2:27334639:A:G	4.00774e-09	-1.977e-10	-1.22469	0.000135241	-1.977e-10	-1.25468	0.000136152	-1.977e-10	-1.25464
27334799	chr2:27334799:T:C	6.08504e-09	-1.977e-10	-0.807089	0.000247387	-1.977e-10	-0.650788	0.00024921	-1.977e-10	-0.65012
27334903	chr2:27334903:G:A	4.02726e-09	-1.977e-10	-1.21984	0.000157796	-1.977e-10	-1.10044	0.00015891	-1.977e-10	-1.10008
27335385	chr2:27335385:A:G	2.99354e-07	3.10448	-0.015777	4.13344e-05	-1.81022	-0.629834	4.16011e-05	-1.81057	-0.629716
27335500	chr2:27335500:G:A	2.88802e-08	-1.977e-10	0.750235	0.00083167	-1.977e-10	0.561692	0.00083675	-1.977e-10	0.561108
27336059	chr2:27336059:G:A	1.09928e-08	-0.215679	-3.0562e-10	0.000101037	-1.54626	-3.0562e-10	0.000102096	-1.5425	-3.0562e-10
27336691	chr2:27336691:C:T	8.5264e-09	-0.469755	-3.0562e-10	0.000103725	-1.52	-3.0562e-10	0.000104588	-1.51839	-3.0562e-10
27336970	chr2:27336970:G:T	7.55066e-09	-1.977e-10	-0.591287	0.000164906	-1.977e-10	-1.05637	0.000165998	-1.977e-10	-1.05644
27337203	chr2:27337203:G:C	3.75425e-09	-1.977e-10	-1.29003	0.000131198	-1.977e-10	-1.28503	0.000132072	-1.977e-10	-1.28507
27338312	chr2:27338312:C:T	4.83185e-09	-1.977e-10	-1.03769	0.000137016	-1.977e-10	-1.24165	0.000137907	-1.977e-10	-1.24184
27338466	chr2:27338466:A:G	3.78562e-09	-1.977e-10	-1.28171	0.000130538	-1.977e-10	-1.29008	0.000131414	-1.977e-10	-1.29006
27338500	chr2:27338500:T:A	4.85232e-09	-1.977e-10	-1.03347	0.000159899	-1.977e-10	-1.0872	0.000160959	-1.977e-10	-1.08727
27339515	chr2:27339515:T:C	5.6695e-09	-1.977e-10	-0.877822	0.0001563	-1.977e-10	-1.10996	0.000157344	-1.977e-10	-1.10999
27340215	chr2:27340215:T:C	3.99097e-09	-1.977e-10	-1.22889	0.000131272	-1.977e-10	-1.28447	0.000132159	-1.977e-10	-1.28441
27340236	chr2:27340236:T:A	3.75471e-09	-1.977e-10	-1.28991	0.000131055	-1.977e-10	-1.28613	0.000131929	-1.977e-10	-1.28616
27340294	chr2:27340294:G:A	4.55885e-09	-1.977e-10	-1.09585	0.000144407	-1.977e-10	-1.18911	0.000145411	-1.977e-10	-1.18886
27340560	chr2:27340560:C:T	1.30079e-08	-1.977e-10	-0.0473692	0.000358331	-1.977e-10	-0.280287	0.000360648	-1.977e-10	-0.280516
27340918	chr2:27340918:A:G	4.05237e-09	-1.977e-10	-1.21362	0.000131574	-1.977e-10	-1.28217	0.000132465	-1.977e-10	-1.2821
27341247	chr2:27341247:T:C	5.07763e-09	-1.977e-10	-0.988078	0.000140115	-1.977e-10	-1.21928	0.000141023	-1.977e-10	-1.2195
27341850	chr2:27341850:T:C	4.48006e-09	-1.977e-10	-1.11329	0.000146713	-1.977e-10	-1.17326	0.0001477	-1.977e-10	-1.17323
27341966	chr2:27341966:T:C	4.04483e-09	-1.977e-10	-1.21548	0.000131497	-1.977e-10	-1.28276	0.000132387	-1.977e-10	-1.28269
27343257	chr2:27343257:C:T	4.03388e-09	-1.977e-10	-1.21819	0.000131734	-1.977e-10	-1.28096	0.000132626	-1.977e-10	-1.28088
27343587	chr2:27343587:A:G	3.05936e-09	-1.49472	-3.0562e-10	0.00046557	-0.018482	-3.0562e-10	0.00046395	-0.0286408	-3.0562e-10
27343653	chr2:27343653:T:A	5.81324e-09	0.38405	-1.23683	2.48975e-05	-1.7943	-1.15267	2.50034e-05	-1.79691	-1.1525
27343763	chr2:27343763:G:A	3.76111e-09	-1.977e-10	-1.28821	0.000130576	-1.977e-10	-1.28979	0.00013145	-1.977e-10	-1.28979
27343903	chr2:27343903:A:T	6.07812e-09	-1.977e-10	-0.808228	0.000167877	-1.977e-10	-1.03851	0.00016905	-1.977e-10	-1.03822
27344115	chr2:27344115:C:T	5.28756e-09	-1.977e-10	-0.947565	0.000207245	-1.977e-10	-0.827843	0.000208508	-1.977e-10	-0.828441
27344122	chr2:27344122:T:C	1.23976e-06	4.66772	-0.157967	3.12379e-05	-1.84344	-0.876669	3.14424e-05	-1.84354	-0.87672
27345594	chr2:27345594:A:G	4.64636e-09	-1.977e-10	-1.07684	0.000134754	-1.977e-10	-1.2583	0.000135638	-1.977e-10	-1.25843
27345698	chr2:27345698:T:C	5.6126e-06	4.63107	1.38878	4.59317e-05	-1.83557	-0.499022	4.62246e-05	-1.83574	-0.49917
27346004	chr2:27346004:T:C	6.74818e-05	7.98966	0.51703	2.34653e-05	-1.7616	-1.24462	2.36152e-05	-1.76182	-1.24471
27346745	chr2:27346745:A:C	4.74214e-09	-1.05643	-3.0562e-10	8.81554e-05	-1.68264	-3.0562e-10	8.8956e-05	-1.68028	-3.0562e-10
27347252	chr2:27347252:C:T	2.00995e-08	-1.977e-10	0.387773	0.000582132	-1.977e-10	0.204953	0.000586297	-1.977e-10	0.205408
27348136	chr2:27348136:C:T	1.32846e-08	-1.977e-10	-0.0263161	0.000364813	-1.977e-10	-0.26236	0.000367172	-1.977e-10	-0.262586
27349398	chr2:27349398:C:T	3.7742e-09	-1.977e-10	-1.28473	0.000131915	-1.977e-10	-1.27958	0.000132801	-1.977e-10	-1.27956
27350420	chr2:27350420:C:T	6.10024e-09	-0.804594	-3.0562e-10	0.000491235	0.0351783	-3.0562e-10	0.000491509	0.0290624	-3.0562e-10
27350766	chr2:27350766:G:A	3.86481e-09	-1.977e-10	-1.26101	0.00014337	-1.977e-10	-1.19631	0.000144333	-1.977e-10	-1.19629
27351070	chr2:27351070:T:TG	5.15884e-09	-0.972211	-3.0562e-10	0.000101352	-1.54315	-3.0562e-10	0.000101875	-1.54468	-3.0562e-10
27351491	chr2:27351491:A:T	4.12297e-09	-1.977e-10	-1.19635	0.000163924	-1.977e-10	-1.06234	0.000165087	-1.977e-10	-1.06194
27351767	chr2:27351767:A:G	4.2701e-09	-1.977e-10	-1.16129	0.000159747	-1.977e-10	-1.08815	0.000160876	-1.977e-10	-1.08778
27351890	chr2:27351890:A:C	4.81474e-09	-1.977e-10	-1.04124	0.000181423	-1.977e-10	-0.960911	0.000182544	-1.977e-10	-0.961424
27351892	chr2:27351892:TCTTGTTC:T	4.82662e-09	-1.977e-10	-1.03878	0.000181902	-1.977e-10	-0.958278	0.000183025	-1.977e-10	-0.958793
27352086	chr2:27352086:T:C	1.33806e-06	4.61731	-0.031259	3.3834e-05	-1.84265	-0.797623	3.40543e-05	-1.84278	-0.797677
27353360	chr2:27353360:C:T	3.91368e-09	-1.977e-10	-1.24844	0.000132529	-1.977e-10	-1.27495	0.000133411	-1.977e-10	-1.27498
27354137	chr2:27354137:G:C	3.75403e-09	-1.977e-10	-1.29009	0.000131734	-1.977e-10	-1.28096	0.00013261	-1.977e-10	-1.281
27354198	chr2:27354198:G:A	7.50552e-08	1.7053	-3.0562e-10	0.000203705	-0.845073	-3.0562e-10	0.000205983	-0.840624	-3.0562e-10
27354238	chr2:27354238:A:C	4.86449e-09	-1.977e-10	-1.03096	0.000183434	-1.977e-10	-0.949887	0.000184566	-1.977e-10	-0.950408
27354598	chr2:27354598:T:C	4.13258e-09	-1.977e-10	-1.19402	0.000133062	-1.977e-10	-1.27093	0.000133968	-1.977e-10	-1.27082
27355357	chr2:27355357:C:T	4.16876e-09	-1.977e-10	-1.1853	0.000166814	-1.977e-10	-1.04487	0.000168	-1.977e-10	-1.04445
27355387	chr2:27355387:G:A	4.09016e-09	-1.977e-10	-1.20434	0.000132468	-1.977e-10	-1.2754	0.000133368	-1.977e-10	-1.2753
27355650	chr2:27355650:C:G	5.92076e-09	-1.977e-10	-0.834457	0.000177615	-1.977e-10	-0.982123	0.000178822	-1.977e-10	-0.982029
27355878	chr2:27355878:A:G	3.79718e-09	-1.977e-10	-1.27866	0.000131115	-1.977e-10	-1.28567	0.000131995	-1.977e-10	-1.28566
27356305	chr2:27356305:T:C	4.14179e-09	0.0885182	-1.28031	3.8933e-05	-1.22392	-1.27598	3.90217e-05	-1.22839	-1.27591
27356364	chr2:27356364:T:C	1.57796e-06	4.62391	0.12706	2.45534e-05	-1.83511	-1.12578	2.47119e-05	-1.83527	-1.12586
27356377	chr2:27356377:T:C	5.0998e-09	-1.977e-10	-0.983721	0.000205294	-1.977e-10	-0.837303	0.000206664	-1.977e-10	-0.837324
27356592	chr2:27356592:A:G	3.87265e-09	-1.977e-10	-1.25898	0.0001324	-1.977e-10	-1.27592	0.000133292	-1.977e-10	-1.27588
27357087	chr2:27357087:G:C	3.99515e-09	-1.977e-10	-1.22784	0.000150888	-1.977e-10	-1.14521	0.000151965	-1.977e-10	-1.14477
27357166	chr2:27357166:G:A	4.2094e-09	-1.977e-10	-1.1756	0.00013563	-1.977e-10	-1.25181	0.000136539	-1.977e-10	-1.25181
27357650	chr2:27357650:G:A	3.89913e-09	-1.977e-10	-1.25217	0.000141533	-1.977e-10	-1.20921	0.000142512	-1.977e-10	-1.20899
27359855	chr2:27359855:A:G	4.24935e-09	-1.977e-10	-1.16616	0.000134462	-1.977e-10	-1.26046	0.00013538	-1.977e-10	-1.26033
27360206	chr2:27360206:C:T	7.19632e-09	-1.977e-10	-0.639352	0.000223459	-1.977e-10	-0.752517	0.000225087	-1.977e-10	-0.751929
27360267	chr2:27360267:AAAAAT:A	2.73428e-06	5.3007	-3.0562e-10	7.76143e-05	-1.80999	-3.0562e-10	7.82629e-05	-1.80834	-3.0562e-10
27360367	chr2:27360367:A:G	1.40899e-08	-1.977e-10	0.0325383	0.000424591	-1.977e-10	-0.110617	0.000427344	-1.977e-10	-0.110828
27360948	chr2:27360948:G:A	3.75414e-09	-1.977e-10	-1.29006	0.000133173	-1.977e-10	-1.2701	0.000134084	-1.977e-10	-1.26995
27361799	chr2:27361799:A:G	0.000757018	9.26554	1.65868	3.82627e-05	-1.66043	-0.856836	3.85255e-05	-1.66056	-0.856533
27362492	chr2:27362492:G:A	2.40268e-08	-1.977e-10	0.566246	0.000683125	-1.977e-10	0.364934	0.000686356	-1.977e-10	0.36298
27362883	chr2:27362883:C:T	3.87005e-09	-1.977e-10	-1.25966	0.000130514	-1.977e-10	-1.29026	0.000131388	-1.977e-10	-1.29026
27363288	chr2:27363288:A:C	1.3858e-06	5.46662	-0.845516	2.39041e-05	-1.80332	-1.18437	2.40874e-05	-1.80245	-1.18428
27363743	chr2:27363743:A:G	2.82211e-09	-1.57544	-3.0562e-10	7.53334e-05	-1.83982	-3.0562e-10	7.58663e-05	-1.83945	-3.0562e-10
27363759	chr2:27363759:T:C	9.9509e-09	-1.977e-10	-0.315259	0.000302872	-1.977e-10	-0.448433	0.000304783	-1.977e-10	-0.448817
27364857	chr2:27364857:G:A	6.59079e-10	-1.84148	-1.18835	2.8783e-05	-1.66143	-1.14053	2.89481e-05	-1.66239	-1.14052
27364945	chr2:27364945:A:G	3.86567e-09	-1.977e-10	-1.26079	0.000130685	-1.977e-10	-1.28895	0.000131562	-1.977e-10	-1.28894
27365120	chr2:27365120:G:A	3.26987e-09	-1.42817	-3.0562e-10	7.75824e-05	-1.8104	-3.0562e-10	7.80414e-05	-1.81118	-3.0562e-10
27365566	chr2:27365566:C:T	4.09006e-09	-1.977e-10	-1.20436	0.000132199	-1.977e-10	-1.27744	0.000133095	-1.977e-10	-1.27735
27365882	chr2:27365882:T:C	3.90813e-09	-1.977e-10	-1.24986	0.000146209	-1.977e-10	-1.17671	0.000147192	-1.977e-10	-1.17668
27366337	chr2:27366337:T:G	1.0585e-08	-1.977e-10	-0.253481	0.000320663	-1.977e-10	-0.391352	0.000322681	-1.977e-10	-0.391752
27366943	chr2:27366943:T:C	1.81057e-06	5.09334	-0.204867	2.72254e-05	-1.84356	-1.01403	2.74139e-05	-1.84348	-1.01389
27367298	chr2:27367298:A:G	2.27712e-09	-1.79001	-3.0562e-10	8.1369e-05	-1.76275	-3.0562e-10	8.1938e-05	-1.76245	-3.0562e-10
27367799	chr2:27367799:C:T	6.15824e-09	-0.795131	-3.0562e-10	8.35217e-05	-1.73664	-3.0562e-10	8.39473e-05	-1.73823	-3.0562e-10
27368806	chr2:27368806:G:A	3.91421e-09	-1.977e-10	-1.24831	0.000130703	-1.977e-10	-1.28882	0.000131582	-1.977e-10	-1.28879
27368841	chr2:27368841:G:A	9.88131e-09	0.879561	-1.20184	6.78671e-05	-0.958133	-0.986059	6.80287e-05	-0.962523	-0.985964
27368937	chr2:27368937:T:C	1.04923e-08	0.987185	-1.24947	2.30379e-05	-1.84324	-1.18136	2.31894e-05	-1.84361	-1.18111
27369556	chr2:27369556:C:T	3.25703e-07	3.60742	-0.434355	2.46422e-05	-1.76148	-1.19581	2.47813e-05	-1.76234	-1.19599
27369659	chr2:27369659:C:T	4.03127e-09	-1.977e-10	-1.21884	0.000138121	-1.977e-10	-1.23361	0.000139107	-1.977e-10	-1.23317
27370288	chr2:27370288:G:A	4.04133e-09	-1.977e-10	-1.21635	0.000165516	-1.977e-10	-1.05267	0.000166627	-1.977e-10	-1.05266
27370779	chr2:27370779:C:T	3.8768e-09	-1.977e-10	-1.25791	0.000137255	-1.977e-10	-1.2399	0.000138145	-1.977e-10	-1.24012
27370932	chr2:27370932:A:G	3.81127e-09	-1.977e-10	-1.27496	0.000137501	-1.977e-10	-1.23811	0.000138439	-1.977e-10	-1.23798
27371901	chr2:27371901:T:G	3.80582e-09	-1.977e-10	-1.27639	0.000130514	-1.977e-10	-1.29026	0.000131389	-1.977e-10	-1.29026
27371912	chr2:27371912:T:TG	3.81479e-09	-1.977e-10	-1.27404	0.000130534	-1.977e-10	-1.29011	0.00013141	-1.977e-10	-1.2901
27372010	chr2:27372010:G:A	1.47899e-08	-1.977e-10	0.0810244	0.000164124	-1.977e-10	-1.06112	0.000165219	-1.977e-10	-1.06115
27372889	chr2:27372889:G:C	2.74188e-06	4.11656	1.18692	3.72605e-05	-1.78865	-0.755161	3.74958e-05	-1.78915	-0.755043
27373411	chr2:27373411:G:A	8.18568e-09	-1.977e-10	-0.510536	0.000252489	-1.977e-10	-0.630374	0.000254092	-1.977e-10	-0.630721
27373528	chr2:27373528:C:A	1.54491e-06	4.04803	0.681773	2.97996e-05	-1.78034	-0.986909	2.99926e-05	-1.78082	-0.986647
27373562	chr2:27373562:C:T	6.54166e-09	-1.977e-10	-0.734732	0.000205211	-1.977e-10	-0.837707	0.000206533	-1.977e-10	-0.837959
27373651	chr2:27373651:C:T	6.25268e-09	-1.977e-10	-0.779913	0.000166431	-1.977e-10	-1.04716	0.000167535	-1.977e-10	-1.04722
27373808	chr2:27373808:G:A	8.18568e-09	-1.977e-10	-0.510536	0.000252489	-1.977e-10	-0.630374	0.000254092	-1.977e-10	-0.630721
27374402	chr2:27374402:A:T	3.9037e-09	-1.977e-10	-1.251	0.000138429	-1.977e-10	-1.23139	0.000139324	-1.977e-10	-1.23162
27374471	chr2:27374471:C:A	1.46253e-08	1.21591	-1.14608	8.81967e-05	-0.790322	-0.891852	8.84004e-05	-0.795105	-0.891436
27374573	chr2:27374573:C:T	3.79447e-09	-1.977e-10	-1.27938	0.000138219	-1.977e-10	-1.23291	0.000139149	-1.977e-10	-1.23287
27374804	chr2:27374804:G:A	4.55297e-09	-1.977e-10	-1.09714	0.000139513	-1.977e-10	-1.22359	0.000140471	-1.977e-10	-1.22342
27375288	chr2:27375288:G:A	9.71699e-09	-1.977e-10	-0.339047	0.000241687	-1.977e-10	-0.674102	0.000243262	-1.977e-10	-0.674277
27375739	chr2:27375739:G:A	8.34452e-09	-1.977e-10	-0.491317	0.000257003	-1.977e-10	-0.612655	0.000258633	-1.977e-10	-0.613006
27375748	chr2:27375748:G:A	4.37615e-09	-1.977e-10	-1.13675	0.00013654	-1.977e-10	-1.24513	0.000137474	-1.977e-10	-1.24499
27376265	chr2:27376265:G:A	3.5748e-06	4.55606	1.01268	3.31044e-05	-1.81651	-0.845571	3.33258e-05	-1.81681	-0.84527
27376803	chr2:27376803:G:A	3.85209e-09	-1.977e-10	-1.26431	0.000143802	-1.977e-10	-1.19331	0.000144807	-1.977e-10	-1.19301
27377911	chr2:27377911:G:A	3.87711e-09	-1.977e-10	-1.25783	0.000137267	-1.977e-10	-1.23981	0.000138157	-1.977e-10	-1.24003
27378007	chr2:27378007:G:A	3.87948e-09	-1.977e-10	-1.25722	0.000151822	-1.977e-10	-1.13903	0.000152887	-1.977e-10	-1.13872
27378293	chr2:27378293:C:T	3.77025e-09	-1.977e-10	-1.28578	0.000134067	-1.977e-10	-1.26341	0.000134961	-1.977e-10	-1.26343
27378572	chr2:27378572:G:A	3.80919e-09	-1.977e-10	-1.27551	0.000140566	-1.977e-10	-1.21607	0.000141544	-1.977e-10	-1.21581
27379913	chr2:27379913:C:A	3.79645e-09	-1.977e-10	-1.27886	0.000139478	-1.977e-10	-1.22384	0.000140447	-1.977e-10	-1.22359
27380634	chr2:27380634:C:T	4.14008e-09	-1.977e-10	-1.19221	0.000137437	-1.977e-10	-1.23858	0.000138391	-1.977e-10	-1.23833
27380806	chr2:27380806:G:A	1.65974e-08	-1.977e-10	0.196323	0.000246412	-1.977e-10	-0.65474	0.000248019	-1.977e-10	-0.654913
27381412	chr2:27381412:A:G	1.60071e-06	3.62718	1.1381	3.78583e-05	-1.72969	-0.798201	3.81006e-05	-1.73034	-0.797851
27382003	chr2:27382003:C:T	3.78013e-09	-1.977e-10	-1.28316	0.000132748	-1.977e-10	-1.27329	0.000133617	-1.977e-10	-1.27344
27382808	chr2:27382808:TTTTTA:T	4.0683e-09	-1.977e-10	-1.2097	0.000135711	-1.977e-10	-1.25121	0.000136649	-1.977e-10	-1.251
27382848	chr2:27382848:G:A	3.93847e-09	-1.977e-10	-1.24213	0.000132288	-1.977e-10	-1.27676	0.000133166	-1.977e-10	-1.27682
27383116	chr2:27383116:G:A	6.86312e-09	-0.152427	-0.534334	2.98737e-05	-1.52591	-1.23886	3.00504e-05	-1.5267	-1.23884
27383851	chr2:27383851:T:C	3.87259e-09	-1.977e-10	-1.259	0.000132374	-1.977e-10	-1.27611	0.000133267	-1.977e-10	-1.27606
27383857	chr2:27383857:A:G	3.8739e-09	-1.977e-10	-1.25866	0.000132404	-1.977e-10	-1.27588	0.000133298	-1.977e-10	-1.27583
27384565	chr2:27384565:G:C	1.15869e-08	-1.977e-10	-0.163051	0.000555562	-1.977e-10	0.158237	0.000559139	-1.977e-10	0.157981
27385248	chr2:27385248:C:T	1.76932e-06	4.01606	0.849363	3.20007e-05	-1.77647	-0.919514	3.22084e-05	-1.77696	-0.919225
27385592	chr2:27385592:T:A	2.20732e-09	-1.82114	-3.0562e-10	7.75064e-05	-1.81138	-3.0562e-10	7.805e-05	-1.81107	-3.0562e-10
27386144	chr2:27386144:C:A	4.33347e-09	-1.977e-10	-1.14655	0.000145414	-1.977e-10	-1.18216	0.000146355	-1.977e-10	-1.18238
27386345	chr2:27386345:T:C	1.74864e-08	0.248504	-3.0562e-10	0.000155209	-1.11697	-3.0562e-10	0.000155915	-1.11911	-3.0562e-10
27386687	chr2:27386687:T:G	6.65138e-09	-1.977e-10	-0.718098	0.00017403	-1.977e-10	-1.00252	0.000175183	-1.977e-10	-1.00258
27386848	chr2:27386848:A:T	4.12413e-09	-1.977e-10	-1.19607	0.000137097	-1.977e-10	-1.24106	0.000138048	-1.977e-10	-1.24082
27387009	chr2:27387009:G:A	2.86519e-09	-1.56029	-3.0562e-10	0.000158353	-1.09692	-3.0562e-10	0.000158829	-1.10059	-3.0562e-10
27387058	chr2:27387058:G:A	4.62922e-09	-1.977e-10	-1.08053	0.000145799	-1.977e-10	-1.17952	0.000146782	-1.977e-10	-1.17947
27387618	chr2:27387618:C:T	4.47172e-09	-1.977e-10	-1.11515	0.000173426	-1.977e-10	-1.00599	0.000174684	-1.977e-10	-1.00544
27387670	chr2:27387670:T:C	6.29233e-08	1.52899	-3.0562e-10	0.00015833	-1.09706	-3.0562e-10	0.000158276	-1.10408	-3.0562e-10
27388286	chr2:27388286:G:A	4.36372e-09	-1.977e-10	-1.1396	0.000137073	-1.977e-10	-1.24123	0.000137958	-1.977e-10	-1.24147
27388287	chr2:27388287:T:C	1.19342e-08	0.96401	-1.09753	8.02517e-05	-0.967786	-0.80879	8.04685e-05	-0.972221	-0.808331
27388587	chr2:27388587:C:T	8.4821e-09	-0.474964	-3.0562e-10	8.92249e-05	-1.67058	-3.0562e-10	8.99512e-05	-1.66915	-3.0562e-10
27388602	chr2:27388602:A:G	1.08113e-06	3.58633	0.786511	3.30363e-05	-1.72034	-0.9438	3.32455e-05	-1.72098	-0.943518
27388644	chr2:27388644:G:A	5.22469e-09	-1.977e-10	-0.959526	0.000148513	-1.977e-10	-1.16107	0.000149498	-1.977e-10	-1.16113
27389053	chr2:27389053:C:G	3.87259e-09	-1.977e-10	-1.259	0.000132374	-1.977e-10	-1.27611	0.000133267	-1.977e-10	-1.27606
27389590	chr2:27389590:A:G	8.16848e-09	-1.977e-10	-0.512639	0.000251997	-1.977e-10	-0.632326	0.000253597	-1.977e-10	-0.632673
27389604	chr2:27389604:A:C	5.24206e-09	-1.977e-10	-0.956208	0.00020757	-1.977e-10	-0.826275	0.000209035	-1.977e-10	-0.825915
27389737	chr2:27389737:G:C	4.06173e-09	-1.977e-10	-1.21131	0.0001356	-1.977e-10	-1.25204	0.000136537	-1.977e-10	-1.25182
27389776	chr2:27389776:C:A	3.80435e-09	-1.977e-10	-1.27678	0.000140158	-1.977e-10	-1.21898	0.000141132	-1.977e-10	-1.21872
27389973	chr2:27389973:C:G	2.32327e-09	-1.76995	-3.0562e-10	0.000104696	-1.51069	-3.0562e-10	0.000105146	-1.51307	-3.0562e-10
27390070	chr2:27390070:A:G	1.62803e-06	3.96897	0.813229	3.16797e-05	-1.77191	-0.934153	3.18847e-05	-1.77242	-0.933869
27390071	chr2:27390071:G:C	1.74356e-06	4.0524	0.798364	3.12068e-05	-1.78085	-0.940254	3.14097e-05	-1.78133	-0.939972
27390164	chr2:27390164:C:A	4.57174e-07	3.82328	-0.311139	2.82759e-05	-1.79499	-1.02474	2.84348e-05	-1.79581	-1.025
27390269	chr2:27390269:C:A	3.79607e-09	-1.977e-10	-1.27896	0.000133547	-1.977e-10	-1.26729	0.000134418	-1.977e-10	-1.26746
27390750	chr2:27390750:G:A	8.22142e-09	0.78324	-1.28942	4.67192e-05	-1.04605	-1.27154	4.68286e-05	-1.05047	-1.27145
27391351	chr2:27391351:T:C	5.83409e-09	-1.977e-10	-0.849204	0.000175385	-1.977e-10	-0.994761	0.000176555	-1.977e-10	-0.994788
27391582	chr2:27391582:G:A	1.49275e-06	4.39359	0.301869	5.09635e-05	-1.8445	-0.386134	5.12825e-05	-1.84453	-0.386535
27392302	chr2:27392302:T:G	2.40447e-07	3.22709	-0.357511	2.95357e-05	-1.72508	-1.05106	2.96884e-05	-1.72636	-1.0513
27392427	chr2:27392427:C:T	1.62059e-06	3.93638	0.841244	3.22311e-05	-1.76684	-0.921976	3.24392e-05	-1.76736	-0.921689
27392522	chr2:27392522:C:T	3.99338e-07	3.73092	-0.354036	2.79236e-05	-1.78572	-1.04656	2.80788e-05	-1.7866	-1.0468
27393120	chr2:27393120:A:G	8.18568e-09	-1.977e-10	-0.510536	0.000252489	-1.977e-10	-0.630374	0.000254092	-1.977e-10	-0.630721
27393566	chr2:27393566:G:A	4.62757e-09	-1.977e-10	-1.08089	0.000140839	-1.977e-10	-1.21413	0.000141808	-1.977e-10	-1.21394
27393611	chr2:27393611:A:T	4.06327e-09	-1.977e-10	-1.21094	0.000135636	-1.977e-10	-1.25177	0.000136573	-1.977e-10	-1.25156
27393794	chr2:27393794:ACT:A	3.87207e-09	-1.977e-10	-1.25913	0.00013705	-1.977e-10	-1.2414	0.000137938	-1.977e-10	-1.24161
27393923	chr2:27393923:T:C	1.59949e-06	3.98494	0.779578	3.12202e-05	-1.7736	-0.947074	3.14223e-05	-1.77411	-0.946795
27394505	chr2:27394505:C:T	1.37543e-08	-1.977e-10	0.00842854	0.000159178	-1.977e-10	-1.09172	0.00016024	-1.977e-10	-1.09175
27394604	chr2:27394604:G:A	4.66779e-09	-1.977e-10	-1.07224	0.00014272	-1.977e-10	-1.20086	0.000143711	-1.977e-10	-1.20061
27394824	chr2:27394824:T:C	4.04615e-09	-1.977e-10	-1.21516	0.000136901	-1.977e-10	-1.24249	0.00013783	-1.977e-10	-1.24239
27394967	chr2:27394967:C:T	4.54472e-09	-1.977e-10	-1.09896	0.000139341	-1.977e-10	-1.22482	0.000140298	-1.977e-10	-1.22465
27395145	chr2:27395145:CACT:C	1.60652e-06	3.81329	0.955613	3.43353e-05	-1.75223	-0.873339	3.45561e-05	-1.75281	-0.873027
27395241	chr2:27395241:AAAAAAAAAAG:A	9.04553e-09	-1.977e-10	-0.410652	0.000277024	-1.977e-10	-0.53764	0.000278775	-1.977e-10	-0.538013
27395439	chr2:27395439:G:A	3.94054e-09	-1.977e-10	-1.2416	0.000131205	-1.977e-10	-1.28498	0.000132084	-1.977e-10	-1.28498
27396182	chr2:27396182:C:G	0.000127951	7.132	2.01449	2.78848e-05	-1.8429	-0.990761	2.80715e-05	-1.84291	-0.990753
27396223	chr2:27396223:G:T	5.50239e-09	-1.977e-10	-0.907741	0.000211922	-1.977e-10	-0.805527	0.000213228	-1.977e-10	-0.806057
27397220	chr2:27397220:A:G	3.83767e-09	-1.977e-10	-1.26806	0.000135506	-1.977e-10	-1.25273	0.000136388	-1.977e-10	-1.25291
27397312	chr2:27397312:AAAG:A	1.55576e-06	3.93371	0.803086	3.17082e-05	-1.76748	-0.937687	3.19128e-05	-1.76801	-0.937404
27397347	chr2:27397347:C:A	3.80272e-09	-1.977e-10	-1.2772	0.000133901	-1.977e-10	-1.26465	0.000134773	-1.977e-10	-1.26483
27397735	chr2:27397735:G:A	6.07064e-09	-0.809459	-3.0562e-10	9.20706e-05	-1.63919	-3.0562e-10	9.22433e-05	-1.64399	-3.0562e-10
27397960	chr2:27397960:A:G	1.83203e-06	4.05476	0.845491	3.18387e-05	-1.78072	-0.920338	3.2046e-05	-1.7812	-0.920047
27398456	chr2:27398456:AAAAC:A	4.95777e-09	-0.458968	-0.552999	5.42275e-05	-1.82687	-0.341689	5.45172e-05	-1.82839	-0.341515
27398684	chr2:27398684:T:C	3.80717e-09	-1.977e-10	-1.27604	0.000136404	-1.977e-10	-1.24612	0.000137314	-1.977e-10	-1.24614
27398795	chr2:27398795:C:T	3.94595e-09	-1.977e-10	-1.24023	0.000135649	-1.977e-10	-1.25167	0.000136608	-1.977e-10	-1.25131
27398847	chr2:27398847:A:C	2.52034e-09	-1.68853	-3.0562e-10	0.000100643	-1.55016	-3.0562e-10	0.000101285	-1.55048	-3.0562e-10
27399172	chr2:27399172:A:AC	3.7534e-09	-1.977e-10	-1.29026	0.00013053	-1.977e-10	-1.29014	0.000131404	-1.977e-10	-1.29014
27399730	chr2:27399730:A:G	4.11019e-09	-1.977e-10	-1.19945	0.000136742	-1.977e-10	-1.24365	0.000137689	-1.977e-10	-1.24342
27399790	chr2:27399790:G:A	4.08565e-08	-1.977e-10	1.09714	0.00189461	-1.977e-10	1.38502	0.00190879	-1.977e-10	1.38581
27399913	chr2:27399913:C:T	3.77932e-09	-1.977e-10	-1.28338	0.000135489	-1.977e-10	-1.25285	0.000136412	-1.977e-10	-1.25274
27399982	chr2:27399982:T:C	3.82131e-09	-1.977e-10	-1.27233	0.000134862	-1.977e-10	-1.25749	0.000135737	-1.977e-10	-1.2577
27400316	chr2:27400316:C:T	4.75929e-09	-1.977e-10	-1.05282	0.000144578	-1.977e-10	-1.18792	0.000145585	-1.977e-10	-1.18766
27400803	chr2:27400803:G:A	7.93526e-09	-1.977e-10	-0.541606	0.000245591	-1.977e-10	-0.658078	0.000247151	-1.977e-10	-0.658417
27401032	chr2:27401032:AAC:A	4.31088e-09	-1.977e-10	-1.15178	0.000144774	-1.977e-10	-1.18657	0.000145712	-1.977e-10	-1.18678
27401132	chr2:27401132:C:A	6.82269e-09	-0.692669	-3.0562e-10	0.000126242	-1.32355	-3.0562e-10	0.000126866	-1.32528	-3.0562e-10
27401255	chr2:27401255:T:A	5.39864e-09	-1.977e-10	-0.926776	0.000207454	-1.977e-10	-0.826837	0.000208735	-1.977e-10	-0.827354
27401826	chr2:27401826:C:T	4.74104e-09	-1.977e-10	-1.05667	0.0001442	-1.977e-10	-1.19054	0.000145203	-1.977e-10	-1.19028
27402028	chr2:27402028:C:T	4.08796e-09	-1.977e-10	-1.20488	0.000148869	-1.977e-10	-1.15868	0.000149815	-1.977e-10	-1.15902
27402535	chr2:27402535:G:A	3.87812e-09	-1.977e-10	-1.25757	0.000152716	-1.977e-10	-1.13317	0.00015374	-1.977e-10	-1.13316
27402682	chr2:27402682:G:A	3.8167e-09	-1.977e-10	-1.27354	0.000141	-1.977e-10	-1.21298	0.000141982	-1.977e-10	-1.21271
27402794	chr2:27402794:A:G	0.000202591	7.85144	1.75458	2.60028e-05	-1.82068	-1.08285	2.61758e-05	-1.82073	-1.08285
27402900	chr2:27402900:C:T	1.06257e-08	-0.249647	-3.0562e-10	0.000157527	-1.10215	-3.0562e-10	0.000157616	-1.10825	-3.0562e-10
27402977	chr2:27402977:TG:T	4.03539e-09	-1.977e-10	-1.21782	0.000165096	-1.977e-10	-1.05521	0.000166204	-1.977e-10	-1.0552
27403409	chr2:27403409:G:C	4.03176e-09	-1.977e-10	-1.21872	0.000164845	-1.977e-10	-1.05674	0.00016595	-1.977e-10	-1.05673
27403454	chr2:27403454:T:A	4.10892e-09	-1.977e-10	-1.19976	0.000136708	-1.977e-10	-1.24389	0.000137656	-1.977e-10	-1.24366
27403752	chr2:27403752:G:A	4.71197e-09	-1.977e-10	-1.06282	0.00018003	-1.977e-10	-0.968619	0.000181199	-1.977e-10	-0.968824
27404078	chr2:27404078:A:T	1.50561e-06	4.00512	0.698907	3.02467e-05	-1.77591	-0.97645	3.04421e-05	-1.7764	-0.976188
27404116	chr2:27404116:ATCTT:A	3.90751e-09	-1.977e-10	-1.25002	0.000154089	-1.977e-10	-1.12422	0.000155172	-1.977e-10	-1.12389
27404252	chr2:27404252:C:T	3.94759e-09	-1.977e-10	-1.23982	0.000131998	-1.977e-10	-1.27896	0.000132892	-1.977e-10	-1.27888
27404499	chr2:27404499:G:A	1.58537e-06	3.93091	0.824745	3.19936e-05	-1.76722	-0.92899	3.22002e-05	-1.76774	-0.928704
27405659	chr2:27405659:G:A	4.32075e-09	-1.977e-10	-1.14949	0.000145059	-1.977e-10	-1.18461	0.000145998	-1.977e-10	-1.18482
27405768	chr2:27405768:A:G	8.9117e-07	3.64104	0.538572	2.99621e-05	-1.72963	-1.03218	3.01505e-05	-1.73027	-1.03194
27406063	chr2:27406063:T:C	4.05389e-09	-1.977e-10	-1.21325	0.000135417	-1.977e-10	-1.25338	0.000136352	-1.977e-10	-1.25318
27406125	chr2:27406125:C:T	3.85494e-09	-1.977e-10	-1.26357	0.000130814	-1.977e-10	-1.28797	0.000131696	-1.977e-10	-1.28792
27406676	chr2:27406676:C:G	4.07263e-09	-1.977e-10	-1.20863	0.000152538	-1.977e-10	-1.13433	0.000153616	-1.977e-10	-1.13396
27407206	chr2:27407206:T:C	2.63361e-09	-1.64457	-3.0562e-10	7.49859e-05	-1.84444	-3.0562e-10	7.54848e-05	-1.84449	-3.0562e-10
27407255	chr2:27407255:C:T	4.03503e-09	-1.977e-10	-1.21791	0.000134304	-1.977e-10	-1.26164	0.000135192	-1.977e-10	-1.26172
27407327	chr2:27407327:G:A	3.83914e-09	-1.977e-10	-1.26767	0.000130882	-1.977e-10	-1.28744	0.000131761	-1.977e-10	-1.28743
27407635	chr2:27407635:C:T	4.04675e-09	-1.977e-10	-1.21501	0.000165913	-1.977e-10	-1.05028	0.000167026	-1.977e-10	-1.05027
27408324	chr2:27408324:C:T	1.58918e-06	3.93146	0.82659	3.20156e-05	-1.76729	-0.928232	3.22223e-05	-1.76781	-0.927945
27408433	chr2:27408433:C:T	3.78681e-09	-1.977e-10	-1.2814	0.000137553	-1.977e-10	-1.23774	0.000138479	-1.977e-10	-1.2377
27408607	chr2:27408607:CTGAT:C	3.34056e-07	3.67325	-0.47486	2.41411e-05	-1.76575	-1.21208	2.42783e-05	-1.76658	-1.21225
27408674	chr2:27408674:G:A	3.94943e-09	-1.977e-10	-1.23935	0.000135755	-1.977e-10	-1.25089	0.000136714	-1.977e-10	-1.25053
27408691	chr2:27408691:T:C	9.71283e-09	0.94394	-1.28341	5.56569e-05	-0.974446	-1.16809	5.57858e-05	-0.979035	-1.16786
27409082	chr2:27409082:T:C	4.87121e-09	-1.977e-10	-1.02958	0.000145405	-1.977e-10	-1.18222	0.000146412	-1.977e-10	-1.182
27411147	chr2:27411147:A:G	5.49942e-09	-1.977e-10	-0.90828	0.000211822	-1.977e-10	-0.805997	0.000213128	-1.977e-10	-0.806527
27411828	chr2:27411828:A:T	3.76192e-09	-1.977e-10	-1.28799	0.000142389	-1.977e-10	-1.20318	0.00014335	-1.977e-10	-1.20313
27412596	chr2:27412596:A:G	2.39371e-05	6.76964	0.700623	2.37752e-05	-1.84439	-1.14872	2.39336e-05	-1.84445	-1.14868
27412715	chr2:27412715:A:G	1.56253e-06	3.92993	0.811212	3.17757e-05	-1.76685	-0.936192	3.19806e-05	-1.76738	-0.935911
27412940	chr2:27412940:C:T	3.96321e-09	-1.977e-10	-1.23587	0.000132255	-1.977e-10	-1.27701	0.000133152	-1.977e-10	-1.27693
27413349	chr2:27413349:G:A	3.81521e-09	-1.977e-10	-1.27393	0.000130532	-1.977e-10	-1.29013	0.000131408	-1.977e-10	-1.29011
27413591	chr2:27413591:C:T	1.33331e-06	3.24265	1.33984	4.45334e-05	-1.6621	-0.703404	4.4811e-05	-1.66291	-0.703051
27413607	chr2:27413607:A:G	1.59196e-06	4.03194	0.727854	3.03946e-05	-1.77805	-0.969431	3.05915e-05	-1.77853	-0.969164
27414167	chr2:27414167:C:T	8.39289e-09	-1.977e-10	-0.485538	0.000258268	-1.977e-10	-0.607746	0.000259906	-1.977e-10	-0.608099
27414368	chr2:27414368:C:T	4.5877e-07	4.03403	-0.518403	2.29684e-05	-1.80171	-1.22591	2.31047e-05	-1.80233	-1.22605
27414801	chr2:27414801:G:A	3.94897e-09	-1.977e-10	-1.23947	0.000145708	-1.977e-10	-1.18014	0.000146656	-1.977e-10	-1.18033
27415067	chr2:27415067:A:G	2.15712e-09	-1.84415	-3.0562e-10	0.000102314	-1.5337	-3.0562e-10	0.000103161	-1.53213	-3.0562e-10
27415183	chr2:27415183:ATT:A	3.87701e-09	-1.977e-10	-1.25786	0.000132476	-1.977e-10	-1.27535	0.000133369	-1.977e-10	-1.2753
27415363	chr2:27415363:C:T	4.96059e-09	-1.977e-10	-1.0114	0.000148543	-1.977e-10	-1.16087	0.000149582	-1.977e-10	-1.16057
27415774	chr2:27415774:C:T	3.75955e-09	-1.977e-10	-1.28862	0.000130687	-1.977e-10	-1.28894	0.000131561	-1.977e-10	-1.28894
27417458	chr2:27417458:A:G	1.34239e-06	4.03895	0.550328	2.95316e-05	-1.77996	-0.99632	2.97177e-05	-1.78045	-0.996226
27417470	chr2:27417470:C:T	4.29835e-09	-1.977e-10	-1.15469	0.000144513	-1.977e-10	-1.18838	0.000145449	-1.977e-10	-1.18859
27417627	chr2:27417627:G:A	2.16399e-09	-1.84097	-3.0562e-10	0.000107253	-1.48655	-3.0562e-10	0.000108154	-1.48487	-3.0562e-10
27417726	chr2:27417726:G:A	3.9558e-09	-1.977e-10	-1.23774	0.000161589	-1.977e-10	-1.07669	0.000162718	-1.977e-10	-1.0764
27417871	chr2:27417871:T:C	4.10511e-09	-1.977e-10	-1.20069	0.000136611	-1.977e-10	-1.24461	0.000137557	-1.977e-10	-1.24438
27418741	chr2:27418741:G:A	3.84693e-09	-1.977e-10	-1.26565	0.000130786	-1.977e-10	-1.28818	0.000131667	-1.977e-10	-1.28814
27419228	chr2:27419228:AGTGGC:A	5.23871e-09	-0.956847	-3.0562e-10	0.0011152	0.855044	-3.0562e-10	0.0011074	0.841349	-3.0562e-10
27419728	chr2:27419728:C:T	3.8871e-09	-1.977e-10	-1.25526	0.000155717	-1.977e-10	-1.11371	0.0001568	-1.977e-10	-1.11344
27419867	chr2:27419867:A:C	4.54088e-09	-0.558476	-0.541326	5.57278e-05	-1.81401	-0.327256	5.59976e-05	-1.81602	-0.327091
27420090	chr2:27420090:T:C	8.18799e-09	-1.977e-10	-0.510254	0.000252557	-1.977e-10	-0.630106	0.00025416	-1.977e-10	-0.630453
27420914	chr2:27420914:C:A	3.76395e-09	-1.977e-10	-1.28745	0.000131351	-1.977e-10	-1.28387	0.00013223	-1.977e-10	-1.28387
27421389	chr2:27421389:T:A	3.80565e-09	-1.977e-10	-1.27644	0.000130557	-1.977e-10	-1.28993	0.00013143	-1.977e-10	-1.28994
27423135	chr2:27423135:C:T	3.92366e-09	-1.977e-10	-1.2459	0.000130613	-1.977e-10	-1.28951	0.00013149	-1.977e-10	-1.28949
27423220	chr2:27423220:A:G	1.17572e-09	-1.2988	-1.15225	2.31804e-05	-1.74608	-1.27236	2.33314e-05	-1.74637	-1.27225
27423248	chr2:27423248:T:A	3.84096e-09	-1.977e-10	-1.2672	0.000139419	-1.977e-10	-1.22426	0.000140332	-1.977e-10	-1.22441
27423341	chr2:27423341:G:T	3.83152e-09	-1.977e-10	-1.26966	0.000130797	-1.977e-10	-1.2881	0.00013167	-1.977e-10	-1.28812
27424128	chr2:27424128:A:C	3.27934e-09	-1.42528	-3.0562e-10	7.49879e-05	-1.84442	-3.0562e-10	7.54863e-05	-1.84447	-3.0562e-10
27424194	chr2:27424194:G:C	4.02757e-09	-1.977e-10	-1.21976	0.000134806	-1.977e-10	-1.25791	0.000135735	-1.977e-10	-1.25771
27424285	chr2:27424285:A:G	1.27633e-06	3.75843	0.780396	3.21034e-05	-1.74444	-0.94834	3.23078e-05	-1.74504	-0.94807
27424479	chr2:27424479:C:T	5.9112e-09	-1.977e-10	-0.836073	0.000140211	-1.977e-10	-1.2186	0.000141172	-1.977e-10	-1.21844
27425274	chr2:27425274:C:T	4.29879e-09	-1.977e-10	-1.15459	0.000144442	-1.977e-10	-1.18887	0.000145379	-1.977e-10	-1.18908
27425316	chr2:27425316:T:C	3.80163e-09	-1.977e-10	-1.27749	0.00013994	-1.977e-10	-1.22053	0.000140913	-1.977e-10	-1.22027
27425417	chr2:27425417:A:T	2.97612e-07	3.50169	-0.418826	2.51596e-05	-1.74249	-1.19401	2.52992e-05	-1.74345	-1.1942
27425723	chr2:27425723:A:G	1.48266e-06	3.86453	0.82414	3.22225e-05	-1.75852	-0.930562	3.24292e-05	-1.75907	-0.930285
27425794	chr2:27425794:A:C	6.51918e-10	-1.75258	-1.28818	2.24989e-05	-1.84394	-1.20434	2.26548e-05	-1.84377	-1.20427
27426236	chr2:27426236:C:A	2.20898e-09	-1.82039	-3.0562e-10	9.70063e-05	-1.58697	-3.0562e-10	9.75828e-05	-1.58772	-3.0562e-10
27426375	chr2:27426375:C:G	2.16319e-09	-1.84134	-3.0562e-10	8.87243e-05	-1.67621	-3.0562e-10	8.92674e-05	-1.67678	-3.0562e-10
27426508	chr2:27426508:A:G	4.45907e-07	4.06078	-0.573596	2.2642e-05	-1.80267	-1.23927	2.27758e-05	-1.80331	-1.23941
27426659	chr2:27426659:ACT:A	3.50981e-07	3.83935	-0.591541	2.30025e-05	-1.78221	-1.24393	2.31352e-05	-1.783	-1.24407
27427062	chr2:27427062:T:G	0.000136812	8.13013	1.08331	2.28245e-05	-1.80845	-1.22546	2.29763e-05	-1.8085	-1.22546
27428394	chr2:27428394:T:C	4.01254e-09	-1.977e-10	-1.2235	0.000145489	-1.977e-10	-1.18164	0.000146419	-1.977e-10	-1.18194
27428508	chr2:27428508:C:T	0.000193699	7.70554	1.8556	2.72925e-05	-1.82456	-1.03057	2.74732e-05	-1.82461	-1.0306
27428741	chr2:27428741:C:T	4.1085e-09	-1.977e-10	-1.19987	0.000138606	-1.977e-10	-1.23011	0.000139549	-1.977e-10	-1.23
27429253	chr2:27429253:A:G	4.07399e-09	-1.977e-10	-1.2083	0.000150586	-1.977e-10	-1.14721	0.00015155	-1.977e-10	-1.1475
27429887	chr2:27429887:T:C	3.81165e-09	-1.977e-10	-1.27486	0.000139527	-1.977e-10	-1.22348	0.000140468	-1.977e-10	-1.22344
27430121	chr2:27430121:C:G	3.87319e-09	-1.977e-10	-1.25884	0.000140214	-1.977e-10	-1.21857	0.000141149	-1.977e-10	-1.2186
27430376	chr2:27430376:A:G	3.96484e-09	-1.977e-10	-1.23546	0.000132101	-1.977e-10	-1.27818	0.000132996	-1.977e-10	-1.2781
27430740	chr2:27430740:G:A	3.82446e-09	-1.977e-10	-1.2715	0.000141811	-1.977e-10	-1.20725	0.0001428	-1.977e-10	-1.20697
27430951	chr2:27430951:A:G	4.4439e-09	-1.977e-10	-1.12139	0.000146263	-1.977e-10	-1.17634	0.00014729	-1.977e-10	-1.17601
27431038	chr2:27431038:C:T	2.17674e-09	-1.83509	-3.0562e-10	9.31505e-05	-1.62753	-3.0562e-10	9.37176e-05	-1.62813	-3.0562e-10
27431846	chr2:27431846:G:A	4.46444e-09	-1.977e-10	-1.11678	0.000161523	-1.977e-10	-1.0771	0.000162597	-1.977e-10	-1.07715
27432208	chr2:27432208:A:G	5.11312e-09	-1.977e-10	-0.981112	0.00014997	-1.977e-10	-1.15131	0.000151014	-1.977e-10	-1.15105
27432253	chr2:27432253:T:C	4.21521e-09	-1.977e-10	-1.17422	0.000137096	-1.977e-10	-1.24107	0.000138023	-1.977e-10	-1.24099
27432939	chr2:27432939:C:T	4.20693e-09	-1.977e-10	-1.17619	0.000133492	-1.977e-10	-1.2677	0.0001344	-1.977e-10	-1.2676
27433169	chr2:27433169:A:G	1.234e-06	4.08202	0.423072	2.64449e-05	-1.78163	-1.10505	2.66113e-05	-1.78219	-1.10489
27433588	chr2:27433588:G:A	4.02862e-09	-1.977e-10	-1.2195	0.000134862	-1.977e-10	-1.25749	0.000135792	-1.977e-10	-1.25729
27434300	chr2:27434300:T:C	1.09062e-06	3.94003	0.44155	2.7038e-05	-1.76572	-1.09878	2.72064e-05	-1.76634	-1.09862
27434814	chr2:27434814:C:T	4.97022e-09	-1.977e-10	-1.00946	0.000157742	-1.977e-10	-1.10078	0.000158731	-1.977e-10	-1.10121
27435916	chr2:27435916:T:C	3.86105e-09	-1.977e-10	-1.26198	0.000139548	-1.977e-10	-1.22334	0.000140478	-1.977e-10	-1.22337
27436624	chr2:27436624:T:C	1.24535e-06	4.11382	0.400435	2.61657e-05	-1.78505	-1.11225	2.63306e-05	-1.78559	-1.1121
27436957	chr2:27436957:T:G	1.20698e-08	-0.122219	-3.0562e-10	0.000171784	-1.01551	-3.0562e-10	0.000172732	-1.01667	-3.0562e-10
27437870	chr2:27437870:C:T	4.96333e-09	-1.977e-10	-1.01085	0.000144571	-1.977e-10	-1.18797	0.000145525	-1.977e-10	-1.18807
27437934	chr2:27437934:C:G	4.09792e-09	-1.977e-10	-1.20244	0.000132047	-1.977e-10	-1.27858	0.000132941	-1.977e-10	-1.27851
27437959	chr2:27437959:G:A	9.77886e-09	-1.977e-10	-0.3327	0.000309527	-1.977e-10	-0.426698	0.000311722	-1.977e-10	-0.426304
27438247	chr2:27438247:AG:A	4.07384e-07	3.62851	-0.231673	2.39755e-05	-1.72789	-1.25682	2.41191e-05	-1.72868	-1.25673
27438561	chr2:27438561:T:C	4.26751e-09	-1.977e-10	-1.16189	0.000140813	-1.977e-10	-1.21431	0.000141799	-1.977e-10	-1.21401
27438991	chr2:27438991:C:T	8.18817e-09	-1.977e-10	-0.510232	0.00025205	-1.977e-10	-0.632117	0.000253643	-1.977e-10	-0.63249
27439395	chr2:27439395:G:A	6.37926e-09	-0.75987	-3.0562e-10	0.000130609	-1.28954	-3.0562e-10	0.000131378	-1.29034	-3.0562e-10
27439719	chr2:27439719:T:G	4.08503e-09	-1.977e-10	-1.20559	0.000152995	-1.977e-10	-1.13134	0.000153985	-1.977e-10	-1.13156
27440459	chr2:27440459:G:A	8.28201e-09	-1.977e-10	-0.498837	0.000229455	-1.977e-10	-0.726039	0.000231102	-1.977e-10	-0.725557
27440549	chr2:27440549:G:T	1.18083e-06	3.99089	0.470158	2.71387e-05	-1.77191	-1.08887	2.73085e-05	-1.77251	-1.08871
27441021	chr2:27441021:T:C	3.83573e-09	-1.977e-10	-1.26856	0.000147862	-1.977e-10	-1.16547	0.000148895	-1.977e-10	-1.16517
27441917	chr2:27441917:C:T	6.9955e-09	-1.977e-10	-0.667655	0.000220264	-1.977e-10	-0.766918	0.000221678	-1.977e-10	-0.767193
27443142	chr2:27443142:T:C	7.63015e-09	-1.977e-10	-0.580815	0.000236508	-1.977e-10	-0.69576	0.000238008	-1.977e-10	-0.696114
27443158	chr2:27443158:A:G	4.30642e-09	-1.977e-10	-1.15282	0.000157709	-1.977e-10	-1.10099	0.000158704	-1.977e-10	-1.10138
27444241	chr2:27444241:G:A	3.84739e-09	-1.977e-10	-1.26553	0.000130733	-1.977e-10	-1.28859	0.000131612	-1.977e-10	-1.28856
27444317	chr2:27444317:G:A	6.11932e-09	0.183413	-0.984885	4.1486e-05	-1.33463	-1.10175	4.16093e-05	-1.33847	-1.10162
27446474	chr2:27446474:AT:A	8.94382e-07	3.82259	0.36062	2.6706e-05	-1.75185	-1.12501	2.68706e-05	-1.75252	-1.12486
27447440	chr2:27447440:G:A	4.41523e-07	3.90687	-0.429559	2.65125e-05	-1.80066	-1.08347	2.66625e-05	-1.80145	-1.0837
27447489	chr2:27447489:T:C	3.90869e-09	-1.977e-10	-1.24972	0.000131923	-1.977e-10	-1.27952	0.000132799	-1.977e-10	-1.27958
27448168	chr2:27448168:C:T	4.26914e-09	-1.977e-10	-1.16151	0.000140853	-1.977e-10	-1.21403	0.000141839	-1.977e-10	-1.21372
27448388	chr2:27448388:T:C	4.19665e-07	3.43567	-0.00914031	2.58224e-05	-1.69482	-1.21568	2.59757e-05	-1.6957	-1.21555
27448910	chr2:27448910:G:C	4.00903e-09	-1.977e-10	-1.22437	0.00013378	-1.977e-10	-1.26555	0.000134665	-1.977e-10	-1.26563
27450931	chr2:27450931:T:C	1.2678e-06	3.73901	0.793109	3.01109e-05	-1.73547	-1.02138	3.03009e-05	-1.73617	-1.02107
27451072	chr2:27451072:G:A	3.95593e-09	-1.977e-10	-1.23771	0.000159187	-1.977e-10	-1.09167	0.000160254	-1.977e-10	-1.09166
27451258	chr2:27451258:C:T	1.07151e-07	2.50157	-0.440256	6.38189e-05	-0.96495	-1.04075	6.36804e-05	-0.973724	-1.04082
27451492	chr2:27451492:G:A	5.21572e-09	-0.961245	-3.0562e-10	0.000100661	-1.54998	-3.0562e-10	0.000101192	-1.5514	-3.0562e-10
27452064	chr2:27452064:AAAC:A	6.34269e-09	0.105248	-0.870867	3.00488e-05	-1.78101	-0.977913	3.01427e-05	-1.78357	-0.978908
27452124	chr2:27452124:G:A	3.93797e-09	-1.977e-10	-1.24226	0.000131818	-1.977e-10	-1.28032	0.000132711	-1.977e-10	-1.28025
27452450	chr2:27452450:A:G	8.27237e-09	-1.977e-10	-0.500001	0.000254844	-1.977e-10	-0.621094	0.000256454	-1.977e-10	-0.621468
27452688	chr2:27452688:T:C	8.29326e-09	-1.977e-10	-0.497479	0.000255448	-1.977e-10	-0.618727	0.000257062	-1.977e-10	-0.619101
27453420	chr2:27453420:A:T	3.89845e-07	3.85177	-0.498941	2.57874e-05	-1.7944	-1.11745	2.59324e-05	-1.79526	-1.11767
27454474	chr2:27454474:A:G	3.757e-09	-1.977e-10	-1.2893	0.000141001	-1.977e-10	-1.21298	0.000141952	-1.977e-10	-1.21293
27454824	chr2:27454824:G:A	1.03257e-06	3.91871	0.408171	2.67959e-05	-1.76391	-1.10959	2.69625e-05	-1.76454	-1.10944
27454896	chr2:27454896:C:T	3.61873e-09	-0.414715	-0.912085	3.58153e-05	-1.82765	-0.755724	3.60098e-05	-1.82908	-0.755542
27454911	chr2:27454911:C:T	1.22386e-08	0.411883	-0.520209	7.36572e-05	-1.21833	-0.643994	7.38838e-05	-1.22229	-0.643636
27455088	chr2:27455088:A:G	3.77197e-09	-1.977e-10	-1.28532	0.000144307	-1.977e-10	-1.1898	0.000145282	-1.977e-10	-1.18974
27455272	chr2:27455272:T:G	2.20214e-09	-1.82349	-3.0562e-10	9.77037e-05	-1.5798	-3.0562e-10	9.82896e-05	-1.5805	-3.0562e-10
27455430	chr2:27455430:C:T	1.11114e-08	-1.977e-10	-0.204951	0.000351401	-1.977e-10	-0.299816	0.000353297	-1.977e-10	-0.30111
27455604	chr2:27455604:A:G	1.85708e-05	7.26331	-0.0468799	2.07704e-05	-1.84046	-1.28775	2.09093e-05	-1.84048	-1.28775
27455861	chr2:27455861:A:G	3.96486e-09	-1.977e-10	-1.23545	0.00015986	-1.977e-10	-1.08745	0.000160932	-1.977e-10	-1.08744
27456908	chr2:27456908:G:A	4.08739e-09	-1.977e-10	-1.20502	0.000151369	-1.977e-10	-1.14202	0.000152338	-1.977e-10	-1.14232
27457052	chr2:27457052:A:G	5.88584e-07	4.28389	-0.519093	2.47418e-05	-1.82711	-1.12614	2.48898e-05	-1.82761	-1.12635
27457091	chr2:27457091:C:T	4.04752e-09	-1.977e-10	-1.21482	0.000149393	-1.977e-10	-1.15516	0.000150352	-1.977e-10	-1.15544
27458530	chr2:27458530:G:A	5.91911e-09	-1.977e-10	-0.834736	0.000159687	-1.977e-10	-1.08853	0.000160812	-1.977e-10	-1.08818
27458798	chr2:27458798:C:T	9.22608e-09	-1.977e-10	-0.390888	0.000282061	-1.977e-10	-0.519622	0.000283838	-1.977e-10	-0.520015
27459870	chr2:27459870:G:A	5.06359e-09	-1.977e-10	-0.990847	0.000149	-1.977e-10	-1.1578	0.000150035	-1.977e-10	-1.15755
27459983	chr2:27459983:G:T	4.21263e-07	3.84874	-0.41841	2.68305e-05	-1.79372	-1.07848	2.69807e-05	-1.79458	-1.07872
27461867	chr2:27461867:A:G	1.00076e-06	3.8243	0.471292	2.77671e-05	-1.74983	-1.08806	2.79386e-05	-1.75052	-1.08789
27462090	chr2:27462090:T:C	1.12869e-05	7.16085	-0.442374	2.12768e-05	-1.84285	-1.26128	2.14184e-05	-1.84286	-1.26131
27462147	chr2:27462147:C:T	1.07892e-06	3.8063	0.56449	2.91797e-05	-1.74832	-1.03995	2.93599e-05	-1.74902	-1.03976
27462248	chr2:27462248:G:A	6.26286e-09	-1.977e-10	-0.778285	0.000196091	-1.977e-10	-0.883167	0.000197411	-1.977e-10	-0.883129
27462521	chr2:27462521:G:A	0.000133333	7.72189	1.4658	2.3833e-05	-1.82883	-1.16184	2.3993e-05	-1.82886	-1.1618
27463613	chr2:27463613:A:G	1.5852e-07	3.65284	-1.19988	2.6921e-05	-1.77053	-1.09831	2.70427e-05	-1.77315	-1.09785
27463912	chr2:27463912:A:C	3.78396e-09	-1.977e-10	-1.28215	0.000135507	-1.977e-10	-1.25272	0.000136429	-1.977e-10	-1.25262
27463957	chr2:27463957:G:A	6.35556e-09	-1.977e-10	-0.763593	0.000245053	-1.977e-10	-0.66027	0.000246649	-1.977e-10	-0.660452
27464015	chr2:27464015:A:G	4.09506e-09	-1.977e-10	-1.20314	0.000140604	-1.977e-10	-1.2158	0.00014162	-1.977e-10	-1.21527
27464044	chr2:27464044:T:C	1.19369e-08	-0.133291	-3.0562e-10	0.000110788	-1.45413	-3.0562e-10	0.000112007	-1.44986	-3.0562e-10
27465676	chr2:27465676:C:A	4.19402e-09	-1.977e-10	-1.17926	0.000138975	-1.977e-10	-1.22745	0.000139945	-1.977e-10	-1.22717
27465709	chr2:27465709:C:G	5.83002e-09	-1.977e-10	-0.849902	0.000158086	-1.977e-10	-1.09861	0.000159198	-1.977e-10	-1.09827
27466120	chr2:27466120:T:A	4.09386e-09	-1.977e-10	-1.20344	0.000151801	-1.977e-10	-1.13918	0.000152771	-1.977e-10	-1.13948
27466833	chr2:27466833:A:G	1.67143e-06	4.22439	0.584125	2.77303e-05	-1.79472	-1.04449	2.79068e-05	-1.79522	-1.04432
27467032	chr2:27467032:T:C	2.87025e-07	3.79422	-0.747573	2.23694e-05	-1.77504	-1.27901	2.24994e-05	-1.77586	-1.27907
27467299	chr2:27467299:G:A	3.94818e-09	-1.977e-10	-1.23967	0.0001574	-1.977e-10	-1.10295	0.00015851	-1.977e-10	-1.1026
27467724	chr2:27467724:C:CCTAA	4.02488e-09	-1.977e-10	-1.22043	0.000148117	-1.977e-10	-1.16374	0.000149068	-1.977e-10	-1.16402
27468113	chr2:27468113:T:C	4.89801e-09	-1.977e-10	-1.02409	0.000149742	-1.977e-10	-1.15283	0.000150744	-1.977e-10	-1.15283
27468124	chr2:27468124:C:T	6.04577e-07	4.26317	-0.471559	2.53211e-05	-1.82442	-1.10569	2.54711e-05	-1.82495	-1.10592
27468378	chr2:27468378:G:A	2.62243e-09	-1.64882	-3.0562e-10	7.73883e-05	-1.81291	-3.0562e-10	7.79662e-05	-1.81214	-3.0562e-10
27468426	chr2:27468426:G:T	5.37458e-09	-0.931242	-3.0562e-10	0.000115882	-1.40917	-3.0562e-10	0.000116574	-1.40989	-3.0562e-10
27468836	chr2:27468836:G:A	4.23549e-09	-1.977e-10	-1.16942	0.000158916	-1.977e-10	-1.09337	0.000159924	-1.977e-10	-1.09372
27469374	chr2:27469374:C:T	3.74617e-09	-1.29219	-3.0562e-10	9.06039e-05	-1.65525	-3.0562e-10	9.12058e-05	-1.6553	-3.0562e-10
27469764	chr2:27469764:A:G	1.40098e-07	0.737403	1.59202	6.60914e-05	-1.78878	-0.181926	6.66258e-05	-1.78858	-0.180747
27470026	chr2:27470026:C:T	5.11002e-09	-1.977e-10	-0.981719	0.000149821	-1.977e-10	-1.1523	0.000150862	-1.977e-10	-1.15205
27470106	chr2:27470106:A:G	4.55233e-07	3.9346	-0.426714	2.65387e-05	-1.80175	-1.08139	2.6689e-05	-1.80254	-1.08163
27470345	chr2:27470345:CAAAT:C	8.19349e-09	-1.977e-10	-0.509582	0.00025238	-1.977e-10	-0.630808	0.000253972	-1.977e-10	-0.631195
27470863	chr2:27470863:G:A	8.22815e-09	-1.977e-10	-0.505361	0.000253361	-1.977e-10	-0.626929	0.000254959	-1.977e-10	-0.627316
27471708	chr2:27471708:T:C	1.09924e-08	-1.977e-10	-0.215716	0.000329878	-1.977e-10	-0.363021	0.000331597	-1.977e-10	-0.364498
27472523	chr2:27472523:C:G	4.70222e-09	-1.977e-10	-1.06489	0.000170551	-1.977e-10	-1.02271	0.000171682	-1.977e-10	-1.02277
27473422	chr2:27473422:C:T	3.89188e-09	-1.977e-10	-1.25403	0.00013164	-1.977e-10	-1.28167	0.000132516	-1.977e-10	-1.28171
27473870	chr2:27473870:C:T	2.64493e-06	4.59555	0.671927	2.80659e-05	-1.82601	-1.00118	2.82498e-05	-1.82635	-1.00098
27474054	chr2:27474054:C:T	3.95051e-09	-1.977e-10	-1.23908	0.000144216	-1.977e-10	-1.19043	0.000145177	-1.977e-10	-1.19046
27474081	chr2:27474081:T:A	4.56218e-09	-1.977e-10	-1.09512	0.000139747	-1.977e-10	-1.22191	0.000140706	-1.977e-10	-1.22174
27474234	chr2:27474234:A:T	5.24035e-09	-1.977e-10	-0.956535	0.000152395	-1.977e-10	-1.13527	0.000153457	-1.977e-10	-1.135
27475086	chr2:27475086:C:CAGA	1.06768e-06	3.95059	0.409732	2.67561e-05	-1.76455	-1.11044	2.69225e-05	-1.76517	-1.11028
27475476	chr2:27475476:C:G	8.94475e-07	4.10882	0.0744973	2.40058e-05	-1.78351	-1.19994	2.41559e-05	-1.78406	-1.19982
27475667	chr2:27475667:T:C	8.21375e-09	-1.977e-10	-0.507113	0.00025295	-1.977e-10	-0.628553	0.000254545	-1.977e-10	-0.62894
27475762	chr2:27475762:C:T	3.76708e-09	-1.977e-10	-1.28662	0.00013571	-1.977e-10	-1.25123	0.000136623	-1.977e-10	-1.25119
27475875	chr2:27475875:G:A	2.15766e-09	-1.8439	-3.0562e-10	0.000120014	-1.37414	-3.0562e-10	0.000121155	-1.37135	-3.0562e-10
27476714	chr2:27476714:A:G	4.4272e-09	-1.977e-10	-1.12515	0.000149623	-1.977e-10	-1.15362	0.000150678	-1.977e-10	-1.15327
27476922	chr2:27476922:C:T	1.14506e-08	0.898946	-1.07383	8.28923e-05	-0.968267	-0.775935	8.31182e-05	-0.972689	-0.775465
27476994	chr2:27476994:T:C	5.95794e-08	1.47439	-3.0562e-10	0.000674816	0.352696	-3.0562e-10	0.000678684	0.351739	-3.0562e-10
27477446	chr2:27477446:C:T	3.75601e-09	-1.977e-10	-1.28957	0.000133973	-1.977e-10	-1.26411	0.000134874	-1.977e-10	-1.26408
27477684	chr2:27477684:C:T	3.81914e-09	-1.977e-10	-1.2729	0.00013082	-1.977e-10	-1.28792	0.0001317	-1.977e-10	-1.28789
27478529	chr2:27478529:G:A	3.8805e-09	-1.977e-10	-1.25696	0.000131079	-1.977e-10	-1.28594	0.000131961	-1.977e-10	-1.28591
27478856	chr2:27478856:T:C	3.75344e-09	-1.977e-10	-1.29025	0.000138347	-1.977e-10	-1.23198	0.00013928	-1.977e-10	-1.23193
27479159	chr2:27479159:A:C	9.18564e-07	3.52204	0.687849	2.88622e-05	-1.81309	-0.986122	2.90437e-05	-1.8137	-0.985914
27481275	chr2:27481275:G:C	6.5732e-09	-0.729921	-3.0562e-10	0.000130103	-1.29342	-3.0562e-10	0.000130333	-1.29832	-3.0562e-10
27481709	chr2:27481709:T:G	4.58887e-09	-1.977e-10	-1.08929	0.000166256	-1.977e-10	-1.04822	0.000167364	-1.977e-10	-1.04824
27482029	chr2:27482029:G:A	1.33977e-08	-0.0178424	-3.0562e-10	0.000138269	-1.23254	-3.0562e-10	0.000138936	-1.2344	-3.0562e-10
27482295	chr2:27482295:T:C	3.02756e-09	-1.50516	-3.0562e-10	7.58458e-05	-1.83304	-3.0562e-10	7.63198e-05	-1.83349	-3.0562e-10
27482502	chr2:27482502:T:C	6.31307e-07	3.16735	0.667524	2.96313e-05	-1.77759	-0.995328	2.98091e-05	-1.77846	-0.995139
27482570	chr2:27482570:T:C	9.69419e-07	3.55546	0.708318	2.89983e-05	-1.81455	-0.979956	2.91811e-05	-1.81514	-0.979755
27483427	chr2:27483427:C:T	4.25332e-09	-1.977e-10	-1.16522	0.000140372	-1.977e-10	-1.21745	0.000141356	-1.977e-10	-1.21713
27483773	chr2:27483773:T:C	3.1693e-07	3.53727	-0.391512	2.67145e-05	-1.83516	-1.04138	2.68736e-05	-1.83563	-1.04164
27483949	chr2:27483949:G:A	5.37422e-09	-1.977e-10	-0.93131	0.000154998	-1.977e-10	-1.11833	0.00015608	-1.977e-10	-1.11805
27485297	chr2:27485297:G:A	8.07398e-09	-1.977e-10	-0.524275	0.000248839	-1.977e-10	-0.644938	0.000250409	-1.977e-10	-0.64532
27485699	chr2:27485699:C:T	3.79026e-09	-1.977e-10	-1.28049	0.000133228	-1.977e-10	-1.26968	0.000134098	-1.977e-10	-1.26984
27485929	chr2:27485929:C:T	3.91683e-09	-1.977e-10	-1.24764	0.000155811	-1.977e-10	-1.1131	0.000156856	-1.977e-10	-1.11309
27487508	chr2:27487508:T:C	3.89768e-09	-1.977e-10	-1.25254	0.000146918	-1.977e-10	-1.17187	0.000147951	-1.977e-10	-1.17154
27487554	chr2:27487554:C:T	6.04624e-09	-0.216033	-0.597453	2.52794e-05	-1.82681	-1.10494	2.54177e-05	-1.82795	-1.10502
27488160	chr2:27488160:T:A	4.67592e-09	-1.977e-10	-1.0705	0.000200472	-1.977e-10	-0.861067	0.000201832	-1.977e-10	-0.86098
27488222	chr2:27488222:C:T	3.99975e-09	-1.977e-10	-1.22669	0.00016082	-1.977e-10	-1.08146	0.000161896	-1.977e-10	-1.08146
27488290	chr2:27488290:A:C	1.03596e-08	0.237664	-0.512677	6.71598e-05	-1.31459	-0.640081	6.73894e-05	-1.3182	-0.639727
27488764	chr2:27488764:T:C	8.62784e-07	3.52706	0.620183	2.80496e-05	-1.81334	-1.01443	2.82258e-05	-1.81394	-1.01424
27489153	chr2:27489153:A:T	5.60366e-09	-1.977e-10	-0.889502	0.000235529	-1.977e-10	-0.699911	0.000237147	-1.977e-10	-0.699737
27489255	chr2:27489255:T:C	3.77519e-09	-1.977e-10	-1.28447	0.000144835	-1.977e-10	-1.18615	0.000145813	-1.977e-10	-1.18609
27489541	chr2:27489541:C:T	6.10948e-09	0.486493	-1.28957	4.05067e-05	-1.23823	-1.22205	4.06182e-05	-1.24225	-1.22195
27490767	chr2:27490767:G:A	4.22122e-07	4.16398	-0.731607	2.17176e-05	-1.80601	-1.27761	2.18485e-05	-1.80661	-1.27768
27490938	chr2:27490938:G:A	5.33468e-09	-1.977e-10	-0.938693	0.000154189	-1.977e-10	-1.12356	0.000155265	-1.977e-10	-1.12329
27492258	chr2:27492258:C:T	3.77305e-09	-1.977e-10	-1.28504	0.000136228	-1.977e-10	-1.24741	0.000137145	-1.977e-10	-1.24738
27492340	chr2:27492340:T:A	4.44712e-07	4.23263	-0.748126	2.15522e-05	-1.81117	-1.28009	2.16831e-05	-1.81173	-1.28016
27493137	chr2:27493137:T:C	7.14633e-07	4.02318	-0.0643316	2.39617e-05	-1.77258	-1.2127	2.41061e-05	-1.77321	-1.21274
27493627	chr2:27493627:G:A	5.48908e-07	3.93603	-0.241025	2.34915e-05	-1.76385	-1.24126	2.36312e-05	-1.76453	-1.24132
27494326	chr2:27494326:G:C	3.77761e-09	-1.977e-10	-1.28383	0.000130515	-1.977e-10	-1.29026	0.000131388	-1.977e-10	-1.29026
27494694	chr2:27494694:G:C	8.78698e-09	-1.977e-10	-0.439651	0.000217244	-1.977e-10	-0.780723	0.000218701	-1.977e-10	-0.780711
27494708	chr2:27494708:A:C	2.15827e-09	-1.84362	-3.0562e-10	0.000117574	-1.39467	-3.0562e-10	0.000118781	-1.39114	-3.0562e-10
27494890	chr2:27494890:T:C	3.89147e-09	-1.977e-10	-1.25413	0.000131479	-1.977e-10	-1.2829	0.000132363	-1.977e-10	-1.28287
27495033	chr2:27495033:G:A	3.99358e-09	-1.977e-10	-1.22823	0.000148111	-1.977e-10	-1.16379	0.00014905	-1.977e-10	-1.16413
27495656	chr2:27495656:A:T	3.78397e-09	-1.977e-10	-1.28215	0.00013052	-1.977e-10	-1.29022	0.000131395	-1.977e-10	-1.29021
27496159	chr2:27496159:C:T	3.91051e-09	-1.977e-10	-1.24926	0.00013234	-1.977e-10	-1.27637	0.000133244	-1.977e-10	-1.27624
27496556	chr2:27496556:T:G	4.07939e-09	-1.977e-10	-1.20697	0.000148707	-1.977e-10	-1.15976	0.000149653	-1.977e-10	-1.1601
27496896	chr2:27496896:C:T	6.92275e-09	-1.977e-10	-0.67811	0.000216645	-1.977e-10	-0.783484	0.000218021	-1.977e-10	-0.783828
27497406	chr2:27497406:AAG:A	3.78279e-09	-1.977e-10	-1.28246	0.000131018	-1.977e-10	-1.28641	0.000131896	-1.977e-10	-1.28641
27497495	chr2:27497495:C:G	4.4306e-09	-1.977e-10	-1.12439	0.000164951	-1.977e-10	-1.0561	0.000165995	-1.977e-10	-1.05646
27497518	chr2:27497518:C:T	8.42317e-09	0.801255	-1.28319	5.10965e-05	-1.0638	-1.16423	5.12168e-05	-1.06822	-1.16413
27498189	chr2:27498189:A:G	5.05473e-09	-1.977e-10	-0.992597	0.000185053	-1.977e-10	-0.941102	0.000186285	-1.977e-10	-0.941142
27498197	chr2:27498197:A:C	3.76566e-09	-1.977e-10	-1.287	0.000130773	-1.977e-10	-1.28828	0.000131643	-1.977e-10	-1.28832
27498455	chr2:27498455:C:G	4.589e-09	-1.977e-10	-1.08926	0.000137492	-1.977e-10	-1.23818	0.000138429	-1.977e-10	-1.23806
27499104	chr2:27499104:T:C	1.2053e-06	4.32583	0.155729	2.51053e-05	-1.79744	-1.14122	2.52637e-05	-1.79792	-1.14113
27499549	chr2:27499549:G:A	9.39146e-07	4.43441	-0.202357	2.46122e-05	-1.81303	-1.14547	2.47659e-05	-1.81347	-1.14548
27499988	chr2:27499988:C:G	3.87689e-09	-1.977e-10	-1.25789	0.000132264	-1.977e-10	-1.27694	0.000133167	-1.977e-10	-1.27681
27502705	chr2:27502705:C:A	5.21712e-07	4.23415	-0.589958	2.22006e-05	-1.79629	-1.26533	2.23373e-05	-1.79682	-1.26533
27502894	chr2:27502894:C:T	2.61209e-07	3.81289	-0.860492	2.23748e-05	-1.76611	-1.28769	2.25055e-05	-1.76695	-1.28771
27503978	chr2:27503978:A:C	4.66412e-09	-1.07302	-3.0562e-10	7.61591e-05	-1.82892	-3.0562e-10	7.66141e-05	-1.82964	-3.0562e-10
27504447	chr2:27504447:C:T	3.97382e-07	4.18156	-0.809587	2.1809e-05	-1.79299	-1.28643	2.1942e-05	-1.79358	-1.28644
27505945	chr2:27505945:G:A	5.1892e-09	-1.977e-10	-0.966343	0.000168653	-1.977e-10	-1.0339	0.000169803	-1.977e-10	-1.03378
27506326	chr2:27506326:C:T	4.20156e-09	-1.17747	-3.0562e-10	8.3381e-05	-1.73832	-3.0562e-10	8.40986e-05	-1.73643	-3.0562e-10
27506613	chr2:27506613:G:A	7.94737e-07	4.95901	-0.893918	2.09656e-05	-1.84279	-1.27607	2.11027e-05	-1.84294	-1.27607
27507528	chr2:27507528:C:T	3.79661e-09	-1.977e-10	-1.27881	0.000136723	-1.977e-10	-1.24378	0.000137623	-1.977e-10	-1.2439
27508073	chr2:27508073:T:C	0.967776	16.0421	2.03547	2.28227e-05	-1.77791	-1.25608	2.29291e-05	-1.77979	-1.25623
27508094	chr2:27508094:AAAGG:A	4.90245e-09	-1.977e-10	-1.02319	0.000198984	-1.977e-10	-0.868517	0.00020037	-1.977e-10	-0.868252
27508301	chr2:27508301:G:A	4.52757e-09	-1.977e-10	-1.10274	0.000179852	-1.977e-10	-0.969607	0.000181098	-1.977e-10	-0.969377
27508345	chr2:27508345:T:C	1.95892e-08	1.57767	-1.21562	2.90424e-05	-1.52678	-1.26621	2.91165e-05	-1.53065	-1.26646
27508509	chr2:27508509:C:T	3.61171e-07	4.39991	-1.12348	2.11908e-05	-1.82101	-1.28717	2.13191e-05	-1.82163	-1.28719
27509978	chr2:27509978:G:A	1.32038e-07	2.27017	-3.0562e-10	0.000528716	0.108707	-3.0562e-10	0.000528267	0.101185	-3.0562e-10
27510401	chr2:27510401:A:G	3.7672e-09	-1.977e-10	-1.28659	0.000130587	-1.977e-10	-1.2897	0.000131461	-1.977e-10	-1.28971
27510585	chr2:27510585:G:A	3.95135e-07	4.58838	-1.22208	2.22427e-05	-1.82972	-1.23001	2.23801e-05	-1.83019	-1.23006
27510765	chr2:27510765:G:T	1.19565e-08	-1.977e-10	-0.131646	0.00036073	-1.977e-10	-0.273615	0.000362974	-1.977e-10	-0.274085
27512025	chr2:27512025:G:A	4.84023e-09	-1.977e-10	-1.03596	0.000195953	-1.977e-10	-0.88387	0.000197316	-1.977e-10	-0.883613
27512105	chr2:27512105:G:A	0.000164683	9.49721	-0.098353	2.16872e-05	-1.83126	-1.25376	2.1844e-05	-1.83073	-1.25376
27512126	chr2:27512126:C:A	4.4651e-09	-1.977e-10	-1.11663	0.000133652	-1.977e-10	-1.26651	0.000134547	-1.977e-10	-1.2665
27512154	chr2:27512154:G:A	2.15654e-09	-1.84442	-3.0562e-10	8.57504e-05	-1.7103	-3.0562e-10	8.62965e-05	-1.71063	-3.0562e-10
27512166	chr2:27512166:G:A	7.52783e-09	-0.851803	0.257488	4.2484e-05	-1.83147	-0.581143	4.28044e-05	-1.83051	-0.581269
27512768	chr2:27512768:A:G	4.75209e-09	-1.977e-10	-1.05434	0.000156195	-1.977e-10	-1.11064	0.000157236	-1.977e-10	-1.11067
27513259	chr2:27513259:G:A	5.77543e-09	-1.977e-10	-0.85931	0.000181411	-1.977e-10	-0.960977	0.000182653	-1.977e-10	-0.960828
27513482	chr2:27513482:C:T	4.67428e-09	-1.977e-10	-1.07085	0.000187629	-1.977e-10	-0.927275	0.000188932	-1.977e-10	-0.927031
27514263	chr2:27514263:A:G	4.76459e-09	-1.977e-10	-1.05171	0.000191967	-1.977e-10	-0.904419	0.000193301	-1.977e-10	-0.904169
27514314	chr2:27514314:A:G	6.98426e-07	5.06931	-1.1334	2.10327e-05	-1.84322	-1.27245	2.117e-05	-1.84335	-1.27248
27514770	chr2:27514770:G:A	5.67582e-09	-0.876708	-3.0562e-10	0.000116281	-1.40573	-3.0562e-10	0.000116549	-1.41011	-3.0562e-10
27515010	chr2:27515010:C:T	4.24141e-09	-1.977e-10	-1.16803	0.000161584	-1.977e-10	-1.07672	0.000162735	-1.977e-10	-1.07629
27515033	chr2:27515033:A:T	3.72364e-07	4.56391	-1.25696	2.3302e-05	-1.8278	-1.18541	2.3445e-05	-1.82829	-1.18546
27515412	chr2:27515412:A:T	2.57531e-08	-1.977e-10	0.635633	0.000736519	-1.977e-10	0.440191	0.000741876	-1.977e-10	0.440764
27515438	chr2:27515438:G:A	4.6933e-09	-1.977e-10	-1.06679	0.000188304	-1.977e-10	-0.923685	0.000189611	-1.977e-10	-0.923442
27515987	chr2:27515987:C:T	5.77046e-07	5.01993	-1.27493	2.40544e-05	-1.84195	-1.13948	2.42092e-05	-1.84214	-1.13954
27516439	chr2:27516439:C:T	5.09488e-09	-1.977e-10	-0.984685	0.000160141	-1.977e-10	-1.08569	0.000161145	-1.977e-10	-1.08612
27516511	chr2:27516511:T:TC	1.30456e-08	1.2458	-1.29027	6.19469e-05	-0.813429	-1.22204	6.20556e-05	-0.818459	-1.22193
27516732	chr2:27516732:A:C	3.97136e-09	-1.977e-10	-1.23381	0.000152269	-1.977e-10	-1.13609	0.000153345	-1.977e-10	-1.13573
27517964	chr2:27517964:T:C	5.99444e-09	-1.977e-10	-0.822091	0.000141586	-1.977e-10	-1.20883	0.00014256	-1.977e-10	-1.20865
27519307	chr2:27519307:T:C	3.84526e-09	-1.977e-10	-1.26608	0.000132361	-1.977e-10	-1.27621	0.000133246	-1.977e-10	-1.27622
27519414	chr2:27519414:G:A	4.60667e-09	-1.977e-10	-1.08542	0.000152189	-1.977e-10	-1.13662	0.000153208	-1.977e-10	-1.13662
27519581	chr2:27519581:C:T	5.20944e-09	-1.977e-10	-0.962449	0.000149273	-1.977e-10	-1.15597	0.00015028	-1.977e-10	-1.15592
27520104	chr2:27520104:G:T	2.25024e-09	-1.80189	-3.0562e-10	7.9883e-05	-1.78118	-3.0562e-10	8.04645e-05	-1.7806	-3.0562e-10
27520287	chr2:27520287:A:G	2.33634e-08	0.18631	0.351936	6.4387e-05	-1.77602	-0.220809	6.46451e-05	-1.7789	-0.220603
27520348	chr2:27520348:A:G	2.02177e-08	0.0322151	0.361423	6.28681e-05	-1.80883	-0.211873	6.31677e-05	-1.81094	-0.211684
27520532	chr2:27520532:G:C	4.67726e-09	-1.977e-10	-1.07021	0.000192754	-1.977e-10	-0.900329	0.000194156	-1.977e-10	-0.899758
27520556	chr2:27520556:G:A	1.31507e-07	3.37217	-1.10603	4.25254e-05	-1.77133	-0.640316	4.27556e-05	-1.77266	-0.640259
27520763	chr2:27520763:C:T	1.20937e-07	3.30835	-1.126	4.13191e-05	-1.76312	-0.677298	4.15395e-05	-1.76453	-0.677244
27520827	chr2:27520827:G:A	4.90703e-09	-1.977e-10	-1.02225	0.000160901	-1.977e-10	-1.08096	0.000161977	-1.977e-10	-1.08096
27521222	chr2:27521222:A:G	2.06472e-08	0.549687	-0.13503	5.04255e-05	-1.67091	-0.570336	5.04991e-05	-1.67527	-0.571194
27522070	chr2:27522070:G:A	7.82076e-09	-0.55614	-3.0562e-10	0.000133887	-1.26475	-3.0562e-10	0.000135177	-1.26183	-3.0562e-10
27522961	chr2:27522961:C:T	5.17225e-09	-0.969614	-3.0562e-10	0.000109217	-1.46841	-3.0562e-10	0.000109497	-1.47252	-3.0562e-10
27523079	chr2:27523079:A:G	1.12093e-07	3.15921	-1.0528	4.87248e-05	-1.74006	-0.535491	4.89774e-05	-1.74164	-0.535417
27523141	chr2:27523141:T:C	4.48361e-09	-1.977e-10	-1.11249	0.000148905	-1.977e-10	-1.15844	0.000149903	-1.977e-10	-1.15843
27523543	chr2:27523543:G:A	8.16258e-09	-1.977e-10	-0.513362	0.000194847	-1.977e-10	-0.88953	0.000196112	-1.977e-10	-0.889732
27523686	chr2:27523686:T:C	3.9824e-09	-1.977e-10	-1.23104	0.00014553	-1.977e-10	-1.18136	0.000146499	-1.977e-10	-1.1814
27523965	chr2:27523965:A:C	8.91361e-08	3.01148	-1.13423	4.27019e-05	-1.71853	-0.688974	4.29162e-05	-1.72027	-0.688901
27524074	chr2:27524074:G:A	6.19595e-09	-1.977e-10	-0.789026	0.000358449	-1.977e-10	-0.279958	0.000362123	-1.977e-10	-0.276434
27524352	chr2:27524352:A:G	6.41644e-09	-1.977e-10	-0.754059	0.000171645	-1.977e-10	-1.01632	0.000172819	-1.977e-10	-1.01617
27525082	chr2:27525082:G:A	2.89716e-08	0.753394	-3.0562e-10	0.000122349	-1.35486	-3.0562e-10	0.000123517	-1.35204	-3.0562e-10
27525603	chr2:27525603:C:T	6.4615e-09	-1.977e-10	-0.74706	0.000172935	-1.977e-10	-1.00883	0.000174105	-1.977e-10	-1.00876
27525757	chr2:27525757:A:G	7.49806e-05	8.18614	0.42592	2.90217e-05	-1.78876	-1.00494	2.92507e-05	-1.78785	-1.00466
27525901	chr2:27525901:G:A	6.5275e-09	-0.736899	-3.0562e-10	8.82964e-05	-1.68104	-3.0562e-10	8.8699e-05	-1.68317	-3.0562e-10
27525915	chr2:27525915:G:C	5.50821e-09	0.15969	-1.06637	3.17202e-05	-1.76665	-0.938142	3.18371e-05	-1.77007	-0.937719
27525926	chr2:27525926:T:G	1.22807e-09	-1.34967	-1.05781	2.45319e-05	-1.8427	-1.11907	2.46894e-05	-1.843	-1.11905
27526037	chr2:27526037:G:A	0.000105664	8.61389	0.341209	2.8558e-05	-1.81851	-0.991302	2.8771e-05	-1.8179	-0.991152
27526460	chr2:27526460:G:A	3.80697e-09	-1.27609	-3.0562e-10	0.000112139	-1.44201	-3.0562e-10	0.000112851	-1.44235	-3.0562e-10
27526616	chr2:27526616:G:T	6.87661e-09	-1.977e-10	-0.684796	0.000202041	-1.977e-10	-0.853275	0.000203552	-1.977e-10	-0.852494
27526802	chr2:27526802:G:A	1.02788e-07	3.05682	-1.03707	5.02797e-05	-1.72842	-0.515721	5.05332e-05	-1.73011	-0.515673
27527202	chr2:27527202:G:C	7.10951e-09	-1.977e-10	-0.65149	0.000185609	-1.977e-10	-0.938101	0.000186862	-1.977e-10	-0.938049
27527272	chr2:27527272:C:T	2.42997e-08	0.45136	0.12618	5.9108e-05	-1.69632	-0.386055	5.92156e-05	-1.70038	-0.386855
27527332	chr2:27527332:A:G	5.47157e-09	-1.977e-10	-0.913357	0.000161144	-1.977e-10	-1.07944	0.000162285	-1.977e-10	-1.07906
27527679	chr2:27527679:T:A	7.07652e-05	8.1398	0.414401	2.89735e-05	-1.78634	-1.00902	2.92028e-05	-1.78541	-1.00875
27527868	chr2:27527868:G:A	6.01024e-09	-1.977e-10	-0.819457	0.000343273	-1.977e-10	-0.323218	0.000346765	-1.977e-10	-0.31977
27528025	chr2:27528025:C:T	6.98787e-09	-1.977e-10	-0.668747	0.000209764	-1.977e-10	-0.815759	0.00021134	-1.977e-10	-0.814951
27528074	chr2:27528074:G:A	5.05196e-09	-1.977e-10	-0.993146	0.000160873	-1.977e-10	-1.08113	0.000161977	-1.977e-10	-1.08096
27528820	chr2:27528820:G:A	4.26742e-09	-1.977e-10	-1.16191	0.000142512	-1.977e-10	-1.20232	0.000143466	-1.977e-10	-1.20232
27528978	chr2:27528978:C:T	4.84547e-09	-1.977e-10	-1.03488	0.000188343	-1.977e-10	-0.923481	0.000189707	-1.977e-10	-0.922935
27529429	chr2:27529429:A:G	9.32899e-08	3.14281	-1.22003	3.29846e-05	-1.75468	-0.911019	3.31448e-05	-1.75617	-0.91136
27529457	chr2:27529457:C:T	4.51179e-09	-1.977e-10	-1.10623	0.000149259	-1.977e-10	-1.15606	0.000150263	-1.977e-10	-1.15603
27529549	chr2:27529549:C:T	4.71558e-09	-1.977e-10	-1.06205	0.000199141	-1.977e-10	-0.867728	0.000200557	-1.977e-10	-0.867317
27529576	chr2:27529576:A:G	2.16891e-09	-1.8387	-3.0562e-10	8.24748e-05	-1.74925	-3.0562e-10	8.30571e-05	-1.74889	-3.0562e-10
27529608	chr2:27529608:G:A	1.15979e-08	-1.977e-10	-0.162097	0.000348767	-1.977e-10	-0.30734	0.000350955	-1.977e-10	-0.30776
27529610	chr2:27529610:C:T	3.53795e-09	-0.127138	-1.22224	3.36174e-05	-1.46569	-1.18101	3.35905e-05	-1.47372	-1.18045
27530004	chr2:27530004:C:T	0.000354997	8.54871	1.61823	5.26698e-05	-1.83805	-0.359652	5.30892e-05	-1.83776	-0.358686
27530057	chr2:27530057:A:C	5.71314e-09	-1.977e-10	-0.870154	0.000168643	-1.977e-10	-1.03396	0.000169875	-1.977e-10	-1.03335
27530634	chr2:27530634:A:G	5.78863e-09	-1.977e-10	-0.857027	0.000175481	-1.977e-10	-0.994212	0.000176735	-1.977e-10	-0.993766
27530824	chr2:27530824:T:TG	3.13441e-09	-1.47048	-3.0562e-10	7.54013e-05	-1.83892	-3.0562e-10	7.59395e-05	-1.83848	-3.0562e-10
27531008	chr2:27531008:A:G	4.51575e-09	-1.977e-10	-1.10535	0.000145324	-1.977e-10	-1.18278	0.000146306	-1.977e-10	-1.18272
27531634	chr2:27531634:A:G	2.21397e-09	-1.81814	-3.0562e-10	7.74399e-05	-1.81224	-3.0562e-10	7.79824e-05	-1.81193	-3.0562e-10
27531793	chr2:27531793:T:C	2.23303e-09	-1.80956	-3.0562e-10	7.68244e-05	-1.82022	-3.0562e-10	7.73594e-05	-1.81996	-3.0562e-10
27532174	chr2:27532174:T:C	4.387e-09	-1.977e-10	-1.13428	0.000144952	-1.977e-10	-1.18534	0.000145959	-1.977e-10	-1.18509
27532245	chr2:27532245:T:G	3.4406e-08	2.21546	-1.29015	8.56469e-05	-0.441391	-1.27012	8.46052e-05	-0.460275	-1.27015
27532301	chr2:27532301:G:A	7.60306e-10	-1.59671	-1.29024	3.88829e-05	-1.22671	-1.27448	3.87642e-05	-1.23651	-1.27441
27532363	chr2:27532363:C:T	4.25079e-09	-1.977e-10	-1.16582	0.000170381	-1.977e-10	-1.02371	0.000171553	-1.977e-10	-1.02353
27532799	chr2:27532799:C:T	5.56905e-09	-1.977e-10	-0.895699	0.000179549	-1.977e-10	-0.971293	0.000180758	-1.977e-10	-0.971258
27533811	chr2:27533811:A:C	5.60952e-09	-0.888458	-3.0562e-10	8.88159e-05	-1.67518	-3.0562e-10	8.92878e-05	-1.67655	-3.0562e-10
27534247	chr2:27534247:A:T	4.53204e-09	-1.977e-10	-1.10175	0.000150236	-1.977e-10	-1.14954	0.000151286	-1.977e-10	-1.14924
27534476	chr2:27534476:A:G	3.39695e-08	1.93573	-1.02319	0.000110506	-0.629361	-0.827316	0.000109345	-0.647281	-0.826632
27535055	chr2:27535055:T:C	7.40774e-09	-1.977e-10	-0.610397	0.000183679	-1.977e-10	-0.948555	0.000184961	-1.977e-10	-0.948274
27535913	chr2:27535913:C:A	4.38106e-09	-1.977e-10	-1.13563	0.000168428	-1.977e-10	-1.03524	0.000169671	-1.977e-10	-1.03456
27536549	chr2:27536549:G:A	4.21279e-09	-1.977e-10	-1.1748	0.000140345	-1.977e-10	-1.21764	0.000141316	-1.977e-10	-1.21742
27536601	chr2:27536601:A:G	6.68783e-09	-1.977e-10	-0.712634	0.000297842	-1.977e-10	-0.465181	0.000300085	-1.977e-10	-0.464352
27536773	chr2:27536773:C:T	3.16752e-08	0.842612	-3.0562e-10	0.000273543	-0.550286	-3.0562e-10	0.000272055	-0.562412	-3.0562e-10
27536774	chr2:27536774:G:A	1.07968e-08	-1.977e-10	-0.233669	0.00046998	-1.977e-10	-0.00905401	0.000474443	-1.977e-10	-0.00627502
27537419	chr2:27537419:G:T	4.0058e-09	-1.977e-10	-1.22518	0.000130781	-1.977e-10	-1.28822	0.000131657	-1.977e-10	-1.28822
27537451	chr2:27537451:G:A	3.76722e-09	-1.977e-10	-1.28658	0.00013375	-1.977e-10	-1.26577	0.00013465	-1.977e-10	-1.26574
27537917	chr2:27537917:G:A	5.07716e-09	-1.977e-10	-0.988171	0.000143665	-1.977e-10	-1.19426	0.000144644	-1.977e-10	-1.19414
27538133	chr2:27538133:T:C	1.04622e-08	-1.977e-10	-0.265154	0.00045367	-1.977e-10	-0.0443729	0.000457961	-1.977e-10	-0.0416345
27538300	chr2:27538300:G:A	4.78361e-09	-1.977e-10	-1.04773	0.000157478	-1.977e-10	-1.10246	0.000158586	-1.977e-10	-1.10212
27538867	chr2:27538867:C:T	3.78201e-09	-1.977e-10	-1.28267	0.000135128	-1.977e-10	-1.25552	0.000136016	-1.977e-10	-1.25565
27538914	chr2:27538914:A:G	2.17614e-09	-1.83537	-3.0562e-10	7.97065e-05	-1.78339	-3.0562e-10	8.02738e-05	-1.78297	-3.0562e-10
27539088	chr2:27539088:T:G	4.2799e-09	-1.977e-10	-1.15899	0.000180046	-1.977e-10	-0.968534	0.000181268	-1.977e-10	-0.968438
27539129	chr2:27539129:T:C	4.69218e-09	-1.977e-10	-1.06702	0.0001772	-1.977e-10	-0.984464	0.000178302	-1.977e-10	-0.98494
27541265	chr2:27541265:A:C	6.83176e-10	-1.71733	-1.27659	5.11689e-05	-0.993181	-1.23343	5.09272e-05	-1.00475	-1.23327
27541268	chr2:27541268:G:A	7.03579e-10	-1.67427	-1.29023	4.50006e-05	-1.08563	-1.26944	4.4816e-05	-1.09651	-1.26934
27541332	chr2:27541332:C:T	1.44298e-07	2.65335	-0.294392	3.58087e-05	-1.83207	-0.751479	3.60731e-05	-1.83186	-0.751008
27541597	chr2:27541597:GTT:G	7.07631e-10	-1.66849	-1.29027	4.44269e-05	-1.09662	-1.27128	4.42476e-05	-1.10742	-1.27119
27541914	chr2:27541914:G:T	3.80362e-08	2.31587	-1.29026	9.36234e-05	-0.36138	-1.26108	9.24411e-05	-0.380707	-1.26114
27542030	chr2:27542030:T:C	6.51477e-09	-1.977e-10	-0.73885	0.000209052	-1.977e-10	-0.819161	0.000210406	-1.977e-10	-0.81938
27542165	chr2:27542165:G:A	9.71659e-09	-1.977e-10	-0.339088	0.000143657	-1.977e-10	-1.19432	0.000144626	-1.977e-10	-1.19427
27542199	chr2:27542199:C:T	3.77406e-09	-1.977e-10	-1.28477	0.000138522	-1.977e-10	-1.23071	0.000139443	-1.977e-10	-1.23076
27542588	chr2:27542588:C:T	7.81992e-10	-1.82263	-1.03621	3.16786e-05	-1.45091	-1.25519	3.19834e-05	-1.44807	-1.25513
27542613	chr2:27542613:T:C	3.82923e-08	2.31944	-1.28711	9.6064e-05	-0.359477	-1.23725	9.48479e-05	-0.378821	-1.23732
27542720	chr2:27542720:T:C	1.27409e-07	2.53378	-0.299296	3.58916e-05	-1.82483	-0.75641	3.61585e-05	-1.82457	-0.755939
27543032	chr2:27543032:G:A	3.96805e-09	-1.977e-10	-1.23465	0.000131744	-1.977e-10	-1.28088	0.000132624	-1.977e-10	-1.2809
27543048	chr2:27543048:G:A	5.47564e-09	-1.977e-10	-0.912613	0.000176955	-1.977e-10	-0.985849	0.000178208	-1.977e-10	-0.985468
27543281	chr2:27543281:AT:A	3.77028e-09	-1.977e-10	-1.28577	0.000138052	-1.977e-10	-1.23412	0.000138969	-1.977e-10	-1.23416
27543417	chr2:27543417:G:A	1.122e-06	3.00078	1.40916	4.8878e-05	-1.83807	-0.434345	4.92401e-05	-1.83787	-0.433836
27543921	chr2:27543921:A:G	4.60903e-09	-1.977e-10	-1.0849	0.000179325	-1.977e-10	-0.972543	0.000180593	-1.977e-10	-0.972172
27544240	chr2:27544240:T:G	6.88651e-10	-1.71755	-1.26839	5.22288e-05	-0.988471	-1.21764	5.19804e-05	-1.00009	-1.21746
27545205	chr2:27545205:G:T	7.29836e-10	-1.65572	-1.27214	4.24409e-05	-1.12337	-1.29027	4.22744e-05	-1.13397	-1.29026
27545514	chr2:27545514:C:T	4.15408e-08	2.40329	-1.28953	9.97903e-05	-0.309058	-1.24962	9.84958e-05	-0.328724	-1.24968
27545557	chr2:27545557:C:T	3.76343e-09	-1.977e-10	-1.28759	0.000134113	-1.977e-10	-1.26306	0.000135013	-1.977e-10	-1.26305
27545940	chr2:27545940:T:TAA	3.78838e-09	-1.977e-10	-1.28098	0.000132321	-1.977e-10	-1.27652	0.000133208	-1.977e-10	-1.27651
27545941	chr2:27545941:T:A	6.99144e-10	-1.68077	-1.29005	4.75403e-05	-1.04424	-1.25593	4.73404e-05	-1.05523	-1.25582
27546345	chr2:27546345:T:C	3.96947e-09	-0.228046	-1.00624	8.8581e-05	-0.410154	-1.26767	8.8903e-05	-0.413398	-1.26747
27547330	chr2:27547330:T:C	3.77554e-09	-1.977e-10	-1.28438	0.000133715	-1.977e-10	-1.26604	0.000134599	-1.977e-10	-1.26612
27547489	chr2:27547489:T:C	4.51553e-09	-1.977e-10	-1.1054	0.000146686	-1.977e-10	-1.17345	0.000147677	-1.977e-10	-1.17339
27548260	chr2:27548260:C:T	4.07943e-09	-1.20697	-3.0562e-10	0.000120565	-1.36956	-3.0562e-10	0.000121304	-1.37012	-3.0562e-10
27548289	chr2:27548289:C:A	3.82203e-09	-1.977e-10	-1.27214	0.000131439	-1.977e-10	-1.2832	0.00013232	-1.977e-10	-1.28319
27548548	chr2:27548548:C:T	5.2136e-08	2.40186	-1.06093	0.000165272	-0.276475	-0.777673	0.0001631	-0.296167	-0.777886
27548625	chr2:27548625:C:T	4.59223e-09	-1.977e-10	-1.08856	0.000148909	-1.977e-10	-1.15841	0.000149916	-1.977e-10	-1.15834
27549617	chr2:27549617:C:T	3.84903e-09	-1.977e-10	-1.2651	0.000138973	-1.977e-10	-1.22746	0.000139903	-1.977e-10	-1.22747
27550012	chr2:27550012:A:T	7.1066e-10	-1.66556	-1.28893	4.38612e-05	-1.1006	-1.28012	4.36844e-05	-1.11137	-1.28005
27550308	chr2:27550308:T:C	3.75547e-09	-1.977e-10	-1.28971	0.0001494	-1.977e-10	-1.15512	0.000150381	-1.977e-10	-1.15524
27550490	chr2:27550490:C:T	5.16754e-09	-1.977e-10	-0.970525	0.000167189	-1.977e-10	-1.04262	0.000168372	-1.977e-10	-1.04224
27550781	chr2:27550781:A:G	6.75622e-10	-1.71897	-1.28608	7.37398e-05	-0.707205	-1.154	7.33697e-05	-0.719041	-1.15387
27550922	chr2:27550922:C:T	4.01605e-09	-1.977e-10	-1.22262	0.000149323	-1.977e-10	-1.15563	0.000150348	-1.977e-10	-1.15547
27551170	chr2:27551170:G:A	2.28198e-09	-1.78788	-3.0562e-10	7.58236e-05	-1.83333	-3.0562e-10	7.63451e-05	-1.83315	-3.0562e-10
27551582	chr2:27551582:G:A	6.02489e-08	2.5299	-1.04433	0.000180053	-0.213041	-0.75545	0.000177628	-0.233056	-0.755669
27551677	chr2:27551677:G:A	5.2501e-09	-1.977e-10	-0.954675	0.000240826	-1.977e-10	-0.677668	0.000242416	-1.977e-10	-0.677761
27552610	chr2:27552610:A:C	2.24461e-09	-1.80439	-3.0562e-10	7.6547e-05	-1.82384	-3.0562e-10	7.70785e-05	-1.82359	-3.0562e-10
27553706	chr2:27553706:G:A	6.90638e-09	-1.977e-10	-0.680477	0.000279682	-1.977e-10	-0.52809	0.000282143	-1.977e-10	-0.526003
27553764	chr2:27553764:AT:A	1.64521e-07	2.78234	-0.29222	3.51201e-05	-1.83817	-0.764798	3.53768e-05	-1.83802	-0.76434
27554344	chr2:27554344:A:G	3.78425e-09	-1.977e-10	-1.28207	0.000131354	-1.977e-10	-1.28385	0.000132232	-1.977e-10	-1.28386
27554629	chr2:27554629:A:G	5.34823e-09	-1.977e-10	-0.936156	0.000173569	-1.977e-10	-1.00517	0.0001748	-1.977e-10	-1.00478
27554741	chr2:27554741:T:C	4.12153e-09	-1.977e-10	-1.1967	0.000131797	-1.977e-10	-1.28048	0.000132677	-1.977e-10	-1.2805
27555117	chr2:27555117:A:G	7.1015e-09	-1.977e-10	-0.652616	0.000288504	-1.977e-10	-0.497035	0.000291055	-1.977e-10	-0.494906
27555143	chr2:27555143:G:T	7.22564e-10	-1.66979	-1.26808	6.09761e-05	-0.842832	-1.20843	6.07102e-05	-0.853977	-1.20833
27555149	chr2:27555149:T:C	5.5579e-08	2.48813	-1.08325	0.000166958	-0.230374	-0.813627	0.000164729	-0.25029	-0.813827
27555224	chr2:27555224:G:A	7.29658e-10	-1.63784	-1.29026	4.18097e-05	-1.15809	-1.27053	4.16586e-05	-1.16847	-1.27044
27555300	chr2:27555300:A:C	7.02729e-07	3.04904	0.89301	3.465e-05	-1.83997	-0.77648	3.49039e-05	-1.8398	-0.776023
27555705	chr2:27555705:G:A	2.09135e-07	2.87604	-0.14598	3.95631e-05	-1.8412	-0.642644	3.9853e-05	-1.8411	-0.642124
27555839	chr2:27555839:C:T	3.76407e-09	-1.977e-10	-1.28742	0.000141543	-1.977e-10	-1.20914	0.000142505	-1.977e-10	-1.20904
27556081	chr2:27556081:G:A	4.80353e-09	-1.977e-10	-1.04357	0.000185022	-1.977e-10	-0.941268	0.000186259	-1.977e-10	-0.941281
27556086	chr2:27556086:C:T	5.28619e-09	-1.977e-10	-0.947825	0.000241643	-1.977e-10	-0.674282	0.000243247	-1.977e-10	-0.674339
27556452	chr2:27556452:C:T	3.25289e-08	0.869205	-3.0562e-10	0.000292866	-0.482027	-3.0562e-10	0.000293488	-0.486579	-3.0562e-10
27556695	chr2:27556695:T:A	1.48195e-09	-0.929424	-1.29014	2.40468e-05	-1.69179	-1.28995	2.41797e-05	-1.69294	-1.28997
27556698	chr2:27556698:T:A	7.06835e-08	1.64529	-3.0562e-10	0.00017853	-0.976985	-3.0562e-10	0.000177428	-0.989854	-3.0562e-10
27556699	chr2:27556699:T:A	4.57876e-09	-1.977e-10	-1.0915	0.000143987	-1.977e-10	-1.19202	0.000144941	-1.977e-10	-1.19209
27558941	chr2:27558941:G:A	2.18878e-09	-1.82958	-3.0562e-10	8.30348e-05	-1.74248	-3.0562e-10	8.33975e-05	-1.7448	-3.0562e-10
27559695	chr2:27559695:C:T	4.49547e-09	-1.977e-10	-1.10985	0.000144465	-1.977e-10	-1.18871	0.000145475	-1.977e-10	-1.18841
27560356	chr2:27560356:T:G	3.78807e-09	-1.977e-10	-1.28106	0.000135195	-1.977e-10	-1.25502	0.000136091	-1.977e-10	-1.25509
27560359	chr2:27560359:A:G	4.08617e-09	-1.977e-10	-1.20531	0.000131399	-1.977e-10	-1.28351	0.000132278	-1.977e-10	-1.28351
27560527	chr2:27560527:G:A	1.74745e-08	-1.977e-10	0.247818	0.000180695	-1.977e-10	-0.964932	0.000181916	-1.977e-10	-0.96487
27560551	chr2:27560551:G:A	7.8223e-10	-1.57625	-1.28228	3.73036e-05	-1.25413	-1.28852	3.71962e-05	-1.26371	-1.2885
27560800	chr2:27560800:A:G	5.72185e-09	-0.868631	-3.0562e-10	0.000124486	-1.33755	-3.0562e-10	0.000125263	-1.338	-3.0562e-10
27560934	chr2:27560934:T:C	8.63275e-07	3.1438	1.00402	3.59661e-05	-1.84213	-0.737037	3.62272e-05	-1.84201	-0.736601
27561198	chr2:27561198:G:A	4.29373e-08	1.14682	-3.0562e-10	0.000267236	-0.573611	-3.0562e-10	0.000269822	-0.570654	-3.0562e-10
27561791	chr2:27561791:C:T	2.58049e-07	2.88363	0.0565971	4.46637e-05	-1.8409	-0.521684	4.49911e-05	-1.84078	-0.521169
27562006	chr2:27562006:C:A	4.1126e-09	-1.977e-10	-1.19887	0.000131646	-1.977e-10	-1.28163	0.000132527	-1.977e-10	-1.28163
27562423	chr2:27562423:A:G	3.75741e-09	-1.977e-10	-1.28919	0.000132582	-1.977e-10	-1.27454	0.000133463	-1.977e-10	-1.27459
27562572	chr2:27562572:T:C	3.84056e-09	-1.977e-10	-1.2673	0.000169917	-1.977e-10	-1.02643	0.00017104	-1.977e-10	-1.02652
27562615	chr2:27562615:G:A	4.16478e-09	-1.977e-10	-1.18626	0.000138251	-1.977e-10	-1.23267	0.00013921	-1.977e-10	-1.23243
27562685	chr2:27562685:G:C	8.0854e-09	-1.977e-10	-0.522862	0.000341799	-1.977e-10	-0.327521	0.000344375	-1.977e-10	-0.326686
27562758	chr2:27562758:G:A	2.27118e-09	-1.79262	-3.0562e-10	7.59843e-05	-1.83122	-3.0562e-10	7.6508e-05	-1.83102	-3.0562e-10
27562944	chr2:27562944:C:A	4.71151e-09	-1.977e-10	-1.06291	0.000206162	-1.977e-10	-0.83308	0.000207577	-1.977e-10	-0.832916
27563089	chr2:27563089:AAT:A	6.02943e-09	-1.977e-10	-0.81627	0.000243437	-1.977e-10	-0.666887	0.000245078	-1.977e-10	-0.666841
27563661	chr2:27563661:G:T	4.13709e-09	-1.977e-10	-1.19293	0.000136198	-1.977e-10	-1.24764	0.000137136	-1.977e-10	-1.24745
27564062	chr2:27564062:T:C	7.38546e-08	2.10964	-0.420468	0.000420146	-0.446381	0.325239	0.000415442	-0.465243	0.326168
27564258	chr2:27564258:T:C	4.09932e-09	-1.977e-10	-1.2021	0.000131519	-1.977e-10	-1.28259	0.0001324	-1.977e-10	-1.28259
27564316	chr2:27564316:G:C	3.7788e-09	-1.977e-10	-1.28352	0.000143575	-1.977e-10	-1.19488	0.000144551	-1.977e-10	-1.19479
27564418	chr2:27564418:G:A	5.00885e-09	-1.977e-10	-1.00172	0.000163978	-1.977e-10	-1.06201	0.000165136	-1.977e-10	-1.06165
27564637	chr2:27564637:CA:C	4.20098e-09	-1.977e-10	-1.1776	0.00013761	-1.977e-10	-1.23732	0.00013856	-1.977e-10	-1.23711
27564911	chr2:27564911:AAATTAAAATTCTAC:A	4.71144e-09	-1.977e-10	-1.06293	0.000150401	-1.977e-10	-1.14844	0.00015146	-1.977e-10	-1.14809
27565202	chr2:27565202:T:C	4.64266e-09	-1.977e-10	-1.07764	0.000148673	-1.977e-10	-1.15999	0.000149718	-1.977e-10	-1.15966
27565415	chr2:27565415:G:C	4.16655e-09	-1.977e-10	-1.18583	0.000132218	-1.977e-10	-1.2773	0.000133102	-1.977e-10	-1.2773
27565692	chr2:27565692:G:A	4.7082e-09	-1.977e-10	-1.06362	0.000176895	-1.977e-10	-0.98619	0.000177997	-1.977e-10	-0.986651
27566994	chr2:27566994:T:A	7.49521e-08	1.91393	-0.210002	0.000405261	-0.584253	0.42704	0.000401306	-0.602163	0.428468
27567336	chr2:27567336:C:A	3.76729e-09	-1.977e-10	-1.28657	0.000141755	-1.977e-10	-1.20764	0.000142717	-1.977e-10	-1.20755
27567958	chr2:27567958:T:C	2.28155e-09	-1.78807	-3.0562e-10	7.58289e-05	-1.83326	-3.0562e-10	7.63504e-05	-1.83308	-3.0562e-10
27568389	chr2:27568389:G:T	3.77089e-09	-1.977e-10	-1.28561	0.000142364	-1.977e-10	-1.20336	0.00014333	-1.977e-10	-1.20326
27568440	chr2:27568440:G:T	4.20388e-09	-1.977e-10	-1.17692	0.000137677	-1.977e-10	-1.23684	0.000138628	-1.977e-10	-1.23663
27569177	chr2:27569177:A:C	7.57409e-09	-1.977e-10	-0.588189	0.000346934	-1.977e-10	-0.312609	0.000349574	-1.977e-10	-0.311704
27569283	chr2:27569283:A:G	4.54068e-09	-1.977e-10	-1.09985	0.000150423	-1.977e-10	-1.14829	0.000151477	-1.977e-10	-1.14799
27569456	chr2:27569456:A:C	7.59729e-08	2.25582	-0.538366	0.000388808	-0.35825	0.159591	0.000384206	-0.377703	0.160465
27570249	chr2:27570249:A:G	3.96889e-09	-1.977e-10	-1.23444	0.000147841	-1.977e-10	-1.16561	0.000148805	-1.977e-10	-1.16578
27570325	chr2:27570325:A:G	4.20561e-09	-1.977e-10	-1.1765	0.000137717	-1.977e-10	-1.23654	0.000138669	-1.977e-10	-1.23633
27570667	chr2:27570667:A:T	4.61469e-09	-1.977e-10	-1.08368	0.000148141	-1.977e-10	-1.16358	0.000149181	-1.977e-10	-1.16326
27571054	chr2:27571054:G:T	2.87372e-07	2.95599	0.0918611	4.58095e-05	-1.84276	-0.494497	4.61442e-05	-1.84267	-0.493973
27571227	chr2:27571227:G:A	4.542e-09	-1.977e-10	-1.09955	0.00014777	-1.977e-10	-1.16608	0.00014877	-1.977e-10	-1.16601
27571283	chr2:27571283:C:G	7.22836e-10	-1.65646	-1.28104	6.32124e-05	-0.852916	-1.16233	6.29539e-05	-0.863845	-1.16217
27571366	chr2:27571366:C:T	7.04738e-10	-1.68247	-1.28038	4.70763e-05	-1.06558	-1.24439	4.68787e-05	-1.07659	-1.24427
27572175	chr2:27572175:T:G	4.38176e-09	-1.977e-10	-1.13547	0.000185866	-1.977e-10	-0.936719	0.000187139	-1.977e-10	-0.936567
27572978	chr2:27572978:C:T	4.79184e-09	-1.977e-10	-1.04601	0.000156756	-1.977e-10	-1.10706	0.000157812	-1.977e-10	-1.10701
27573253	chr2:27573253:G:A	1.21171e-08	-1.977e-10	-0.118303	0.000154879	-1.977e-10	-1.1191	0.000155925	-1.977e-10	-1.11904
27573292	chr2:27573292:G:T	3.60512e-08	1.64471	-0.672695	4.021e-05	-1.30691	-1.16072	4.01979e-05	-1.31384	-1.16076
27573659	chr2:27573659:C:T	7.74756e-10	-1.58145	-1.28668	3.79919e-05	-1.23918	-1.28519	3.78799e-05	-1.24885	-1.28515
27573662	chr2:27573662:G:A	3.93765e-09	-1.977e-10	-1.24234	0.000144692	-1.977e-10	-1.18713	0.000145692	-1.977e-10	-1.18692
27573689	chr2:27573689:C:T	4.77222e-09	-1.977e-10	-1.05011	0.000151964	-1.977e-10	-1.1381	0.000153036	-1.977e-10	-1.13774
27573964	chr2:27573964:T:C	4.8385e-09	-1.977e-10	-1.03632	0.000157344	-1.977e-10	-1.10331	0.000158451	-1.977e-10	-1.10297
27574060	chr2:27574060:A:G	6.9013e-08	2.09132	-0.469946	0.000387706	-0.45721	0.255715	0.000383384	-0.476006	0.256625
27574496	chr2:27574496:G:A	6.16441e-09	-1.977e-10	-0.794129	0.000251417	-1.977e-10	-0.634631	0.000253342	-1.977e-10	-0.633678
27574703	chr2:27574703:A:G	4.64543e-09	-1.977e-10	-1.07704	0.00017823	-1.977e-10	-0.978669	0.000179518	-1.977e-10	-0.978141
27575433	chr2:27575433:A:T	4.34303e-09	-1.977e-10	-1.14435	0.000183356	-1.977e-10	-0.950313	0.000184611	-1.977e-10	-0.950164
27575734	chr2:27575734:C:A	4.15612e-09	-1.977e-10	-1.18834	0.000138031	-1.977e-10	-1.23427	0.000138988	-1.977e-10	-1.23403
27575839	chr2:27575839:T:C	4.12206e-09	-1.977e-10	-1.19657	0.000131756	-1.977e-10	-1.28079	0.000132638	-1.977e-10	-1.28079
27575991	chr2:27575991:C:A	4.99597e-09	-1.977e-10	-1.00429	0.000163602	-1.977e-10	-1.0643	0.000164758	-1.977e-10	-1.06394
27576130	chr2:27576130:T:C	6.88264e-09	-1.977e-10	-0.68392	0.000360172	-1.977e-10	-0.275163	0.000362659	-1.977e-10	-0.274955
27576190	chr2:27576190:T:C	2.15944e-09	-1.84307	-3.0562e-10	9.39192e-05	-1.61931	-3.0562e-10	9.44153e-05	-1.62071	-3.0562e-10
27576329	chr2:27576329:C:A	5.74727e-09	-1.977e-10	-0.864197	0.000230596	-1.977e-10	-0.721077	0.000232149	-1.977e-10	-0.721037
27576906	chr2:27576906:A:C	2.2523e-09	-1.80097	-3.0562e-10	7.63569e-05	-1.82633	-3.0562e-10	7.68858e-05	-1.8261	-3.0562e-10
27578086	chr2:27578086:A:T	3.84272e-09	-1.977e-10	-1.26674	0.000131375	-1.977e-10	-1.28368	0.000132246	-1.977e-10	-1.28375
27578260	chr2:27578260:T:C	4.34288e-09	-1.977e-10	-1.14439	0.000183202	-1.977e-10	-0.951157	0.000184456	-1.977e-10	-0.951007
27578536	chr2:27578536:C:G	7.06528e-10	-1.68138	-1.27893	4.69407e-05	-1.07112	-1.24174	4.67434e-05	-1.08214	-1.24161
27578551	chr2:27578551:C:A	6.99303e-10	-1.69098	-1.27961	4.78992e-05	-1.0495	-1.24315	4.76904e-05	-1.06067	-1.24302
27578872	chr2:27578872:T:C	4.60706e-09	-1.977e-10	-1.08533	0.000147855	-1.977e-10	-1.16551	0.000148893	-1.977e-10	-1.16519
27578892	chr2:27578892:A:G	2.50256e-06	3.36406	1.84809	6.12981e-05	-1.84456	-0.201433	6.17408e-05	-1.84456	-0.200909
27579590	chr2:27579590:T:C	4.75162e-09	-1.977e-10	-1.05444	0.000151437	-1.977e-10	-1.14157	0.000152505	-1.977e-10	-1.14122
27579938	chr2:27579938:A:G	6.74747e-08	2.47414	-0.875315	0.000139609	-0.227876	-0.995023	0.000137726	-0.247377	-0.995772
27580412	chr2:27580412:C:T	7.84079e-09	-0.553583	-3.0562e-10	0.000118108	-1.39014	-3.0562e-10	0.000119025	-1.38908	-3.0562e-10
27581225	chr2:27581225:C:T	1.26045e-08	-1.977e-10	-0.0788682	0.000156568	-1.977e-10	-1.10825	0.000157625	-1.977e-10	-1.1082
27581247	chr2:27581247:C:T	4.30127e-09	-1.977e-10	-1.15401	0.000139918	-1.977e-10	-1.22069	0.000140889	-1.977e-10	-1.22045
27584034	chr2:27584034:G:A	4.99034e-09	-1.977e-10	-1.00542	0.000162458	-1.977e-10	-1.07133	0.000163553	-1.977e-10	-1.07128
27584072	chr2:27584072:A:G	4.41699e-09	-1.977e-10	-1.12746	0.000144547	-1.977e-10	-1.18814	0.000145524	-1.977e-10	-1.18808
27584543	chr2:27584543:T:C	3.84154e-09	-1.977e-10	-1.26705	0.000138106	-1.977e-10	-1.23372	0.000139024	-1.977e-10	-1.23377
27584617	chr2:27584617:A:G	4.39714e-09	-1.977e-10	-1.13197	0.000141121	-1.977e-10	-1.21213	0.000142081	-1.977e-10	-1.21202
27584757	chr2:27584757:G:A	7.55185e-10	-1.60542	-1.2883	3.91883e-05	-1.21047	-1.2829	3.90624e-05	-1.22041	-1.28285
27584874	chr2:27584874:A:G	4.3281e-09	-1.977e-10	-1.14779	0.000143324	-1.977e-10	-1.19664	0.000144319	-1.977e-10	-1.19639
27585143	chr2:27585143:A:G	2.37373e-09	-1.74846	-3.0562e-10	7.54e-05	-1.83894	-3.0562e-10	7.58791e-05	-1.83928	-3.0562e-10
27585199	chr2:27585199:A:G	6.32386e-09	-1.977e-10	-0.768593	0.00032217	-1.977e-10	-0.386663	0.00032439	-1.977e-10	-0.38647
27585314	chr2:27585314:A:G	9.56116e-09	-1.977e-10	-0.355214	0.000597542	-1.977e-10	0.23108	0.000603461	-1.977e-10	0.234264
27585383	chr2:27585383:C:T	4.43125e-09	-1.977e-10	-1.12424	0.000144865	-1.977e-10	-1.18594	0.000145844	-1.977e-10	-1.18588
27585815	chr2:27585815:A:G	2.2556e-09	-1.79951	-3.0562e-10	7.62777e-05	-1.82736	-3.0562e-10	7.68054e-05	-1.82714	-3.0562e-10
27586268	chr2:27586268:C:T	4.26046e-09	-1.977e-10	-1.16355	0.000178084	-1.977e-10	-0.979486	0.000179303	-1.977e-10	-0.979342
27586506	chr2:27586506:AG:A	3.76425e-09	-1.977e-10	-1.28737	0.000154973	-1.977e-10	-1.11849	0.000156	-1.977e-10	-1.11856
27586893	chr2:27586893:T:C	3.76909e-09	-1.977e-10	-1.28609	0.000156379	-1.977e-10	-1.10946	0.000157416	-1.977e-10	-1.10953
27586921	chr2:27586921:G:A	8.74408e-09	-0.444546	-3.0562e-10	8.35986e-05	-1.73572	-3.0562e-10	8.42621e-05	-1.73449	-3.0562e-10
27587386	chr2:27587386:T:C	3.84449e-09	-1.977e-10	-1.26628	0.000137967	-1.977e-10	-1.23473	0.000138874	-1.977e-10	-1.23485
27587631	chr2:27587631:G:A	3.97309e-09	-1.977e-10	-1.23338	0.000132617	-1.977e-10	-1.27428	0.000133518	-1.977e-10	-1.27418
27587837	chr2:27587837:C:T	4.30766e-09	-1.977e-10	-1.15253	0.000180996	-1.977e-10	-0.96327	0.000182234	-1.977e-10	-0.963124
27587956	chr2:27587956:C:T	1.17597e-08	-1.977e-10	-0.148247	0.000152107	-1.977e-10	-1.13716	0.000153134	-1.977e-10	-1.13711
27588248	chr2:27588248:G:T	7.70524e-09	-0.571021	-3.0562e-10	0.000106971	-1.48918	-3.0562e-10	0.000107492	-1.491	-3.0562e-10
27588262	chr2:27588262:C:T	4.31934e-09	-1.977e-10	-1.14982	0.000140374	-1.977e-10	-1.21743	0.000141349	-1.977e-10	-1.21719
27588300	chr2:27588300:G:C	2.38334e-09	-1.74442	-3.0562e-10	7.50055e-05	-1.84418	-3.0562e-10	7.55103e-05	-1.84415	-3.0562e-10
27588303	chr2:27588303:G:A	4.31721e-09	-1.977e-10	-1.15031	0.000140323	-1.977e-10	-1.21779	0.000141298	-1.977e-10	-1.21755
27588635	chr2:27588635:C:T	5.9557e-09	-1.977e-10	-0.828574	0.000297388	-1.977e-10	-0.466705	0.000299449	-1.977e-10	-0.466472
27588855	chr2:27588855:A:G	2.33788e-07	2.87175	-0.0302531	4.21536e-05	-1.84088	-0.579548	4.24616e-05	-1.84076	-0.579058
27589465	chr2:27589465:A:G	3.75776e-09	-1.977e-10	-1.2891	0.000139717	-1.977e-10	-1.22213	0.000140664	-1.977e-10	-1.22204
27590336	chr2:27590336:T:TGG	4.31481e-09	-1.977e-10	-1.15087	0.000145345	-1.977e-10	-1.18263	0.000146354	-1.977e-10	-1.18239
27590356	chr2:27590356:A:T	4.04574e-09	-1.977e-10	-1.21526	0.000131079	-1.977e-10	-1.28594	0.000131957	-1.977e-10	-1.28594
27590453	chr2:27590453:G:A	7.55564e-09	-1.977e-10	-0.590628	0.000346611	-1.977e-10	-0.313541	0.000349245	-1.977e-10	-0.312645
27590960	chr2:27590960:T:G	7.64475e-10	-1.59159	-1.2899	3.86839e-05	-1.22851	-1.27781	3.85656e-05	-1.23831	-1.27775
27591476	chr2:27591476:T:C	7.69197e-10	-1.58585	-1.28948	3.82703e-05	-1.23748	-1.27959	3.81559e-05	-1.2472	-1.27953
27591507	chr2:27591507:C:T	4.5612e-08	1.85613	-0.648877	0.000269929	-0.581074	0.0174898	0.000267205	-0.598771	0.0183695
27591571	chr2:27591571:C:T	5.96971e-08	2.03621	-0.559851	0.000335411	-0.477411	0.131025	0.000331781	-0.495844	0.131901
27591676	chr2:27591676:C:T	1.33851e-08	-1.977e-10	-0.0187783	0.000395416	-1.977e-10	-0.181806	0.000398199	-1.977e-10	-0.181464
27591690	chr2:27591690:C:T	4.25104e-09	-1.977e-10	-1.16576	0.000177287	-1.977e-10	-0.983972	0.0001785	-1.977e-10	-0.98383
27591698	chr2:27591698:C:T	4.4806e-09	-1.977e-10	-1.11317	0.000146151	-1.977e-10	-1.1771	0.00014714	-1.977e-10	-1.17703
27591865	chr2:27591865:T:G	3.80771e-09	-1.977e-10	-1.2759	0.000140396	-1.977e-10	-1.21728	0.000141317	-1.977e-10	-1.21742
27592301	chr2:27592301:A:T	4.53819e-09	-1.977e-10	-1.10039	0.000135542	-1.977e-10	-1.25247	0.000136461	-1.977e-10	-1.25238
27592343	chr2:27592343:G:A	4.3222e-09	-1.977e-10	-1.14916	0.000140392	-1.977e-10	-1.21731	0.000141366	-1.977e-10	-1.21706
27592411	chr2:27592411:A:G	7.88281e-10	-1.58292	-1.2679	4.23488e-05	-1.12583	-1.28997	4.21971e-05	-1.13608	-1.28998
27592464	chr2:27592464:C:T	4.34031e-09	-1.977e-10	-1.14498	0.000140826	-1.977e-10	-1.21422	0.000141805	-1.977e-10	-1.21397
27592643	chr2:27592643:A:C	1.07953e-08	-1.977e-10	-0.233812	0.000225954	-1.977e-10	-0.74141	0.000227579	-1.977e-10	-0.740922
27592951	chr2:27592951:C:T	2.24451e-09	-1.80444	-3.0562e-10	7.65209e-05	-1.82418	-3.0562e-10	7.70518e-05	-1.82394	-3.0562e-10
27593448	chr2:27593448:G:A	6.76526e-08	2.5149	-0.913433	0.000143583	-0.198763	-0.996066	0.000141609	-0.218324	-0.997021
27593570	chr2:27593570:A:G	5.86162e-09	-1.977e-10	-0.844496	0.000236014	-1.977e-10	-0.697853	0.000237604	-1.977e-10	-0.69781
27593726	chr2:27593726:T:C	7.93179e-08	2.65406	-0.893523	0.000160501	-0.105507	-0.977939	0.000158204	-0.125612	-0.978922
27593824	chr2:27593824:T:G	4.69453e-09	-1.977e-10	-1.06652	0.000176392	-1.977e-10	-0.989037	0.000177491	-1.977e-10	-0.989497
27593862	chr2:27593862:TC:T	2.23862e-09	-1.80706	-3.0562e-10	7.66838e-05	-1.82205	-3.0562e-10	7.72168e-05	-1.8218	-3.0562e-10
27593921	chr2:27593921:T:C	4.33173e-09	-1.977e-10	-1.14695	0.000140617	-1.977e-10	-1.2157	0.000141594	-1.977e-10	-1.21546
27594753	chr2:27594753:T:C	4.86328e-09	-1.977e-10	-1.03121	0.000154255	-1.977e-10	-1.12314	0.000155346	-1.977e-10	-1.12276
27594779	chr2:27594779:C:T	3.75533e-09	-1.977e-10	-1.28975	0.000151166	-1.977e-10	-1.14336	0.00015217	-1.977e-10	-1.14342
27594807	chr2:27594807:C:T	3.43319e-09	-1.37943	-3.0562e-10	9.60305e-05	-1.59708	-3.0562e-10	9.66475e-05	-1.59735	-3.0562e-10
27594950	chr2:27594950:G:A	2.4556e-07	2.99389	-0.103268	3.96176e-05	-1.84348	-0.638992	3.99042e-05	-1.84342	-0.638518
27595387	chr2:27595387:C:T	3.0291e-09	-1.50466	-3.0562e-10	7.59775e-05	-1.83131	-3.0562e-10	7.64599e-05	-1.83165	-3.0562e-10
27595500	chr2:27595500:T:C	1.22316e-08	-1.977e-10	-0.108897	0.000154724	-1.977e-10	-1.1201	0.000155769	-1.977e-10	-1.12005
27595516	chr2:27595516:G:A	4.86268e-09	-1.977e-10	-1.03133	0.000154236	-1.977e-10	-1.12326	0.000155326	-1.977e-10	-1.12289
27595628	chr2:27595628:C:G	4.40265e-09	-1.977e-10	-1.13072	0.000186758	-1.977e-10	-0.931932	0.00018803	-1.977e-10	-0.931814
27595854	chr2:27595854:C:G	2.76056e-08	1.39393	-0.688829	7.55401e-05	-1.00728	-0.829798	7.49223e-05	-1.02287	-0.829098
27596112	chr2:27596112:T:G	3.82507e-09	-1.977e-10	-1.27134	0.000139116	-1.977e-10	-1.22644	0.000140029	-1.977e-10	-1.22657
27596226	chr2:27596226:C:T	3.75986e-09	-1.977e-10	-1.28854	0.000130691	-1.977e-10	-1.28891	0.000131563	-1.977e-10	-1.28893
27596235	chr2:27596235:A:G	4.38433e-09	-1.977e-10	-1.13489	0.000146051	-1.977e-10	-1.17778	0.00014707	-1.977e-10	-1.17751
27596305	chr2:27596305:G:A	7.12482e-08	2.21363	-0.560381	0.000368115	-0.38397	0.130622	0.000363822	-0.40325	0.131497
27596416	chr2:27596416:G:A	2.23839e-09	-1.80716	-3.0562e-10	7.66877e-05	-1.822	-3.0562e-10	7.72208e-05	-1.82175	-3.0562e-10
27596456	chr2:27596456:G:A	4.33928e-09	-1.977e-10	-1.14521	0.000140793	-1.977e-10	-1.21445	0.000141771	-1.977e-10	-1.2142
27596523	chr2:27596523:C:T	2.23991e-09	-1.80648	-3.0562e-10	7.66478e-05	-1.82252	-3.0562e-10	7.71804e-05	-1.82227	-3.0562e-10
27596553	chr2:27596553:A:G	4.37479e-09	-1.977e-10	-1.13706	0.000141629	-1.977e-10	-1.20853	0.000142615	-1.977e-10	-1.20827
27596705	chr2:27596705:C:G	4.13118e-09	-1.977e-10	-1.19436	0.000150967	-1.977e-10	-1.14468	0.000152017	-1.977e-10	-1.14443
27596744	chr2:27596744:T:C	4.00022e-09	-1.977e-10	-1.22657	0.000147994	-1.977e-10	-1.16457	0.000149019	-1.977e-10	-1.16434
27596746	chr2:27596746:G:A	4.712e-09	-1.977e-10	-1.06281	0.000154503	-1.977e-10	-1.12153	0.000155544	-1.977e-10	-1.12149
27596747	chr2:27596747:G:C	4.33173e-09	-1.977e-10	-1.14695	0.000140617	-1.977e-10	-1.2157	0.000141594	-1.977e-10	-1.21546
27596777	chr2:27596777:C:T	1.23313e-08	-1.977e-10	-0.100783	0.00015574	-1.977e-10	-1.11355	0.000156791	-1.977e-10	-1.1135
27596778	chr2:27596778:T:C	2.24235e-09	-1.8054	-3.0562e-10	0.000100834	-1.54826	-3.0562e-10	0.000101459	-1.54876	-3.0562e-10
27597285	chr2:27597285:A:T	3.75341e-09	-1.977e-10	-1.29026	0.000132194	-1.977e-10	-1.27747	0.000133079	-1.977e-10	-1.27748
27597363	chr2:27597363:A:G	4.04355e-09	-1.977e-10	-1.2158	0.000150273	-1.977e-10	-1.14929	0.000151315	-1.977e-10	-1.14905
27598290	chr2:27598290:ACTTC:A	3.84003e-09	-1.977e-10	-1.26744	0.000141004	-1.977e-10	-1.21296	0.000141919	-1.977e-10	-1.21316
27598434	chr2:27598434:C:T	5.02692e-09	-1.977e-10	-0.998116	0.000164535	-1.977e-10	-1.05862	0.000165697	-1.977e-10	-1.05825
27598606	chr2:27598606:G:A	4.82868e-09	-1.977e-10	-1.03835	0.000157801	-1.977e-10	-1.10041	0.000158865	-1.977e-10	-1.10036
27598615	chr2:27598615:C:T	2.3862e-07	2.92127	-0.0593242	4.10034e-05	-1.84209	-0.606	4.13021e-05	-1.84199	-0.605512
27598616	chr2:27598616:G:A	4.59393e-09	-1.977e-10	-1.08819	0.000149205	-1.977e-10	-1.15643	0.000150215	-1.977e-10	-1.15635
27599416	chr2:27599416:G:GAC	6.36478e-08	2.09906	-0.558623	0.000345058	-0.450675	0.132644	0.000341187	-0.469505	0.133518
27599587	chr2:27599587:A:C	3.75446e-09	-1.977e-10	-1.28998	0.000150544	-1.977e-10	-1.14749	0.000151543	-1.977e-10	-1.14755
27599623	chr2:27599623:G:A	4.83961e-09	-1.977e-10	-1.03609	0.000157374	-1.977e-10	-1.10312	0.000158481	-1.977e-10	-1.10278
27599854	chr2:27599854:TAGGCAG:T	9.00432e-09	-0.415218	-3.0562e-10	8.42799e-05	-1.7276	-3.0562e-10	8.49524e-05	-1.72633	-3.0562e-10
27600252	chr2:27600252:TC:T	4.22094e-09	-1.977e-10	-1.17286	0.00013963	-1.977e-10	-1.22274	0.000140602	-1.977e-10	-1.22249
27600312	chr2:27600312:T:G	4.79062e-09	-1.977e-10	-1.04626	0.000156726	-1.977e-10	-1.10725	0.000157782	-1.977e-10	-1.1072
27600546	chr2:27600546:G:A	4.33589e-09	-1.977e-10	-1.14599	0.000140713	-1.977e-10	-1.21502	0.000141691	-1.977e-10	-1.21477
27600580	chr2:27600580:A:G	2.23907e-09	-1.80686	-3.0562e-10	7.66642e-05	-1.82231	-3.0562e-10	7.7197e-05	-1.82206	-3.0562e-10
27600974	chr2:27600974:C:T	5.93377e-09	-1.977e-10	-0.832263	0.000296905	-1.977e-10	-0.468331	0.000298961	-1.977e-10	-0.468105
27601061	chr2:27601061:AAAT:A	2.23917e-09	-1.80682	-3.0562e-10	7.66675e-05	-1.82227	-3.0562e-10	7.72003e-05	-1.82201	-3.0562e-10
27601109	chr2:27601109:C:T	1.23313e-08	-1.977e-10	-0.100783	0.00015574	-1.977e-10	-1.11355	0.000156791	-1.977e-10	-1.1135
27601301	chr2:27601301:G:C	6.05834e-08	2.03703	-0.545931	0.000339001	-0.485998	0.150258	0.00033528	-0.504589	0.151138
27602073	chr2:27602073:T:C	7.23508e-10	-1.66521	-1.27136	4.59723e-05	-1.10675	-1.22696	4.57907e-05	-1.11753	-1.22681
27602354	chr2:27602354:G:A	4.21488e-09	-1.977e-10	-1.1743	0.000138875	-1.977e-10	-1.22817	0.000139811	-1.977e-10	-1.22812
27602437	chr2:27602437:T:C	6.01106e-09	-1.977e-10	-0.819321	0.00030159	-1.977e-10	-0.452676	0.000303665	-1.977e-10	-0.452491
27602831	chr2:27602831:A:G	4.44861e-09	-1.977e-10	-1.12033	0.000145329	-1.977e-10	-1.18274	0.000146312	-1.977e-10	-1.18268
27602848	chr2:27602848:T:C	2.26598e-06	3.37753	1.73531	5.75204e-05	-1.84452	-0.26508	5.79343e-05	-1.84454	-0.264571
27603541	chr2:27603541:T:C	2.22261e-09	-1.81424	-3.0562e-10	7.71323e-05	-1.81622	-3.0562e-10	7.76712e-05	-1.81593	-3.0562e-10
27603597	chr2:27603597:T:A	4.6781e-09	-1.977e-10	-1.07003	0.000191807	-1.977e-10	-0.905256	0.000193187	-1.977e-10	-0.904758
27603599	chr2:27603599:T:A	6.42739e-09	-1.977e-10	-0.752354	0.000283889	-1.977e-10	-0.513161	0.000286019	-1.977e-10	-0.51236
27604225	chr2:27604225:C:T	1.61966e-06	3.13136	1.64569	5.47438e-05	-1.84216	-0.316918	5.51444e-05	-1.84204	-0.316421
27604459	chr2:27604459:TACAGTCATGTAACC:T	7.95552e-07	3.10871	0.957401	3.52379e-05	-1.84142	-0.758199	3.54941e-05	-1.84128	-0.757769
27604819	chr2:27604819:C:T	3.76182e-09	-1.977e-10	-1.28802	0.00014065	-1.977e-10	-1.21547	0.000141604	-1.977e-10	-1.21538
27605085	chr2:27605085:T:C	4.04436e-09	-1.977e-10	-1.2156	0.000131071	-1.977e-10	-1.28601	0.000131948	-1.977e-10	-1.28601
27605089	chr2:27605089:C:T	5.6769e-09	-1.977e-10	-0.876517	0.000152556	-1.977e-10	-1.13421	0.000153623	-1.977e-10	-1.13392
27605120	chr2:27605120:A:C	1.32965e-08	-1.977e-10	-0.0254192	0.000567866	-1.977e-10	0.180141	0.000572193	-1.977e-10	0.181058
27606099	chr2:27606099:CACCA:C	3.96385e-09	-1.977e-10	-1.23571	0.000150836	-1.977e-10	-1.14555	0.000151869	-1.977e-10	-1.1454
27606286	chr2:27606286:G:GTTTGA	7.03818e-10	-1.68674	-1.27742	4.75503e-05	-1.06137	-1.23859	4.73463e-05	-1.07248	-1.23845
27606482	chr2:27606482:C:T	3.76751e-09	-1.977e-10	-1.28651	0.000141743	-1.977e-10	-1.20773	0.000142705	-1.977e-10	-1.20764
27606853	chr2:27606853:G:A	4.52499e-09	-1.977e-10	-1.10331	0.000147338	-1.977e-10	-1.16902	0.000148335	-1.977e-10	-1.16895
27606983	chr2:27606983:C:T	4.41305e-09	-1.977e-10	-1.12836	0.000144439	-1.977e-10	-1.18889	0.000145415	-1.977e-10	-1.18883
27607126	chr2:27607126:A:G	4.31885e-09	-1.977e-10	-1.14993	0.000140295	-1.977e-10	-1.218	0.000141269	-1.977e-10	-1.21775
27607200	chr2:27607200:A:G	2.80927e-08	1.3782	-0.655608	7.7325e-05	-1.01291	-0.800813	7.66991e-05	-1.02844	-0.80009
27607432	chr2:27607432:A:G	2.28404e-09	-1.78698	-3.0562e-10	7.5784e-05	-1.83386	-3.0562e-10	7.63048e-05	-1.83368	-3.0562e-10
27608100	chr2:27608100:A:G	4.67708e-09	-1.977e-10	-1.07025	0.000149539	-1.977e-10	-1.15419	0.000150591	-1.977e-10	-1.15385
27608123	chr2:27608123:G:T	7.03082e-10	-1.69512	-1.27008	4.91577e-05	-1.04176	-1.22495	4.89408e-05	-1.05301	-1.2248
27608740	chr2:27608740:T:C	3.11496e-08	1.43103	-0.605149	8.3093e-05	-0.985223	-0.75656	8.24018e-05	-1.00101	-0.755802
27608900	chr2:27608900:A:G	4.10176e-09	-1.977e-10	-1.20151	0.00015196	-1.977e-10	-1.13812	0.000152975	-1.977e-10	-1.13814
27609188	chr2:27609188:A:G	2.25219e-07	2.7863	0.0178471	4.36337e-05	-1.83766	-0.548257	4.39549e-05	-1.83751	-0.547747
27609345	chr2:27609345:C:T	4.89221e-09	-1.977e-10	-1.02528	0.000154835	-1.977e-10	-1.11938	0.00015593	-1.977e-10	-1.11901
27609437	chr2:27609437:A:G	3.8453e-09	-1.977e-10	-1.26607	0.000130519	-1.977e-10	-1.29023	0.000131393	-1.977e-10	-1.29023
27609477	chr2:27609477:C:T	3.77238e-09	-1.977e-10	-1.28522	0.000130537	-1.977e-10	-1.29009	0.00013141	-1.977e-10	-1.2901
27609934	chr2:27609934:GGGAGGCTGAGGCA:G	8.42476e-09	-0.481748	-3.0562e-10	0.000190003	-0.914705	-3.0562e-10	0.000191215	-0.915019	-3.0562e-10
27610411	chr2:27610411:A:T	4.15179e-09	-1.977e-10	-1.18938	0.000139776	-1.977e-10	-1.22171	0.00014071	-1.977e-10	-1.22172
27610673	chr2:27610673:C:T	4.46577e-09	-1.977e-10	-1.11648	0.000142075	-1.977e-10	-1.20539	0.000143079	-1.977e-10	-1.20502
27610820	chr2:27610820:C:T	5.02906e-07	2.80343	0.804052	3.21543e-05	-1.82943	-0.861768	3.2396e-05	-1.82912	-0.861264
27610885	chr2:27610885:C:T	6.92617e-10	-1.71373	-1.26647	4.77287e-05	-1.012	-1.28421	4.74993e-05	-1.02348	-1.28422
27611155	chr2:27611155:G:C	4.9505e-09	-1.977e-10	-1.01343	0.000156721	-1.977e-10	-1.10728	0.00015783	-1.977e-10	-1.1069
27611285	chr2:27611285:T:C	1.563e-06	3.02294	1.7185	5.64899e-05	-1.83955	-0.288133	5.69082e-05	-1.83938	-0.287601
27611412	chr2:27611412:C:G	8.97341e-09	-1.977e-10	-0.418657	0.000548006	-1.977e-10	0.144543	0.000553423	-1.977e-10	0.147705
27611476	chr2:27611476:C:T	1.10105e-08	-1.977e-10	-0.21407	0.000149145	-1.977e-10	-1.15683	0.00015015	-1.977e-10	-1.15678
27612022	chr2:27612022:A:T	7.71553e-09	-1.977e-10	-0.569687	0.000245767	-1.977e-10	-0.657358	0.000247355	-1.977e-10	-0.657591
27612197	chr2:27612197:A:G	4.03569e-09	-1.977e-10	-1.21775	0.000131	-1.977e-10	-1.28655	0.000131877	-1.977e-10	-1.28655
27612215	chr2:27612215:G:A	6.15497e-08	2.45289	-0.94597	0.000130693	-0.234593	-1.0543	0.00012895	-0.254029	-1.05496
27612903	chr2:27612903:C:G	4.19065e-09	-1.977e-10	-1.18007	0.000157715	-1.977e-10	-1.10096	0.00015882	-1.977e-10	-1.10065
27613184	chr2:27613184:C:T	4.8416e-09	-1.977e-10	-1.03568	0.000159116	-1.977e-10	-1.09211	0.000160236	-1.977e-10	-1.09177
27613554	chr2:27613554:T:C	9.32186e-09	-0.38056	-3.0562e-10	8.50651e-05	-1.71833	-3.0562e-10	8.57478e-05	-1.71701	-3.0562e-10
27614126	chr2:27614126:C:T	5.05814e-09	-1.977e-10	-0.991924	0.000156478	-1.977e-10	-1.10883	0.000157609	-1.977e-10	-1.1083
27615452	chr2:27615452:T:C	3.82847e-09	-1.977e-10	-1.27046	0.000141304	-1.977e-10	-1.21083	0.000142264	-1.977e-10	-1.21074
27615682	chr2:27615682:G:A	2.18859e-08	1.4912	-1.01828	6.58783e-05	-0.919226	-1.05471	6.52596e-05	-0.935515	-1.05453
27616240	chr2:27616240:T:C	7.13445e-10	-1.66361	-1.28696	4.35723e-05	-1.1021	-1.28522	4.33957e-05	-1.11288	-1.28518
27616502	chr2:27616502:T:C	1.14647e-07	2.25163	-0.122691	3.99922e-05	-1.83318	-0.639882	4.02894e-05	-1.83302	-0.639306
27616678	chr2:27616678:A:T	5.87723e-09	-1.977e-10	-0.841837	0.000293299	-1.977e-10	-0.480551	0.000295316	-1.977e-10	-0.480371
27616965	chr2:27616965:C:G	2.87391e-08	1.36311	-0.617772	7.95382e-05	-1.01896	-0.766548	7.8903e-05	-1.0344	-0.765793
27617887	chr2:27617887:G:A	3.75343e-09	-1.977e-10	-1.29025	0.000133181	-1.977e-10	-1.27004	0.000134081	-1.977e-10	-1.26997
27618366	chr2:27618366:C:T	5.74056e-09	-1.977e-10	-0.865366	0.000184498	-1.977e-10	-0.944107	0.000185744	-1.977e-10	-0.944051
27618445	chr2:27618445:A:G	2.26618e-09	-1.79483	-3.0562e-10	7.60273e-05	-1.83065	-3.0562e-10	7.65516e-05	-1.83045	-3.0562e-10
27618558	chr2:27618558:T:C	4.62332e-09	-1.977e-10	-1.08181	0.000148352	-1.977e-10	-1.16216	0.000149393	-1.977e-10	-1.16183
27618887	chr2:27618887:T:C	4.76265e-09	-1.977e-10	-1.05212	0.000155933	-1.977e-10	-1.11232	0.000156983	-1.977e-10	-1.11228
27618981	chr2:27618981:C:T	4.16483e-09	-1.977e-10	-1.18625	0.000156435	-1.977e-10	-1.1091	0.00015753	-1.977e-10	-1.1088
27619239	chr2:27619239:A:G	3.92059e-09	-1.977e-10	-1.24668	0.000130991	-1.977e-10	-1.28661	0.00013187	-1.977e-10	-1.2866
27619463	chr2:27619463:A:G	2.28152e-09	-1.78808	-3.0562e-10	7.57585e-05	-1.83419	-3.0562e-10	7.62788e-05	-1.83402	-3.0562e-10
27620117	chr2:27620117:T:C	5.04285e-09	-1.977e-10	-0.994951	0.00015531	-1.977e-10	-1.11632	0.000156441	-1.977e-10	-1.11574
27620242	chr2:27620242:T:A	6.13492e-09	-1.977e-10	-0.798925	0.000326655	-1.977e-10	-0.37284	0.000329041	-1.977e-10	-0.372235
27620327	chr2:27620327:T:C	5.99178e-09	-1.977e-10	-0.822533	0.000243961	-1.977e-10	-0.664734	0.000245598	-1.977e-10	-0.664722
27622942	chr2:27622942:G:A	6.79313e-09	-1.977e-10	-0.697011	0.000280693	-1.977e-10	-0.524483	0.000282861	-1.977e-10	-0.523462
27623168	chr2:27623168:A:G	4.41071e-09	-1.977e-10	-1.12889	0.000144337	-1.977e-10	-1.18959	0.000145312	-1.977e-10	-1.18954
27623410	chr2:27623410:A:T	8.84261e-10	-1.70141	-1.03452	8.94453e-05	-0.685416	-0.9827	8.95728e-05	-0.690864	-0.982501
27623736	chr2:27623736:T:C	7.29527e-10	-1.66131	-1.26697	4.14208e-05	-1.14844	-1.28952	4.12609e-05	-1.15897	-1.28953
27623778	chr2:27623778:C:G	1.08023e-09	-1.61147	-0.924279	5.06278e-05	-0.94884	-1.2884	5.0449e-05	-0.95908	-1.28838
27623872	chr2:27623872:C:T	6.9406e-09	-1.977e-10	-0.675534	0.000292848	-1.977e-10	-0.482089	0.000295129	-1.977e-10	-0.481004
27624497	chr2:27624497:C:T	7.91431e-10	-1.61696	-1.22987	3.97481e-05	-1.20293	-1.27625	3.96141e-05	-1.21293	-1.2763
27624775	chr2:27624775:C:G	8.56219e-08	1.378	0.459017	7.0436e-05	-1.24345	-0.663586	7.10522e-05	-1.24247	-0.662537
27625201	chr2:27625201:C:T	1.28615e-08	-0.0586839	-3.0562e-10	0.000133798	-1.26541	-3.0562e-10	0.000134248	-1.26873	-3.0562e-10
27625331	chr2:27625331:G:A	8.22999e-09	-0.505138	-3.0562e-10	0.000120143	-1.37306	-3.0562e-10	0.000121093	-1.37186	-3.0562e-10
27625530	chr2:27625530:A:G	8.39039e-10	-1.52371	-1.26472	3.92719e-05	-1.20212	-1.28911	3.91617e-05	-1.21162	-1.28909
27626045	chr2:27626045:G:A	1.50348e-08	-1.977e-10	0.0974431	0.000169816	-1.977e-10	-1.02703	0.000170963	-1.977e-10	-1.02697
27626166	chr2:27626166:G:A	4.08672e-09	-1.977e-10	-1.20518	0.000131428	-1.977e-10	-1.28328	0.000132308	-1.977e-10	-1.28328
27627146	chr2:27627146:A:G	2.30558e-09	-1.77759	-3.0562e-10	7.54799e-05	-1.83788	-3.0562e-10	7.59956e-05	-1.83774	-3.0562e-10
27628084	chr2:27628084:T:C	6.5634e-10	-1.75558	-1.27842	2.22539e-05	-1.83656	-1.22266	2.24111e-05	-1.83633	-1.22253
27628253	chr2:27628253:T:C	8.31268e-10	-1.55769	-1.24003	4.12273e-05	-1.15329	-1.28935	4.10951e-05	-1.16316	-1.28937
27628481	chr2:27628481:G:C	4.89925e-09	-1.977e-10	-1.02384	0.000155814	-1.977e-10	-1.11308	0.000156914	-1.977e-10	-1.11272
27628593	chr2:27628593:C:T	4.00504e-09	-1.977e-10	-1.22537	0.000153715	-1.977e-10	-1.12664	0.00015477	-1.977e-10	-1.12648
27628901	chr2:27628901:G:A	6.85253e-09	-1.977e-10	-0.688305	0.000162206	-1.977e-10	-1.07288	0.000163349	-1.977e-10	-1.07253
27629051	chr2:27629051:G:A	0.000415398	9.32401	1.00006	7.81074e-05	-1.11298	-0.690681	7.78257e-05	-1.12341	-0.690534
27629397	chr2:27629397:A:G	2.44726e-09	-1.71795	-3.0562e-10	7.49961e-05	-1.84431	-3.0562e-10	7.54964e-05	-1.84433	-3.0562e-10
27629522	chr2:27629522:C:T	2.15664e-09	-1.84437	-3.0562e-10	8.70324e-05	-1.69546	-3.0562e-10	8.76563e-05	-1.69499	-3.0562e-10
27629604	chr2:27629604:G:A	5.05514e-09	-1.977e-10	-0.992517	0.000159226	-1.977e-10	-1.09142	0.000160357	-1.977e-10	-1.09102
27629770	chr2:27629770:A:G	7.52984e-10	-1.64421	-1.25243	4.83454e-05	-0.993105	-1.29027	4.81402e-05	-1.00403	-1.29027
27630070	chr2:27630070:G:A	3.77291e-09	-1.977e-10	-1.28508	0.000133223	-1.977e-10	-1.26972	0.000134131	-1.977e-10	-1.2696
27630163	chr2:27630163:T:C	6.25218e-10	-1.80104	-1.28154	2.26171e-05	-1.81257	-1.23047	2.27819e-05	-1.81211	-1.23034
27630378	chr2:27630378:C:G	0.000254935	9.83584	-3.0562e-10	0.000169105	-1.03122	-3.0562e-10	0.000168513	-1.0414	-3.0562e-10
27631109	chr2:27631109:T:G	4.77208e-09	-1.977e-10	-1.05014	0.000192993	-1.977e-10	-0.899091	0.000194315	-1.977e-10	-0.898938
27631502	chr2:27631502:G:A	7.39319e-10	-1.68694	-1.22801	4.72709e-05	-1.02154	-1.2843	4.708e-05	-1.03231	-1.28426
27631556	chr2:27631556:A:G	3.81169e-09	-1.977e-10	-1.27485	0.000130515	-1.977e-10	-1.29025	0.00013139	-1.977e-10	-1.29025
27631657	chr2:27631657:G:A	0.000908227	9.8368	1.26953	0.000104601	-0.952538	-0.559048	0.000104123	-0.964035	-0.558812
27631665	chr2:27631665:T:A	4.2504e-09	-1.977e-10	-1.16591	0.000140232	-1.977e-10	-1.21845	0.000141208	-1.977e-10	-1.21818
27631762	chr2:27631762:G:A	4.21596e-09	-1.977e-10	-1.17404	0.000135758	-1.977e-10	-1.25087	0.000136692	-1.977e-10	-1.25069
27632185	chr2:27632185:T:A	1.33879e-09	-1.63218	-0.688979	5.57492e-05	-0.923857	-1.21702	5.5533e-05	-0.934409	-1.21703
27632372	chr2:27632372:A:G	7.62505e-10	-1.62018	-1.26389	5.10804e-05	-0.992178	-1.23616	5.09004e-05	-1.00258	-1.23597
27632530	chr2:27632530:A:T	8.40988e-06	7.48252	-1.05827	0.00398983	3.30812	-1.17836	0.0038081	3.2554	-1.17893
27632664	chr2:27632664:T:C	4.31608e-09	-1.977e-10	-1.15058	0.000144359	-1.977e-10	-1.18944	0.000145363	-1.977e-10	-1.18919
27632743	chr2:27632743:A:G	2.48418e-09	-1.70298	-3.0562e-10	7.53318e-05	-1.83984	-3.0562e-10	7.58296e-05	-1.83993	-3.0562e-10
27633057	chr2:27633057:G:A	7.22081e-10	-1.7008	-1.23774	4.90372e-05	-0.988338	-1.28083	4.88293e-05	-0.999322	-1.28077
27633246	chr2:27633246:T:C	8.34987e-09	-1.977e-10	-0.490676	0.000252663	-1.977e-10	-0.629687	0.00025442	-1.977e-10	-0.62943
27633319	chr2:27633319:GT:G	6.66892e-10	-1.74158	-1.27647	2.2284e-05	-1.8394	-1.21848	2.24402e-05	-1.83922	-1.21834
27633344	chr2:27633344:C:T	7.58957e-09	-1.977e-10	-0.586147	0.000231649	-1.977e-10	-0.716521	0.000233247	-1.977e-10	-0.71632
27633424	chr2:27633424:G:T	1.33256e-09	-1.61807	-0.707755	5.38357e-05	-0.95223	-1.22358	5.36357e-05	-0.962618	-1.22358
27633471	chr2:27633471:AATTTTTGT:A	4.52976e-09	-1.977e-10	-1.10225	0.000153834	-1.977e-10	-1.12587	0.000154901	-1.977e-10	-1.12563
27633628	chr2:27633628:T:C	7.16774e-10	-1.69707	-1.24884	4.88408e-05	-0.997939	-1.27524	4.86372e-05	-1.00887	-1.27516
27633635	chr2:27633635:C:T	3.96257e-09	-1.977e-10	-1.23603	0.000134735	-1.977e-10	-1.25843	0.000135658	-1.977e-10	-1.25828
27634347	chr2:27634347:C:T	6.61982e-10	-1.74445	-1.28099	2.20575e-05	-1.83873	-1.22936	2.22122e-05	-1.83854	-1.22924
27634460	chr2:27634460:A:G	4.43673e-09	-1.977e-10	-1.123	0.000147832	-1.977e-10	-1.16567	0.000148864	-1.977e-10	-1.16539
27634650	chr2:27634650:G:A	7.27569e-10	-1.69313	-1.23784	4.81306e-05	-1.00705	-1.28077	4.79322e-05	-1.01792	-1.28071
27635245	chr2:27635245:G:A	8.78377e-10	-1.64032	-1.10228	2.16603e-05	-1.84423	-1.24203	2.18066e-05	-1.84428	-1.24192
27635622	chr2:27635622:G:T	4.86538e-09	-1.977e-10	-1.03078	0.000246262	-1.977e-10	-0.655347	0.000248407	-1.977e-10	-0.65335
27636259	chr2:27636259:A:G	7.37247e-09	-1.977e-10	-0.61517	0.000235525	-1.977e-10	-0.699926	0.000237041	-1.977e-10	-0.700182
27636450	chr2:27636450:G:T	2.17322e-09	-1.83671	-3.0562e-10	9.23693e-05	-1.63595	-3.0562e-10	9.28941e-05	-1.63696	-3.0562e-10
27636484	chr2:27636484:T:A	4.98878e-05	8.64835	-0.443744	6.11141e-05	-0.903367	-1.14563	6.08935e-05	-0.913183	-1.14611
27636567	chr2:27636567:G:A	4.46886e-09	-1.977e-10	-1.11579	0.000148753	-1.977e-10	-1.15945	0.000149794	-1.977e-10	-1.15916
27636615	chr2:27636615:T:C	6.64137e-10	-1.74766	-1.27453	2.24066e-05	-1.8381	-1.21429	2.25643e-05	-1.8379	-1.21415
27636684	chr2:27636684:A:G	3.8759e-09	-1.977e-10	-1.25814	0.000130978	-1.977e-10	-1.28672	0.000131859	-1.977e-10	-1.28669
27636799	chr2:27636799:G:T	4.01231e-09	-1.977e-10	-1.22355	0.000180087	-1.977e-10	-0.968302	0.000181561	-1.977e-10	-0.966824
27637041	chr2:27637041:G:A	4.25146e-09	-1.977e-10	-1.16566	0.000140256	-1.977e-10	-1.21827	0.000141233	-1.977e-10	-1.21801
27637059	chr2:27637059:C:T	9.81007e-10	-1.36891	-1.26319	2.99536e-05	-1.53917	-1.22292	2.9947e-05	-1.54617	-1.22282
27637343	chr2:27637343:TG:T	2.16563e-08	0.430552	0.0318204	4.16906e-05	-1.64871	-0.782762	4.20196e-05	-1.64828	-0.781998
27637391	chr2:27637391:G:A	5.3251e-06	6.56021	-0.592945	0.00104164	1.50805	-0.721235	0.00101113	1.47183	-0.721426
27637684	chr2:27637684:A:G	1.02129e-09	-1.83376	-0.758098	7.58351e-05	-0.656374	-1.17681	7.51615e-05	-0.672079	-1.1767
27638654	chr2:27638654:G:GT	9.08587e-09	-1.84317	1.43697	0.000162676	-1.68956	0.61958	0.000164215	-1.68789	0.620648
27638751	chr2:27638751:G:T	4.01311e-08	1.07923	-3.0562e-10	0.000307489	-0.433306	-3.0562e-10	0.000308405	-0.437005	-3.0562e-10
27638840	chr2:27638840:G:A	6.87845e-10	-1.8079	-1.17921	6.16781e-05	-0.791727	-1.24809	6.1086e-05	-0.808211	-1.24792
27639168	chr2:27639168:T:C	3.81889e-09	-1.977e-10	-1.27296	0.000145427	-1.977e-10	-1.18207	0.000146417	-1.977e-10	-1.18196
27639472	chr2:27639472:A:G	1.39163e-08	-1.977e-10	0.0201384	0.000286047	-1.977e-10	-0.505587	0.000288096	-1.977e-10	-0.505125
27639530	chr2:27639530:C:T	8.07922e-10	-1.83371	-0.9925	7.93591e-05	-0.860358	-0.927403	7.86742e-05	-0.875886	-0.927215
27639969	chr2:27639969:T:C	3.75363e-09	-1.977e-10	-1.2902	0.000131471	-1.977e-10	-1.28296	0.00013235	-1.977e-10	-1.28296
27640206	chr2:27640206:C:A	3.80121e-09	-1.977e-10	-1.2776	0.000131666	-1.977e-10	-1.28148	0.000132561	-1.977e-10	-1.28137
27640408	chr2:27640408:T:C	7.94111e-09	-1.83919	1.29832	0.000149054	-1.65851	0.501079	0.000150485	-1.65667	0.502119
27640436	chr2:27640436:G:A	3.75365e-09	-1.977e-10	-1.29019	0.000131466	-1.977e-10	-1.28299	0.000132346	-1.977e-10	-1.283
27640582	chr2:27640582:C:G	5.29717e-09	-1.977e-10	-0.945749	0.000150253	-1.977e-10	-1.14942	0.000151254	-1.977e-10	-1.14945
27640585	chr2:27640585:A:G	9.30162e-10	-1.80035	-0.884973	0.000108928	-0.616809	-0.854248	0.000107813	-0.634056	-0.853967
27640960	chr2:27640960:CAAAT:C	4.51314e-09	-1.977e-10	-1.10593	0.000150274	-1.977e-10	-1.14928	0.000151278	-1.977e-10	-1.1493
27641512	chr2:27641512:T:G	7.10153e-09	-1.84058	1.18797	0.0001351	-1.66733	0.411597	0.000136388	-1.66553	0.412614
27642377	chr2:27642377:C:T	5.85285e-09	-1.977e-10	-0.845993	0.000236475	-1.977e-10	-0.695902	0.000238219	-1.977e-10	-0.695226
27642458	chr2:27642458:A:G	2.67062e-08	-1.977e-10	0.671974	0.000472897	-1.977e-10	-0.00286607	0.000476444	-1.977e-10	-0.00206677
27642792	chr2:27642792:T:C	7.88848e-09	-1.83328	1.28576	0.000151949	-1.62771	0.489513	0.000153432	-1.62571	0.490548
27642964	chr2:27642964:C:T	4.14747e-09	-1.977e-10	-1.19042	0.000139521	-1.977e-10	-1.22353	0.000140478	-1.977e-10	-1.22336
27643062	chr2:27643062:C:T	1.29185e-08	-1.977e-10	-0.0542607	0.00016004	-1.977e-10	-1.08632	0.000161122	-1.977e-10	-1.08626
27643158	chr2:27643158:A:G	5.17833e-09	-1.977e-10	-0.96844	0.000148092	-1.977e-10	-1.16391	0.000149079	-1.977e-10	-1.16394
27643198	chr2:27643198:T:A	5.18526e-09	-1.977e-10	-0.967103	0.000166201	-1.977e-10	-1.04854	0.000167345	-1.977e-10	-1.04836
27643342	chr2:27643342:TTA:T	4.3235e-09	-1.977e-10	-1.14886	0.000144789	-1.977e-10	-1.18647	0.000145756	-1.977e-10	-1.18648
27643372	chr2:27643372:G:A	6.20736e-09	-1.977e-10	-0.787186	0.0001943	-1.977e-10	-0.892342	0.000195668	-1.977e-10	-0.891999
27643604	chr2:27643604:C:T	4.27969e-09	-1.977e-10	-1.15904	0.00016948	-1.977e-10	-1.02901	0.000170652	-1.977e-10	-1.02879
27644263	chr2:27644263:G:T	3.96012e-09	-1.977e-10	-1.23665	0.000142954	-1.977e-10	-1.19922	0.00014394	-1.977e-10	-1.19902
27644407	chr2:27644407:C:T	9.0963e-09	-1.82383	1.41877	0.000179323	-1.57411	0.601557	0.000181098	-1.57201	0.602633
27644590	chr2:27644590:C:T	4.20178e-09	-1.977e-10	-1.17741	0.000141251	-1.977e-10	-1.21121	0.000142229	-1.977e-10	-1.21098
27644942	chr2:27644942:C:T	7.7841e-09	-1.84134	1.2805	0.000144891	-1.67153	0.485771	0.000146273	-1.66975	0.486806
27645349	chr2:27645349:G:A	5.83812e-09	-1.977e-10	-0.848513	0.000235795	-1.977e-10	-0.69878	0.000237534	-1.977e-10	-0.698106
27645523	chr2:27645523:A:G	8.1691e-09	-1.84386	1.3313	0.000147328	-1.69681	0.527725	0.000148713	-1.69517	0.528773
27646142	chr2:27646142:A:G	5.03115e-09	-1.977e-10	-0.997274	0.000158065	-1.977e-10	-1.09874	0.000159187	-1.977e-10	-1.09834
27647986	chr2:27647986:T:C	2.30533e-09	-1.7777	-3.0562e-10	0.000110529	-1.45647	-3.0562e-10	0.00011136	-1.45565	-3.0562e-10
27648138	chr2:27648138:C:T	8.44291e-09	-1.83901	1.35941	0.000157072	-1.65775	0.552714	0.000158584	-1.65591	0.553776
27649176	chr2:27649176:C:T	3.35494e-09	-1.79897	0.39648	7.3237e-05	-1.44202	-0.426022	7.40338e-05	-1.43849	-0.425401
27649220	chr2:27649220:C:T	5.47621e-09	-1.977e-10	-0.91251	0.000169573	-1.977e-10	-1.02846	0.000170786	-1.977e-10	-1.02801
27649397	chr2:27649397:C:G	8.64898e-09	-0.455482	-3.0562e-10	0.00016029	-1.08476	-3.0562e-10	0.000160439	-1.0905	-3.0562e-10
27650459	chr2:27650459:C:G	8.01962e-06	7.49031	-1.11358	0.00409833	3.3672	-1.21061	0.00391107	3.31424	-1.21109
27650548	chr2:27650548:G:A	7.99283e-10	-1.82234	-1.01463	8.80386e-05	-0.733083	-0.950885	8.72067e-05	-0.749445	-0.950692
27650750	chr2:27650750:T:C	8.0742e-09	-1.977e-10	-0.524249	0.000244871	-1.977e-10	-0.66101	0.000246572	-1.977e-10	-0.660764
27650764	chr2:27650764:T:G	3.76443e-09	-1.977e-10	-1.28733	0.000132796	-1.977e-10	-1.27293	0.000133675	-1.977e-10	-1.273
27650941	chr2:27650941:G:C	7.20241e-09	-1.84372	1.20522	0.000133119	-1.69389	0.423389	0.00013437	-1.69223	0.424405
27651465	chr2:27651465:A:C	1.05258e-09	-1.79532	-0.766354	0.000104451	-0.32777	-1.18526	0.000103331	-0.345333	-1.18514
27651627	chr2:27651627:T:C	5.51422e-09	-1.977e-10	-0.905593	0.000230924	-1.977e-10	-0.719657	0.000232518	-1.977e-10	-0.71945
27651688	chr2:27651688:G:C	4.435e-09	-1.977e-10	-1.12339	0.000147805	-1.977e-10	-1.16585	0.000148838	-1.977e-10	-1.16556
27651696	chr2:27651696:G:T	1.07285e-09	-1.80027	-0.742337	0.000102423	-0.358687	-1.17395	0.000101344	-0.376074	-1.17383
27652019	chr2:27652019:G:A	9.11332e-10	-1.81879	-0.886982	9.74162e-05	-0.725657	-0.857094	9.64942e-05	-0.74212	-0.856815
27652169	chr2:27652169:TAAA:T	7.82336e-06	7.52193	-1.16998	0.00403259	3.38375	-1.24333	0.00384832	3.33066	-1.24369
27653060	chr2:27653060:A:G	4.41056e-09	-1.977e-10	-1.12892	0.000173209	-1.977e-10	-1.00725	0.000174383	-1.977e-10	-1.00716
27653774	chr2:27653774:C:T	8.52658e-09	-1.8391	1.36937	0.00015852	-1.65706	0.561194	0.000160048	-1.6552	0.56226
27653799	chr2:27653799:T:G	1.15799e-08	-0.163652	-3.0562e-10	9.29116e-05	-1.6301	-3.0562e-10	9.32286e-05	-1.63336	-3.0562e-10
27654028	chr2:27654028:G:A	4.00462e-09	-1.977e-10	-1.22547	0.000179417	-1.977e-10	-0.972034	0.000180883	-1.977e-10	-0.970565
27654667	chr2:27654667:T:C	8.13096e-09	-1.83772	1.32048	0.000153291	-1.64935	0.519943	0.000154772	-1.64745	0.520992
27654807	chr2:27654807:T:C	1.09832e-09	-1.78807	-0.731075	0.000110336	-0.289635	-1.16858	0.000109131	-0.307413	-1.16845
27655752	chr2:27655752:G:A	4.43022e-09	-1.977e-10	-1.12447	0.00014767	-1.977e-10	-1.16676	0.000148701	-1.977e-10	-1.16648
27655819	chr2:27655819:T:C	5.18278e-06	7.08508	-1.14491	0.00286324	3.03895	-1.24098	0.00273701	2.98751	-1.24131
27655862	chr2:27655862:G:C	3.94651e-09	-1.977e-10	-1.24009	0.000133118	-1.977e-10	-1.2705	0.000134023	-1.977e-10	-1.2704
27655899	chr2:27655899:A:G	4.94512e-09	-1.977e-10	-1.01452	0.000144256	-1.977e-10	-1.19016	0.000145217	-1.977e-10	-1.19019
27655955	chr2:27655955:T:C	4.79229e-09	-1.77291	0.726992	0.000100032	-1.37079	-0.185466	0.000101158	-1.36697	-0.184765
27656080	chr2:27656080:A:G	7.07078e-09	-1.84309	1.18614	0.000131986	-1.68746	0.408416	0.00013323	-1.68577	0.409434
27656120	chr2:27656120:G:A	9.85323e-09	-1.977e-10	-0.325123	0.000294125	-1.977e-10	-0.477739	0.000296181	-1.977e-10	-0.477447
27656173	chr2:27656173:T:C	4.42025e-09	-1.977e-10	-1.12673	0.000147384	-1.977e-10	-1.1687	0.000148413	-1.977e-10	-1.16842
27656430	chr2:27656430:C:T	7.65851e-09	-1.84151	1.2644	0.000142786	-1.67387	0.473469	0.000144145	-1.67211	0.474509
27657726	chr2:27657726:TG:T	4.31457e-09	-1.977e-10	-1.15092	0.000142453	-1.977e-10	-1.20273	0.000143413	-1.977e-10	-1.20269
27657968	chr2:27657968:G:T	8.21109e-09	-1.977e-10	-0.507437	0.000203939	-1.977e-10	-0.843924	0.000205333	-1.977e-10	-0.843784
27658123	chr2:27658123:C:G	8.11968e-09	-1.84125	1.32261	0.00015035	-1.67076	0.52198	0.000151787	-1.66897	0.523033
27658778	chr2:27658778:CCAGT:C	1.79366e-08	-1.977e-10	0.27392	0.00044886	-1.977e-10	-0.0550335	0.00045239	-1.977e-10	-0.0538731
27658882	chr2:27658882:G:A	5.49773e-09	-1.977e-10	-0.908586	0.000234966	-1.977e-10	-0.702302	0.000236701	-1.977e-10	-0.701622
27658968	chr2:27658968:A:G	3.8063e-09	-1.977e-10	-1.27627	0.000144162	-1.977e-10	-1.1908	0.000145143	-1.977e-10	-1.1907
27659833	chr2:27659833:A:G	6.7743e-10	-1.77498	-1.22739	7.29921e-05	-0.596891	-1.2745	7.21926e-05	-0.61468	-1.2744
27660147	chr2:27660147:TA:T	9.8852e-09	-1.977e-10	-0.321884	0.000295026	-1.977e-10	-0.474681	0.000297088	-1.977e-10	-0.474388
27660343	chr2:27660343:C:T	3.90761e-09	-1.977e-10	-1.25	0.000142546	-1.977e-10	-1.20208	0.0001435	-1.977e-10	-1.20208
27660372	chr2:27660372:C:T	2.21092e-09	-1.81952	-3.0562e-10	7.56588e-05	-1.83551	-3.0562e-10	7.61151e-05	-1.83617	-3.0562e-10
27660479	chr2:27660479:T:C	4.43084e-09	-1.977e-10	-1.12433	0.000147686	-1.977e-10	-1.16665	0.000148717	-1.977e-10	-1.16637
27660492	chr2:27660492:G:A	1.00619e-08	-1.977e-10	-0.30417	0.00029985	-1.977e-10	-0.458461	0.000301947	-1.977e-10	-0.458164
27661091	chr2:27661091:C:T	8.80475e-09	-1.83973	1.4021	0.000162833	-1.66187	0.592856	0.000164397	-1.66005	0.593921
27661841	chr2:27661841:C:G	2.60834e-09	-1.65421	-3.0562e-10	7.63629e-05	-1.82625	-3.0562e-10	7.69226e-05	-1.82562	-3.0562e-10
27661932	chr2:27661932:T:G	8.2558e-09	-1.977e-10	-0.502007	0.000204871	-1.977e-10	-0.839364	0.000206271	-1.977e-10	-0.839226
27662011	chr2:27662011:C:T	3.77055e-09	-1.977e-10	-1.2857	0.000130802	-1.977e-10	-1.28806	0.000131683	-1.977e-10	-1.28802
27662088	chr2:27662088:T:G	6.24489e-09	-1.977e-10	-0.781159	0.000198067	-1.977e-10	-0.873138	0.000199413	-1.977e-10	-0.87304
27662465	chr2:27662465:A:G	3.77353e-09	-1.977e-10	-1.28491	0.000130739	-1.977e-10	-1.28854	0.000131619	-1.977e-10	-1.28851
27662526	chr2:27662526:A:G	4.43084e-09	-1.977e-10	-1.12433	0.000147686	-1.977e-10	-1.16665	0.000148717	-1.977e-10	-1.16637
27662600	chr2:27662600:A:G	3.79458e-09	-1.977e-10	-1.27935	0.000142936	-1.977e-10	-1.19935	0.000143907	-1.977e-10	-1.19925
27664827	chr2:27664827:G:A	4.44202e-09	-1.977e-10	-1.12181	0.000148011	-1.977e-10	-1.16446	0.000149044	-1.977e-10	-1.16417
27665862	chr2:27665862:T:C	7.77058e-09	-1.82555	1.26298	0.000154006	-1.59726	0.472504	0.00015553	-1.59512	0.473543
27665891	chr2:27665891:A:C	1.62029e-08	-1.977e-10	0.172266	0.00041027	-1.977e-10	-0.144928	0.000413479	-1.977e-10	-0.14381
27666105	chr2:27666105:T:G	4.47822e-09	-1.977e-10	-1.1137	0.000174268	-1.977e-10	-1.00115	0.000175446	-1.977e-10	-1.00108
27666246	chr2:27666246:A:G	2.1592e-09	-1.84318	-3.0562e-10	8.24738e-05	-1.74926	-3.0562e-10	8.29529e-05	-1.75014	-3.0562e-10
27666679	chr2:27666679:A:G	5.59893e-09	-1.977e-10	-0.890347	0.000235577	-1.977e-10	-0.699704	0.000237203	-1.977e-10	-0.6995
27667103	chr2:27667103:T:C	5.087e-08	-1.977e-10	1.31635	0.0011109	-1.977e-10	0.851178	0.00112019	-1.977e-10	0.852834
27667414	chr2:27667414:A:G	4.43924e-09	-1.977e-10	-1.12244	0.00014793	-1.977e-10	-1.16501	0.000148963	-1.977e-10	-1.16472
27668419	chr2:27668419:G:A	4.73151e-09	-1.977e-10	-1.05868	0.000140699	-1.977e-10	-1.21512	0.000141638	-1.977e-10	-1.21515
27668747	chr2:27668747:A:G	4.43288e-09	-1.977e-10	-1.12387	0.000147746	-1.977e-10	-1.16625	0.000148778	-1.977e-10	-1.16597
27669156	chr2:27669156:A:T	6.95266e-06	5.56019	0.673762	5.17535e-05	-1.50579	-0.70946	5.18428e-05	-1.51105	-0.709156
27669457	chr2:27669457:T:C	4.66988e-09	-1.977e-10	-1.07179	0.000139631	-1.977e-10	-1.22274	0.000140562	-1.977e-10	-1.22277
27669591	chr2:27669591:C:T	7.49559e-09	-1.977e-10	-0.598608	0.000238687	-1.977e-10	-0.68659	0.000240384	-1.977e-10	-0.686182
27669827	chr2:27669827:T:A	1.0545e-09	-1.79664	-0.763223	0.000103572	-0.338237	-1.18324	0.000102468	-0.355747	-1.18312
27670662	chr2:27670662:C:T	4.93428e-09	-1.977e-10	-1.01672	0.000144222	-1.977e-10	-1.19039	0.000145183	-1.977e-10	-1.19042
27670720	chr2:27670720:G:A	4.90777e-09	-1.977e-10	-1.0221	0.000143768	-1.977e-10	-1.19354	0.000144727	-1.977e-10	-1.19357
27670803	chr2:27670803:T:C	8.7881e-10	-1.77949	-0.962623	0.000111603	-0.515441	-0.931358	0.00011038	-0.533381	-0.931111
27670873	chr2:27670873:T:A	5.44577e-09	-1.977e-10	-0.918083	0.000227823	-1.977e-10	-0.733173	0.000229395	-1.977e-10	-0.732973
27671910	chr2:27671910:T:G	3.78354e-09	-1.977e-10	-1.28226	0.000141745	-1.977e-10	-1.20771	0.000142708	-1.977e-10	-1.20762
27672151	chr2:27672151:C:G	4.43043e-09	-1.977e-10	-1.12443	0.000147675	-1.977e-10	-1.16673	0.000148706	-1.977e-10	-1.16644
27672206	chr2:27672206:C:T	6.96652e-06	5.40426	0.83169	0.000124764	-0.674551	-0.660767	0.000125108	-0.67925	-0.659991
27672335	chr2:27672335:T:TTTC	4.02116e-09	-1.75874	0.53739	9.02457e-05	-1.33377	-0.325442	9.12769e-05	-1.3298	-0.324725
27672341	chr2:27672341:G:T	6.84431e-09	-1.977e-10	-0.689504	0.00021763	-1.977e-10	-0.778947	0.000219169	-1.977e-10	-0.778573
27672356	chr2:27672356:A:G	4.19635e-09	-1.977e-10	-1.17871	0.000138859	-1.977e-10	-1.22828	0.000139823	-1.977e-10	-1.22804
27673000	chr2:27673000:C:T	2.44428e-09	-1.71917	-3.0562e-10	0.000139507	-1.22363	-3.0562e-10	0.000140117	-1.22594	-3.0562e-10
27673107	chr2:27673107:C:G	1.40545e-08	-1.977e-10	0.0300213	0.000166274	-1.977e-10	-1.04811	0.000167398	-1.977e-10	-1.04804
27673333	chr2:27673333:C:CT	3.80959e-09	-1.977e-10	-1.2754	0.00013053	-1.977e-10	-1.29014	0.000131403	-1.977e-10	-1.29015
27673769	chr2:27673769:C:G	7.40951e-09	-1.83137	1.22121	0.000145404	-1.62024	0.438015	0.000146825	-1.61823	0.439047
27673776	chr2:27673776:G:A	2.7922e-08	0.716492	-3.0562e-10	0.000184299	-0.945186	-3.0562e-10	0.000186402	-0.940514	-3.0562e-10
27674463	chr2:27674463:A:G	8.31069e-09	-1.8294	1.33402	0.000160981	-1.61237	0.531916	0.000162564	-1.61032	0.532973
27674768	chr2:27674768:G:A	6.88476e-09	-1.8238	1.14019	0.000140799	-1.59185	0.377439	0.00014219	-1.58971	0.37845
27674819	chr2:27674819:C:T	3.8127e-09	-1.977e-10	-1.27458	0.000144874	-1.977e-10	-1.18588	0.00014586	-1.977e-10	-1.18577
27674900	chr2:27674900:C:T	4.42709e-09	-1.977e-10	-1.12518	0.000143147	-1.977e-10	-1.19787	0.000144146	-1.977e-10	-1.19759
27674968	chr2:27674968:G:A	1.39887e-07	3.5684	-1.24049	0.000592831	1.42707	-1.2039	0.000572957	1.38695	-1.20456
27675449	chr2:27675449:T:C	9.17268e-09	-1.977e-10	-0.396693	0.00025281	-1.977e-10	-0.629106	0.000254691	-1.977e-10	-0.628367
27676051	chr2:27676051:T:G	5.10042e-09	-1.977e-10	-0.9836	0.000147059	-1.977e-10	-1.17091	0.000148038	-1.977e-10	-1.17095
27676611	chr2:27676611:C:T	2.6144e-08	-1.977e-10	0.650697	0.000627597	-1.977e-10	0.280155	0.000632585	-1.977e-10	0.281397
27676620	chr2:27676620:G:A	3.77652e-09	-1.977e-10	-1.28412	0.000140837	-1.977e-10	-1.21414	0.000141794	-1.977e-10	-1.21404
27676759	chr2:27676759:A:G	3.79021e-09	-1.75397	0.473469	8.74324e-05	-1.32003	-0.370846	8.84359e-05	-1.316	-0.37014
27676836	chr2:27676836:A:C	2.35204e-08	-1.977e-10	0.544944	0.000570722	-1.977e-10	0.185159	0.000575237	-1.977e-10	0.186365
27677702	chr2:27677702:A:G	4.25795e-09	-1.16414	-3.0562e-10	9.39552e-05	-1.61893	-3.0562e-10	9.43918e-05	-1.62096	-3.0562e-10
27678385	chr2:27678385:C:T	7.22312e-09	-1.83987	1.20423	0.000138477	-1.6636	0.432559	0.000139796	-1.6618	0.433568
27678688	chr2:27678688:A:G	2.38354e-09	-1.74433	-3.0562e-10	9.44562e-05	-1.61361	-3.0562e-10	9.49256e-05	-1.61532	-3.0562e-10
27679635	chr2:27679635:A:G	4.78591e-09	-1.977e-10	-1.04725	0.000150029	-1.977e-10	-1.15091	0.000151056	-1.977e-10	-1.15077
27679742	chr2:27679742:C:T	1.38444e-08	-1.977e-10	0.014956	0.000467527	-1.977e-10	-0.0142863	0.00047062	-1.977e-10	-0.0143662
27679746	chr2:27679746:G:T	9.60661e-09	-1.977e-10	-0.350471	0.000263117	-1.977e-10	-0.589147	0.00026508	-1.977e-10	-0.588388
27679822	chr2:27679822:C:T	5.16337e-09	-1.977e-10	-0.971332	0.00016001	-1.977e-10	-1.08651	0.0001611	-1.977e-10	-1.0864
27679847	chr2:27679847:C:T	9.2788e-09	-1.977e-10	-0.38519	0.000255403	-1.977e-10	-0.618902	0.000257302	-1.977e-10	-0.618169
27680040	chr2:27680040:G:A	4.26857e-09	-1.977e-10	-1.16164	0.000139214	-1.977e-10	-1.22573	0.00014011	-1.977e-10	-1.22599
27680207	chr2:27680207:A:G	1.18919e-08	-1.977e-10	-0.137062	0.00034932	-1.977e-10	-0.305756	0.000351771	-1.977e-10	-0.305437
27680273	chr2:27680273:CT:C	1.90329e-08	-1.977e-10	0.333249	0.000472919	-1.977e-10	-0.00281985	0.000476643	-1.977e-10	-0.00164984
27680300	chr2:27680300:T:A	4.42833e-09	-1.977e-10	-1.1249	0.00014761	-1.977e-10	-1.16717	0.00014864	-1.977e-10	-1.16689
27681620	chr2:27681620:G:C	4.47765e-09	-1.977e-10	-1.11382	0.000149063	-1.977e-10	-1.15737	0.000150106	-1.977e-10	-1.15708
27682121	chr2:27682121:A:G	6.94448e-09	-1.977e-10	-0.674976	0.000220999	-1.977e-10	-0.763584	0.000222563	-1.977e-10	-0.763208
27682617	chr2:27682617:C:T	3.79827e-09	-1.977e-10	-1.27838	0.000135104	-1.977e-10	-1.2557	0.000135995	-1.977e-10	-1.2558
27682644	chr2:27682644:C:T	1.45951e-08	-1.977e-10	0.0677661	0.000698638	-1.977e-10	0.387389	0.000704515	-1.977e-10	0.389092
27683847	chr2:27683847:T:C	6.97117e-09	-1.84243	1.17129	0.000135045	-1.69907	0.442937	0.000136246	-1.69737	0.443415
27684051	chr2:27684051:C:T	2.18243e-09	-1.83248	-3.0562e-10	0.000132444	-1.27558	-3.0562e-10	0.000133841	-1.27177	-3.0562e-10
27684289	chr2:27684289:G:A	7.2436e-09	-0.632804	-3.0562e-10	0.000127423	-1.31423	-3.0562e-10	0.000127884	-1.31729	-3.0562e-10
27684577	chr2:27684577:T:C	3.45251e-08	0.928763	-3.0562e-10	0.000249745	-0.641303	-3.0562e-10	0.000250232	-0.646028	-3.0562e-10
27684606	chr2:27684606:A:G	5.00123e-09	-1.977e-10	-1.00324	0.00014506	-1.977e-10	-1.1846	0.000146028	-1.977e-10	-1.18462
27684950	chr2:27684950:G:A	1.76614e-08	-1.977e-10	0.258462	0.000360674	-1.977e-10	-0.27377	0.000363161	-1.977e-10	-0.273571
27684961	chr2:27684961:C:T	1.76913e-08	-1.977e-10	0.260153	0.000361188	-1.977e-10	-0.272345	0.000363679	-1.977e-10	-0.272146
27685108	chr2:27685108:G:A	4.47765e-09	-1.977e-10	-1.11382	0.000149063	-1.977e-10	-1.15737	0.000150106	-1.977e-10	-1.15708
27685598	chr2:27685598:G:C	3.40214e-08	0.914067	-3.0562e-10	0.000247661	-0.649681	-3.0562e-10	0.000248151	-0.65438	-3.0562e-10
27685741	chr2:27685741:G:T	2.3769e-09	-1.74079	-0.00633135	6.47645e-05	-1.30881	-0.682173	6.54768e-05	-1.30503	-0.681689
27685776	chr2:27685776:T:C	3.88333e-09	-1.977e-10	-1.25623	0.000132869	-1.977e-10	-1.27238	0.000133774	-1.977e-10	-1.27226
27685800	chr2:27685800:A:G	4.4706e-09	-1.977e-10	-1.1154	0.000148858	-1.977e-10	-1.15875	0.000149899	-1.977e-10	-1.15846
27685837	chr2:27685837:T:C	3.91816e-09	-1.977e-10	-1.2473	0.000131864	-1.977e-10	-1.27997	0.000132751	-1.977e-10	-1.27994
27686039	chr2:27686039:T:C	1.71091e-08	-1.977e-10	0.226686	0.000351454	-1.977e-10	-0.299664	0.000353877	-1.977e-10	-0.299468
27686874	chr2:27686874:T:C	3.1947e-08	-1.977e-10	0.851157	0.000849035	-1.977e-10	0.582356	0.00085528	-1.977e-10	0.583011
27687055	chr2:27687055:C:G	3.76317e-09	-1.977e-10	-1.28766	0.000138832	-1.977e-10	-1.22848	0.000139774	-1.977e-10	-1.22839
27687348	chr2:27687348:C:T	4.68704e-09	-1.977e-10	-1.06812	0.000139936	-1.977e-10	-1.22056	0.00014087	-1.977e-10	-1.22058
27687693	chr2:27687693:A:G	3.68901e-09	-1.76596	0.458396	9.33846e-05	-1.45361	-0.171406	9.42984e-05	-1.45118	-0.170775
27687839	chr2:27687839:A:C	4.62412e-06	5.8554	-0.0292857	3.70513e-05	-1.44087	-1.10857	3.7091e-05	-1.44668	-1.10836
27687921	chr2:27687921:T:C	3.98302e-09	-1.977e-10	-1.23088	0.000133011	-1.977e-10	-1.27131	0.000133907	-1.977e-10	-1.27127
27689050	chr2:27689050:T:C	3.98375e-09	-1.977e-10	-1.2307	0.000133024	-1.977e-10	-1.27121	0.00013392	-1.977e-10	-1.27118
27689196	chr2:27689196:G:A	4.62551e-09	-1.977e-10	-1.08134	0.000138931	-1.977e-10	-1.22777	0.000139858	-1.977e-10	-1.22779
27689909	chr2:27689909:A:G	2.10541e-08	1.65209	-1.21791	0.000103185	-0.337981	-1.18724	0.000102229	-0.354514	-1.18668
27689935	chr2:27689935:C:T	3.32072e-09	-1.79707	0.384329	8.20692e-05	-1.53253	-0.221653	8.28404e-05	-1.53045	-0.221048
27690321	chr2:27690321:T:C	1.11617e-05	5.73694	0.97038	6.38793e-05	-1.46968	-0.53507	6.39749e-05	-1.47522	-0.534707
27690793	chr2:27690793:G:A	2.2006e-09	-1.82419	-3.0562e-10	9.17721e-05	-1.64244	-3.0562e-10	9.21439e-05	-1.64507	-3.0562e-10
27691430	chr2:27691430:CT:C	4.17226e-09	-1.977e-10	-1.18447	0.000137313	-1.977e-10	-1.23948	0.000138261	-1.977e-10	-1.23928
27691602	chr2:27691602:T:C	3.76189e-09	-1.977e-10	-1.288	0.000138613	-1.977e-10	-1.23006	0.000139552	-1.977e-10	-1.22998
27691662	chr2:27691662:C:T	4.28397e-09	-1.977e-10	-1.15804	0.000141598	-1.977e-10	-1.20875	0.000142552	-1.977e-10	-1.20871
27691710	chr2:27691710:C:G	4.81119e-09	-1.977e-10	-1.04198	0.000183002	-1.977e-10	-0.952244	0.000184079	-1.977e-10	-0.95305
27692138	chr2:27692138:A:G	2.34902e-09	-1.74931	-0.00961098	6.35196e-05	-1.33068	-0.679719	6.42068e-05	-1.327	-0.679306
27692792	chr2:27692792:A:G	8.85656e-10	-1.79756	-0.936791	0.000104756	-0.603924	-0.906185	0.000103671	-0.621258	-0.905938
27694040	chr2:27694040:C:T	4.42612e-09	-1.977e-10	-1.1254	0.000147551	-1.977e-10	-1.16757	0.000148581	-1.977e-10	-1.16729
27694340	chr2:27694340:G:A	4.29547e-09	-1.977e-10	-1.15536	0.000141995	-1.977e-10	-1.20595	0.000142951	-1.977e-10	-1.20592
27695240	chr2:27695240:T:C	3.99243e-09	-1.977e-10	-1.22852	0.000133181	-1.977e-10	-1.27003	0.000134078	-1.977e-10	-1.27
27697197	chr2:27697197:C:T	9.57725e-10	-1.81103	-0.845087	0.000101713	-0.721134	-0.818459	0.000100731	-0.737772	-0.818192
27697575	chr2:27697575:CAAAT:C	4.11178e-09	-1.977e-10	-1.19907	0.000135893	-1.977e-10	-1.24988	0.000136828	-1.977e-10	-1.24969
27697667	chr2:27697667:C:A	3.88536e-09	-1.977e-10	-1.25571	0.000166772	-1.977e-10	-1.04512	0.000168105	-1.977e-10	-1.04383
27698107	chr2:27698107:C:T	6.49013e-09	-1.977e-10	-0.74264	0.00020858	-1.977e-10	-0.821423	0.000209928	-1.977e-10	-0.821652
27698839	chr2:27698839:A:G	4.41511e-09	-1.977e-10	-1.12789	0.000147332	-1.977e-10	-1.16906	0.00014836	-1.977e-10	-1.16877
27698892	chr2:27698892:T:C	3.2086e-09	-1.81291	0.365819	7.88915e-05	-1.57128	-0.22239	7.9632e-05	-1.5693	-0.221702
27698946	chr2:27698946:C:T	3.75685e-09	-1.977e-10	-1.28934	0.000131988	-1.977e-10	-1.27904	0.000132864	-1.977e-10	-1.27909
27698997	chr2:27698997:T:C	1.67796e-08	-1.977e-10	0.20724	0.000423364	-1.977e-10	-0.113512	0.000426683	-1.977e-10	-0.112375
27699076	chr2:27699076:G:A	3.91968e-09	-1.977e-10	-1.24691	0.000131941	-1.977e-10	-1.27939	0.000132811	-1.977e-10	-1.27949
27699288	chr2:27699288:G:A	4.42004e-09	-1.977e-10	-1.12677	0.000147298	-1.977e-10	-1.16929	0.000148325	-1.977e-10	-1.16901
27699577	chr2:27699577:C:CT	3.76661e-09	-1.977e-10	-1.28675	0.000139422	-1.977e-10	-1.22424	0.000140368	-1.977e-10	-1.22415
27700934	chr2:27700934:A:G	3.46535e-09	-1.81361	0.443502	8.38279e-05	-1.57363	-0.159349	8.46157e-05	-1.57165	-0.158644
27701664	chr2:27701664:T:G	3.73943e-09	-1.80603	0.512037	9.05918e-05	-1.55025	-0.105129	9.14536e-05	-1.54818	-0.104406
27701998	chr2:27701998:A:G	4.38455e-09	-1.977e-10	-1.13484	0.000146356	-1.977e-10	-1.1757	0.000147376	-1.977e-10	-1.17543
27702171	chr2:27702171:A:G	4.21671e-09	-1.977e-10	-1.17387	0.00013961	-1.977e-10	-1.22289	0.000140573	-1.977e-10	-1.22269
27703421	chr2:27703421:C:T	3.79552e-09	-1.977e-10	-1.2791	0.000142712	-1.977e-10	-1.20091	0.000143684	-1.977e-10	-1.2008
27704268	chr2:27704268:C:T	4.04261e-09	-1.977e-10	-1.21603	0.000134192	-1.977e-10	-1.26248	0.000135096	-1.977e-10	-1.26243
27704971	chr2:27704971:CT:C	7.61138e-09	-1.977e-10	-0.583279	0.00023273	-1.977e-10	-0.711864	0.000234353	-1.977e-10	-0.711589
27705101	chr2:27705101:G:A	5.24643e-09	-1.21133	0.25596	4.5988e-05	-1.78877	-0.544595	4.63817e-05	-1.78685	-0.544666
27705115	chr2:27705115:T:G	3.77092e-09	-1.977e-10	-1.2856	0.000130802	-1.977e-10	-1.28806	0.000131683	-1.977e-10	-1.28802
27705406	chr2:27705406:T:C	3.86071e-09	-1.977e-10	-1.26207	0.000130672	-1.977e-10	-1.28905	0.000131548	-1.977e-10	-1.28905
27705687	chr2:27705687:T:C	2.77809e-09	-1.59116	-3.0562e-10	7.86259e-05	-1.79704	-3.0562e-10	7.90888e-05	-1.79785	-3.0562e-10
27705728	chr2:27705728:A:G	3.64211e-08	-1.977e-10	0.982226	0.00193881	-1.977e-10	1.40809	0.00195568	-1.977e-10	1.41008
27705930	chr2:27705930:T:C	1.12423e-05	5.5229	1.19162	7.3267e-05	-1.47197	-0.395668	7.33901e-05	-1.47738	-0.395244
27706156	chr2:27706156:A:C	2.70334e-09	-1.61843	-3.0562e-10	9.8035e-05	-1.57642	-3.0562e-10	9.90857e-05	-1.57243	-3.0562e-10
27706259	chr2:27706259:G:C	5.19778e-09	-1.977e-10	-0.96469	0.000166856	-1.977e-10	-1.04461	0.00016798	-1.977e-10	-1.04457
27707438	chr2:27707438:T:C	3.79645e-09	-1.977e-10	-1.27885	0.000142838	-1.977e-10	-1.20003	0.000143815	-1.977e-10	-1.19989
27707970	chr2:27707970:C:T	1.63884e-07	3.72102	-1.23478	0.000676558	1.55178	-1.1965	0.000653373	1.51092	-1.19719
27708572	chr2:27708572:C:T	5.8454e-09	-1.977e-10	-0.847268	0.000160871	-1.977e-10	-1.08114	0.000161978	-1.977e-10	-1.08096
27708579	chr2:27708579:A:G	3.86441e-09	-1.977e-10	-1.26111	0.000130594	-1.977e-10	-1.28965	0.000131469	-1.977e-10	-1.28965
27708815	chr2:27708815:C:T	4.16813e-09	-1.977e-10	-1.18546	0.000138331	-1.977e-10	-1.2321	0.000139283	-1.977e-10	-1.23191
27709166	chr2:27709166:A:G	5.85315e-09	-1.977e-10	-0.845942	0.000160942	-1.977e-10	-1.0807	0.000162049	-1.977e-10	-1.08052
27709720	chr2:27709720:A:G	8.82718e-06	5.41683	1.05584	6.61091e-05	-1.49511	-0.475327	6.62301e-05	-1.50036	-0.474924
27710046	chr2:27710046:T:C	5.20051e-09	-1.977e-10	-0.964166	0.000166931	-1.977e-10	-1.04416	0.000168056	-1.977e-10	-1.04412
27710087	chr2:27710087:C:T	7.36169e-09	-1.977e-10	-0.616632	0.000215144	-1.977e-10	-0.790437	0.000216695	-1.977e-10	-0.789927
27710587	chr2:27710587:A:G	3.7552e-09	-1.977e-10	-1.28978	0.000132196	-1.977e-10	-1.27745	0.00013308	-1.977e-10	-1.27747
27710734	chr2:27710734:G:A	4.81601e-08	1.26161	-3.0562e-10	0.000291593	-0.486384	-3.0562e-10	0.000294414	-0.483431	-3.0562e-10
27710775	chr2:27710775:C:T	1.20511e-05	5.58995	1.19404	7.44956e-05	-1.45596	-0.395045	7.46125e-05	-1.46149	-0.39462
27710883	chr2:27710883:G:A	4.39123e-09	-1.13331	-3.0562e-10	8.6051e-05	-1.7068	-3.0562e-10	8.66391e-05	-1.70667	-3.0562e-10
27711399	chr2:27711399:A:G	3.76628e-09	-1.977e-10	-1.28684	0.000139397	-1.977e-10	-1.22442	0.000140342	-1.977e-10	-1.22433
27711657	chr2:27711657:T:C	0.000185598	10.7629	-1.24449	0.0127383	4.57573	-1.2851	0.0121804	4.52438	-1.28522
27711844	chr2:27711844:T:C	1.19873e-09	-1.84283	-0.588822	7.19695e-05	-1.20879	-0.676712	7.21332e-05	-1.21315	-0.676748
27711864	chr2:27711864:G:A	3.64624e-06	5.57956	0.00896377	3.70642e-05	-1.46066	-1.08843	3.71153e-05	-1.46619	-1.0882
27711909	chr2:27711909:C:T	4.75379e-09	-1.977e-10	-1.05398	0.000140668	-1.977e-10	-1.21534	0.000141608	-1.977e-10	-1.21535
27712377	chr2:27712377:T:C	3.8041e-09	-1.977e-10	-1.27684	0.000130582	-1.977e-10	-1.28974	0.000131452	-1.977e-10	-1.28978
27712781	chr2:27712781:A:G	3.34693e-08	-1.977e-10	0.897707	0.00176573	-1.977e-10	1.31458	0.00178107	-1.977e-10	1.31655
27712964	chr2:27712964:G:A	6.76951e-09	-1.977e-10	-0.700493	0.000304479	-1.977e-10	-0.443141	0.000306769	-1.977e-10	-0.442323
27713036	chr2:27713036:T:C	1.28373e-09	-1.12213	-1.24102	0.000231304	0.571543	-1.28955	0.000228175	0.551243	-1.28955
27713361	chr2:27713361:A:G	3.8782e-09	-1.977e-10	-1.25755	0.000130539	-1.977e-10	-1.29007	0.000131413	-1.977e-10	-1.29007
27713417	chr2:27713417:T:A	3.78879e-09	-1.977e-10	-1.28088	0.000132124	-1.977e-10	-1.278	0.000133009	-1.977e-10	-1.278
27713848	chr2:27713848:G:A	4.17733e-09	-1.977e-10	-1.18325	0.00014055	-1.977e-10	-1.21618	0.000141523	-1.977e-10	-1.21596
27714940	chr2:27714940:C:A	9.49046e-10	-1.79819	-0.867032	0.000102234	-0.692276	-0.842204	0.000101209	-0.709279	-0.841949
27715260	chr2:27715260:A:G	5.16356e-09	-1.977e-10	-0.971296	0.000159014	-1.977e-10	-1.09275	0.000160105	-1.977e-10	-1.09259
27715328	chr2:27715328:C:T	2.56316e-08	0.630904	-3.0562e-10	0.000207699	-0.825655	-3.0562e-10	0.00020818	-0.830015	-3.0562e-10
27716804	chr2:27716804:A:G	7.06355e-09	-1.977e-10	-0.657975	0.000186681	-1.977e-10	-0.932342	0.00018789	-1.977e-10	-0.932561
27716806	chr2:27716806:A:G	7.08806e-10	-1.83143	-1.12566	2.22846e-05	-1.78598	-1.27187	2.24673e-05	-1.78455	-1.27181
27716856	chr2:27716856:C:G	3.94529e-09	-1.977e-10	-1.2404	0.000144462	-1.977e-10	-1.18873	0.000145433	-1.977e-10	-1.1887
27717670	chr2:27717670:C:T	4.25773e-09	-1.977e-10	-1.16419	0.000160909	-1.977e-10	-1.0809	0.000161994	-1.977e-10	-1.08086
27717944	chr2:27717944:C:T	4.5631e-09	-1.977e-10	-1.09492	0.000137815	-1.977e-10	-1.23583	0.000138732	-1.977e-10	-1.23588
27718267	chr2:27718267:C:T	3.98127e-09	-1.977e-10	-1.23132	0.000130741	-1.977e-10	-1.28852	0.000131616	-1.977e-10	-1.28853
27718320	chr2:27718320:A:T	3.83241e-09	-1.977e-10	-1.26943	0.000130723	-1.977e-10	-1.28866	0.0001316	-1.977e-10	-1.28865
27719563	chr2:27719563:A:G	3.75362e-09	-1.977e-10	-1.2902	0.000131219	-1.977e-10	-1.28487	0.000132093	-1.977e-10	-1.28491
27719632	chr2:27719632:T:C	4.10624e-09	-1.977e-10	-1.20041	0.000136691	-1.977e-10	-1.24402	0.000137635	-1.977e-10	-1.24381
27719791	chr2:27719791:G:A	2.45794e-09	-1.7136	-3.0562e-10	7.57377e-05	-1.83447	-3.0562e-10	7.62976e-05	-1.83378	-3.0562e-10
27719864	chr2:27719864:T:C	1.22008e-08	-1.977e-10	-0.111423	0.000336894	-1.977e-10	-0.341975	0.000339409	-1.977e-10	-0.341212
27719895	chr2:27719895:G:A	4.69503e-09	-1.06642	-3.0562e-10	0.000108836	-1.4719	-3.0562e-10	0.000109515	-1.47235	-3.0562e-10
27720718	chr2:27720718:C:T	4.75173e-09	-1.977e-10	-1.05441	0.000194485	-1.977e-10	-0.891389	0.000195842	-1.977e-10	-0.891108
27721558	chr2:27721558:C:T	4.53658e-09	-1.977e-10	-1.10075	0.000139588	-1.977e-10	-1.22305	0.000140492	-1.977e-10	-1.22326
27721582	chr2:27721582:G:A	3.94955e-09	-1.977e-10	-1.23932	0.000132521	-1.977e-10	-1.275	0.000133422	-1.977e-10	-1.2749
27721694	chr2:27721694:A:G	3.90301e-09	-1.977e-10	-1.25117	0.000131714	-1.977e-10	-1.28111	0.000132607	-1.977e-10	-1.28103
27722120	chr2:27722120:C:G	5.72768e-09	-1.977e-10	-0.867611	0.000183979	-1.977e-10	-0.946923	0.000185166	-1.977e-10	-0.947163
27722687	chr2:27722687:C:A	3.96531e-09	-1.977e-10	-1.23534	0.00014367	-1.977e-10	-1.19423	0.000144668	-1.977e-10	-1.19397
27723228	chr2:27723228:C:T	3.08736e-08	-1.977e-10	0.816978	0.00136339	-1.977e-10	1.05598	0.00137358	-1.977e-10	1.05676
27724112	chr2:27724112:A:G	3.88949e-09	-1.977e-10	-1.25465	0.000130595	-1.977e-10	-1.28964	0.00013147	-1.977e-10	-1.28964
27724276	chr2:27724276:C:A	3.87742e-09	-1.977e-10	-1.25775	0.000131307	-1.977e-10	-1.2842	0.000132196	-1.977e-10	-1.28414
27726150	chr2:27726150:G:A	3.84367e-09	-1.977e-10	-1.26649	0.000130847	-1.977e-10	-1.28772	0.000131725	-1.977e-10	-1.2877
27726185	chr2:27726185:G:A	5.07921e-08	2.52047	-1.20565	0.00026518	0.578748	-1.16008	0.000257713	0.54434	-1.16091
27726612	chr2:27726612:C:T	2.93974e-08	2.04664	-1.27866	0.000124864	-0.0688962	-1.26563	0.000123513	-0.086723	-1.26535
27726892	chr2:27726892:C:A	4.06453e-09	-1.977e-10	-1.21062	0.000134775	-1.977e-10	-1.25814	0.000135699	-1.977e-10	-1.25798
27727170	chr2:27727170:T:C	1.06367e-08	-1.977e-10	-0.248611	0.000517172	-1.977e-10	0.0866319	0.00052253	-1.977e-10	0.0902643
27727275	chr2:27727275:C:T	4.14457e-09	-1.977e-10	-1.19112	0.000132083	-1.977e-10	-1.27831	0.000132964	-1.977e-10	-1.27834
27727416	chr2:27727416:G:A	3.75826e-09	-1.977e-10	-1.28897	0.000133119	-1.977e-10	-1.2705	0.000134004	-1.977e-10	-1.27055
27727970	chr2:27727970:G:A	2.85068e-06	5.44581	-0.103417	3.68326e-05	-1.44426	-1.1111	3.68757e-05	-1.44996	-1.11091
27728369	chr2:27728369:A:G	4.64043e-09	-1.977e-10	-1.07812	0.000139093	-1.977e-10	-1.2266	0.000140017	-1.977e-10	-1.22665
27728663	chr2:27728663:A:G	9.44644e-09	-1.977e-10	-0.367285	0.000450693	-1.977e-10	-0.0509565	0.000455277	-1.977e-10	-0.0475123
27728791	chr2:27728791:T:C	4.83453e-07	4.77145	-1.20342	0.000395691	1.05186	-1.23297	0.000382437	1.01126	-1.23312
27729109	chr2:27729109:G:A	4.5694e-09	-1.977e-10	-1.09354	0.000137912	-1.977e-10	-1.23513	0.000138829	-1.977e-10	-1.23518
27729199	chr2:27729199:C:G	5.31389e-09	-1.977e-10	-0.942598	0.000141738	-1.977e-10	-1.20777	0.000142719	-1.977e-10	-1.20754
27729368	chr2:27729368:A:T	1.14192e-06	5.00694	-0.579394	0.000510653	0.985889	-0.911942	0.000493341	0.94485	-0.912067
27729443	chr2:27729443:A:G	3.80155e-09	-1.977e-10	-1.27751	0.000136738	-1.977e-10	-1.24368	0.000137658	-1.977e-10	-1.24364
27729539	chr2:27729539:C:T	1.53501e-06	5.42558	-0.702213	0.000582754	1.23996	-1.03394	0.000562006	1.19709	-1.03399
27729720	chr2:27729720:T:G	5.13672e-09	-1.977e-10	-0.976507	0.000215758	-1.977e-10	-0.787588	0.000217339	-1.977e-10	-0.786961
27729900	chr2:27729900:G:C	1.39974e-06	5.20285	-0.571736	0.000548005	1.09309	-0.948549	0.000529031	1.05123	-0.948604
27730068	chr2:27730068:A:G	3.93297e-09	-1.977e-10	-1.24353	0.000130514	-1.977e-10	-1.29026	0.000131388	-1.977e-10	-1.29026
27730316	chr2:27730316:C:T	1.12173e-08	-1.977e-10	-0.195465	0.000550634	-1.977e-10	0.149326	0.000556386	-1.977e-10	0.153044
27730836	chr2:27730836:T:C	6.9656e-09	-1.977e-10	-0.671939	0.00027324	-1.977e-10	-0.551393	0.000275069	-1.977e-10	-0.551394
27731055	chr2:27731055:G:A	3.8787e-09	-1.977e-10	-1.25742	0.000140156	-1.977e-10	-1.21899	0.000141092	-1.977e-10	-1.21901
27731280	chr2:27731280:G:A	5.78946e-09	-1.977e-10	-0.856883	0.000185926	-1.977e-10	-0.936394	0.000187127	-1.977e-10	-0.936628
27731546	chr2:27731546:T:C	3.76436e-09	-1.977e-10	-1.28734	0.000130833	-1.977e-10	-1.28782	0.000131707	-1.977e-10	-1.28784
27732624	chr2:27732624:A:G	4.642e-09	-1.977e-10	-1.07778	0.000139126	-1.977e-10	-1.22637	0.00014005	-1.977e-10	-1.22641
27732806	chr2:27732806:A:G	6.24044e-09	-1.977e-10	-0.781871	0.000275171	-1.977e-10	-0.54435	0.000277225	-1.977e-10	-0.543587
27733614	chr2:27733614:C:T	6.10861e-07	5.09195	-1.29	0.000500729	1.33253	-1.27821	0.000483517	1.29092	-1.27825
27733915	chr2:27733915:T:G	6.112e-09	-1.977e-10	-0.802669	0.000249522	-1.977e-10	-0.642199	0.000251436	-1.977e-10	-0.64123
27734287	chr2:27734287:T:C	4.17909e-09	-1.977e-10	-1.18283	0.000132366	-1.977e-10	-1.27618	0.000133249	-1.977e-10	-1.2762
27735559	chr2:27735559:G:A	4.28184e-09	-1.977e-10	-1.15854	0.000133637	-1.977e-10	-1.26662	0.000134527	-1.977e-10	-1.26665
27735702	chr2:27735702:C:T	5.40744e-09	-1.977e-10	-0.925146	0.00016616	-1.977e-10	-1.04879	0.000167043	-1.977e-10	-1.05017
27735988	chr2:27735988:C:G	9.41901e-07	4.92749	-0.692509	0.000430503	0.931616	-1.0284	0.000416103	0.890965	-1.02845
27736301	chr2:27736301:G:C	4.23983e-09	-1.977e-10	-1.1684	0.000133093	-1.977e-10	-1.27069	0.000133981	-1.977e-10	-1.27072
27737151	chr2:27737151:CTT:C	2.69809e-09	-1.62038	-3.0562e-10	0.000145164	-1.18388	-3.0562e-10	0.000146042	-1.18453	-3.0562e-10
27737316	chr2:27737316:C:T	3.76798e-09	-1.977e-10	-1.28638	0.000130802	-1.977e-10	-1.28806	0.000131672	-1.977e-10	-1.2881
27737909	chr2:27737909:C:T	1.46891e-06	4.00162	0.677728	8.73202e-05	-0.995074	-0.697088	8.76023e-05	-0.999267	-0.696343
27738908	chr2:27738908:A:G	3.77439e-09	-1.977e-10	-1.28468	0.000130596	-1.977e-10	-1.28964	0.000131469	-1.977e-10	-1.28965
27739171	chr2:27739171:G:C	1.41742e-08	-1.977e-10	0.0385007	0.00038848	-1.977e-10	-0.199502	0.000391011	-1.977e-10	-0.199683
27739341	chr2:27739341:C:T	1.18155e-08	-1.977e-10	-0.143509	0.000347005	-1.977e-10	-0.312403	0.000349449	-1.977e-10	-0.312061
27740266	chr2:27740266:C:T	1.56306e-06	6.01234	-1.27087	0.00130192	2.29895	-1.2891	0.00125309	2.25398	-1.28903
27740463	chr2:27740463:G:A	1.26279e-06	5.45613	-0.927969	0.000702044	1.50654	-1.11429	0.000676814	1.4632	-1.11422
27740483	chr2:27740483:G:A	1.38577e-08	-1.977e-10	0.01592	0.000405816	-1.977e-10	-0.155844	0.000408688	-1.977e-10	-0.155466
27740995	chr2:27740995:C:G	5.04644e-09	-1.977e-10	-0.994239	0.000143865	-1.977e-10	-1.19287	0.000144825	-1.977e-10	-1.19289
27741016	chr2:27741016:A:G	2.20675e-09	-1.8214	-3.0562e-10	9.89795e-05	-1.56683	-3.0562e-10	9.96311e-05	-1.56694	-3.0562e-10
27741233	chr2:27741233:T:C	3.76022e-09	-1.977e-10	-1.28845	0.00013363	-1.977e-10	-1.26667	0.000134542	-1.977e-10	-1.26654
27741527	chr2:27741527:T:G	5.69209e-09	-1.977e-10	-0.873845	0.000229762	-1.977e-10	-0.724701	0.00023151	-1.977e-10	-0.723796
27745587	chr2:27745587:A:C	8.70259e-07	5.02607	-0.8702	0.00055969	1.23729	-1.07165	0.000540485	1.19562	-1.07157
27746268	chr2:27746268:C:T	3.85656e-09	-1.977e-10	-1.26315	0.000139987	-1.977e-10	-1.2202	0.000140912	-1.977e-10	-1.22028
27746778	chr2:27746778:T:G	3.03271e-08	0.799118	-3.0562e-10	0.000315258	-0.408352	-3.0562e-10	0.000315868	-0.413092	-3.0562e-10
27746824	chr2:27746824:G:GA	1.13464e-08	-1.977e-10	-0.184026	0.000339305	-1.977e-10	-0.334846	0.000341686	-1.977e-10	-0.334525
27746860	chr2:27746860:T:G	3.83007e-09	-1.977e-10	-1.27004	0.000130742	-1.977e-10	-1.28852	0.000131623	-1.977e-10	-1.28848
27747060	chr2:27747060:C:T	3.82964e-09	-1.977e-10	-1.27015	0.000130738	-1.977e-10	-1.28855	0.000131618	-1.977e-10	-1.28851
27748033	chr2:27748033:G:A	4.60742e-09	-1.977e-10	-1.08525	0.000149348	-1.977e-10	-1.15546	0.0001504	-1.977e-10	-1.15512
27748156	chr2:27748156:C:T	4.71113e-09	-1.977e-10	-1.06299	0.000152085	-1.977e-10	-1.1373	0.00015316	-1.977e-10	-1.13694
27748182	chr2:27748182:G:A	3.76985e-09	-1.977e-10	-1.28589	0.00013054	-1.977e-10	-1.29006	0.000131413	-1.977e-10	-1.29007
27748454	chr2:27748454:A:G	6.10116e-09	-1.977e-10	-0.804444	0.000249018	-1.977e-10	-0.644217	0.000250928	-1.977e-10	-0.64325
27748517	chr2:27748517:A:G	3.83552e-09	-1.977e-10	-1.26862	0.00013761	-1.977e-10	-1.23732	0.000138485	-1.977e-10	-1.23766
27749578	chr2:27749578:G:A	1.12052e-06	5.29115	-0.882527	0.000653479	1.40165	-1.08108	0.000630417	1.35896	-1.081
27749966	chr2:27749966:A:G	1.66019e-06	3.75305	1.04871	0.0001035	-1.14591	-0.376264	0.000103811	-1.15013	-0.375709
27750326	chr2:27750326:A:G	4.30098e-09	-1.977e-10	-1.15408	0.00013294	-1.977e-10	-1.27185	0.000133829	-1.977e-10	-1.27185
27750519	chr2:27750519:G:A	3.76761e-09	-1.977e-10	-1.28648	0.000130561	-1.977e-10	-1.2899	0.000131434	-1.977e-10	-1.28991
27750529	chr2:27750529:G:A	3.76592e-09	-1.977e-10	-1.28693	0.000130582	-1.977e-10	-1.28974	0.000131455	-1.977e-10	-1.28975
27750631	chr2:27750631:C:T	5.03796e-09	-1.977e-10	-0.995921	0.000206926	-1.977e-10	-0.829382	0.000208356	-1.977e-10	-0.829171
27750884	chr2:27750884:T:C	3.8772e-09	-1.977e-10	-1.25781	0.000131347	-1.977e-10	-1.2839	0.000132236	-1.977e-10	-1.28383
27751625	chr2:27751625:C:T	4.54447e-09	-1.977e-10	-1.09901	0.000136084	-1.977e-10	-1.24847	0.000136993	-1.977e-10	-1.24849
27751921	chr2:27751921:C:T	5.65438e-09	-1.977e-10	-0.880493	0.000226862	-1.977e-10	-0.737402	0.000228527	-1.977e-10	-0.736761
27752104	chr2:27752104:A:G	1.01056e-06	5.18015	-0.874815	0.000609533	1.32696	-1.07601	0.00058831	1.28477	-1.07593
27752462	chr2:27752462:T:C	1.88678e-08	-1.977e-10	0.324536	0.000808739	-1.977e-10	0.533733	0.00081405	-1.977e-10	0.533604
27752527	chr2:27752527:T:C	9.30291e-07	5.13989	-0.917312	0.000578168	1.3011	-1.10298	0.000558138	1.2591	-1.10291
27752700	chr2:27752700:G:A	3.75337e-09	-1.977e-10	-1.29027	0.000132093	-1.977e-10	-1.27824	0.00013299	-1.977e-10	-1.27814
27753716	chr2:27753716:TCACCTTTG:T	2.95133e-09	-1.53066	-3.0562e-10	0.000164914	-1.05632	-3.0562e-10	0.000165911	-1.05696	-3.0562e-10
27754723	chr2:27754723:A:G	7.83671e-09	-1.977e-10	-0.554103	0.000241281	-1.977e-10	-0.675781	0.000242845	-1.977e-10	-0.675992
27754939	chr2:27754939:A:G	2.551e-09	-1.67644	-3.0562e-10	9.59148e-05	-1.59828	-3.0562e-10	9.66592e-05	-1.59723	-3.0562e-10
27755044	chr2:27755044:G:A	4.28227e-09	-1.977e-10	-1.15844	0.000142935	-1.977e-10	-1.19935	0.00014392	-1.977e-10	-1.19916
27755956	chr2:27755956:G:A	3.9864e-09	-1.977e-10	-1.23003	0.000130516	-1.977e-10	-1.29025	0.00013139	-1.977e-10	-1.29025
27757038	chr2:27757038:T:C	3.99408e-09	-1.977e-10	-1.22811	0.000145812	-1.977e-10	-1.17942	0.000146717	-1.977e-10	-1.17991
27757620	chr2:27757620:G:A	4.46609e-09	-1.977e-10	-1.11641	0.000135014	-1.977e-10	-1.25637	0.000135916	-1.977e-10	-1.25638
27757793	chr2:27757793:C:T	4.46449e-09	-1.977e-10	-1.11677	0.00013492	-1.977e-10	-1.25706	0.000135821	-1.977e-10	-1.25708
27757831	chr2:27757831:C:T	8.77079e-09	-1.977e-10	-0.441496	0.000410139	-1.977e-10	-0.145248	0.00041426	-1.977e-10	-0.141924
27758045	chr2:27758045:G:C	1.98175e-06	6.13689	-1.15807	0.00158583	2.44193	-1.23481	0.00152472	2.3964	-1.23525
27758077	chr2:27758077:C:T	1.5457e-06	5.40377	-0.673461	0.000925224	1.52938	-0.861084	0.000892033	1.48599	-0.860901
27758578	chr2:27758578:C:T	4.00894e-09	-1.977e-10	-1.2244	0.00013098	-1.977e-10	-1.2867	0.000131853	-1.977e-10	-1.28673
27759078	chr2:27759078:T:C	4.10231e-09	-1.977e-10	-1.20137	0.000130882	-1.977e-10	-1.28745	0.000131758	-1.977e-10	-1.28745
27759252	chr2:27759252:A:G	3.13855e-06	6.03903	-0.60043	0.00139079	2.09378	-1.0179	0.00133776	2.0488	-1.01847
27759485	chr2:27759485:C:T	4.25728e-09	-1.977e-10	-1.16429	0.000131274	-1.977e-10	-1.28446	0.000132139	-1.977e-10	-1.28456
27759974	chr2:27759974:A:T	3.98795e-09	-1.977e-10	-1.22964	0.000145519	-1.977e-10	-1.18144	0.000146422	-1.977e-10	-1.18192
27761141	chr2:27761141:A:C	1.49335e-08	1.0205	-0.92982	0.00013596	-0.291574	-0.957805	0.000137419	-0.28807	-0.957312
27761151	chr2:27761151:C:T	3.42134e-09	-1.38289	-3.0562e-10	8.04647e-05	-1.77393	-3.0562e-10	8.1077e-05	-1.77302	-3.0562e-10
27763294	chr2:27763294:G:C	3.79511e-09	-1.977e-10	-1.27921	0.000133133	-1.977e-10	-1.2704	0.000134051	-1.977e-10	-1.2702
27763318	chr2:27763318:T:G	4.09735e-09	-1.977e-10	-1.20258	0.000135636	-1.977e-10	-1.25177	0.000136568	-1.977e-10	-1.2516
27763956	chr2:27763956:T:C	3.75473e-09	-1.977e-10	-1.28991	0.000131603	-1.977e-10	-1.28196	0.000132494	-1.977e-10	-1.28188
27763999	chr2:27763999:A:T	3.84332e-09	-1.977e-10	-1.26659	0.000130913	-1.977e-10	-1.28721	0.000131797	-1.977e-10	-1.28715
27765954	chr2:27765954:G:A	5.55772e-07	4.42177	-0.714338	0.000363547	0.633194	-0.89903	0.000353462	0.59821	-0.898852
27766863	chr2:27766863:A:G	3.82118e-09	-1.977e-10	-1.27236	0.000130675	-1.977e-10	-1.28903	0.000131555	-1.977e-10	-1.28899
27767034	chr2:27767034:G:A	3.76299e-09	-1.977e-10	-1.28771	0.000135536	-1.977e-10	-1.2525	0.000136481	-1.977e-10	-1.25223
27767042	chr2:27767042:C:T	2.50483e-06	6.22507	-1.01201	0.00157101	2.33269	-1.13496	0.00151272	2.28896	-1.13571
27767253	chr2:27767253:A:G	4.59758e-09	-0.0248285	-1.06256	4.64222e-05	-1.23146	-1.09251	4.65586e-05	-1.23477	-1.09293
27768088	chr2:27768088:G:A	6.28148e-09	-0.775316	-3.0562e-10	9.80171e-05	-1.5766	-3.0562e-10	9.84572e-05	-1.5788	-3.0562e-10
27768858	chr2:27768858:G:A	8.80016e-09	-1.977e-10	-0.438153	0.000233024	-1.977e-10	-0.710604	0.000234471	-1.977e-10	-0.711084
27769555	chr2:27769555:A:G	3.93252e-09	-1.977e-10	-1.24364	0.000160867	-1.977e-10	-1.08117	0.000162046	-1.977e-10	-1.08053
27769573	chr2:27769573:T:A	1.62035e-08	-1.977e-10	0.172303	0.00047535	-1.977e-10	0.00230771	0.000478742	-1.977e-10	0.00274367
27770275	chr2:27770275:T:G	3.83003e-09	-1.27005	-3.0562e-10	7.55654e-05	-1.83675	-3.0562e-10	7.60505e-05	-1.83702	-3.0562e-10
27770837	chr2:27770837:C:T	4.62579e-09	-1.977e-10	-1.08127	0.00021464	-1.977e-10	-0.792782	0.000216472	-1.977e-10	-0.790957
27770976	chr2:27770976:C:T	6.97323e-08	2.89286	-1.26112	0.000306124	0.832189	-1.26994	0.000298078	0.79904	-1.2701
27771458	chr2:27771458:C:T	3.75381e-09	-1.977e-10	-1.29015	0.00013217	-1.977e-10	-1.27765	0.00013305	-1.977e-10	-1.27769
27771554	chr2:27771554:C:A	6.71497e-09	-1.977e-10	-0.708583	0.000206771	-1.977e-10	-0.83013	0.000208229	-1.977e-10	-0.829779
27772426	chr2:27772426:G:T	1.1883e-08	-1.977e-10	-0.137811	0.000328416	-1.977e-10	-0.367463	0.000330864	-1.977e-10	-0.366709
27772914	chr2:27772914:A:C	1.16914e-06	5.0925	-0.641404	0.000665233	1.17533	-0.836937	0.000643539	1.13532	-0.836751
27773397	chr2:27773397:G:A	2.20398e-09	-1.82266	-3.0562e-10	7.71636e-05	-1.81582	-3.0562e-10	7.76028e-05	-1.81681	-3.0562e-10
27774708	chr2:27774708:A:C	1.80796e-08	-1.977e-10	0.281861	0.00050987	-1.977e-10	0.0724125	0.000513241	-1.977e-10	0.0723279
27774718	chr2:27774718:C:G	8.46473e-09	-1.977e-10	-0.477014	0.000394139	-1.977e-10	-0.18504	0.000398075	-1.977e-10	-0.181777
27775566	chr2:27775566:G:A	8.11344e-09	-1.977e-10	-0.5194	0.000138313	-1.977e-10	-1.23222	0.000139247	-1.977e-10	-1.23217
27776444	chr2:27776444:T:C	8.48524e-09	-1.977e-10	-0.474594	0.000395261	-1.977e-10	-0.182199	0.000399209	-1.977e-10	-0.178932
27776571	chr2:27776571:A:G	3.76919e-09	-1.977e-10	-1.28606	0.000130545	-1.977e-10	-1.29003	0.000131418	-1.977e-10	-1.29003
27776914	chr2:27776914:A:C	3.98946e-09	-1.977e-10	-1.22927	0.000130822	-1.977e-10	-1.28791	0.000131694	-1.977e-10	-1.28793
27777599	chr2:27777599:C:T	3.91078e-09	-1.977e-10	-1.24919	0.000130698	-1.977e-10	-1.28885	0.000131574	-1.977e-10	-1.28885
27778184	chr2:27778184:C:A	1.93457e-07	3.86642	-1.21428	0.000488578	1.29853	-1.26877	0.000473857	1.26151	-1.26902
27778679	chr2:27778679:C:T	1.13753e-08	-1.977e-10	-0.181481	0.000334249	-1.977e-10	-0.349858	0.000336604	-1.977e-10	-0.349511
27778878	chr2:27778878:G:A	3.45145e-09	-1.37413	-3.0562e-10	7.72004e-05	-1.81534	-3.0562e-10	7.76721e-05	-1.81592	-3.0562e-10
27778970	chr2:27778970:G:A	4.34458e-09	-1.977e-10	-1.14399	0.000138572	-1.977e-10	-1.23035	0.000139496	-1.977e-10	-1.23038
27779135	chr2:27779135:T:C	1.92057e-07	3.85999	-1.21511	0.000486459	1.29419	-1.26878	0.00047182	1.25721	-1.26903
27780307	chr2:27780307:G:T	2.24374e-07	3.35625	-0.555856	2.55967e-05	-1.69377	-1.22551	2.56731e-05	-1.69753	-1.22544
27780719	chr2:27780719:G:A	5.23604e-09	-1.977e-10	-0.957357	0.000166132	-1.977e-10	-1.04896	0.000167321	-1.977e-10	-1.0485
27780760	chr2:27780760:A:C	2.47754e-09	-1.70566	-3.0562e-10	0.000120321	-1.37158	-3.0562e-10	0.000121061	-1.37213	-3.0562e-10
27780944	chr2:27780944:C:G	3.99149e-09	-1.977e-10	-1.22876	0.000130538	-1.977e-10	-1.29008	0.000131412	-1.977e-10	-1.29008
27782073	chr2:27782073:T:A	8.92017e-10	-1.84204	-0.885148	2.78833e-05	-1.68543	-1.14829	2.8121e-05	-1.68382	-1.14808
27782628	chr2:27782628:A:G	3.76268e-09	-1.977e-10	-1.28779	0.00013098	-1.977e-10	-1.2867	0.000131864	-1.977e-10	-1.28665
27782890	chr2:27782890:T:G	5.36947e-09	-1.977e-10	-0.932193	0.000173316	-1.977e-10	-1.00662	0.000174493	-1.977e-10	-1.00654
27783640	chr2:27783640:G:C	5.02918e-09	-1.977e-10	-0.997666	0.000156537	-1.977e-10	-1.10845	0.000157623	-1.977e-10	-1.10821
27783673	chr2:27783673:C:T	2.19371e-09	-1.82733	-3.0562e-10	7.54774e-05	-1.83791	-3.0562e-10	7.59971e-05	-1.83772	-3.0562e-10
27785219	chr2:27785219:A:G	2.29289e-08	-1.977e-10	0.519477	0.000270008	-1.977e-10	-0.563292	0.000271844	-1.977e-10	-0.563188
27785571	chr2:27785571:T:G	4.35798e-09	-1.977e-10	-1.14091	0.000133603	-1.977e-10	-1.26687	0.000134499	-1.977e-10	-1.26686
27785918	chr2:27785918:G:A	6.95417e-10	-1.80679	-1.16938	2.73996e-05	-1.5722	-1.27901	2.76467e-05	-1.56991	-1.279
27786260	chr2:27786260:T:C	6.80866e-09	-1.977e-10	-0.694727	0.000214834	-1.977e-10	-0.79188	0.000216294	-1.977e-10	-0.791779
27786791	chr2:27786791:AAAAAG:A	7.96548e-09	-1.977e-10	-0.537805	0.000239129	-1.977e-10	-0.684742	0.000240846	-1.977e-10	-0.68426
27787382	chr2:27787382:G:A	3.75619e-09	-1.977e-10	-1.28952	0.000132971	-1.977e-10	-1.27161	0.000133877	-1.977e-10	-1.27149
27787389	chr2:27787389:T:C	2.03308e-08	-1.977e-10	0.399213	0.000567717	-1.977e-10	0.17988	0.000571447	-1.977e-10	0.179755
27787577	chr2:27787577:G:C	2.19428e-09	-1.82707	-3.0562e-10	8.07013e-05	-1.77099	-3.0562e-10	8.11425e-05	-1.77221	-3.0562e-10
27787903	chr2:27787903:C:CA	3.88512e-09	-1.977e-10	-1.25577	0.000130926	-1.977e-10	-1.28711	0.000131804	-1.977e-10	-1.2871
27787905	chr2:27787905:TGACC:T	3.88269e-09	-1.977e-10	-1.25639	0.000130952	-1.977e-10	-1.28692	0.000131829	-1.977e-10	-1.28691
27788532	chr2:27788532:C:T	3.7541e-09	-1.977e-10	-1.29007	0.000131505	-1.977e-10	-1.2827	0.000132382	-1.977e-10	-1.28273
27789036	chr2:27789036:A:G	4.07482e-09	-1.977e-10	-1.20809	0.000151056	-1.977e-10	-1.14409	0.000152123	-1.977e-10	-1.14373
27789746	chr2:27789746:G:A	3.7536e-09	-1.977e-10	-1.29021	0.00013186	-1.977e-10	-1.28001	0.000132754	-1.977e-10	-1.27992
27790068	chr2:27790068:G:A	3.75465e-09	-1.977e-10	-1.28993	0.000139993	-1.977e-10	-1.22015	0.000140983	-1.977e-10	-1.21978
27792965	chr2:27792965:T:C	3.97081e-09	-1.977e-10	-1.23395	0.000131145	-1.977e-10	-1.28544	0.000132024	-1.977e-10	-1.28543
27793013	chr2:27793013:C:G	3.55195e-09	-1.34542	-3.0562e-10	0.000109879	-1.46236	-3.0562e-10	0.000110552	-1.46293	-3.0562e-10
27793282	chr2:27793282:T:C	2.45176e-09	-1.71612	-3.0562e-10	9.12764e-05	-1.64785	-3.0562e-10	9.19739e-05	-1.64691	-3.0562e-10
27794780	chr2:27794780:C:T	3.83358e-09	-1.977e-10	-1.26912	0.000130513	-1.977e-10	-1.29027	0.000131387	-1.977e-10	-1.29027
27794925	chr2:27794925:A:G	1.47477e-07	2.97238	-0.591634	0.000228431	0.147096	-0.877605	0.00022266	0.114588	-0.877357
27795158	chr2:27795158:A:C	3.89893e-07	3.75055	-0.397595	0.000428154	0.792733	-0.894995	0.000415589	0.756931	-0.89565
27795264	chr2:27795264:T:G	2.01047e-07	3.59033	-0.899719	0.000390902	0.890098	-1.08338	0.000379626	0.854666	-1.0839
27795349	chr2:27795349:C:T	4.64672e-09	-1.977e-10	-1.07676	0.00013061	-1.977e-10	-1.28953	0.000131484	-1.977e-10	-1.28953
27795426	chr2:27795426:A:G	4.32274e-07	3.82833	-0.372189	0.000515662	0.959756	-0.876049	0.000500091	0.923076	-0.876703
27795480	chr2:27795480:G:C	4.42488e-09	-1.977e-10	-1.12568	0.000143193	-1.977e-10	-1.19755	0.000144189	-1.977e-10	-1.19729
27796239	chr2:27796239:C:T	3.00344e-07	3.69788	-0.605876	0.000343662	0.737664	-1.05975	0.000333631	0.702004	-1.06038
27796308	chr2:27796308:G:A	1.37452e-07	2.96741	-0.657058	0.000216749	0.14354	-0.926542	0.000211278	0.111066	-0.92631
27796500	chr2:27796500:G:A	3.39567e-07	3.83085	-0.616103	0.000376752	0.83424	-1.0644	0.000365519	0.797924	-1.06502
27796763	chr2:27796763:C:T	4.9927e-09	-1.977e-10	-1.00495	0.000190801	-1.977e-10	-0.910512	0.000191912	-1.977e-10	-0.911381
27796957	chr2:27796957:G:A	2.43632e-09	-1.72243	-3.0562e-10	0.000185419	-0.939128	-3.0562e-10	0.000187542	-0.934413	-3.0562e-10
27796989	chr2:27796989:T:C	2.49003e-07	3.63274	-0.728197	0.000304141	0.690004	-1.13426	0.000295391	0.654666	-1.13478
27797042	chr2:27797042:T:C	3.91641e-09	-1.977e-10	-1.24775	0.000152522	-1.977e-10	-1.13444	0.000153576	-1.977e-10	-1.13422
27797243	chr2:27797243:A:T	3.87916e-09	-1.977e-10	-1.2573	0.000141691	-1.977e-10	-1.20809	0.000142646	-1.977e-10	-1.20805
27797290	chr2:27797290:C:T	3.78516e-07	3.75416	-0.430821	0.000401433	0.782606	-0.94931	0.00038956	0.746704	-0.950105
27797399	chr2:27797399:G:A	3.98347e-09	-1.977e-10	-1.23077	0.00013114	-1.977e-10	-1.28548	0.000132001	-1.977e-10	-1.28561
27797883	chr2:27797883:C:T	2.46783e-09	-1.70959	-3.0562e-10	8.5104e-05	-1.71787	-3.0562e-10	8.56437e-05	-1.71822	-3.0562e-10
27798176	chr2:27798176:G:T	3.24407e-07	3.57563	-0.406552	0.000421308	0.7411	-0.859479	0.000409038	0.705834	-0.860443
27798586	chr2:27798586:C:T	1.08806e-08	-1.977e-10	-0.225939	0.000161385	-1.977e-10	-1.07795	0.000162484	-1.977e-10	-1.07784
27798678	chr2:27798678:ACTT:A	3.84522e-09	-1.977e-10	-1.26609	0.000130533	-1.977e-10	-1.29012	0.000131407	-1.977e-10	-1.29012
27798791	chr2:27798791:C:T	3.03583e-09	-0.651083	-0.851354	4.548e-05	-1.49964	-0.844835	4.60007e-05	-1.49492	-0.844839
27799808	chr2:27799808:G:A	4.45954e-07	3.73188	-0.24459	0.00047013	0.81219	-0.820924	0.000456136	0.77623	-0.821856
27800113	chr2:27800113:C:T	2.6624e-09	-1.6337	-3.0562e-10	0.000101029	-1.54634	-3.0562e-10	0.000101828	-1.54513	-3.0562e-10
27800195	chr2:27800195:G:C	2.36047e-09	-0.928031	-0.826032	3.41232e-05	-1.84304	-0.788723	3.43503e-05	-1.84339	-0.788415
27800253	chr2:27800253:T:C	4.1778e-07	3.72117	-0.299133	0.000446854	0.797456	-0.856968	0.00043361	0.761592	-0.857863
27800417	chr2:27800417:C:T	1.36673e-07	2.81689	-0.512213	0.000226859	0.0798886	-0.817305	0.000221285	0.0480864	-0.817052
27800930	chr2:27800930:G:A	3.03159e-07	3.76955	-0.668213	0.000453413	0.988992	-1.03393	0.000439686	0.952303	-1.03466
27800991	chr2:27800991:G:A	2.60401e-08	-1.977e-10	0.646717	0.00075291	-1.977e-10	0.462202	0.000757779	-1.977e-10	0.461975
27801126	chr2:27801126:T:G	7.89401e-09	-1.977e-10	-0.546819	0.000150636	-1.977e-10	-1.14688	0.000151647	-1.977e-10	-1.14686
27801157	chr2:27801157:G:T	4.46186e-07	3.77795	-0.290141	0.000467697	0.837051	-0.850974	0.000453709	0.800913	-0.851874
27801775	chr2:27801775:C:T	3.4226e-07	3.8153	-0.59265	0.000491643	1.02063	-0.984616	0.000476621	0.983724	-0.985419
27802117	chr2:27802117:T:C	7.70263e-07	3.75297	0.280836	0.000663845	0.797515	-0.461211	0.000643997	0.76161	-0.462334
27802194	chr2:27802194:T:C	6.3029e-07	3.84277	-0.0095109	0.000577315	0.873343	-0.676699	0.000559859	0.836821	-0.677553
27802471	chr2:27802471:A:G	1.27434e-08	-1.977e-10	-0.067912	0.000441549	-1.977e-10	-0.0714549	0.00044453	-1.977e-10	-0.0713996
27802628	chr2:27802628:G:C	4.23662e-09	-1.977e-10	-1.16916	0.000132298	-1.977e-10	-1.27669	0.000133185	-1.977e-10	-1.27668
27802673	chr2:27802673:T:A	3.99142e-09	-1.977e-10	-1.22877	0.000131186	-1.977e-10	-1.28513	0.00013206	-1.977e-10	-1.28516
27802831	chr2:27802831:G:A	4.85872e-09	-1.977e-10	-1.03215	0.000148642	-1.977e-10	-1.1602	0.000149666	-1.977e-10	-1.16001
27803018	chr2:27803018:CAG:C	7.80423e-09	-1.977e-10	-0.558257	0.000149986	-1.977e-10	-1.1512	0.000150992	-1.977e-10	-1.15119
27804566	chr2:27804566:C:T	4.00465e-09	-1.977e-10	-1.22547	0.000131345	-1.977e-10	-1.28392	0.000132219	-1.977e-10	-1.28396
27804810	chr2:27804810:C:T	2.46461e-08	-1.977e-10	0.591697	0.000713423	-1.977e-10	0.40833	0.000718035	-1.977e-10	0.408101
27805324	chr2:27805324:C:T	7.59379e-09	-1.977e-10	-0.585592	0.000197922	-1.977e-10	-0.873871	0.000199294	-1.977e-10	-0.873637
27806327	chr2:27806327:G:A	5.76921e-09	-1.977e-10	-0.860387	0.000248037	-1.977e-10	-0.648167	0.000249868	-1.977e-10	-0.647483
27806782	chr2:27806782:A:G	7.74652e-09	-1.977e-10	-0.565678	0.000201121	-1.977e-10	-0.857838	0.000202515	-1.977e-10	-0.857602
27806796	chr2:27806796:C:T	4.96889e-09	-1.977e-10	-1.00973	0.000137739	-1.977e-10	-1.23638	0.000138603	-1.977e-10	-1.2368
27806891	chr2:27806891:T:A	2.68256e-09	-1.62615	-3.0562e-10	0.000151357	-1.1421	-3.0562e-10	0.000151729	-1.14632	-3.0562e-10
27807449	chr2:27807449:G:A	3.78077e-09	-1.977e-10	-1.28299	0.000130517	-1.977e-10	-1.29024	0.000131391	-1.977e-10	-1.29024
27807570	chr2:27807570:A:G	1.62671e-07	3.03269	-0.553882	0.000259726	0.246394	-0.848509	0.000253027	0.213348	-0.848267
27807868	chr2:27807868:A:G	2.17263e-09	-1.83698	-3.0562e-10	8.8679e-05	-1.67672	-3.0562e-10	8.93399e-05	-1.67597	-3.0562e-10
27807993	chr2:27807993:A:C	5.16815e-09	-1.977e-10	-0.970407	0.000139419	-1.977e-10	-1.22426	0.00014035	-1.977e-10	-1.22428
27808023	chr2:27808023:A:G	5.29956e-09	-1.977e-10	-0.945298	0.000166754	-1.977e-10	-1.04522	0.000167945	-1.977e-10	-1.04478
27808257	chr2:27808257:A:G	3.77406e-09	-1.977e-10	-1.28477	0.000130517	-1.977e-10	-1.29024	0.000131391	-1.977e-10	-1.29024
27808721	chr2:27808721:T:A	3.77003e-09	-1.977e-10	-1.28584	0.000133293	-1.977e-10	-1.26919	0.00013418	-1.977e-10	-1.26924
27808833	chr2:27808833:T:C	4.15193e-09	-1.977e-10	-1.18935	0.000136735	-1.977e-10	-1.2437	0.000137674	-1.977e-10	-1.24353
27808945	chr2:27808945:G:A	4.04197e-09	-1.977e-10	-1.21619	0.000131747	-1.977e-10	-1.28086	0.000132623	-1.977e-10	-1.2809
27808958	chr2:27808958:G:C	3.72207e-09	-1.29864	-3.0562e-10	0.000253682	-0.625662	-3.0562e-10	0.000254054	-0.630873	-3.0562e-10
27809087	chr2:27809087:A:C	5.8336e-09	-1.977e-10	-0.849289	0.000237695	-1.977e-10	-0.690754	0.000239788	-1.977e-10	-0.688662
27809176	chr2:27809176:G:A	5.13769e-09	-1.977e-10	-0.976318	0.000144473	-1.977e-10	-1.18865	0.000145434	-1.977e-10	-1.1887
27809270	chr2:27809270:G:C	3.7098e-07	4.06987	-0.766645	0.000712702	1.3328	-0.92548	0.000690155	1.29495	-0.926456
27809677	chr2:27809677:C:T	3.95911e-09	-1.977e-10	-1.2369	0.000142348	-1.977e-10	-1.20347	0.000143287	-1.977e-10	-1.20357
27810287	chr2:27810287:G:C	3.8966e-09	-1.977e-10	-1.25282	0.000130768	-1.977e-10	-1.28832	0.000131644	-1.977e-10	-1.28831
27810537	chr2:27810537:A:T	3.82139e-09	-1.977e-10	-1.27231	0.000130568	-1.977e-10	-1.28985	0.000131443	-1.977e-10	-1.28984
27810584	chr2:27810584:G:A	2.2076e-08	-1.977e-10	0.481571	0.00074551	-1.977e-10	0.452324	0.000750546	-1.977e-10	0.452383
27810620	chr2:27810620:A:G	4.55656e-09	-1.977e-10	-1.09635	0.000137911	-1.977e-10	-1.23514	0.000138833	-1.977e-10	-1.23514
27810671	chr2:27810671:A:C	2.73358e-07	4.15889	-1.16103	0.000554884	1.42668	-1.26966	0.000538413	1.38996	-1.26975
27810918	chr2:27810918:C:T	4.11538e-09	-1.977e-10	-1.19819	0.000131792	-1.977e-10	-1.28052	0.000132674	-1.977e-10	-1.28052
27811406	chr2:27811406:G:A	3.77973e-09	-1.977e-10	-1.28327	0.00013525	-1.977e-10	-1.25462	0.000136177	-1.977e-10	-1.25446
27811517	chr2:27811517:C:T	1.52749e-08	1.30747	-1.19418	9.14884e-05	-0.546913	-1.09862	8.99143e-05	-0.571058	-1.0985
27812239	chr2:27812239:G:A	7.81532e-09	-0.556837	-3.0562e-10	0.000120622	-1.36908	-3.0562e-10	0.000121577	-1.36787	-3.0562e-10
27812243	chr2:27812243:AC:A	1.09062e-08	-1.977e-10	-0.223591	0.000331774	-1.977e-10	-0.35729	0.000333943	-1.977e-10	-0.357446
27812592	chr2:27812592:C:A	3.86828e-09	-1.977e-10	-1.26011	0.000141487	-1.977e-10	-1.20954	0.000142433	-1.977e-10	-1.20955
27814273	chr2:27814273:T:A	1.13618e-08	0.993966	-1.17663	7.71773e-05	-0.746429	-1.06921	7.59968e-05	-0.768658	-1.06907
27814948	chr2:27814948:T:TA	4.85463e-09	-1.03299	-3.0562e-10	0.000116887	-1.40054	-3.0562e-10	0.000117335	-1.40339	-3.0562e-10
27815213	chr2:27815213:C:T	1.14807e-08	1.00692	-1.17918	7.73241e-05	-0.736448	-1.07729	7.61327e-05	-0.758771	-1.07717
27815346	chr2:27815346:T:C	3.8854e-09	-1.977e-10	-1.2557	0.000139701	-1.977e-10	-1.22224	0.000140615	-1.977e-10	-1.22239
27815815	chr2:27815815:A:T	3.98655e-09	-1.977e-10	-1.23	0.000130728	-1.977e-10	-1.28863	0.000131603	-1.977e-10	-1.28863
27815932	chr2:27815932:C:T	4.37758e-08	2.07741	-0.911254	0.000262004	0.204104	-0.797488	0.000256014	0.175786	-0.798971
27816433	chr2:27816433:G:C	1.19852e-08	1.04306	-1.1723	7.97405e-05	-0.714729	-1.06824	7.84949e-05	-0.737274	-1.06811
27816798	chr2:27816798:T:C	6.88205e-10	-1.82632	-1.16027	4.61576e-05	-1.15218	-1.1775	4.5906e-05	-1.16459	-1.17723
27816877	chr2:27816877:G:A	7.16156e-09	-1.977e-10	-0.644195	0.000145545	-1.977e-10	-1.18126	0.000146522	-1.977e-10	-1.18124
27817141	chr2:27817141:A:G	3.77443e-09	-1.977e-10	-1.28467	0.0001348	-1.977e-10	-1.25795	0.000135723	-1.977e-10	-1.2578
27817302	chr2:27817302:A:C	3.80872e-09	-1.977e-10	-1.27563	0.000139306	-1.977e-10	-1.22507	0.000140248	-1.977e-10	-1.225
27817409	chr2:27817409:G:A	1.26762e-08	1.10926	-1.18246	8.19932e-05	-0.673155	-1.08195	8.06791e-05	-0.696107	-1.08183
27817573	chr2:27817573:C:T	4.10632e-09	-1.977e-10	-1.20039	0.000134897	-1.977e-10	-1.25723	0.000135775	-1.977e-10	-1.25742
27817658	chr2:27817658:C:A	1.19798e-08	1.04546	-1.17516	7.95591e-05	-0.713324	-1.07192	7.83156e-05	-0.735876	-1.07179
27818333	chr2:27818333:T:C	1.17242e-08	1.01963	-1.1709	7.86604e-05	-0.73047	-1.06613	7.74442e-05	-0.752853	-1.06601
27818406	chr2:27818406:A:G	1.254e-08	1.09358	-1.17758	8.16362e-05	-0.684085	-1.07539	8.03367e-05	-0.706929	-1.07526
27819192	chr2:27819192:C:T	1.11069e-08	1.00603	-1.21139	7.46475e-05	-0.734538	-1.11443	7.3499e-05	-0.756862	-1.11428
27820579	chr2:27820579:CTT:C	8.1616e-09	-1.977e-10	-0.513482	0.00022732	-1.977e-10	-0.735384	0.000229023	-1.977e-10	-0.734593
27821804	chr2:27821804:T:C	3.93406e-09	-1.977e-10	-1.24325	0.000141804	-1.977e-10	-1.2073	0.000142786	-1.977e-10	-1.20707
27822483	chr2:27822483:C:T	4.6199e-09	-1.977e-10	-1.08255	0.000141008	-1.977e-10	-1.21293	0.000141933	-1.977e-10	-1.21306
27823161	chr2:27823161:G:A	1.6229e-08	1.4636	-1.28972	9.34798e-05	-0.351794	-1.2722	9.17286e-05	-0.377435	-1.27215
27823431	chr2:27823431:G:C	9.70885e-10	-1.46939	-1.17308	2.25159e-05	-1.76411	-1.28341	2.26307e-05	-1.7657	-1.28341
27823600	chr2:27823600:C:T	8.96867e-10	-1.56096	-1.16081	2.17148e-05	-1.80352	-1.28022	2.18355e-05	-1.80465	-1.28023
27823705	chr2:27823705:A:T	3.7558e-09	-1.977e-10	-1.28962	0.000134067	-1.977e-10	-1.2634	0.000134963	-1.977e-10	-1.26342
27823852	chr2:27823852:A:G	9.63408e-10	-1.54258	-1.10762	2.22111e-05	-1.79627	-1.26489	2.23323e-05	-1.79748	-1.2649
27825350	chr2:27825350:T:C	4.55329e-09	-1.977e-10	-1.09707	0.00013972	-1.977e-10	-1.2221	0.000140639	-1.977e-10	-1.22222
27826153	chr2:27826153:A:G	5.01291e-09	-1.0009	-3.0562e-10	0.000119675	-1.37696	-3.0562e-10	0.000120124	-1.37989	-3.0562e-10
27826323	chr2:27826323:C:A	9.43226e-09	-1.977e-10	-0.368787	0.000296553	-1.977e-10	-0.469519	0.000298488	-1.977e-10	-0.469686
27827443	chr2:27827443:C:T	1.43057e-09	-0.968224	-1.28663	3.26584e-05	-1.39022	-1.28542	3.27824e-05	-1.39312	-1.28541
27827601	chr2:27827601:A:G	4.41949e-09	-1.977e-10	-1.1269	0.000170478	-1.977e-10	-1.02314	0.00017186	-1.977e-10	-1.02173
27828084	chr2:27828084:C:T	2.57406e-08	1.92426	-1.28911	9.60771e-05	-0.33146	-1.26513	9.40988e-05	-0.358981	-1.26509
27829240	chr2:27829240:T:C	8.46552e-10	-1.71149	-1.06801	2.13806e-05	-1.84429	-1.25497	2.15225e-05	-1.84438	-1.25494
27829241	chr2:27829241:T:C	6.52157e-09	-1.977e-10	-0.737807	0.000192573	-1.977e-10	-0.90127	0.000193909	-1.977e-10	-0.901027
27830206	chr2:27830206:A:G	8.70673e-10	-1.63171	-1.1197	2.1064e-05	-1.83429	-1.27989	2.11914e-05	-1.83492	-1.27991
27830544	chr2:27830544:G:A	6.16972e-09	-1.977e-10	-0.793269	0.000271841	-1.977e-10	-0.556527	0.000273726	-1.977e-10	-0.55629
27830706	chr2:27830706:T:C	5.02278e-09	-1.977e-10	-0.998938	0.000193071	-1.977e-10	-0.898688	0.000194343	-1.977e-10	-0.898791
27832123	chr2:27832123:TGATA:T	1.18598e-09	-1.65623	-0.786129	2.4908e-05	-1.83732	-1.10923	2.50655e-05	-1.83782	-1.10911
27833014	chr2:27833014:A:G	9.34713e-08	2.91168	-0.986951	0.000359182	0.722452	-1.00037	0.000350155	0.689903	-0.999945
27833059	chr2:27833059:G:A	4.35429e-09	-1.977e-10	-1.14176	0.000136293	-1.977e-10	-1.24694	0.000137191	-1.977e-10	-1.24704
27834262	chr2:27834262:G:C	2.17674e-08	1.75379	-1.28629	8.04445e-05	-0.484376	-1.2898	7.89015e-05	-0.510418	-1.2898
27834492	chr2:27834492:C:T	4.87461e-08	2.49386	-1.22015	0.000216146	0.455324	-1.24111	0.000210995	0.424941	-1.24152
27834657	chr2:27834657:T:C	1.9209e-08	1.54285	-1.2004	9.84954e-05	-0.30793	-1.2638	9.66266e-05	-0.333784	-1.26378
27834678	chr2:27834678:T:C	3.81042e-09	-1.977e-10	-1.27518	0.000136564	-1.977e-10	-1.24495	0.000137473	-1.977e-10	-1.24499
27834726	chr2:27834726:T:G	8.95355e-10	-1.72417	-0.999287	2.21022e-05	-1.84295	-1.22311	2.22565e-05	-1.84271	-1.22308
27834956	chr2:27834956:T:C	2.46742e-08	1.84776	-1.25493	8.41958e-05	-0.442823	-1.28578	8.25296e-05	-0.469474	-1.28579
27835359	chr2:27835359:C:T	2.34947e-08	1.83191	-1.28806	8.44556e-05	-0.436699	-1.28882	8.27991e-05	-0.463183	-1.28882
27835564	chr2:27835564:C:T	4.90768e-09	-1.977e-10	-1.02212	0.000151633	-1.977e-10	-1.14028	0.000152642	-1.977e-10	-1.14032
27835566	chr2:27835566:T:C	1.66125e-08	1.48448	-1.28724	6.94573e-05	-0.660747	-1.26028	6.82374e-05	-0.68519	-1.26023
27835937	chr2:27835937:C:T	5.43051e-09	-1.977e-10	-0.920889	0.000174791	-1.977e-10	-0.998155	0.000176092	-1.977e-10	-0.997409
27836329	chr2:27836329:G:C	3.79017e-09	-1.977e-10	-1.28051	0.000136058	-1.977e-10	-1.24866	0.00013699	-1.977e-10	-1.24851
27836768	chr2:27836768:C:T	5.45348e-09	-1.977e-10	-0.916669	0.000220077	-1.977e-10	-0.767766	0.000221992	-1.977e-10	-0.765775
27836818	chr2:27836818:TA:T	9.91482e-09	-1.977e-10	-0.318892	0.000423862	-1.977e-10	-0.112337	0.000427277	-1.977e-10	-0.110984
27837048	chr2:27837048:A:G	3.80975e-09	-1.27536	-3.0562e-10	8.8356e-05	-1.68037	-3.0562e-10	8.88054e-05	-1.68197	-3.0562e-10
27837068	chr2:27837068:T:C	3.75632e-09	-1.977e-10	-1.28948	0.000132778	-1.977e-10	-1.27306	0.000133681	-1.977e-10	-1.27296
27837070	chr2:27837070:A:G	2.43368e-08	1.86167	-1.2826	8.5217e-05	-0.426616	-1.28993	8.3525e-05	-0.453348	-1.28992
27837131	chr2:27837131:G:A	3.82313e-09	-1.977e-10	-1.27185	0.000140464	-1.977e-10	-1.21679	0.000141438	-1.977e-10	-1.21655
27837451	chr2:27837451:T:C	4.35901e-09	-1.977e-10	-1.14068	0.000139213	-1.977e-10	-1.22574	0.000140134	-1.977e-10	-1.22582
27837964	chr2:27837964:T:C	1.95565e-08	1.64733	-1.28694	7.54286e-05	-0.549036	-1.28952	7.40284e-05	-0.574447	-1.28952
27838061	chr2:27838061:G:A	4.82297e-09	-1.977e-10	-1.03953	0.000150151	-1.977e-10	-1.1501	0.000151151	-1.977e-10	-1.15014
27838123	chr2:27838123:A:C	2.15558e-08	1.7428	-1.28508	7.9652e-05	-0.493986	-1.29009	7.81311e-05	-0.519939	-1.29009
27838340	chr2:27838340:C:A	3.36299e-09	-1.40009	-3.0562e-10	7.57401e-05	-1.83444	-3.0562e-10	7.62127e-05	-1.83489	-3.0562e-10
27838629	chr2:27838629:A:C	3.79204e-09	-1.977e-10	-1.28002	0.000136036	-1.977e-10	-1.24883	0.000136968	-1.977e-10	-1.24867
27838982	chr2:27838982:C:T	9.20099e-10	-1.74635	-0.949843	2.27462e-05	-1.83916	-1.19818	2.29097e-05	-1.83872	-1.19814
27839529	chr2:27839529:C:T	2.42826e-08	1.41311	-0.836272	9.01226e-05	-0.408665	-1.25191	9.04388e-05	-0.412132	-1.25161
27839720	chr2:27839720:C:T	9.67623e-09	-1.977e-10	-0.34325	0.000417623	-1.977e-10	-0.127164	0.000420991	-1.977e-10	-0.125805
27839754	chr2:27839754:T:C	3.90829e-09	-1.977e-10	-1.24982	0.000133387	-1.977e-10	-1.26849	0.000134287	-1.977e-10	-1.26844
27840082	chr2:27840082:C:T	9.34096e-09	-1.977e-10	-0.378513	0.000396661	-1.977e-10	-0.178663	0.000399848	-1.977e-10	-0.177333
27840089	chr2:27840089:A:G	3.43679e-08	2.10127	-1.17707	9.8761e-05	-0.307893	-1.26115	9.6675e-05	-0.335877	-1.26119
27840522	chr2:27840522:C:G	3.79429e-09	-1.977e-10	-1.27943	0.000136199	-1.977e-10	-1.24762	0.000137134	-1.977e-10	-1.24746
27840894	chr2:27840894:T:C	5.07833e-09	-0.987941	-3.0562e-10	0.000121224	-1.3641	-3.0562e-10	0.000121673	-1.36708	-3.0562e-10
27841054	chr2:27841054:G:A	4.97052e-09	-1.0094	-3.0562e-10	0.000119304	-1.38007	-3.0562e-10	0.000119751	-1.383	-3.0562e-10
27841360	chr2:27841360:G:A	3.84509e-09	-1.977e-10	-1.26613	0.000137517	-1.977e-10	-1.23799	0.000138419	-1.977e-10	-1.23813
27841789	chr2:27841789:T:C	9.0637e-10	-1.73761	-0.973618	2.24264e-05	-1.84101	-1.2105	2.25856e-05	-1.84064	-1.21046
27841861	chr2:27841861:T:C	1.92618e-08	-1.977e-10	0.345203	0.000670222	-1.977e-10	0.345865	0.000674728	-1.977e-10	0.345893
27842477	chr2:27842477:G:A	4.49676e-09	-1.10956	-3.0562e-10	9.71299e-05	-1.58569	-3.0562e-10	9.75847e-05	-1.5877	-3.0562e-10
27842882	chr2:27842882:T:C	3.81923e-09	-1.977e-10	-1.27287	0.00013608	-1.977e-10	-1.2485	0.000136975	-1.977e-10	-1.24862
27843002	chr2:27843002:G:T	3.8196e-09	-1.977e-10	-1.27278	0.0001361	-1.977e-10	-1.24836	0.000136994	-1.977e-10	-1.24848
27843008	chr2:27843008:C:G	1.65155e-08	1.34898	-1.1576	8.64733e-05	-0.557565	-1.14434	8.61826e-05	-0.568166	-1.14378
27843255	chr2:27843255:T:C	2.78993e-07	2.21244	0.80582	5.15667e-05	-1.75765	-0.461219	5.17795e-05	-1.7605	-0.460924
27843489	chr2:27843489:A:C	9.42733e-10	-1.73503	-0.936862	2.28398e-05	-1.84157	-1.19167	2.30013e-05	-1.84124	-1.19163
27843493	chr2:27843493:A:G	2.30637e-08	1.73166	-1.20633	0.000110909	-0.186091	-1.26694	0.0001087	-0.21291	-1.26692
27844103	chr2:27844103:T:A	2.29618e-08	1.72039	-1.19948	0.000110338	-0.193921	-1.26427	0.000108145	-0.220691	-1.26425
27844174	chr2:27844174:C:T	1.25664e-08	-1.977e-10	-0.0818936	0.00038188	-1.977e-10	-0.216638	0.000384498	-1.977e-10	-0.216478
27844410	chr2:27844410:A:C	2.43041e-08	-1.977e-10	0.577722	0.00025215	-1.977e-10	-0.631722	0.000253894	-1.977e-10	-0.6315
27844570	chr2:27844570:C:T	3.79902e-09	-1.977e-10	-1.27818	0.000136531	-1.977e-10	-1.24519	0.000137469	-1.977e-10	-1.24502
27844864	chr2:27844864:G:C	4.40532e-09	-1.977e-10	-1.13011	0.000137196	-1.977e-10	-1.24033	0.000138099	-1.977e-10	-1.24044
27845797	chr2:27845797:C:T	3.79248e-09	-1.977e-10	-1.2799	0.000136066	-1.977e-10	-1.2486	0.000136999	-1.977e-10	-1.24844
27846676	chr2:27846676:A:T	2.92426e-08	2.05284	-1.29014	9.59123e-05	-0.319297	-1.27901	9.39165e-05	-0.347028	-1.27898
27846846	chr2:27846846:T:G	2.90182e-08	2.0059	-1.2509	9.24336e-05	-0.350911	-1.28434	9.05292e-05	-0.378389	-1.28436
27846880	chr2:27846880:G:A	3.80245e-09	-1.977e-10	-1.27728	0.000136904	-1.977e-10	-1.24246	0.000137843	-1.977e-10	-1.2423
27847204	chr2:27847204:T:A	2.36531e-09	-1.0966	-0.655415	4.02959e-05	-1.83932	-0.626174	4.05445e-05	-1.84004	-0.625981
27848323	chr2:27848323:A:G	5.00217e-08	2.28594	-0.98641	0.000123333	-0.200002	-1.14685	0.000120606	-0.228964	-1.14692
27849193	chr2:27849193:T:C	3.78943e-09	-1.977e-10	-1.28071	0.000136003	-1.977e-10	-1.24907	0.000136934	-1.977e-10	-1.24892
27849360	chr2:27849360:C:T	3.78282e-09	-1.977e-10	-1.28245	0.000135524	-1.977e-10	-1.2526	0.000136451	-1.977e-10	-1.25246
27849683	chr2:27849683:C:T	7.56913e-10	-1.70032	-1.19111	2.06494e-05	-1.8438	-1.29025	2.07916e-05	-1.84362	-1.29025
27849835	chr2:27849835:T:C	2.26941e-08	1.74105	-1.23187	0.000110297	-0.179168	-1.2794	0.000108093	-0.206041	-1.27938
27850112	chr2:27850112:C:G	5.33694e-08	2.35184	-0.987527	0.000128728	-0.156507	-1.14753	0.000125834	-0.185849	-1.1476
27850624	chr2:27850624:G:T	4.36108e-09	-1.977e-10	-1.1402	0.000139486	-1.977e-10	-1.22378	0.000140422	-1.977e-10	-1.22376
27851027	chr2:27851027:C:T	2.20255e-08	1.68936	-1.21008	0.000107611	-0.214142	-1.26908	0.000105492	-0.240724	-1.26906
27851834	chr2:27851834:C:T	2.30111e-08	1.73023	-1.20718	0.000110912	-0.185363	-1.26765	0.000108703	-0.212178	-1.26762
27852431	chr2:27852431:A:G	2.48507e-08	1.87448	-1.27452	8.64502e-05	-0.413768	-1.28841	8.4737e-05	-0.440456	-1.28841
27852545	chr2:27852545:C:T	4.92464e-09	-1.977e-10	-1.01867	0.000152643	-1.977e-10	-1.13364	0.00015366	-1.977e-10	-1.13368
27853437	chr2:27853437:T:C	1.86375e-08	-1.977e-10	0.312253	0.00064513	-1.977e-10	0.307709	0.000649473	-1.977e-10	0.307744
27854262	chr2:27854262:A:G	6.2159e-09	-1.977e-10	-0.785812	0.000165761	-1.977e-10	-1.0512	0.000166877	-1.977e-10	-1.05116
27854302	chr2:27854302:G:A	4.07139e-09	-1.977e-10	-1.20894	0.000152634	-1.977e-10	-1.1337	0.000153655	-1.977e-10	-1.13371
27855102	chr2:27855102:A:C	4.09761e-09	-1.977e-10	-1.20252	0.000152727	-1.977e-10	-1.13309	0.00015377	-1.977e-10	-1.13296
27855474	chr2:27855474:G:A	3.77211e-09	-1.977e-10	-1.28529	0.000134499	-1.977e-10	-1.26019	0.000135417	-1.977e-10	-1.26006
27855502	chr2:27855502:T:G	4.25143e-09	-1.977e-10	-1.16567	0.000161878	-1.977e-10	-1.0749	0.00016296	-1.977e-10	-1.07491
27855584	chr2:27855584:A:C	3.77607e-09	-1.977e-10	-1.28424	0.000136457	-1.977e-10	-1.24574	0.000137395	-1.977e-10	-1.24556
27855874	chr2:27855874:G:A	5.46613e-09	-1.977e-10	-0.914351	0.00022021	-1.977e-10	-0.767164	0.000222122	-1.977e-10	-0.765191
27856005	chr2:27856005:G:T	7.59371e-09	-1.977e-10	-0.585602	0.000218888	-1.977e-10	-0.773182	0.000220408	-1.977e-10	-0.772939
27856127	chr2:27856127:G:A	4.97705e-08	2.56225	-1.26775	0.00013418	-0.0432726	-1.21929	0.000131129	-0.0728335	-1.2194
27856706	chr2:27856706:C:T	9.10352e-10	-1.62633	-1.08051	2.16572e-05	-1.83198	-1.25443	2.17893e-05	-1.83257	-1.25443
27856908	chr2:27856908:A:G	4.42112e-09	-1.977e-10	-1.12653	0.000141038	-1.977e-10	-1.21272	0.000141955	-1.977e-10	-1.21291
27857347	chr2:27857347:G:A	4.48009e-09	-1.977e-10	-1.11328	0.000142332	-1.977e-10	-1.20358	0.000143256	-1.977e-10	-1.20378
27857994	chr2:27857994:T:G	9.18828e-10	-1.44597	-1.2516	2.27969e-05	-1.78175	-1.25337	2.29486e-05	-1.78166	-1.2535
27858763	chr2:27858763:G:T	4.48356e-09	-1.977e-10	-1.11251	0.00014243	-1.977e-10	-1.20289	0.000143355	-1.977e-10	-1.20309
27859175	chr2:27859175:G:A	1.87095e-08	-1.977e-10	0.316111	0.000219087	-1.977e-10	-0.772276	0.000220597	-1.977e-10	-0.772078
27859379	chr2:27859379:C:T	9.61318e-10	-1.57136	-1.08102	2.22035e-05	-1.80746	-1.25403	2.23304e-05	-1.80843	-1.25403
27860513	chr2:27860513:A:G	6.63468e-09	-0.720612	-3.0562e-10	0.000159797	-1.08784	-3.0562e-10	0.000160362	-1.09098	-3.0562e-10
27860972	chr2:27860972:TCTC:T	4.1808e-09	-1.977e-10	-1.18242	0.000155271	-1.977e-10	-1.11657	0.000156294	-1.977e-10	-1.11668
27860977	chr2:27860977:T:C	9.36856e-08	3.21048	-1.28346	0.000199045	0.395189	-1.2634	0.000193901	0.362392	-1.26346
27861257	chr2:27861257:C:T	2.53105e-08	-1.977e-10	0.618298	0.000327433	-1.977e-10	-0.37046	0.000329534	-1.977e-10	-0.370737
27861927	chr2:27861927:G:C	9.23404e-10	-1.46585	-1.22676	2.25338e-05	-1.75674	-1.28999	2.265e-05	-1.75827	-1.28999
27862094	chr2:27862094:C:A	9.40377e-10	-1.49293	-1.18147	2.2356e-05	-1.7682	-1.28645	2.24739e-05	-1.76961	-1.28645
27862141	chr2:27862141:G:C	3.84416e-09	-1.977e-10	-1.26637	0.000137279	-1.977e-10	-1.23973	0.000138224	-1.977e-10	-1.23954
27862175	chr2:27862175:T:G	1.02496e-08	-1.977e-10	-0.285686	0.0004399	-1.977e-10	-0.0751953	0.000443466	-1.977e-10	-0.0737956
27862261	chr2:27862261:T:C	2.81717e-08	-1.977e-10	0.725396	0.000351124	-1.977e-10	-0.300604	0.000353367	-1.977e-10	-0.30091
27862444	chr2:27862444:G:A	4.82373e-08	2.53007	-1.26686	0.000130545	-0.0716422	-1.21839	0.000127608	-0.100959	-1.2185
27862480	chr2:27862480:T:C	4.64143e-09	-1.977e-10	-1.0779	0.000145777	-1.977e-10	-1.17967	0.000146719	-1.977e-10	-1.1799
27862677	chr2:27862677:C:A	1.27852e-07	1.61919	0.618766	3.84413e-05	-1.82391	-0.688698	3.86583e-05	-1.82529	-0.688363
27863873	chr2:27863873:G:A	3.76111e-09	-1.977e-10	-1.28821	0.000133736	-1.977e-10	-1.26587	0.000134642	-1.977e-10	-1.2658
27863898	chr2:27863898:A:G	4.52149e-09	-1.977e-10	-1.10408	0.000143267	-1.977e-10	-1.19703	0.000144196	-1.977e-10	-1.19724
27863926	chr2:27863926:G:A	1.19254e-09	-1.84444	-0.592394	4.83864e-05	-1.83716	-0.445369	4.86827e-05	-1.83682	-0.446269
27864190	chr2:27864190:C:A	6.97571e-09	-1.977e-10	-0.670488	0.000188378	-1.977e-10	-0.923293	0.000189648	-1.977e-10	-0.923246
27864338	chr2:27864338:C:T	1.03042e-07	3.1408	-1.11858	0.000331104	0.835264	-1.19458	0.000322594	0.803005	-1.19503
27865051	chr2:27865051:C:T	3.54945e-08	2.24189	-1.28544	0.000105028	-0.240239	-1.26727	0.00010283	-0.267974	-1.26737
27865713	chr2:27865713:T:A	4.45659e-09	-1.977e-10	-1.11854	0.000141853	-1.977e-10	-1.20695	0.000142775	-1.977e-10	-1.20715
27865776	chr2:27865776:G:A	9.29683e-10	-1.59181	-1.09402	2.17591e-05	-1.82185	-1.25986	2.18869e-05	-1.82267	-1.25986
27865995	chr2:27865995:C:A	1.03089e-09	-1.44027	-1.14222	2.33257e-05	-1.73565	-1.27654	2.34418e-05	-1.73736	-1.27653
27866613	chr2:27866613:T:A	3.48767e-08	-1.977e-10	0.938897	0.000406936	-1.977e-10	-0.153088	0.000409531	-1.977e-10	-0.153404
27866981	chr2:27866981:G:A	4.80126e-09	0.087365	-1.13141	4.32546e-05	-1.20512	-1.18952	4.31202e-05	-1.21443	-1.19
27867192	chr2:27867192:T:C	3.55077e-09	-0.0588782	-1.28688	2.97082e-05	-1.51601	-1.25431	2.96542e-05	-1.52439	-1.25443
27867331	chr2:27867331:A:T	3.91429e-09	-1.977e-10	-1.24829	0.000143349	-1.977e-10	-1.19646	0.000144341	-1.977e-10	-1.19624
27867476	chr2:27867476:A:C	3.90217e-09	-1.25139	-3.0562e-10	8.83214e-05	-1.68076	-3.0562e-10	8.877e-05	-1.68237	-3.0562e-10
27867512	chr2:27867512:G:A	3.75504e-09	-1.977e-10	-1.28982	0.000132497	-1.977e-10	-1.27519	0.000133396	-1.977e-10	-1.2751
27867686	chr2:27867686:C:A	3.77658e-09	-1.977e-10	-1.2841	0.000134821	-1.977e-10	-1.2578	0.000135742	-1.977e-10	-1.25766
27867953	chr2:27867953:T:C	3.52553e-09	-0.0677931	-1.2851	2.97412e-05	-1.51929	-1.24993	2.96881e-05	-1.52762	-1.25005
27869155	chr2:27869155:T:C	2.26389e-09	-1.79584	-3.0562e-10	0.000102665	-1.53027	-3.0562e-10	0.000103522	-1.52864	-3.0562e-10
27869859	chr2:27869859:T:C	3.87055e-08	-1.977e-10	1.04306	0.000438404	-1.977e-10	-0.0786029	0.000441193	-1.977e-10	-0.0789347
27870055	chr2:27870055:T:C	4.44971e-08	2.45623	-1.27373	0.000122688	-0.120945	-1.23115	0.000119976	-0.149871	-1.23126
27870811	chr2:27870811:C:T	7.49087e-09	-1.977e-10	-0.599238	0.000216305	-1.977e-10	-0.785056	0.000217804	-1.977e-10	-0.78482
27871293	chr2:27871293:A:C	4.42722e-09	-1.977e-10	-1.12515	0.000160686	-1.977e-10	-1.08229	0.000161739	-1.977e-10	-1.08243
27871403	chr2:27871403:C:G	4.55891e-09	-1.977e-10	-1.09584	0.000144151	-1.977e-10	-1.19088	0.000145085	-1.977e-10	-1.1911
27871903	chr2:27871903:A:T	1.18148e-07	3.2376	-1.07858	0.000362591	0.898451	-1.16692	0.000353109	0.865792	-1.16743
27871937	chr2:27871937:G:A	8.544e-10	-1.62763	-1.14265	2.12099e-05	-1.83167	-1.2756	2.13389e-05	-1.83228	-1.2756
27872174	chr2:27872174:T:C	9.17991e-10	-1.65918	-1.03931	2.19126e-05	-1.83844	-1.23624	2.205e-05	-1.83886	-1.23625
27872401	chr2:27872401:C:T	2.16852e-09	-1.83888	-3.0562e-10	8.92346e-05	-1.67047	-3.0562e-10	8.9901e-05	-1.66971	-3.0562e-10
27872672	chr2:27872672:G:A	1.15398e-08	-1.977e-10	-0.167118	0.000481038	-1.977e-10	0.0142034	0.000484866	-1.977e-10	0.0154561
27873306	chr2:27873306:G:A	3.84676e-09	-1.977e-10	-1.26569	0.000139569	-1.977e-10	-1.22319	0.000140503	-1.977e-10	-1.22319
27873490	chr2:27873490:T:C	1.0623e-08	-1.977e-10	-0.249901	0.00045752	-1.977e-10	-0.0359236	0.000461239	-1.977e-10	-0.0345017
27873925	chr2:27873925:A:G	5.99919e-08	2.75307	-1.27179	0.000136095	0.0411275	-1.28951	0.000132909	0.0107727	-1.28953
27874120	chr2:27874120:A:C	3.76726e-09	-1.977e-10	-1.28657	0.000133997	-1.977e-10	-1.26393	0.00013491	-1.977e-10	-1.26381
27874143	chr2:27874143:CA:C	4.21072e-09	-1.977e-10	-1.17529	0.000136566	-1.977e-10	-1.24494	0.000137476	-1.977e-10	-1.24497
27874149	chr2:27874149:A:G	3.87392e-09	-1.977e-10	-1.25866	0.000130544	-1.977e-10	-1.29003	0.000131417	-1.977e-10	-1.29004
27874152	chr2:27874152:T:A	3.76439e-09	-1.977e-10	-1.28734	0.000133715	-1.977e-10	-1.26603	0.000134626	-1.977e-10	-1.26592
27874788	chr2:27874788:G:A	3.81554e-09	-1.977e-10	-1.27384	0.000137113	-1.977e-10	-1.24094	0.000138028	-1.977e-10	-1.24096
27875127	chr2:27875127:T:C	6.43883e-09	-1.977e-10	-0.750576	0.000186413	-1.977e-10	-0.933778	0.000187792	-1.977e-10	-0.933085
27875148	chr2:27875148:C:T	3.7739e-09	-1.977e-10	-1.28481	0.00013331	-1.977e-10	-1.26907	0.000134219	-1.977e-10	-1.26894
27875721	chr2:27875721:C:T	1.28699e-09	-1.4112	-0.949416	5.80301e-05	-0.904302	-1.19648	5.86327e-05	-0.900683	-1.19644
27875857	chr2:27875857:G:A	4.45471e-08	2.46798	-1.28435	0.000116449	-0.115868	-1.28842	0.000113876	-0.14486	-1.28844
27876604	chr2:27876604:A:G	4.63644e-09	-1.977e-10	-1.07897	0.000149289	-1.977e-10	-1.15586	0.000150375	-1.977e-10	-1.15528
27877964	chr2:27877964:C:T	3.94904e-09	-1.977e-10	-1.23945	0.000145269	-1.977e-10	-1.18316	0.000146276	-1.977e-10	-1.18292
27878112	chr2:27878112:T:C	4.25103e-09	-1.977e-10	-1.16576	0.00013743	-1.977e-10	-1.23863	0.000138346	-1.977e-10	-1.23866
27878429	chr2:27878429:A:G	1.12012e-07	3.18528	-1.0796	0.00025606	0.566989	-1.18332	0.000249331	0.533861	-1.1835
27879071	chr2:27879071:C:T	5.00142e-08	2.58286	-1.28347	0.000131157	-0.0349527	-1.2504	0.000128168	-0.0645977	-1.25048
27879362	chr2:27879362:C:T	4.16112e-09	-1.977e-10	-1.18714	0.000155171	-1.977e-10	-1.11722	0.000156216	-1.977e-10	-1.11718
27879628	chr2:27879628:G:A	3.74908e-09	-1.29141	-3.0562e-10	7.7436e-05	-1.81229	-3.0562e-10	7.78918e-05	-1.8131	-3.0562e-10
27879837	chr2:27879837:T:A	6.18379e-08	2.74691	-1.23532	0.000265703	0.615324	-1.19469	0.000259355	0.58511	-1.19533
27880131	chr2:27880131:G:A	4.47973e-08	2.47641	-1.28719	0.000121911	-0.0871909	-1.27126	0.000119204	-0.11624	-1.27134
27880570	chr2:27880570:T:A	4.98084e-09	-1.977e-10	-1.00732	0.000163079	-1.977e-10	-1.06751	0.000164138	-1.977e-10	-1.06771
27881062	chr2:27881062:C:CAAA	2.221e-08	-1.977e-10	0.48762	0.00028973	-1.977e-10	-0.492793	0.000291711	-1.977e-10	-0.492655
27881670	chr2:27881670:C:T	4.42307e-09	-1.977e-10	-1.12609	0.000140753	-1.977e-10	-1.21474	0.000141669	-1.977e-10	-1.21492
27881699	chr2:27881699:G:A	4.74229e-08	2.53467	-1.28848	0.000125349	-0.0655365	-1.2651	0.000122526	-0.0949208	-1.26517
27881841	chr2:27881841:A:G	9.49706e-10	-1.64993	-1.01459	2.21509e-05	-1.83646	-1.2274	2.22883e-05	-1.83695	-1.22741
27882856	chr2:27882856:T:C	1.12579e-08	-1.977e-10	-0.191854	0.000495018	-1.977e-10	0.0428496	0.000499068	-1.977e-10	0.0443239
27884703	chr2:27884703:A:T	2.28225e-08	-1.977e-10	0.514825	0.000294598	-1.977e-10	-0.476133	0.000296482	-1.977e-10	-0.47643
27884825	chr2:27884825:C:T	1.99655e-07	3.71065	-1.02698	0.000391476	0.928688	-1.12051	0.000380223	0.892988	-1.12065
27885880	chr2:27885880:A:G	9.16872e-10	-1.605	-1.09471	2.16482e-05	-1.82461	-1.26221	2.17764e-05	-1.82537	-1.26222
27886221	chr2:27886221:TG:T	5.09457e-09	-0.984746	-3.0562e-10	0.000104752	-1.51015	-3.0562e-10	0.00010538	-1.51084	-3.0562e-10
27886460	chr2:27886460:T:G	1.81005e-08	-1.977e-10	0.283015	0.000213227	-1.977e-10	-0.799388	0.0002147	-1.977e-10	-0.799176
27887728	chr2:27887728:AATC:A	1.03305e-08	-1.977e-10	-0.277818	0.000442495	-1.977e-10	-0.0693148	0.000446063	-1.977e-10	-0.0679571
27888584	chr2:27888584:A:G	1.94802e-08	-1.977e-10	0.356474	0.000224082	-1.977e-10	-0.749732	0.000225632	-1.977e-10	-0.749512
27888884	chr2:27888884:G:A	3.88684e-09	-1.977e-10	-1.25533	0.000143444	-1.977e-10	-1.1958	0.000144401	-1.977e-10	-1.19582
27889824	chr2:27889824:T:C	5.0116e-09	-1.00117	-3.0562e-10	0.000123115	-1.34863	-3.0562e-10	0.000123587	-1.35148	-3.0562e-10
27890059	chr2:27890059:C:T	3.80594e-09	-1.977e-10	-1.27636	0.000130525	-1.977e-10	-1.29018	0.000131399	-1.977e-10	-1.29018
27890395	chr2:27890395:C:A	4.74427e-09	-1.977e-10	-1.05599	0.000149698	-1.977e-10	-1.15313	0.000150667	-1.977e-10	-1.15334
27890466	chr2:27890466:C:A	1.16438e-08	-1.977e-10	-0.158146	0.000504894	-1.977e-10	0.0626051	0.000509002	-1.977e-10	0.0640339
27891684	chr2:27891684:G:A	1.78181e-09	-1.252	-0.783291	8.06768e-05	-0.672787	-1.09851	8.15509e-05	-0.668732	-1.09846
27891987	chr2:27891987:G:A	3.75419e-09	-1.977e-10	-1.29005	0.000131809	-1.977e-10	-1.28039	0.000132689	-1.977e-10	-1.28041
27892822	chr2:27892822:C:G	1.83624e-08	-1.977e-10	0.297381	0.000256194	-1.977e-10	-0.615807	0.000257838	-1.977e-10	-0.616085
27892834	chr2:27892834:G:A	4.65393e-09	-1.977e-10	-1.07521	0.00014991	-1.977e-10	-1.15171	0.000151003	-1.977e-10	-1.15112
27893043	chr2:27893043:T:C	5.14058e-09	-0.975757	-3.0562e-10	0.000126496	-1.32153	-3.0562e-10	0.000126976	-1.32442	-3.0562e-10
27893446	chr2:27893446:C:A	1.26391e-09	-1.39307	-0.985641	5.84039e-05	-0.876918	-1.21744	5.90144e-05	-0.873223	-1.21741
27893959	chr2:27893959:A:G	3.85875e-09	-1.977e-10	-1.26258	0.000131633	-1.977e-10	-1.28173	0.000132504	-1.977e-10	-1.28181
27894003	chr2:27894003:G:A	4.4769e-09	-1.977e-10	-1.11399	0.000178188	-1.977e-10	-0.978906	0.000179443	-1.977e-10	-0.978558
27894167	chr2:27894167:T:G	1.17751e-08	-1.977e-10	-0.146937	0.000511103	-1.977e-10	0.0748268	0.000515264	-1.977e-10	0.0762618
27894411	chr2:27894411:G:A	3.91996e-09	-1.977e-10	-1.24684	0.000145405	-1.977e-10	-1.18222	0.000146374	-1.977e-10	-1.18225
27894813	chr2:27894813:T:TC	4.60435e-09	-1.977e-10	-1.08592	0.00014215	-1.977e-10	-1.20486	0.00014282	-1.977e-10	-1.20683
27895106	chr2:27895106:G:A	3.84398e-09	-1.977e-10	-1.26642	0.000139441	-1.977e-10	-1.2241	0.000140382	-1.977e-10	-1.22405
27895267	chr2:27895267:G:A	8.92267e-10	-1.64391	-1.083	2.15333e-05	-1.83445	-1.25769	2.16655e-05	-1.83499	-1.2577
27895795	chr2:27895795:G:A	4.22163e-09	-1.977e-10	-1.1727	0.000137664	-1.977e-10	-1.23693	0.000138573	-1.977e-10	-1.23702
27895896	chr2:27895896:G:T	8.98757e-10	-1.62398	-1.09569	2.15396e-05	-1.82948	-1.26237	2.16692e-05	-1.83015	-1.26238
27896035	chr2:27896035:T:G	5.92092e-09	-1.977e-10	-0.834431	0.000257486	-1.977e-10	-0.610778	0.000259272	-1.977e-10	-0.610539
27897401	chr2:27897401:A:G	2.66695e-09	-1.63199	-3.0562e-10	0.000234184	-0.705638	-3.0562e-10	0.000233954	-0.713295	-3.0562e-10
27897490	chr2:27897490:G:A	4.21448e-09	-1.977e-10	-1.1744	0.000136599	-1.977e-10	-1.24469	0.00013751	-1.977e-10	-1.24472
27897550	chr2:27897550:T:C	3.80391e-09	-1.977e-10	-1.27689	0.000136873	-1.977e-10	-1.24269	0.000137795	-1.977e-10	-1.24265
27897920	chr2:27897920:C:T	2.55245e-09	-1.67587	-3.0562e-10	0.000210865	-0.810524	-3.0562e-10	0.000210733	-0.817823	-3.0562e-10
27898249	chr2:27898249:C:T	3.77613e-09	-1.977e-10	-1.28422	0.000130814	-1.977e-10	-1.28797	0.000131691	-1.977e-10	-1.28796
27898323	chr2:27898323:C:T	2.68991e-07	3.67942	-0.697667	0.000708019	1.18997	-0.789244	0.000688902	1.15513	-0.788449
27898345	chr2:27898345:G:A	1.17272e-08	-1.977e-10	-0.151015	0.000508867	-1.977e-10	0.0704434	0.000513009	-1.977e-10	0.0718763
27898376	chr2:27898376:C:T	2.80814e-09	-1.5804	-3.0562e-10	0.000165971	-1.04993	-3.0562e-10	0.000166735	-1.05201	-3.0562e-10
27900023	chr2:27900023:C:T	1.23774e-08	-0.0970481	-3.0562e-10	0.000139547	-1.22334	-3.0562e-10	0.000140611	-1.22242	-3.0562e-10
27900312	chr2:27900312:T:C	5.94407e-09	-1.977e-10	-0.830528	0.000174904	-1.977e-10	-0.997505	0.000176188	-1.977e-10	-0.996865
27900507	chr2:27900507:T:G	5.9165e-08	2.72544	-1.25804	0.000135414	0.0365008	-1.28991	0.000132247	0.00615765	-1.2899
27900893	chr2:27900893:A:T	8.65064e-08	3.1177	-1.2704	0.000173053	0.281718	-1.28987	0.000168676	0.249438	-1.28988
27901304	chr2:27901304:G:A	5.93856e-08	2.74427	-1.27314	0.000149101	0.073106	-1.23023	0.000145572	0.042585	-1.23033
27902506	chr2:27902506:C:A	6.76234e-09	-0.701553	-3.0562e-10	0.00027389	-0.549019	-3.0562e-10	0.000276087	-0.5477	-3.0562e-10
27902988	chr2:27902988:A:G	4.78093e-09	-1.977e-10	-1.04829	0.000180818	-1.977e-10	-0.96425	0.000182021	-1.977e-10	-0.964297
27903730	chr2:27903730:T:C	4.47068e-09	-1.977e-10	-1.11538	0.00017628	-1.977e-10	-0.989671	0.000177513	-1.977e-10	-0.989371
27904348	chr2:27904348:C:T	3.92675e-09	-1.977e-10	-1.24511	0.000130865	-1.977e-10	-1.28758	0.000131736	-1.977e-10	-1.28762
27904614	chr2:27904614:AAGAC:A	4.40027e-09	-1.977e-10	-1.13126	0.000173995	-1.977e-10	-1.00272	0.000175168	-1.977e-10	-1.00267
27905375	chr2:27905375:C:T	1.19958e-09	-1.46225	-0.968702	5.31488e-05	-0.97928	-1.20937	5.36947e-05	-0.975767	-1.20934
27905844	chr2:27905844:C:T	3.96942e-08	1.06828	-3.0562e-10	0.000271248	-0.55871	-3.0562e-10	0.000273786	-0.556071	-3.0562e-10
27906291	chr2:27906291:A:G	4.54897e-09	-1.977e-10	-1.09802	0.000144989	-1.977e-10	-1.18509	0.000145931	-1.977e-10	-1.18528
27906524	chr2:27906524:G:A	1.48929e-07	3.44008	-1.04953	0.000449679	1.03435	-1.08756	0.000437879	1.00057	-1.08704
27906673	chr2:27906673:C:T	1.19193e-09	-1.47843	-0.958914	5.21489e-05	-1.00315	-1.20449	5.26821e-05	-0.999686	-1.20446
27907518	chr2:27907518:TGTG:T	4.71903e-09	-1.977e-10	-1.06132	0.000152271	-1.977e-10	-1.13608	0.000153342	-1.977e-10	-1.13575
27908086	chr2:27908086:C:T	4.28644e-09	-1.977e-10	-1.15747	0.000138065	-1.977e-10	-1.23402	0.000138985	-1.977e-10	-1.23405
27908376	chr2:27908376:A:G	5.49777e-08	2.5089	-1.1149	0.000159906	-0.0612242	-1.02593	0.000156292	-0.0905252	-1.02617
27909107	chr2:27909107:A:G	3.84116e-09	-1.977e-10	-1.26715	0.000139276	-1.977e-10	-1.22529	0.000140215	-1.977e-10	-1.22524
27909582	chr2:27909582:C:A	5.00766e-09	-1.00195	-3.0562e-10	9.2083e-05	-1.63905	-3.0562e-10	9.25612e-05	-1.64055	-3.0562e-10
27909918	chr2:27909918:TTAA:T	6.03382e-09	-1.977e-10	-0.815541	0.00023983	-1.977e-10	-0.681814	0.000241609	-1.977e-10	-0.681098
27909963	chr2:27909963:G:A	4.6463e-09	-1.977e-10	-1.07685	0.00013481	-1.977e-10	-1.25788	0.000135716	-1.977e-10	-1.25785
27911170	chr2:27911170:A:G	5.60379e-08	2.61608	-1.20298	0.000131341	-0.0165925	-1.26735	0.000128347	-0.0463941	-1.26728
27911886	chr2:27911886:G:A	6.03017e-09	-1.977e-10	-0.816148	0.000241028	-1.977e-10	-0.676829	0.000242831	-1.977e-10	-0.676051
27912419	chr2:27912419:A:G	4.6387e-09	-1.07849	-3.0562e-10	0.000116442	-1.40435	-3.0562e-10	0.000116908	-1.40703	-3.0562e-10
27912526	chr2:27912526:G:A	3.79159e-09	-1.977e-10	-1.28014	0.000130612	-1.977e-10	-1.28951	0.000131487	-1.977e-10	-1.28951
27912566	chr2:27912566:TATAG:T	5.33963e-09	-1.977e-10	-0.937765	0.000204507	-1.977e-10	-0.84114	0.000205801	-1.977e-10	-0.841506
27912617	chr2:27912617:A:G	4.26826e-09	-1.977e-10	-1.16172	0.000166966	-1.977e-10	-1.04395	0.000168137	-1.977e-10	-1.04364
27912869	chr2:27912869:G:C	5.15186e-09	-1.977e-10	-0.973565	0.00015334	-1.977e-10	-1.12909	0.00015395	-1.977e-10	-1.13179
27913484	chr2:27913484:A:G	4.92515e-08	2.57279	-1.28878	0.000125512	-0.0523913	-1.27695	0.000122666	-0.0819472	-1.27701
27913818	chr2:27913818:T:A	3.8529e-09	-1.977e-10	-1.2641	0.000139977	-1.977e-10	-1.22027	0.000140921	-1.977e-10	-1.22022
27914044	chr2:27914044:G:A	2.16258e-09	-1.84162	-3.0562e-10	0.000129496	-1.2981	-3.0562e-10	0.000129785	-1.30254	-3.0562e-10
27914120	chr2:27914120:T:C	1.34811e-08	-1.977e-10	-0.0116302	0.000592298	-1.977e-10	0.222265	0.000597163	-1.977e-10	0.223773
27914419	chr2:27914419:G:T	3.86781e-09	-1.977e-10	-1.26023	0.000140689	-1.977e-10	-1.21519	0.00014166	-1.977e-10	-1.21499
27914863	chr2:27914863:G:A	1.10963e-09	-1.46332	-1.04558	5.20276e-05	-0.964292	-1.24568	5.25636e-05	-0.960744	-1.24565
27915383	chr2:27915383:GT:G	3.92485e-09	-1.24559	-3.0562e-10	0.00027119	-0.558924	-3.0562e-10	0.000271553	-0.564261	-3.0562e-10
27915386	chr2:27915386:A:T	3.93131e-09	-1.24395	-3.0562e-10	0.000271844	-0.556516	-3.0562e-10	0.000272206	-0.561858	-3.0562e-10
27915914	chr2:27915914:C:T	4.49295e-09	-1.977e-10	-1.11041	0.000142538	-1.977e-10	-1.20214	0.000143486	-1.977e-10	-1.20218
27916092	chr2:27916092:A:G	8.38366e-10	-1.70691	-1.08232	2.13343e-05	-1.84405	-1.25738	2.14745e-05	-1.84416	-1.25739
27916281	chr2:27916281:TA:T	9.97481e-08	3.0927	-1.10297	0.000328452	0.814062	-1.18142	0.000320054	0.781949	-1.18187
27916530	chr2:27916530:C:T	2.39502e-09	-1.73953	-3.0562e-10	7.75148e-05	-1.81127	-3.0562e-10	7.81225e-05	-1.81014	-3.0562e-10
27916936	chr2:27916936:T:G	6.11268e-09	-1.977e-10	-0.802557	0.000267779	-1.977e-10	-0.571582	0.000269644	-1.977e-10	-0.571316
27917312	chr2:27917312:G:A	4.81929e-09	-1.977e-10	-1.0403	0.000154365	-1.977e-10	-1.12242	0.000155499	-1.977e-10	-1.12177
27917482	chr2:27917482:G:A	1.58249e-07	3.03256	-0.581306	0.00047385	0.731831	-0.732685	0.000461855	0.699918	-0.733084
27918066	chr2:27918066:C:T	4.88201e-09	-1.977e-10	-1.02736	0.000147703	-1.977e-10	-1.16654	0.000148343	-1.977e-10	-1.16889
27918503	chr2:27918503:T:C	1.41351e-08	-1.977e-10	0.0357365	0.000623657	-1.977e-10	0.273857	0.000628796	-1.977e-10	0.27539
27918755	chr2:27918755:G:C	1.11582e-09	-1.47868	-1.02465	5.05143e-05	-1.00375	-1.23573	5.10304e-05	-1.00029	-1.2357
27918773	chr2:27918773:T:C	3.77875e-09	-1.977e-10	-1.28353	0.00013752	-1.977e-10	-1.23797	0.000138465	-1.977e-10	-1.2378
27919372	chr2:27919372:T:C	4.40351e-09	-1.977e-10	-1.13052	0.000132582	-1.977e-10	-1.27455	0.000133472	-1.977e-10	-1.27453
27919526	chr2:27919526:C:G	5.56878e-09	-1.977e-10	-0.895746	0.000155184	-1.977e-10	-1.11713	0.000156235	-1.977e-10	-1.11705
27920102	chr2:27920102:A:G	5.58041e-09	-1.977e-10	-0.89366	0.000172285	-1.977e-10	-1.01259	0.000173462	-1.977e-10	-1.01246
27920150	chr2:27920150:G:T	3.65225e-07	4.12667	-0.839076	0.000713067	1.37304	-0.96521	0.000690347	1.33418	-0.965407
27920320	chr2:27920320:GATGCCTTTGCAGATAAA:G	4.70374e-09	-1.977e-10	-1.06456	0.000190086	-1.977e-10	-0.914265	0.00019137	-1.977e-10	-0.914208
27921139	chr2:27921139:A:G	1.4566e-08	-1.977e-10	0.0657671	0.000642328	-1.977e-10	0.303355	0.000647442	-1.977e-10	0.304611
27921200	chr2:27921200:G:A	9.71837e-08	2.98647	-1.02279	0.000239234	0.430285	-1.11459	0.000233134	0.397921	-1.11473
27921379	chr2:27921379:CATTT:C	4.79248e-09	-1.977e-10	-1.04587	0.000189322	-1.977e-10	-0.918293	0.00019091	-1.977e-10	-0.916618
27921652	chr2:27921652:A:G	5.30426e-09	-1.977e-10	-0.944411	0.000156628	-1.977e-10	-1.10787	0.000157228	-1.977e-10	-1.11072
27921948	chr2:27921948:G:A	3.99799e-09	-1.977e-10	-1.22713	0.000153255	-1.977e-10	-1.12964	0.000154276	-1.977e-10	-1.12967
27922153	chr2:27922153:A:G	6.00588e-09	-1.977e-10	-0.820184	0.000203552	-1.977e-10	-0.845823	0.000205051	-1.977e-10	-0.845161
27922446	chr2:27922446:A:G	9.54157e-10	-1.56554	-1.09431	2.20318e-05	-1.81034	-1.25892	2.21576e-05	-1.81131	-1.25892
27923897	chr2:27923897:G:A	8.78132e-10	-1.56953	-1.17335	2.14533e-05	-1.81142	-1.28445	2.15762e-05	-1.81237	-1.28445
27924674	chr2:27924674:T:C	4.46543e-09	-1.977e-10	-1.11656	0.00014472	-1.977e-10	-1.18694	0.000145667	-1.977e-10	-1.18709
27924910	chr2:27924910:A:T	6.10742e-09	-1.977e-10	-0.803418	0.000267744	-1.977e-10	-0.571711	0.000269608	-1.977e-10	-0.571448
27925004	chr2:27925004:A:G	6.26311e-09	-1.977e-10	-0.778246	0.000181586	-1.977e-10	-0.960012	0.000182794	-1.977e-10	-0.960056
27926512	chr2:27926512:A:G	5.11355e-09	-1.977e-10	-0.981028	0.000215391	-1.977e-10	-0.789288	0.000216854	-1.977e-10	-0.789195
27926630	chr2:27926630:A:G	1.00198e-09	-1.38446	-1.22648	2.38397e-05	-1.70028	-1.29011	2.39533e-05	-1.7022	-1.29011
27927716	chr2:27927716:A:G	5.42103e-09	-1.977e-10	-0.922637	0.000152516	-1.977e-10	-1.13448	0.000153549	-1.977e-10	-1.1344
27927931	chr2:27927931:C:T	7.07665e-08	2.89155	-1.24509	0.000294486	0.730044	-1.20656	0.00028725	0.699087	-1.20715
27927995	chr2:27927995:C:A	2.16208e-09	-1.84185	-3.0562e-10	8.14623e-05	-1.7616	-3.0562e-10	8.19072e-05	-1.76283	-3.0562e-10
27928256	chr2:27928256:C:T	1.2565e-09	-1.12167	-1.26292	3.19724e-05	-1.44607	-1.2508	3.21051e-05	-1.44865	-1.25075
27928302	chr2:27928302:C:G	9.81873e-10	-1.38707	-1.24414	2.38865e-05	-1.70072	-1.28771	2.40005e-05	-1.70263	-1.28771
27928481	chr2:27928481:T:C	3.83257e-09	-1.977e-10	-1.26939	0.000132076	-1.977e-10	-1.27836	0.000132965	-1.977e-10	-1.27833
27928487	chr2:27928487:G:A	1.37034e-07	3.32917	-1.02187	0.000307684	0.681484	-1.11415	0.000299325	0.647414	-1.1143
27928967	chr2:27928967:A:G	8.08668e-10	-1.53512	-1.29017	2.2973e-05	-1.73866	-1.28876	2.30927e-05	-1.7401	-1.2888
27928993	chr2:27928993:A:T	2.05513e-08	-1.977e-10	0.410003	0.000717627	-1.977e-10	0.414206	0.000722443	-1.977e-10	0.414221
27929192	chr2:27929192:G:A	1.63873e-08	-1.977e-10	0.183587	0.000202283	-1.977e-10	-0.852074	0.000203678	-1.977e-10	-0.851876
27930234	chr2:27930234:C:T	2.50845e-09	-0.450752	-1.24251	2.28656e-05	-1.80092	-1.23119	2.30763e-05	-1.79831	-1.2313
27930493	chr2:27930493:G:A	4.44963e-09	-1.977e-10	-1.1201	0.000176669	-1.977e-10	-0.987468	0.000177914	-1.977e-10	-0.987119
27930621	chr2:27930621:A:G	9.06489e-10	-1.53249	-1.17861	2.17106e-05	-1.79828	-1.28566	2.18312e-05	-1.79942	-1.28566
27930737	chr2:27930737:A:G	4.32766e-09	-1.977e-10	-1.1479	0.000170089	-1.977e-10	-1.02542	0.000171236	-1.977e-10	-1.02538
27931208	chr2:27931208:C:T	6.92489e-10	-1.81377	-1.16661	2.47351e-05	-1.78009	-1.17344	2.49116e-05	-1.7796	-1.17348
27931286	chr2:27931286:C:T	4.08306e-09	-1.977e-10	-1.20608	0.000130551	-1.977e-10	-1.28998	0.000131426	-1.977e-10	-1.28997
27931474	chr2:27931474:T:C	3.84191e-09	-1.977e-10	-1.26695	0.000139315	-1.977e-10	-1.22501	0.000140254	-1.977e-10	-1.22496
27931508	chr2:27931508:G:A	8.18154e-10	-1.68357	-1.13006	3.44679e-05	-1.34737	-1.27435	3.47847e-05	-1.34491	-1.27433
27931783	chr2:27931783:C:T	3.93325e-09	-1.977e-10	-1.24346	0.000141396	-1.977e-10	-1.21018	0.000142316	-1.977e-10	-1.21037
27932328	chr2:27932328:T:A	1.36748e-07	3.3789	-1.07368	0.000304854	0.713264	-1.15517	0.000296516	0.678985	-1.1553
27932881	chr2:27932881:A:C	3.41556e-08	2.11871	-1.20071	0.000140115	0.0540389	-1.27332	0.000137118	0.0258562	-1.27343
27932998	chr2:27932998:G:A	1.0961e-08	-1.977e-10	-0.218574	0.000195969	-1.977e-10	-0.883786	0.000197243	-1.977e-10	-0.883983
27933527	chr2:27933527:T:C	9.56363e-10	-1.50355	-1.15399	2.21076e-05	-1.78609	-1.27974	2.22274e-05	-1.78736	-1.27974
27933753	chr2:27933753:A:G	5.25097e-08	2.49856	-1.15049	0.000188798	0.290946	-1.21201	0.000184401	0.260829	-1.21213
27933773	chr2:27933773:T:G	9.90097e-08	3.09966	-1.11736	0.000347625	0.842287	-1.15291	0.000338673	0.81017	-1.15355
27933980	chr2:27933980:TA:T	1.07554e-09	-1.32445	-1.21564	2.4714e-05	-1.66417	-1.29021	2.48263e-05	-1.6663	-1.29021
27934449	chr2:27934449:C:T	3.93148e-09	-1.977e-10	-1.24391	0.000141313	-1.977e-10	-1.21077	0.000142233	-1.977e-10	-1.21095
27934849	chr2:27934849:T:C	1.15974e-09	-1.17446	-1.29027	2.96118e-05	-1.48447	-1.2891	2.97377e-05	-1.48691	-1.2891
27935396	chr2:27935396:A:G	4.50803e-09	-1.977e-10	-1.10706	0.000143967	-1.977e-10	-1.19216	0.000144889	-1.977e-10	-1.19245
27935751	chr2:27935751:T:C	3.75973e-09	-1.977e-10	-1.28858	0.000130619	-1.977e-10	-1.28946	0.000131492	-1.977e-10	-1.28947
27935977	chr2:27935977:G:A	3.76717e-09	-1.977e-10	-1.2866	0.000133268	-1.977e-10	-1.26938	0.000134157	-1.977e-10	-1.26941
27936042	chr2:27936042:C:G	2.15707e-09	-1.84417	-3.0562e-10	8.30595e-05	-1.74219	-3.0562e-10	8.35017e-05	-1.74355	-3.0562e-10
27936044	chr2:27936044:A:G	4.9027e-09	-1.977e-10	-1.02314	0.000148135	-1.977e-10	-1.16362	0.000148773	-1.977e-10	-1.166
27936112	chr2:27936112:G:T	3.76757e-09	-1.977e-10	-1.28649	0.000133302	-1.977e-10	-1.26913	0.00013419	-1.977e-10	-1.26916
27936212	chr2:27936212:G:A	7.00977e-08	2.91649	-1.27952	0.000156398	0.178452	-1.28779	0.000152581	0.147095	-1.28782
27936705	chr2:27936705:G:A	1.1674e-07	3.24583	-1.09881	0.000270306	0.611821	-1.17401	0.000263084	0.578184	-1.17413
27936777	chr2:27936777:A:G	7.29068e-08	2.96339	-1.28713	0.000161891	0.206707	-1.28153	0.000157897	0.175102	-1.28158
27936879	chr2:27936879:C:T	4.62972e-09	-1.977e-10	-1.08043	0.0001456	-1.977e-10	-1.18088	0.000146569	-1.977e-10	-1.18092
27936909	chr2:27936909:T:C	3.85567e-09	-1.977e-10	-1.26338	0.000140139	-1.977e-10	-1.21911	0.000141084	-1.977e-10	-1.21906
27936915	chr2:27936915:T:A	1.00164e-09	-1.39197	-1.21931	2.37645e-05	-1.70328	-1.29027	2.38784e-05	-1.70517	-1.29027
27936920	chr2:27936920:T:C	1.00628e-09	-1.3845	-1.22217	2.38659e-05	-1.69904	-1.29025	2.39796e-05	-1.70097	-1.29025
27936957	chr2:27936957:CAAAT:C	9.89265e-09	-1.977e-10	-0.32113	0.000184538	-1.977e-10	-0.943887	0.00018574	-1.977e-10	-0.944068
27937623	chr2:27937623:G:A	3.76997e-09	-1.977e-10	-1.28585	0.000134275	-1.977e-10	-1.26185	0.000135191	-1.977e-10	-1.26173
27938119	chr2:27938119:G:A	6.22968e-09	-1.977e-10	-0.783598	0.000242708	-1.977e-10	-0.669885	0.00024431	-1.977e-10	-0.669981
27938477	chr2:27938477:C:T	8.12471e-09	-0.518013	-3.0562e-10	0.000341677	-0.327879	-3.0562e-10	0.000344449	-0.32647	-3.0562e-10
27938495	chr2:27938495:G:A	4.57935e-09	-1.977e-10	-1.09136	0.000146151	-1.977e-10	-1.17711	0.000147082	-1.977e-10	-1.17743
27938606	chr2:27938606:G:A	2.11558e-08	0.438993	-3.0562e-10	0.000254677	-0.621748	-3.0562e-10	0.000255324	-0.625886	-3.0562e-10
27938760	chr2:27938760:G:A	5.15206e-09	-1.977e-10	-0.973525	0.000153345	-1.977e-10	-1.12905	0.000153956	-1.977e-10	-1.13175
27938871	chr2:27938871:C:T	4.33081e-09	-1.977e-10	-1.14717	0.000170275	-1.977e-10	-1.02433	0.000171423	-1.977e-10	-1.02429
27939202	chr2:27939202:C:T	8.65526e-10	-1.59902	-1.15832	2.13274e-05	-1.82089	-1.28087	2.1453e-05	-1.82169	-1.28087
27939242	chr2:27939242:C:T	6.99745e-08	2.92541	-1.2902	0.000161531	0.18879	-1.26584	0.000157574	0.157391	-1.26591
27939407	chr2:27939407:T:C	6.76121e-08	2.83086	-1.23	0.000171737	0.152423	-1.1682	0.000167575	0.121384	-1.16837
27939994	chr2:27939994:T:C	7.87669e-08	3.01588	-1.26231	0.000166406	0.242905	-1.29022	0.000162257	0.210977	-1.29021
27940039	chr2:27940039:A:G	4.83005e-09	-1.977e-10	-1.03807	0.000178133	-1.977e-10	-0.979213	0.00017929	-1.977e-10	-0.979413
27940074	chr2:27940074:A:C	5.788e-09	-1.977e-10	-0.857136	0.000159291	-1.977e-10	-1.09101	0.00016037	-1.977e-10	-1.09094
27941686	chr2:27941686:C:T	5.79812e-08	2.66288	-1.21568	0.000156691	0.0438917	-1.15136	0.000153023	0.0137191	-1.15155
27942456	chr2:27942456:G:A	5.16773e-09	-1.977e-10	-0.97049	0.000153677	-1.977e-10	-1.12689	0.000154286	-1.977e-10	-1.12961
27942695	chr2:27942695:T:G	1.35429e-08	-1.977e-10	-0.00705731	0.000595303	-1.977e-10	0.227327	0.000600195	-1.977e-10	0.228837
27942701	chr2:27942701:T:G	3.27691e-09	-1.42602	-3.0562e-10	8.68354e-05	-1.69773	-3.0562e-10	8.73232e-05	-1.6988	-3.0562e-10
27942954	chr2:27942954:TC:T	3.95286e-09	-1.977e-10	-1.23848	0.00013058	-1.977e-10	-1.28975	0.000131452	-1.977e-10	-1.28977
27944583	chr2:27944583:C:T	4.85129e-08	2.27383	-1.00492	0.000180099	0.132841	-1.10108	0.000176085	0.103844	-1.10129
27944910	chr2:27944910:A:G	9.54063e-09	-1.977e-10	-0.357363	0.000268019	-1.977e-10	-0.570686	0.000269909	-1.977e-10	-0.570334
27944988	chr2:27944988:T:C	2.15969e-09	-1.84296	-3.0562e-10	9.21078e-05	-1.63878	-3.0562e-10	9.28028e-05	-1.63794	-3.0562e-10
27945548	chr2:27945548:A:G	7.04969e-08	2.83048	-1.18783	0.000181479	0.153714	-1.11432	0.000177072	0.12267	-1.11453
27946730	chr2:27946730:T:C	4.78493e-08	2.2819	-1.02676	0.000178105	0.140454	-1.11982	0.000174123	0.111386	-1.12004
27947276	chr2:27947276:C:CT	5.7714e-09	-1.977e-10	-0.860007	0.000159492	-1.977e-10	-1.08975	0.000160574	-1.977e-10	-1.08966
27948213	chr2:27948213:A:G	4.35118e-09	-1.14248	-3.0562e-10	0.000110606	-1.45577	-3.0562e-10	0.000111066	-1.45829	-3.0562e-10
27948245	chr2:27948245:A:G	1.08507e-08	0.60841	-0.8371	6.83049e-05	-0.714061	-1.2237	6.85211e-05	-0.717957	-1.22332
27948563	chr2:27948563:G:A	4.79248e-09	-1.977e-10	-1.04587	0.000189322	-1.977e-10	-0.918293	0.00019091	-1.977e-10	-0.916618
27949258	chr2:27949258:A:T	4.13946e-08	2.13399	-1.02376	0.000161783	0.0410026	-1.11649	0.000158286	0.012688	-1.1167
27949426	chr2:27949426:T:C	4.40195e-08	2.19729	-1.02558	0.000168485	0.0837116	-1.11861	0.000164789	0.0550682	-1.11882
27950176	chr2:27950176:T:A	6.04191e-08	2.70169	-1.21331	0.00016158	0.0701742	-1.14692	0.00015776	0.0397713	-1.14712
27950305	chr2:27950305:A:G	4.54314e-09	-1.977e-10	-1.0993	0.000143634	-1.977e-10	-1.19447	0.00014459	-1.977e-10	-1.19452
27951837	chr2:27951837:C:T	2.60236e-09	-1.6565	-3.0562e-10	0.000220772	-0.764613	-3.0562e-10	0.0002206	-0.772066	-3.0562e-10
27951877	chr2:27951877:A:T	3.7635e-09	-1.977e-10	-1.28757	0.000133919	-1.977e-10	-1.26451	0.000134821	-1.977e-10	-1.26447
27952164	chr2:27952164:C:G	6.21879e-08	1.51724	-3.0562e-10	0.000366496	-0.257757	-3.0562e-10	0.000370029	-0.254837	-3.0562e-10
27952354	chr2:27952354:A:G	2.16891e-09	-1.8387	-3.0562e-10	7.5638e-05	-1.83579	-3.0562e-10	7.61794e-05	-1.83533	-3.0562e-10
27952556	chr2:27952556:T:C	9.18918e-10	-1.56107	-1.13641	2.17389e-05	-1.8088	-1.27384	2.18626e-05	-1.80979	-1.27385
27952776	chr2:27952776:GTC:G	1.6202e-08	-1.977e-10	0.17221	0.000203195	-1.977e-10	-0.847578	0.000204594	-1.977e-10	-0.847388
27952848	chr2:27952848:TC:T	2.47254e-09	-1.70768	-3.0562e-10	7.90316e-05	-1.7919	-3.0562e-10	7.96744e-05	-1.79047	-3.0562e-10
27953189	chr2:27953189:A:T	6.61453e-08	2.79578	-1.21685	0.000171277	0.133311	-1.15177	0.000167144	0.102407	-1.15197
27953242	chr2:27953242:A:G	4.80638e-08	2.28737	-1.02777	0.000179148	0.146275	-1.1198	0.000175137	0.117176	-1.12003
27953660	chr2:27953660:A:C	3.85908e-08	2.06811	-1.02802	0.000153292	-0.00925592	-1.12014	0.000150031	-0.0372091	-1.12037
27953724	chr2:27953724:G:A	4.22824e-09	-1.977e-10	-1.17114	0.000135371	-1.977e-10	-1.25372	0.000136264	-1.977e-10	-1.25382
27954979	chr2:27954979:A:G	4.2532e-09	-1.977e-10	-1.16525	0.000137731	-1.977e-10	-1.23644	0.000138621	-1.977e-10	-1.23667
27955792	chr2:27955792:C:T	9.64885e-10	-1.51015	-1.13852	2.21704e-05	-1.78904	-1.27395	2.22911e-05	-1.79028	-1.27395
27956519	chr2:27956519:G:A	5.10259e-09	-1.977e-10	-0.983175	0.000152363	-1.977e-10	-1.13548	0.000152978	-1.977e-10	-1.13812
27956523	chr2:27956523:A:T	4.37622e-09	-1.977e-10	-1.13674	0.000139968	-1.977e-10	-1.22033	0.0001409	-1.977e-10	-1.22036
27957606	chr2:27957606:G:A	4.57239e-09	-1.09289	-3.0562e-10	8.81238e-05	-1.683	-3.0562e-10	8.87573e-05	-1.68251	-3.0562e-10
27959500	chr2:27959500:A:G	1.49994e-08	-1.977e-10	0.0950911	0.000665494	-1.977e-10	0.338785	0.000671	-1.977e-10	0.340351
27959545	chr2:27959545:TTC:T	3.93153e-09	-1.977e-10	-1.24389	0.00014597	-1.977e-10	-1.17834	0.000146943	-1.977e-10	-1.17837
27959962	chr2:27959962:T:C	4.66122e-09	-1.977e-10	-1.07365	0.000187744	-1.977e-10	-0.926666	0.000189014	-1.977e-10	-0.926598
27960136	chr2:27960136:T:C	6.25342e-09	-1.977e-10	-0.779794	0.000168514	-1.977e-10	-1.03473	0.000169656	-1.977e-10	-1.03464
27960273	chr2:27960273:G:A	4.43773e-09	-1.977e-10	-1.12278	0.000145692	-1.977e-10	-1.18025	0.000146704	-1.977e-10	-1.18
27960310	chr2:27960310:T:C	1.0487e-09	-1.38431	-1.18106	2.30958e-05	-1.73458	-1.28751	2.32091e-05	-1.73635	-1.28752
27960700	chr2:27960700:A:G	4.36894e-09	-1.1384	-3.0562e-10	0.000111186	-1.45054	-3.0562e-10	0.000111649	-1.45306	-3.0562e-10
27961359	chr2:27961359:A:G	4.36977e-09	-1.977e-10	-1.13821	0.000172243	-1.977e-10	-1.01284	0.000173406	-1.977e-10	-1.01278
27961899	chr2:27961899:T:A	8.43458e-10	-1.49674	-1.28643	2.29124e-05	-1.74202	-1.28804	2.29411e-05	-1.74746	-1.28803
27962638	chr2:27962638:T:G	4.53559e-09	-1.977e-10	-1.10097	0.000151383	-1.977e-10	-1.14193	0.000152369	-1.977e-10	-1.14211
27962982	chr2:27962982:T:C	1.10465e-09	-1.29803	-1.21536	2.49487e-05	-1.65467	-1.29026	2.50583e-05	-1.65696	-1.29026
27963157	chr2:27963157:G:A	3.76408e-09	-1.977e-10	-1.28742	0.000132976	-1.977e-10	-1.27157	0.000133863	-1.977e-10	-1.2716
27963607	chr2:27963607:T:A	4.76002e-09	-1.977e-10	-1.05267	0.000175053	-1.977e-10	-0.996657	0.00017619	-1.977e-10	-0.996853
27964026	chr2:27964026:A:G	1.02929e-09	-1.43944	-1.14461	2.26646e-05	-1.76144	-1.2795	2.27804e-05	-1.76302	-1.2795
27964077	chr2:27964077:A:G	4.05831e-09	-1.977e-10	-1.21216	0.000146072	-1.977e-10	-1.17764	0.000147036	-1.977e-10	-1.17774
27964270	chr2:27964270:C:T	2.0823e-09	-0.595721	-1.28373	2.10128e-05	-1.82634	-1.29027	2.11889e-05	-1.82467	-1.29027
27964826	chr2:27964826:C:T	5.15e-09	-1.977e-10	-0.973926	0.000153302	-1.977e-10	-1.12934	0.000153912	-1.977e-10	-1.13203
27965272	chr2:27965272:G:A	9.1704e-09	-1.977e-10	-0.396941	0.000282592	-1.977e-10	-0.517739	0.000284516	-1.977e-10	-0.517628
27966013	chr2:27966013:T:C	1.24379e-09	-1.11879	-1.27597	3.15411e-05	-1.44399	-1.26646	3.16716e-05	-1.44657	-1.26643
27966214	chr2:27966214:TTTC:T	5.65906e-08	2.61611	-1.19319	0.000156767	0.0140413	-1.12102	0.000153131	-0.0158901	-1.12123
27966413	chr2:27966413:G:A	5.42382e-08	2.58604	-1.20558	0.000151449	-0.00535256	-1.13615	0.000147959	-0.0351334	-1.13635
27966770	chr2:27966770:G:T	8.68311e-09	-0.451543	-3.0562e-10	8.84025e-05	-1.67984	-3.0562e-10	8.87526e-05	-1.68256	-3.0562e-10
27967266	chr2:27967266:G:A	2.15635e-09	-1.84451	-3.0562e-10	9.4908e-05	-1.60884	-3.0562e-10	9.563e-05	-1.60793	-3.0562e-10
27968762	chr2:27968762:C:T	6.49651e-08	2.77006	-1.20914	0.000168305	0.141225	-1.17719	0.000164229	0.110291	-1.17745
27969238	chr2:27969238:T:C	1.07722e-09	-1.44524	-1.0933	2.29842e-05	-1.76385	-1.26309	2.31021e-05	-1.7654	-1.2631
27969730	chr2:27969730:A:G	3.26855e-09	-0.631352	-0.797224	5.54929e-05	-1.38191	-0.763578	5.61497e-05	-1.37685	-0.763545
27970037	chr2:27970037:G:A	5.0159e-09	-1.977e-10	-1.00031	0.000185013	-1.977e-10	-0.941318	0.000186194	-1.977e-10	-0.941628
27970607	chr2:27970607:C:G	3.77273e-09	-1.977e-10	-1.28512	0.000135498	-1.977e-10	-1.25279	0.000136402	-1.977e-10	-1.25281
27970622	chr2:27970622:G:A	8.26401e-09	-1.977e-10	-0.501013	0.000355475	-1.977e-10	-0.28829	0.000358144	-1.977e-10	-0.287484
27972274	chr2:27972274:C:T	4.33479e-09	-1.977e-10	-1.14625	0.000170408	-1.977e-10	-1.02355	0.00017156	-1.977e-10	-1.02349
27972540	chr2:27972540:C:T	4.63846e-09	-1.977e-10	-1.07854	0.000149433	-1.977e-10	-1.1549	0.000150521	-1.977e-10	-1.15431
27973114	chr2:27973114:C:A	1.10498e-09	-1.29557	-1.21752	2.50033e-05	-1.65254	-1.29019	2.51128e-05	-1.65485	-1.29019
27973271	chr2:27973271:T:G	4.81411e-09	-1.977e-10	-1.04137	0.000190372	-1.977e-10	-0.912766	0.000191981	-1.977e-10	-0.911022
27974062	chr2:27974062:C:A	2.26749e-08	-1.977e-10	0.508335	0.000793637	-1.977e-10	0.514882	0.000798963	-1.977e-10	0.514897
27974076	chr2:27974076:A:G	5.15179e-09	-1.977e-10	-0.973578	0.000153339	-1.977e-10	-1.12909	0.000153949	-1.977e-10	-1.13179
27974082	chr2:27974082:G:C	5.40706e-09	-1.977e-10	-0.925217	0.000213338	-1.977e-10	-0.798866	0.000214917	-1.977e-10	-0.798166
27974202	chr2:27974202:A:G	1.54071e-08	-1.977e-10	0.121904	0.000684344	-1.977e-10	0.366717	0.000690004	-1.977e-10	0.36828
27974361	chr2:27974361:A:T	1.1125e-09	-1.27934	-1.22697	2.52221e-05	-1.6442	-1.28982	2.53309e-05	-1.64657	-1.28982
27974974	chr2:27974974:G:A	3.75413e-09	-1.977e-10	-1.29007	0.000131644	-1.977e-10	-1.28165	0.000132536	-1.977e-10	-1.28156
27975457	chr2:27975457:C:T	5.61202e-09	-1.977e-10	-0.888012	0.000261615	-1.977e-10	-0.59487	0.000263992	-1.977e-10	-0.592498
27975752	chr2:27975752:AG:A	8.92199e-09	-1.977e-10	-0.424403	0.000386745	-1.977e-10	-0.203978	0.000389662	-1.977e-10	-0.203138
27975881	chr2:27975881:G:T	2.27728e-08	-1.977e-10	0.512647	0.000797083	-1.977e-10	0.519215	0.000802432	-1.977e-10	0.51923
27976308	chr2:27976308:T:C	2.26825e-09	-1.79391	-3.0562e-10	7.9124e-05	-1.79073	-3.0562e-10	7.97358e-05	-1.7897	-3.0562e-10
27976479	chr2:27976479:C:T	1.55169e-08	-1.977e-10	0.129008	0.0006896	-1.977e-10	0.374369	0.000695306	-1.977e-10	0.375935
27976545	chr2:27976545:G:C	2.1797e-09	-1.83374	-3.0562e-10	7.66268e-05	-1.8228	-3.0562e-10	7.71485e-05	-1.82269	-3.0562e-10
27976557	chr2:27976557:G:A	6.74554e-08	2.8663	-1.26776	0.000165336	0.150071	-1.20383	0.000161325	0.118976	-1.20397
27977261	chr2:27977261:T:C	1.54977e-08	-1.977e-10	0.127772	0.000688676	-1.977e-10	0.373027	0.000694374	-1.977e-10	0.374593
27977285	chr2:27977285:G:A	5.81865e-08	2.66659	-1.21586	0.000157074	0.0449322	-1.14996	0.000153394	0.0147458	-1.15015
27977983	chr2:27977983:T:G	4.20287e-09	-1.17715	-3.0562e-10	0.000108075	-1.47891	-3.0562e-10	0.000108536	-1.48133	-3.0562e-10
27978033	chr2:27978033:G:A	4.70191e-09	-1.977e-10	-1.06495	0.000153327	-1.977e-10	-1.12917	0.000154367	-1.977e-10	-1.12908
27978447	chr2:27978447:C:T	1.23041e-09	-1.20476	-1.20081	2.64218e-05	-1.59772	-1.28983	2.65292e-05	-1.60034	-1.28983
27978774	chr2:27978774:T:G	1.06762e-09	-1.33338	-1.21411	2.44437e-05	-1.67511	-1.29026	2.45542e-05	-1.67727	-1.29026
27978786	chr2:27978786:T:C	4.69253e-09	-1.977e-10	-1.06695	0.000172258	-1.977e-10	-1.01275	0.000173378	-1.977e-10	-1.01294
27978865	chr2:27978865:C:G	1.04419e-09	-1.34583	-1.22385	2.42809e-05	-1.68217	-1.28988	2.43918e-05	-1.68429	-1.28988
27979130	chr2:27979130:C:T	1.24645e-09	-1.1485	-1.24413	3.20775e-05	-1.46536	-1.22823	3.22132e-05	-1.46786	-1.22818
27980427	chr2:27980427:C:T	1.64975e-09	-0.845462	-1.26684	2.10271e-05	-1.83223	-1.2837	2.11432e-05	-1.83344	-1.28366
27982100	chr2:27982100:G:A	1.17912e-09	-1.24056	-1.2076	2.5842e-05	-1.61958	-1.29017	2.59503e-05	-1.62207	-1.29017
27982714	chr2:27982714:C:T	5.71326e-08	2.64231	-1.20986	0.000154648	0.0243728	-1.14496	0.000151039	-0.00559451	-1.14528
27983401	chr2:27983401:C:T	1.05174e-08	0.780532	-1.04042	6.96179e-05	-0.634753	-1.28397	6.9803e-05	-0.638884	-1.28386
27984205	chr2:27984205:G:A	1.56651e-08	-1.977e-10	0.138511	0.000696663	-1.977e-10	0.384557	0.00070243	-1.977e-10	0.386128
27984607	chr2:27984607:T:C	5.04457e-09	-1.977e-10	-0.99461	0.000194938	-1.977e-10	-0.889062	0.000196234	-1.977e-10	-0.889108
27984665	chr2:27984665:G:T	1.80647e-08	-1.977e-10	0.281035	0.000632538	-1.977e-10	0.287997	0.000636781	-1.977e-10	0.288008
27984935	chr2:27984935:G:A	1.175e-09	-1.23705	-1.21461	2.58596e-05	-1.6188	-1.29026	2.59676e-05	-1.62131	-1.29026
27985377	chr2:27985377:G:A	4.68005e-09	-1.977e-10	-1.06961	0.000184362	-1.977e-10	-0.944841	0.000185902	-1.977e-10	-0.943197
27985439	chr2:27985439:C:T	1.24513e-08	-1.977e-10	-0.0910951	0.000327758	-1.977e-10	-0.369469	0.000330083	-1.977e-10	-0.369072
27985613	chr2:27985613:T:C	4.37014e-09	-1.977e-10	-1.13813	0.000139779	-1.977e-10	-1.22168	0.00014071	-1.977e-10	-1.22172
27986053	chr2:27986053:A:G	6.86318e-08	2.89314	-1.27731	0.000152822	0.156002	-1.28847	0.000149103	0.124717	-1.2885
27986416	chr2:27986416:C:T	7.05387e-08	2.86489	-1.22165	0.000177815	0.176507	-1.15751	0.000173469	0.14528	-1.1577
27986612	chr2:27986612:G:A	4.39858e-09	-1.13164	-3.0562e-10	0.000111869	-1.44441	-3.0562e-10	0.000112334	-1.44694	-3.0562e-10
27986780	chr2:27986780:G:A	2.15958e-09	-1.84301	-3.0562e-10	8.20969e-05	-1.75384	-3.0562e-10	8.25407e-05	-1.75513	-3.0562e-10
27987347	chr2:27987347:C:T	1.81787e-08	-1.977e-10	0.287331	0.000214069	-1.977e-10	-0.795444	0.000215548	-1.977e-10	-0.795232
27988418	chr2:27988418:A:C	1.54641e-08	-1.977e-10	0.125597	0.000687056	-1.977e-10	0.370672	0.000692739	-1.977e-10	0.372236
27988471	chr2:27988471:T:G	1.48376e-08	-1.977e-10	0.0842413	0.000656945	-1.977e-10	0.325856	0.000662365	-1.977e-10	0.327399
27989291	chr2:27989291:T:G	4.1141e-09	-1.977e-10	-1.1985	0.000149288	-1.977e-10	-1.15587	0.000150247	-1.977e-10	-1.15614
27989325	chr2:27989325:G:A	1.58385e-09	-1.1912	-0.961865	4.70954e-05	-1.52321	-0.786357	4.73088e-05	-1.52551	-0.786208
27989379	chr2:27989379:T:G	4.17827e-09	-1.977e-10	-1.18303	0.000138699	-1.977e-10	-1.22944	0.0001396	-1.977e-10	-1.22964
27990023	chr2:27990023:A:G	9.3855e-08	3.16051	-1.23168	0.000328363	0.884932	-1.25256	0.000319921	0.852549	-1.25289
27990227	chr2:27990227:C:T	2.20439e-09	-1.82247	-3.0562e-10	9.9556e-05	-1.56102	-3.0562e-10	0.000100159	-1.56165	-3.0562e-10
27990557	chr2:27990557:C:T	5.39102e-08	2.61156	-1.23717	0.000147613	0.0126414	-1.17979	0.000144194	-0.0172907	-1.17997
27991379	chr2:27991379:G:T	3.95295e-09	-1.977e-10	-1.23846	0.000133921	-1.977e-10	-1.2645	0.000134821	-1.977e-10	-1.26447
27992063	chr2:27992063:G:A	3.93146e-09	-1.977e-10	-1.24391	0.000141311	-1.977e-10	-1.21078	0.000142231	-1.977e-10	-1.21096
27992602	chr2:27992602:A:G	4.48759e-09	-1.977e-10	-1.11161	0.000143835	-1.977e-10	-1.19307	0.000144755	-1.977e-10	-1.19337
27992743	chr2:27992743:C:A	3.93158e-09	-1.977e-10	-1.24388	0.000141316	-1.977e-10	-1.21075	0.000142236	-1.977e-10	-1.21093
27992941	chr2:27992941:A:G	4.12647e-09	-1.1955	-3.0562e-10	0.000106353	-1.49498	-3.0562e-10	0.00010681	-1.49736	-3.0562e-10
27993369	chr2:27993369:G:C	6.3185e-09	-1.977e-10	-0.769441	0.000335628	-1.977e-10	-0.34574	0.000338124	-1.977e-10	-0.345006
27993905	chr2:27993905:C:T	5.80063e-09	-1.977e-10	-0.854956	0.000299971	-1.977e-10	-0.458058	0.000302189	-1.977e-10	-0.457364
27994008	chr2:27994008:A:G	4.37538e-09	-1.977e-10	-1.13693	0.000172542	-1.977e-10	-1.0111	0.000173708	-1.977e-10	-1.01104
27994185	chr2:27994185:T:G	1.18308e-09	-1.16552	-1.27928	3.02954e-05	-1.47988	-1.27087	3.0424e-05	-1.48234	-1.27084
27994460	chr2:27994460:T:C	8.06261e-08	3.04465	-1.26775	0.000170054	0.264471	-1.2901	0.000165788	0.232396	-1.2901
27995047	chr2:27995047:T:C	7.70285e-09	-1.977e-10	-0.571332	0.000328837	-1.977e-10	-0.36618	0.000331295	-1.977e-10	-0.365409
27995267	chr2:27995267:A:G	1.07099e-09	-1.31721	-1.22713	2.46444e-05	-1.66739	-1.2898	2.47541e-05	-1.66963	-1.2898
27995666	chr2:27995666:G:A	5.15577e-09	-1.977e-10	-0.972807	0.000167469	-1.977e-10	-1.04094	0.000168553	-1.977e-10	-1.04117
27995724	chr2:27995724:C:T	3.75705e-09	-1.977e-10	-1.28929	0.000133189	-1.977e-10	-1.26997	0.00013409	-1.977e-10	-1.26991
27996071	chr2:27996071:C:T	6.40663e-09	-0.755589	-3.0562e-10	0.00015619	-1.11067	-3.0562e-10	0.000157276	-1.11041	-3.0562e-10
27996567	chr2:27996567:G:A	1.57299e-08	-1.977e-10	0.142642	0.000197767	-1.977e-10	-0.874653	0.00019913	-1.977e-10	-0.874458
27996625	chr2:27996625:A:G	1.09989e-09	-1.28581	-1.2319	2.51382e-05	-1.64803	-1.28932	2.52472e-05	-1.65038	-1.28933
27996741	chr2:27996741:T:C	3.49292e-08	1.9276	-0.987201	0.000142063	-0.103828	-1.10165	0.000139156	-0.13096	-1.10186
27996828	chr2:27996828:GC:G	4.4238e-09	-1.977e-10	-1.12592	0.000170342	-1.977e-10	-1.02393	0.000171725	-1.977e-10	-1.02252
27997074	chr2:27997074:A:G	5.02543e-08	2.5253	-1.22113	0.000141827	-0.0514165	-1.15572	0.000138605	-0.0808789	-1.15591
27997305	chr2:27997305:G:A	1.10732e-09	-1.26855	-1.24243	2.54234e-05	-1.63863	-1.28744	2.55319e-05	-1.64104	-1.28745
27998058	chr2:27998058:G:C	3.66766e-08	1.96162	-0.972402	0.000146956	-0.0798024	-1.09181	0.000143923	-0.107108	-1.09203
27998087	chr2:27998087:A:C	1.2066e-09	-1.13539	-1.28972	2.24353e-05	-1.78106	-1.27005	2.26433e-05	-1.7784	-1.27015
27998161	chr2:27998161:A:G	3.87939e-09	-1.977e-10	-1.25725	0.0001443	-1.977e-10	-1.18985	0.000145307	-1.977e-10	-1.18957
27998290	chr2:27998290:G:A	2.44292e-09	-1.71973	-3.0562e-10	0.000155645	-1.11416	-3.0562e-10	0.000155846	-1.11955	-3.0562e-10
27998331	chr2:27998331:A:C	1.54271e-08	-1.977e-10	0.123206	0.000682684	-1.977e-10	0.364288	0.00068833	-1.977e-10	0.36585
27998913	chr2:27998913:A:G	4.43516e-09	-1.977e-10	-1.12336	0.000145623	-1.977e-10	-1.18073	0.000146634	-1.977e-10	-1.18048
27998933	chr2:27998933:G:T	4.37859e-09	-1.977e-10	-1.1362	0.000172715	-1.977e-10	-1.0101	0.000173882	-1.977e-10	-1.01004
27999812	chr2:27999812:A:G	3.93149e-09	-1.977e-10	-1.2439	0.000141312	-1.977e-10	-1.21077	0.000142232	-1.977e-10	-1.21096
28002994	chr2:28002994:G:T	2.46724e-09	-0.434969	-1.27485	2.16123e-05	-1.81285	-1.27563	2.18021e-05	-1.81074	-1.27567
28003062	chr2:28003062:G:C	6.5587e-09	-1.977e-10	-0.73213	0.000256997	-1.977e-10	-0.612679	0.000258692	-1.977e-10	-0.61278
28003491	chr2:28003491:A:G	1.18036e-09	-1.25883	-1.18828	2.55568e-05	-1.63275	-1.28809	2.56652e-05	-1.6352	-1.28809
28004268	chr2:28004268:C:T	1.12539e-08	-1.977e-10	-0.19221	0.0004718	-1.977e-10	-0.0051877	0.000475412	-1.977e-10	-0.0042358
28005168	chr2:28005168:G:C	7.28652e-09	-1.977e-10	-0.626896	0.000230742	-1.977e-10	-0.720443	0.000232342	-1.977e-10	-0.720205
28005541	chr2:28005541:T:A	3.243e-08	1.85339	-0.987228	0.000134883	-0.154523	-1.10281	0.000132178	-0.18124	-1.10303
28006687	chr2:28006687:G:A	4.32887e-09	-1.977e-10	-1.14762	0.000138899	-1.977e-10	-1.22799	0.000139824	-1.977e-10	-1.22803
28007046	chr2:28007046:A:G	3.7684e-09	-1.28627	-3.0562e-10	9.20282e-05	-1.63965	-3.0562e-10	9.23735e-05	-1.64258	-3.0562e-10
28007182	chr2:28007182:G:T	4.37825e-09	-1.977e-10	-1.13627	0.000139932	-1.977e-10	-1.22059	0.000140864	-1.977e-10	-1.22063
28007770	chr2:28007770:A:G	5.39196e-09	-1.977e-10	-0.928014	0.000211862	-1.977e-10	-0.80581	0.000213426	-1.977e-10	-0.805129
28008188	chr2:28008188:G:A	1.31925e-09	-1.10838	-1.22747	2.80678e-05	-1.53728	-1.28984	2.8173e-05	-1.54021	-1.28984
28008641	chr2:28008641:A:T	4.33433e-09	-1.977e-10	-1.14636	0.000139009	-1.977e-10	-1.2272	0.000139935	-1.977e-10	-1.22724
28009029	chr2:28009029:A:G	2.15998e-09	-1.84282	-3.0562e-10	9.19339e-05	-1.64067	-3.0562e-10	9.26278e-05	-1.63983	-3.0562e-10
28009121	chr2:28009121:G:T	1.15934e-09	-1.34545	-1.11962	2.39211e-05	-1.7166	-1.27038	2.40341e-05	-1.71856	-1.27038
28009181	chr2:28009181:T:A	1.1018e-09	-1.38723	-1.12874	2.33609e-05	-1.73718	-1.2735	2.34751e-05	-1.73898	-1.2735
28009220	chr2:28009220:A:G	3.59379e-08	1.93017	-0.961296	0.00014528	-0.100461	-1.08262	0.000142305	-0.127601	-1.08284
28009412	chr2:28009412:A:C	5.3518e-08	2.5887	-1.2216	0.00014723	-0.0117669	-1.15798	0.000143839	-0.0415602	-1.15817
28009529	chr2:28009529:G:A	4.45402e-09	-1.977e-10	-1.11912	0.000146245	-1.977e-10	-1.17646	0.000147196	-1.977e-10	-1.17665
28010632	chr2:28010632:T:A	4.2872e-09	-1.977e-10	-1.15729	0.000167827	-1.977e-10	-1.03881	0.000168961	-1.977e-10	-1.03875
28011259	chr2:28011259:G:A	4.65071e-09	-1.977e-10	-1.0759	0.00014596	-1.977e-10	-1.17841	0.00014693	-1.977e-10	-1.17846
28011829	chr2:28011829:G:GA	3.88572e-08	1.99416	-0.947192	0.000153549	-0.0564871	-1.07124	0.00015035	-0.0839859	-1.07147
28011834	chr2:28011834:T:A	4.03003e-08	2.04388	-0.960446	0.000157095	-0.0229031	-1.08199	0.000153783	-0.0506595	-1.08221
28011972	chr2:28011972:G:A	9.10675e-09	-1.977e-10	-0.403907	0.000284176	-1.977e-10	-0.512152	0.000286106	-1.977e-10	-0.512057
28012850	chr2:28012850:A:C	4.71081e-09	-1.977e-10	-1.06306	0.000172656	-1.977e-10	-1.01044	0.000173764	-1.977e-10	-1.01072
28012896	chr2:28012896:C:T	1.35302e-07	3.32026	-1.02568	0.000420919	0.996706	-1.11601	0.000409699	0.963599	-1.11659
28013088	chr2:28013088:T:C	2.03471e-07	3.48545	-0.782847	0.000584182	1.06418	-0.855707	0.000568844	1.0301	-0.854909
28013253	chr2:28013253:C:T	7.23133e-08	2.88637	-1.21829	0.000305775	0.731661	-1.17056	0.000298232	0.700723	-1.17127
28013297	chr2:28013297:G:A	6.35444e-09	-1.977e-10	-0.763769	0.000167755	-1.977e-10	-1.03924	0.00016889	-1.977e-10	-1.03917
28014787	chr2:28014787:C:T	3.89893e-09	-1.977e-10	-1.25222	0.000139731	-1.977e-10	-1.22202	0.000140643	-1.977e-10	-1.22219
28017210	chr2:28017210:C:G	6.22031e-09	-1.977e-10	-0.785102	0.000242293	-1.977e-10	-0.671597	0.000243892	-1.977e-10	-0.671692
28017495	chr2:28017495:A:C	4.28972e-09	-1.977e-10	-1.1567	0.000167986	-1.977e-10	-1.03786	0.000169121	-1.977e-10	-1.0378
28017658	chr2:28017658:T:C	4.99703e-09	-1.977e-10	-1.00408	0.000161207	-1.977e-10	-1.07906	0.000162257	-1.977e-10	-1.07924
28017995	chr2:28017995:T:A	3.75337e-09	-1.977e-10	-1.29027	0.000131243	-1.977e-10	-1.2847	0.000132113	-1.977e-10	-1.28476
28019441	chr2:28019441:G:A	5.16976e-08	2.55219	-1.2197	0.000144259	-0.033624	-1.15651	0.00014096	-0.0632459	-1.1567
28019585	chr2:28019585:G:T	7.03373e-08	2.86733	-1.22695	0.000297838	0.717552	-1.18275	0.000290525	0.686694	-1.18342
28019781	chr2:28019781:C:T	7.41816e-10	-1.7962	-1.11538	2.79445e-05	-1.55989	-1.27164	2.81908e-05	-1.5578	-1.27162
28020015	chr2:28020015:A:G	4.55713e-09	-1.977e-10	-1.09623	0.000148945	-1.977e-10	-1.15817	0.000149983	-1.977e-10	-1.1579
28020493	chr2:28020493:C:CA	4.59654e-09	-1.977e-10	-1.08762	0.000145684	-1.977e-10	-1.1803	0.000146612	-1.977e-10	-1.18063
28020675	chr2:28020675:T:C	6.45673e-09	-1.977e-10	-0.7478	0.000169681	-1.977e-10	-1.02782	0.000170835	-1.977e-10	-1.02772
28021023	chr2:28021023:T:TA	7.37103e-10	-1.80702	-1.11093	2.73779e-05	-1.58098	-1.27103	2.76183e-05	-1.57894	-1.271
28021370	chr2:28021370:C:T	8.84218e-09	-1.977e-10	-0.433389	0.000383912	-1.977e-10	-0.211331	0.000386807	-1.977e-10	-0.210491
28021747	chr2:28021747:C:G	3.93331e-09	-1.977e-10	-1.24344	0.000141398	-1.977e-10	-1.21017	0.000142318	-1.977e-10	-1.21035
28021783	chr2:28021783:C:T	5.03214e-09	-1.977e-10	-0.997077	0.000213139	-1.977e-10	-0.799797	0.000214516	-1.977e-10	-0.800034
28022059	chr2:28022059:G:C	3.54575e-07	2.41974	0.838256	7.19823e-05	-1.42962	-0.455707	7.23084e-05	-1.43232	-0.455155
28022163	chr2:28022163:T:TGAGGGGTCACATGAACTTGGAG	3.84348e-09	-1.977e-10	-1.26654	0.000140662	-1.977e-10	-1.21538	0.0001416	-1.977e-10	-1.21541
28022212	chr2:28022212:A:G	4.49126e-09	-1.977e-10	-1.11079	0.000149916	-1.977e-10	-1.15167	0.000150894	-1.977e-10	-1.15184
28023731	chr2:28023731:T:C	1.09039e-09	-1.41394	-1.11244	2.31292e-05	-1.74961	-1.27103	2.32447e-05	-1.7513	-1.27104
28023974	chr2:28023974:G:A	3.51896e-07	2.41737	0.833048	7.166e-05	-1.431	-0.458812	7.19846e-05	-1.4337	-0.458261
28024793	chr2:28024793:AC:A	4.25219e-09	-1.977e-10	-1.16549	0.000140525	-1.977e-10	-1.21636	0.000141474	-1.977e-10	-1.2163
28026340	chr2:28026340:T:C	1.20789e-09	-1.208	-1.21605	2.63296e-05	-1.60078	-1.29027	2.64367e-05	-1.60339	-1.29027
28026388	chr2:28026388:A:G	3.83634e-09	-1.977e-10	-1.2684	0.000154546	-1.977e-10	-1.12125	0.000155532	-1.977e-10	-1.12157
28026438	chr2:28026438:T:C	4.04739e-09	-1.977e-10	-1.21485	0.000154384	-1.977e-10	-1.1223	0.000155474	-1.977e-10	-1.12194
28027522	chr2:28027522:A:G	1.97475e-07	3.19637	-0.523682	0.000562562	0.851868	-0.681111	0.000547917	0.819234	-0.681527
28027973	chr2:28027973:A:G	3.75547e-09	-1.977e-10	-1.28971	0.000131757	-1.977e-10	-1.28079	0.000132628	-1.977e-10	-1.28087
28028479	chr2:28028479:C:T	3.78085e-09	-1.977e-10	-1.28297	0.000134285	-1.977e-10	-1.26178	0.00013518	-1.977e-10	-1.26181
28028540	chr2:28028540:T:C	3.75726e-09	-1.977e-10	-1.28923	0.000130719	-1.977e-10	-1.2887	0.000131598	-1.977e-10	-1.28866
28029660	chr2:28029660:A:G	1.47097e-09	-1.18152	-1.04548	4.2224e-05	-1.51886	-0.899891	4.24119e-05	-1.52121	-0.899773
28030005	chr2:28030005:G:C	4.24286e-09	-1.977e-10	-1.16769	0.000140217	-1.977e-10	-1.21855	0.00014111	-1.977e-10	-1.21888
28030097	chr2:28030097:TTAA:T	5.90795e-09	-1.977e-10	-0.836623	0.000241434	-1.977e-10	-0.675149	0.000243105	-1.977e-10	-0.674922
28031169	chr2:28031169:C:T	1.45901e-08	-1.977e-10	0.0674194	0.000191562	-1.977e-10	-0.906531	0.000192881	-1.977e-10	-0.906345
28031707	chr2:28031707:A:C	4.46801e-09	-1.11598	-3.0562e-10	0.000112729	-1.43676	-3.0562e-10	0.000113192	-1.43933	-3.0562e-10
28031825	chr2:28031825:G:A	6.97857e-09	-0.670078	-3.0562e-10	0.000272507	-0.554078	-3.0562e-10	0.00027456	-0.553247	-3.0562e-10
28032027	chr2:28032027:A:G	2.88149e-09	-1.55462	-3.0562e-10	8.11962e-05	-1.76488	-3.0562e-10	8.16693e-05	-1.76574	-3.0562e-10
28032875	chr2:28032875:T:A	3.86871e-09	-1.977e-10	-1.26	0.000142307	-1.977e-10	-1.20376	0.000143256	-1.977e-10	-1.20379
28033624	chr2:28033624:A:C	1.58391e-09	-1.18705	-0.965978	4.64105e-05	-1.52393	-0.800287	4.66188e-05	-1.52626	-0.800153
28033964	chr2:28033964:A:G	6.69634e-08	2.7734	-1.18218	0.000174666	0.106554	-1.10542	0.000170479	0.0758343	-1.10564
28034557	chr2:28034557:T:C	4.60283e-09	-1.977e-10	-1.08625	0.000142123	-1.977e-10	-1.20505	0.000142794	-1.977e-10	-1.20702
28035160	chr2:28035160:G:A	6.23846e-08	2.76804	-1.24765	0.000159519	0.105194	-1.19478	0.000155707	0.0744935	-1.19494
28036828	chr2:28036828:G:A	4.39031e-09	-1.977e-10	-1.13352	0.000140313	-1.977e-10	-1.21787	0.000141247	-1.977e-10	-1.21791
28037269	chr2:28037269:G:A	1.20564e-09	-1.14336	-1.28256	3.05979e-05	-1.46408	-1.27673	3.07261e-05	-1.46661	-1.2767
28037431	chr2:28037431:A:G	1.08316e-09	-1.26753	-1.26551	3.08404e-05	-1.64709	-1.08582	3.09765e-05	-1.64953	-1.08566
28037511	chr2:28037511:TAATA:T	4.46448e-09	-1.977e-10	-1.11677	0.000163006	-1.977e-10	-1.06796	0.000164074	-1.977e-10	-1.0681
28038296	chr2:28038296:C:A	6.9419e-08	2.81057	-1.18333	0.000178623	0.132096	-1.10856	0.000174311	0.101193	-1.10877
28038517	chr2:28038517:G:A	8.45089e-08	2.87764	-1.0537	0.00021801	0.377669	-1.15487	0.000212568	0.345923	-1.15508
28038807	chr2:28038807:C:T	7.09155e-10	-1.66998	-1.28662	3.05359e-05	-1.54745	-1.19539	3.06129e-05	-1.5518	-1.1952
28039068	chr2:28039068:T:G	3.79727e-09	-1.977e-10	-1.27864	0.000136751	-1.977e-10	-1.24358	0.00013766	-1.977e-10	-1.24363
28039507	chr2:28039507:G:T	3.83343e-09	-1.977e-10	-1.26916	0.00013665	-1.977e-10	-1.24432	0.000137589	-1.977e-10	-1.24415
28040153	chr2:28040153:C:G	4.98636e-09	-1.977e-10	-1.00622	0.000204129	-1.977e-10	-0.842992	0.000205515	-1.977e-10	-0.8429
28040461	chr2:28040461:C:T	1.15217e-09	-1.19921	-1.27206	3.08098e-05	-1.57802	-1.15589	3.0938e-05	-1.58058	-1.15585
28040590	chr2:28040590:G:A	3.84465e-09	-1.977e-10	-1.26624	0.000152515	-1.977e-10	-1.13448	0.000153533	-1.977e-10	-1.1345
28041205	chr2:28041205:G:A	5.28918e-09	-0.947258	-3.0562e-10	0.000107778	-1.48167	-3.0562e-10	0.000108424	-1.48237	-3.0562e-10
28041743	chr2:28041743:A:G	2.28795e-09	-1.78527	-3.0562e-10	8.38966e-05	-1.73216	-3.0562e-10	8.45135e-05	-1.73151	-3.0562e-10
28042855	chr2:28042855:T:C	3.78955e-09	-1.977e-10	-1.28068	0.000137045	-1.977e-10	-1.24143	0.00013796	-1.977e-10	-1.24145
28043177	chr2:28043177:A:G	3.32492e-08	2.07721	-1.1861	0.000137063	-0.0162123	-1.22509	0.00013419	-0.0439186	-1.22524
28043202	chr2:28043202:C:T	5.73116e-08	2.69188	-1.2563	0.000150307	0.0592084	-1.20827	0.000146782	0.0289609	-1.20843
28044373	chr2:28044373:G:A	5.66967e-09	-1.977e-10	-0.877792	0.000246145	-1.977e-10	-0.655823	0.000247855	-1.977e-10	-0.655573
28044499	chr2:28044499:G:A	1.11498e-09	-1.25598	-1.24811	3.15474e-05	-1.61033	-1.09992	3.16858e-05	-1.61269	-1.09986
28045600	chr2:28045600:C:T	5.28017e-08	2.56837	-1.21475	0.000146567	-0.0254999	-1.14876	0.00014321	-0.0551515	-1.14895
28045875	chr2:28045875:C:T	4.96098e-09	-0.579973	-0.431346	2.85494e-05	-1.82647	-0.983639	2.871e-05	-1.82751	-0.983657
28045955	chr2:28045955:G:A	5.74955e-09	-1.977e-10	-0.863801	0.000239605	-1.977e-10	-0.682753	0.000241386	-1.977e-10	-0.68202
28046230	chr2:28046230:A:G	5.43514e-09	-1.977e-10	-0.920037	0.00020931	-1.977e-10	-0.817929	0.000210891	-1.977e-10	-0.817075
28046547	chr2:28046547:TA:T	1.45408e-08	-1.977e-10	0.0640372	0.000191431	-1.977e-10	-0.907214	0.000192749	-1.977e-10	-0.90703
28046848	chr2:28046848:C:A	9.90613e-10	-1.34093	-1.28142	2.74684e-05	-1.66445	-1.18426	2.7595e-05	-1.66654	-1.18424
28046883	chr2:28046883:C:T	4.61727e-09	-1.977e-10	-1.08312	0.000150626	-1.977e-10	-1.14694	0.000151602	-1.977e-10	-1.14716
28047459	chr2:28047459:T:A	1.02215e-09	-1.31056	-1.28045	2.80917e-05	-1.64628	-1.17999	2.82188e-05	-1.64847	-1.17996
28048021	chr2:28048021:T:C	9.31657e-10	-1.40695	-1.27676	2.67985e-05	-1.70488	-1.16851	2.69283e-05	-1.70675	-1.16849
28048264	chr2:28048264:T:C	1.14535e-09	-1.24257	-1.23464	3.26656e-05	-1.60256	-1.07286	3.28073e-05	-1.60496	-1.07281
28049561	chr2:28049561:TCTA:T	1.21731e-09	-1.82706	-0.589223	4.83074e-05	-1.84329	-0.440872	4.85798e-05	-1.84342	-0.441789
28049632	chr2:28049632:T:C	3.90172e-09	-1.977e-10	-1.2515	0.000144298	-1.977e-10	-1.18987	0.00014526	-1.977e-10	-1.1899
28050728	chr2:28050728:A:G	8.78281e-10	-1.45691	-1.28581	2.52629e-05	-1.73213	-1.20028	2.53897e-05	-1.73381	-1.20027
28050827	chr2:28050827:G:A	3.81818e-09	-1.977e-10	-1.27315	0.000130909	-1.977e-10	-1.28724	0.000131779	-1.977e-10	-1.28729
28052370	chr2:28052370:C:T	4.03869e-09	-1.977e-10	-1.217	0.000131618	-1.977e-10	-1.28184	0.0001325	-1.977e-10	-1.28184
28052530	chr2:28052530:T:C	1.00246e-09	-1.337	-1.27346	2.80576e-05	-1.66065	-1.16684	2.81869e-05	-1.66275	-1.16681
28052667	chr2:28052667:C:T	3.56766e-09	-1.34101	-3.0562e-10	7.53097e-05	-1.84014	-3.0562e-10	7.57887e-05	-1.84047	-3.0562e-10
28052936	chr2:28052936:A:G	5.76395e-09	-1.977e-10	-0.861299	0.000222634	-1.977e-10	-0.756213	0.000224102	-1.977e-10	-0.756314
28053331	chr2:28053331:T:G	4.46878e-09	-1.977e-10	-1.11581	0.000177198	-1.977e-10	-0.984474	0.000178397	-1.977e-10	-0.984407
28053433	chr2:28053433:G:A	4.74181e-09	-1.977e-10	-1.0565	0.000144751	-1.977e-10	-1.18673	0.000145407	-1.977e-10	-1.18888
28054547	chr2:28054547:T:C	7.73071e-09	-0.313388	-0.254334	3.33398e-05	-1.78173	-0.873265	3.3505e-05	-1.78346	-0.873267
28054664	chr2:28054664:C:T	4.5128e-09	-1.977e-10	-1.106	0.000179505	-1.977e-10	-0.971541	0.000180719	-1.977e-10	-0.971473
28054712	chr2:28054712:A:G	9.47182e-10	-1.41408	-1.25311	2.83095e-05	-1.70807	-1.11048	2.84474e-05	-1.70991	-1.11045
28055661	chr2:28055661:G:A	4.69536e-09	-1.977e-10	-1.06635	0.000155139	-1.977e-10	-1.11743	0.000156195	-1.977e-10	-1.11731
28056042	chr2:28056042:T:A	3.77128e-09	-1.977e-10	-1.28551	0.000133177	-1.977e-10	-1.27006	0.000134085	-1.977e-10	-1.26994
28056055	chr2:28056055:T:C	5.30503e-09	-1.977e-10	-0.944267	0.000202598	-1.977e-10	-0.850519	0.000204069	-1.977e-10	-0.849959
28056684	chr2:28056684:A:C	1.54615e-08	-1.977e-10	0.125433	0.00068697	-1.977e-10	0.370546	0.000692652	-1.977e-10	0.37211
28056782	chr2:28056782:T:G	3.85224e-09	-1.977e-10	-1.26427	0.000131688	-1.977e-10	-1.28131	0.000132563	-1.977e-10	-1.28136
28056826	chr2:28056826:G:A	3.85456e-09	-1.977e-10	-1.26367	0.000131723	-1.977e-10	-1.28104	0.000132598	-1.977e-10	-1.28109
28057302	chr2:28057302:A:G	4.60417e-09	-1.977e-10	-1.08596	0.000142148	-1.977e-10	-1.20487	0.000142819	-1.977e-10	-1.20684
28058108	chr2:28058108:C:T	4.63073e-09	-1.977e-10	-1.08021	0.000147292	-1.977e-10	-1.16932	0.000148229	-1.977e-10	-1.16966
28058126	chr2:28058126:A:G	3.83104e-09	-1.977e-10	-1.26979	0.000138332	-1.977e-10	-1.23209	0.000139266	-1.977e-10	-1.23203
28058210	chr2:28058210:A:G	4.83408e-09	-1.977e-10	-1.03723	0.000151314	-1.977e-10	-1.14238	0.00015227	-1.977e-10	-1.14276
28058239	chr2:28058239:A:C	5.07113e-09	-1.977e-10	-0.98936	0.000208579	-1.977e-10	-0.821428	0.000209993	-1.977e-10	-0.821343
28058678	chr2:28058678:G:A	1.27568e-07	3.48132	-1.2456	0.000283592	0.756162	-1.27037	0.000275739	0.721474	-1.27044
28058823	chr2:28058823:G:A	3.88214e-09	-1.977e-10	-1.25654	0.00015613	-1.977e-10	-1.11106	0.00015717	-1.977e-10	-1.11109
28060372	chr2:28060372:A:G	3.93598e-09	-1.977e-10	-1.24276	0.000130717	-1.977e-10	-1.28871	0.000131592	-1.977e-10	-1.28871
28060642	chr2:28060642:T:G	5.70071e-09	-1.977e-10	-0.872331	0.000177044	-1.977e-10	-0.985346	0.000178387	-1.977e-10	-0.984462
28060663	chr2:28060663:A:G	3.8221e-09	-1.977e-10	-1.27212	0.000130771	-1.977e-10	-1.2883	0.000131646	-1.977e-10	-1.2883
28061091	chr2:28061091:C:A	4.65033e-09	-1.977e-10	-1.07598	0.000175513	-1.977e-10	-0.994032	0.000176801	-1.977e-10	-0.99339
28061516	chr2:28061516:C:T	3.86613e-09	-1.977e-10	-1.26067	0.000156218	-1.977e-10	-1.11049	0.000157258	-1.977e-10	-1.11053
28061766	chr2:28061766:T:C	3.91224e-09	-1.977e-10	-1.24881	0.000132917	-1.977e-10	-1.27202	0.000133796	-1.977e-10	-1.2721
28061951	chr2:28061951:A:G	5.38932e-09	-1.977e-10	-0.928503	0.000158275	-1.977e-10	-1.09741	0.000158864	-1.977e-10	-1.10037
28062074	chr2:28062074:G:A	7.06045e-09	-1.977e-10	-0.658414	0.000297011	-1.977e-10	-0.467976	0.000299211	-1.977e-10	-0.467267
28062084	chr2:28062084:C:G	3.90568e-09	-1.977e-10	-1.25049	0.000140107	-1.977e-10	-1.21933	0.000141021	-1.977e-10	-1.21951
28062253	chr2:28062253:G:A	9.15935e-09	-1.977e-10	-0.398147	0.000399193	-1.977e-10	-0.172299	0.000402203	-1.977e-10	-0.17146
28063298	chr2:28063298:C:T	4.60378e-09	-1.977e-10	-1.08605	0.000168824	-1.977e-10	-1.03289	0.000169929	-1.977e-10	-1.03304
28064210	chr2:28064210:G:A	2.65941e-09	-1.63482	-3.0562e-10	0.000185979	-0.93611	-3.0562e-10	0.000186109	-0.942086	-3.0562e-10
28064670	chr2:28064670:A:G	3.8728e-09	-1.977e-10	-1.25895	0.000138511	-1.977e-10	-1.2308	0.000139416	-1.977e-10	-1.23096
28064767	chr2:28064767:G:A	4.20917e-09	-1.977e-10	-1.17566	0.000139464	-1.977e-10	-1.22394	0.000140405	-1.977e-10	-1.22389
28065153	chr2:28065153:C:T	5.13248e-08	2.53489	-1.20963	0.000155849	0.0798598	-1.19272	0.000155069	0.0677069	-1.19225
28065525	chr2:28065525:C:T	8.98217e-10	-1.70416	-1.0161	6.21961e-05	-0.907015	-1.12444	6.18304e-05	-0.919338	-1.12469
28066108	chr2:28066108:G:A	5.00233e-09	-1.00302	-3.0562e-10	0.000120211	-1.3725	-3.0562e-10	0.000121015	-1.3725	-3.0562e-10
28066987	chr2:28066987:G:A	3.24907e-09	-1.43455	-3.0562e-10	8.57168e-05	-1.7107	-3.0562e-10	8.62789e-05	-1.71083	-3.0562e-10
28067224	chr2:28067224:G:A	1.10328e-09	-1.27083	-1.2438	3.17582e-05	-1.61998	-1.08362	3.18991e-05	-1.62229	-1.08355
28067480	chr2:28067480:T:C	1.00721e-09	-1.39585	-1.20989	4.56107e-05	-1.09409	-1.24751	4.52102e-05	-1.10954	-1.24755
28068327	chr2:28068327:C:T	4.76946e-09	-1.977e-10	-1.05069	0.000157409	-1.977e-10	-1.1029	0.000158481	-1.977e-10	-1.10278
28069906	chr2:28069906:G:A	2.99945e-09	-0.254137	-1.26036	2.26175e-05	-1.78179	-1.26122	2.28351e-05	-1.77884	-1.26128
28070109	chr2:28070109:A:G	4.8788e-09	-1.977e-10	-1.02802	0.00019316	-1.977e-10	-0.898224	0.000194801	-1.977e-10	-0.896439
28070139	chr2:28070139:G:A	9.16283e-10	-1.42619	-1.27416	2.68045e-05	-1.71572	-1.15745	2.69392e-05	-1.71744	-1.15739
28070432	chr2:28070432:C:A	9.48868e-10	-1.80293	-0.862474	2.35048e-05	-1.82922	-1.17532	2.36224e-05	-1.83096	-1.17526
28071232	chr2:28071232:A:G	9.42565e-10	-1.40855	-1.26352	2.786e-05	-1.70573	-1.12883	2.79985e-05	-1.70751	-1.12875
28071509	chr2:28071509:C:T	5.37133e-09	-1.977e-10	-0.931847	0.000206347	-1.977e-10	-0.832186	0.000207895	-1.977e-10	-0.831383
28071657	chr2:28071657:C:T	1.43088e-08	-1.977e-10	0.0479537	0.00018897	-1.977e-10	-0.920154	0.00019027	-1.977e-10	-0.919971
28072155	chr2:28072155:G:A	3.78841e-09	-1.977e-10	-1.28097	0.000134821	-1.977e-10	-1.2578	0.000135718	-1.977e-10	-1.25784
28072562	chr2:28072562:T:C	4.43718e-09	-1.977e-10	-1.1229	0.000141244	-1.977e-10	-1.21125	0.000142184	-1.977e-10	-1.2113
28073086	chr2:28073086:A:G	7.48181e-09	-0.600447	-3.0562e-10	0.000182509	-0.954946	-3.0562e-10	0.000183795	-0.954597	-3.0562e-10
28073141	chr2:28073141:C:T	4.33035e-09	-1.977e-10	-1.14728	0.000172784	-1.977e-10	-1.0097	0.000173933	-1.977e-10	-1.00974
28073763	chr2:28073763:A:T	1.12778e-08	-0.91335	0.72326	0.000206014	-1.34457	0.51077	0.000205736	-1.35313	0.511304
28074000	chr2:28074000:TACACATATATACAC:T	4.9078e-09	-1.977e-10	-1.0221	0.000161308	-1.977e-10	-1.07843	0.000162386	-1.977e-10	-1.07844
28074467	chr2:28074467:A:T	2.16536e-09	-1.84033	-3.0562e-10	8.90177e-05	-1.67291	-3.0562e-10	8.95346e-05	-1.67379	-3.0562e-10
28075034	chr2:28075034:A:T	1.71719e-08	-1.977e-10	0.23035	0.000744612	-1.977e-10	0.451119	0.00074937	-1.977e-10	0.450815
28075445	chr2:28075445:A:C	3.77913e-09	-1.977e-10	-1.28343	0.000130559	-1.977e-10	-1.28992	0.000131435	-1.977e-10	-1.2899
28076044	chr2:28076044:A:C	3.96662e-09	-1.977e-10	-1.23501	0.000137743	-1.977e-10	-1.23635	0.000138692	-1.977e-10	-1.23616
28076400	chr2:28076400:A:G	1.71028e-08	-0.24703	0.47335	0.000126408	-1.3766	0.0543777	0.000125943	-1.38931	0.0567219
28076588	chr2:28076588:C:T	1.52392e-08	-1.977e-10	0.110948	0.000579459	-1.977e-10	0.200351	0.000584734	-1.977e-10	0.20274
28076701	chr2:28076701:T:G	3.75677e-09	-1.977e-10	-1.28936	0.000132079	-1.977e-10	-1.27834	0.000132958	-1.977e-10	-1.27838
28076774	chr2:28076774:A:G	6.72647e-10	-1.813	-1.19646	2.19549e-05	-1.83667	-1.23609	2.21003e-05	-1.83675	-1.23608
28076838	chr2:28076838:A:G	9.6956e-09	-1.977e-10	-0.34125	0.000288467	-1.977e-10	-0.497162	0.000290888	-1.977e-10	-0.49548
28077352	chr2:28077352:G:T	6.17112e-10	-1.8322	-1.26343	2.1068e-05	-1.83232	-1.28167	2.12139e-05	-1.83209	-1.28167
28077447	chr2:28077447:A:G	1.0183e-09	-1.42323	-1.17156	2.61346e-05	-1.74102	-1.15747	2.63564e-05	-1.73959	-1.15711
28077518	chr2:28077518:T:C	6.34179e-10	-1.81752	-1.25082	2.19398e-05	-1.83741	-1.23603	2.20864e-05	-1.83747	-1.23599
28077891	chr2:28077891:A:T	7.70247e-10	-1.67945	-1.19452	3.21794e-05	-1.47759	-1.21282	3.24733e-05	-1.47556	-1.21244
28078102	chr2:28078102:A:G	2.18315e-09	-1.83216	-3.0562e-10	7.49835e-05	-1.84448	-3.0562e-10	7.5482e-05	-1.84452	-3.0562e-10
28078304	chr2:28078304:A:G	4.86118e-09	-1.977e-10	-1.03164	0.000143677	-1.977e-10	-1.19418	0.000144613	-1.977e-10	-1.19436
28078673	chr2:28078673:T:C	2.72772e-09	-0.715581	-0.893877	2.52285e-05	-1.84399	-1.08978	2.54096e-05	-1.84388	-1.08942
28079102	chr2:28079102:A:T	7.27376e-10	-1.64097	-1.29026	2.07557e-05	-1.83925	-1.28967	2.08895e-05	-1.83949	-1.28968
28079322	chr2:28079322:A:G	7.95358e-10	-1.55251	-1.28937	2.06589e-05	-1.84397	-1.28963	2.07992e-05	-1.84388	-1.28963
28079839	chr2:28079839:A:G	5.81853e-09	-1.977e-10	-0.851875	0.000231263	-1.977e-10	-0.718187	0.0002328	-1.977e-10	-0.718238
28080450	chr2:28080450:T:G	4.00028e-09	-1.977e-10	-1.22656	0.000147654	-1.977e-10	-1.16688	0.000148628	-1.977e-10	-1.16697
28080568	chr2:28080568:T:C	2.17658e-09	-1.83517	-3.0562e-10	7.51401e-05	-1.84239	-3.0562e-10	7.56425e-05	-1.8424	-3.0562e-10
28080687	chr2:28080687:G:T	6.24838e-09	-0.780599	-3.0562e-10	0.000115406	-1.41329	-3.0562e-10	0.000116406	-1.41134	-3.0562e-10
28080846	chr2:28080846:C:T	2.0017e-09	-1.79592	-0.123007	8.52455e-05	-1.81338	0.0971668	8.57041e-05	-1.8156	0.0980792
28081194	chr2:28081194:G:A	1.61946e-09	-1.40278	-0.72805	4.74213e-05	-1.83607	-0.466599	4.78335e-05	-1.83489	-0.465799
28081763	chr2:28081763:A:G	1.1782e-09	-1.25465	-1.19429	2.87611e-05	-1.6169	-1.18582	2.90295e-05	-1.61466	-1.18545
28081793	chr2:28081793:C:T	3.75726e-09	-1.977e-10	-1.28923	0.000131124	-1.977e-10	-1.2856	0.000131997	-1.977e-10	-1.28564
28082048	chr2:28082048:T:C	2.15857e-09	-1.84348	-3.0562e-10	7.59021e-05	-1.8323	-3.0562e-10	7.64085e-05	-1.83232	-3.0562e-10
28082288	chr2:28082288:T:A	7.9989e-09	-1.977e-10	-0.533619	0.000364146	-1.977e-10	-0.264188	0.00036646	-1.977e-10	-0.264528
28082796	chr2:28082796:C:T	1.28507e-09	-1.36006	-1.00205	3.39204e-05	-1.83118	-0.806543	3.42181e-05	-1.82971	-0.805954
28084076	chr2:28084076:G:A	1.17609e-08	0.504755	-0.6529	0.000123552	-0.607845	-0.737234	0.000122079	-0.627458	-0.736292
28084595	chr2:28084595:A:T	8.07572e-09	-1.977e-10	-0.524061	0.000368414	-1.977e-10	-0.252536	0.000370753	-1.977e-10	-0.252882
28084924	chr2:28084924:G:A	4.37279e-09	-1.15781	0.0202837	8.60356e-05	-1.47559	-0.231395	8.57645e-05	-1.48733	-0.229478
28085300	chr2:28085300:C:T	6.58896e-09	-1.977e-10	-0.727527	0.00021432	-1.977e-10	-0.794273	0.000215809	-1.977e-10	-0.794023
28086411	chr2:28086411:G:A	7.36234e-09	-1.977e-10	-0.616545	0.000330432	-1.977e-10	-0.361344	0.000332535	-1.977e-10	-0.361672
28086785	chr2:28086785:C:T	4.36806e-09	-1.977e-10	-1.1386	0.000169022	-1.977e-10	-1.03171	0.000170134	-1.977e-10	-1.03183
28086862	chr2:28086862:T:C	2.78287e-09	-1.58944	-3.0562e-10	9.94815e-05	-1.56177	-3.0562e-10	0.000100223	-1.56102	-3.0562e-10
28087078	chr2:28087078:T:A	4.03394e-09	-1.977e-10	-1.21818	0.000137638	-1.977e-10	-1.23712	0.000138592	-1.977e-10	-1.23688
28087209	chr2:28087209:A:G	3.81846e-09	-1.977e-10	-1.27307	0.000130626	-1.977e-10	-1.28941	0.000131503	-1.977e-10	-1.28939
28087227	chr2:28087227:A:T	2.099e-09	-0.733057	-1.13841	0.000108383	-0.348996	-1.12708	0.000109619	-0.344166	-1.12724
28087741	chr2:28087741:T:C	1.21875e-09	-1.83907	-0.576024	3.34024e-05	-1.82616	-0.826957	3.36461e-05	-1.82574	-0.826785
28087794	chr2:28087794:G:A	2.96622e-09	-1.52563	-3.0562e-10	0.000106412	-1.49442	-3.0562e-10	0.000107215	-1.49358	-3.0562e-10
28088018	chr2:28088018:C:A	3.75985e-09	-1.977e-10	-1.28854	0.0001307	-1.977e-10	-1.28884	0.000131573	-1.977e-10	-1.28885
28088140	chr2:28088140:T:C	2.82565e-09	-1.57419	-3.0562e-10	0.000101065	-1.54598	-3.0562e-10	0.00010182	-1.54521	-3.0562e-10
28088254	chr2:28088254:A:G	4.4487e-09	-0.598442	-0.521868	3.32717e-05	-1.55867	-1.09836	3.34278e-05	-1.56132	-1.09771
28088761	chr2:28088761:G:A	3.78454e-09	-1.977e-10	-1.282	0.000130615	-1.977e-10	-1.28949	0.000131492	-1.977e-10	-1.28947
28088817	chr2:28088817:G:A	4.03293e-09	-1.977e-10	-1.21843	0.000149346	-1.977e-10	-1.15548	0.00015033	-1.977e-10	-1.15558
28088875	chr2:28088875:A:C	1.69837e-08	-1.977e-10	0.219331	0.000589511	-1.977e-10	0.217549	0.000595063	-1.977e-10	0.22025
28088925	chr2:28088925:A:G	4.14339e-09	-1.977e-10	-1.19141	0.000144824	-1.977e-10	-1.18623	0.000145847	-1.977e-10	-1.18586
28089268	chr2:28089268:G:A	7.12882e-09	-1.977e-10	-0.648776	0.000318224	-1.977e-10	-0.39899	0.00032025	-1.977e-10	-0.399316
28089269	chr2:28089269:C:T	3.75917e-09	-1.977e-10	-1.28872	0.000132072	-1.977e-10	-1.27839	0.000132961	-1.977e-10	-1.27836
28089270	chr2:28089270:G:A	1.94071e-08	-1.977e-10	0.352715	0.00073097	-1.977e-10	0.432628	0.000737772	-1.977e-10	0.435217
28089331	chr2:28089331:A:G	3.83722e-09	-1.977e-10	-1.26817	0.000133401	-1.977e-10	-1.26839	0.000134322	-1.977e-10	-1.26818
28089906	chr2:28089906:G:A	2.66081e-09	-0.805482	-0.828811	2.86626e-05	-1.83392	-0.972227	2.88609e-05	-1.83423	-0.971699
28089965	chr2:28089965:A:C	2.60645e-09	-1.65493	-3.0562e-10	9.29135e-05	-1.63008	-3.0562e-10	9.35968e-05	-1.62942	-3.0562e-10
28089971	chr2:28089971:A:G	1.15699e-09	-1.20108	-1.26602	2.26171e-05	-1.80596	-1.23708	2.2727e-05	-1.80804	-1.23683
28090003	chr2:28090003:C:T	2.17349e-09	-1.83659	-3.0562e-10	7.54146e-05	-1.83874	-3.0562e-10	7.59472e-05	-1.83838	-3.0562e-10
28090241	chr2:28090241:A:G	5.09385e-09	-1.977e-10	-0.984889	0.000157541	-1.977e-10	-1.10206	0.000158584	-1.977e-10	-1.10213
28090435	chr2:28090435:G:T	4.06242e-09	-1.977e-10	-1.21114	0.000142016	-1.977e-10	-1.2058	0.000143013	-1.977e-10	-1.20548
28090766	chr2:28090766:C:T	2.89116e-09	-1.55127	-3.0562e-10	0.000103414	-1.52301	-3.0562e-10	0.000104189	-1.52221	-3.0562e-10
28090778	chr2:28090778:G:A	3.95149e-09	-1.977e-10	-1.23883	0.000137234	-1.977e-10	-1.24005	0.000138179	-1.977e-10	-1.23987
28090779	chr2:28090779:C:T	1.10257e-09	-1.26703	-1.24826	2.94007e-05	-1.55759	-1.22313	2.95642e-05	-1.55846	-1.22339
28091497	chr2:28091497:C:T	8.75581e-09	-1.977e-10	-0.443205	0.000159135	-1.977e-10	-1.09199	0.000160207	-1.977e-10	-1.09195
28091991	chr2:28091991:G:T	1.82218e-09	-1.72551	-0.287381	5.28285e-05	-1.70305	-0.491641	5.29391e-05	-1.70908	-0.490196
28092227	chr2:28092227:G:A	7.64254e-10	-1.60803	-1.27375	2.06559e-05	-1.84451	-1.28923	2.07945e-05	-1.84448	-1.28925
28092263	chr2:28092263:G:A	5.76353e-09	-1.977e-10	-0.861373	0.000226246	-1.977e-10	-0.74012	0.000227797	-1.977e-10	-0.739962
28092277	chr2:28092277:G:T	2.04518e-09	-1.70449	-0.192951	5.93048e-05	-1.6798	-0.399256	5.94044e-05	-1.68631	-0.397742
28092597	chr2:28092597:G:A	4.00733e-09	-1.977e-10	-1.2248	0.000135284	-1.977e-10	-1.25437	0.000136212	-1.977e-10	-1.25421
28092691	chr2:28092691:A:G	4.63795e-09	-1.61047	0.531817	0.000153569	-1.56582	0.43822	0.000153595	-1.57416	0.440061
28092860	chr2:28092860:AG:A	2.74704e-09	-1.6024	-3.0562e-10	9.81968e-05	-1.57477	-3.0562e-10	9.89267e-05	-1.57404	-3.0562e-10
28092898	chr2:28092898:G:A	4.15916e-09	-1.977e-10	-1.18761	0.000140028	-1.977e-10	-1.2199	0.000140962	-1.977e-10	-1.21992
28092903	chr2:28092903:T:C	5.21526e-08	2.48796	-1.14671	0.000191872	0.230311	-1.13523	0.000191521	0.221269	-1.13469
28093639	chr2:28093639:TA:T	4.53034e-09	-1.977e-10	-1.10213	0.000150371	-1.977e-10	-1.14864	0.000151372	-1.977e-10	-1.14868
28093796	chr2:28093796:CAGTT:C	1.39235e-09	-1.17112	-1.11081	2.62263e-05	-1.75994	-1.13504	2.63643e-05	-1.76165	-1.13476
28093889	chr2:28093889:A:C	3.85803e-09	-1.977e-10	-1.26277	0.000131891	-1.977e-10	-1.27977	0.000132783	-1.977e-10	-1.2797
28094219	chr2:28094219:A:G	8.47095e-10	-1.49826	-1.28061	2.07528e-05	-1.84277	-1.28629	2.08857e-05	-1.84302	-1.28633
28094774	chr2:28094774:G:A	1.51649e-09	-1.08788	-1.10864	2.71728e-05	-1.72603	-1.13349	2.73073e-05	-1.72805	-1.13321
28094942	chr2:28094942:A:G	1.84444e-09	-1.65878	-0.341966	5.40777e-05	-1.63478	-0.536546	5.41154e-05	-1.64215	-0.535152
28095141	chr2:28095141:A:G	4.01371e-09	-0.755421	-0.467784	3.24576e-05	-1.62873	-1.05308	3.26248e-05	-1.63101	-1.05233
28095152	chr2:28095152:C:T	9.9372e-09	-1.977e-10	-0.316637	0.000169565	-1.977e-10	-1.02851	0.000170707	-1.977e-10	-1.02847
28095191	chr2:28095191:G:A	2.6871e-09	-1.62446	-3.0562e-10	9.60151e-05	-1.59724	-3.0562e-10	9.67258e-05	-1.59654	-3.0562e-10
28096012	chr2:28096012:G:A	1.70032e-09	-0.81686	-1.26524	4.45997e-05	-1.11262	-1.2514	4.4407e-05	-1.12371	-1.25131
28096267	chr2:28096267:A:G	1.1623e-09	-1.45965	-1.00287	3.33543e-05	-1.84273	-0.811829	3.36162e-05	-1.84216	-0.811253
28096316	chr2:28096316:T:C	3.76683e-09	-1.977e-10	-1.28669	0.000130728	-1.977e-10	-1.28862	0.000131601	-1.977e-10	-1.28864
28096429	chr2:28096429:C:T	1.10561e-09	-1.84359	-0.66894	5.9445e-05	-1.73122	-0.345469	5.95802e-05	-1.73574	-0.345354
28096442	chr2:28096442:G:A	4.55191e-09	-1.977e-10	-1.09738	0.000151218	-1.977e-10	-1.14302	0.00015223	-1.977e-10	-1.14302
28096453	chr2:28096453:T:C	1.93971e-09	-0.703166	-1.24722	3.15288e-05	-1.54939	-1.16145	3.16734e-05	-1.55121	-1.16173
28097007	chr2:28097007:G:A	4.67237e-09	-1.977e-10	-1.07126	0.000140498	-1.977e-10	-1.21655	0.000141417	-1.977e-10	-1.21671
28097090	chr2:28097090:A:G	7.71139e-09	-1.977e-10	-0.570224	0.000349736	-1.977e-10	-0.304564	0.000351963	-1.977e-10	-0.304891
28097094	chr2:28097094:G:T	2.63633e-08	0.688725	-0.0296754	0.000281614	-0.540436	0.0192315	0.000278561	-0.559752	0.020971
28097166	chr2:28097166:T:C	9.14427e-09	0.580505	-0.9803	9.86386e-05	-0.617167	-0.953113	9.75073e-05	-0.635934	-0.952557
28097314	chr2:28097314:C:T	1.0043e-09	-1.84436	-0.764274	5.36186e-05	-1.71633	-0.463516	5.37255e-05	-1.72113	-0.463402
28097809	chr2:28097809:G:A	9.95444e-10	-1.53942	-1.07807	3.66152e-05	-1.48616	-1.07512	3.69126e-05	-1.485	-1.07487
28097986	chr2:28097986:T:C	9.97821e-10	-1.54706	-1.06805	3.66599e-05	-1.49507	-1.06499	3.69573e-05	-1.49393	-1.06473
28098189	chr2:28098189:A:G	2.28567e-09	-0.496617	-1.28964	2.38366e-05	-1.70793	-1.28259	2.39849e-05	-1.70843	-1.28256
28098506	chr2:28098506:G:A	4.73111e-09	-1.977e-10	-1.05876	0.000141566	-1.977e-10	-1.20898	0.00014249	-1.977e-10	-1.20915
28098606	chr2:28098606:A:G	2.15918e-09	-1.84319	-3.0562e-10	7.58481e-05	-1.83301	-3.0562e-10	7.63543e-05	-1.83303	-3.0562e-10
28098731	chr2:28098731:T:C	1.56519e-08	-1.977e-10	0.137669	0.000596476	-1.977e-10	0.229295	0.000601924	-1.977e-10	0.231713
28099455	chr2:28099455:C:T	3.15478e-08	-1.977e-10	0.838581	0.0010868	-1.977e-10	0.829252	0.00109747	-1.977e-10	0.832345
28099593	chr2:28099593:G:A	1.93928e-09	-1.44526	-0.505345	6.93015e-05	-1.84239	-0.0808856	6.98557e-05	-1.84179	-0.0801959
28099726	chr2:28099726:G:A	5.51697e-09	-1.977e-10	-0.905094	0.000177005	-1.977e-10	-0.985568	0.000178264	-1.977e-10	-0.985154
28100140	chr2:28100140:G:A	1.61895e-09	-0.997833	-1.13331	2.74959e-05	-1.69172	-1.15598	2.7624e-05	-1.694	-1.15573
28100353	chr2:28100353:G:A	1.27483e-09	-1.29936	-1.07076	2.93802e-05	-1.78875	-0.992672	2.9551e-05	-1.79005	-0.992253
28100474	chr2:28100474:A:G	4.04341e-09	-1.977e-10	-1.21583	0.000140483	-1.977e-10	-1.21666	0.000141454	-1.977e-10	-1.21644
28101002	chr2:28101002:C:T	1.52324e-09	-1.22569	-0.966386	2.28628e-05	-1.82331	-1.20892	2.30326e-05	-1.82283	-1.20868
28101263	chr2:28101263:A:G	4.84324e-09	-1.64759	0.612253	0.000156879	-1.60994	0.503672	0.000157022	-1.6176	0.505567
28101379	chr2:28101379:G:C	8.28584e-09	-1.977e-10	-0.498375	0.000379356	-1.977e-10	-0.223268	0.000381758	-1.977e-10	-0.22363
28101842	chr2:28101842:TC:T	1.90478e-09	-1.53304	-0.435517	7.5409e-05	-1.84335	0.00452788	7.59392e-05	-1.84373	0.00524649
28102169	chr2:28102169:C:T	8.13663e-09	-1.977e-10	-0.516546	0.000153246	-1.977e-10	-1.1297	0.000154277	-1.977e-10	-1.12967
28102220	chr2:28102220:G:A	4.82617e-09	-1.977e-10	-1.03887	0.000157525	-1.977e-10	-1.10216	0.00015863	-1.977e-10	-1.10184
28102263	chr2:28102263:A:C	4.11855e-09	-1.977e-10	-1.19742	0.000143044	-1.977e-10	-1.19859	0.000144037	-1.977e-10	-1.19835
28103158	chr2:28103158:T:A	7.67144e-09	-1.977e-10	-0.575418	0.000358996	-1.977e-10	-0.278433	0.000361295	-1.977e-10	-0.278723
28103388	chr2:28103388:C:G	5.40913e-09	-1.977e-10	-0.924834	0.00017385	-1.977e-10	-1.00355	0.000175084	-1.977e-10	-1.00315
28103391	chr2:28103391:G:C	1.57739e-08	-0.265695	0.411132	0.000165602	-1.20904	0.156882	0.000164603	-1.22311	0.158229
28103647	chr2:28103647:A:G	2.87767e-09	-1.55594	-3.0562e-10	7.53887e-05	-1.83909	-3.0562e-10	7.58706e-05	-1.83939	-3.0562e-10
28103982	chr2:28103982:AT:A	2.16208e-09	-1.84185	-3.0562e-10	7.56149e-05	-1.83609	-3.0562e-10	7.61198e-05	-1.83611	-3.0562e-10
28104403	chr2:28104403:G:A	2.89661e-09	-1.54938	-3.0562e-10	0.000103726	-1.51999	-3.0562e-10	0.000104505	-1.51918	-3.0562e-10
28104404	chr2:28104404:A:G	2.89994e-09	-1.54823	-3.0562e-10	0.000103847	-1.51883	-3.0562e-10	0.000104627	-1.51802	-3.0562e-10
28104869	chr2:28104869:A:G	4.08673e-09	-1.977e-10	-1.20518	0.000141935	-1.977e-10	-1.20638	0.000142919	-1.977e-10	-1.20614
28104938	chr2:28104938:G:A	1.56913e-08	-1.977e-10	0.140184	0.000596986	-1.977e-10	0.230151	0.000602459	-1.977e-10	0.232602
28104955	chr2:28104955:T:C	5.43245e-09	-1.977e-10	-0.920533	0.000174241	-1.977e-10	-1.0013	0.000175478	-1.977e-10	-1.0009
28104963	chr2:28104963:C:G	1.61555e-09	-1.59493	-0.538321	5.675e-05	-1.8397	-0.28339	5.71432e-05	-1.84053	-0.282326
28104965	chr2:28104965:C:T	3.81886e-09	-1.977e-10	-1.27297	0.00015118	-1.977e-10	-1.14327	0.000152207	-1.977e-10	-1.14317
28105160	chr2:28105160:C:T	6.44802e-10	-1.83701	-1.21473	2.16918e-05	-1.83515	-1.24966	2.18416e-05	-1.83496	-1.24965
28105593	chr2:28105593:T:G	8.74522e-10	-1.83237	-0.914634	3.23048e-05	-1.77251	-0.91402	3.25342e-05	-1.77243	-0.913693
28105629	chr2:28105629:G:A	9.00007e-10	-1.82937	-0.888909	3.33498e-05	-1.76565	-0.889047	3.3587e-05	-1.76557	-0.888714
28105631	chr2:28105631:T:C	2.15953e-09	-1.84303	-3.0562e-10	7.75337e-05	-1.81103	-3.0562e-10	7.805e-05	-1.81107	-3.0562e-10
28105735	chr2:28105735:G:A	1.21565e-09	-1.42186	-0.995789	4.50629e-05	-1.36147	-0.992216	4.54396e-05	-1.36012	-0.991919
28106225	chr2:28106225:T:A	4.85018e-09	-1.977e-10	-1.03391	0.000144767	-1.977e-10	-1.18662	0.000145696	-1.977e-10	-1.1869
28106446	chr2:28106446:A:C	1.67921e-09	-0.809032	-1.28556	2.65563e-05	-1.59527	-1.28721	2.66627e-05	-1.59795	-1.2872
28106534	chr2:28106534:A:G	1.02044e-09	-1.71885	-0.873839	2.91602e-05	-1.80898	-0.979962	2.93498e-05	-1.80948	-0.979653
28106721	chr2:28106721:TA:T	3.77873e-09	-1.977e-10	-1.28353	0.000131318	-1.977e-10	-1.28413	0.000132202	-1.977e-10	-1.28409
28106775	chr2:28106775:C:T	3.10392e-09	-1.48026	-3.0562e-10	0.000103312	-1.52399	-3.0562e-10	0.000104061	-1.52344	-3.0562e-10
28106927	chr2:28106927:T:C	2.2164e-08	-1.977e-10	0.485545	0.000897666	-1.977e-10	0.638054	0.000906163	-1.977e-10	0.640802
28106963	chr2:28106963:C:T	4.64262e-09	-1.977e-10	-1.07764	0.000232341	-1.977e-10	-0.713537	0.000235545	-1.977e-10	-0.706515
28107028	chr2:28107028:A:G	4.30994e-08	0.503857	0.64673	0.000214537	-0.792332	-0.000928181	0.000212377	-0.809956	-9.66117e-05
28107031	chr2:28107031:T:A	1.11003e-09	-1.27626	-1.23227	2.90648e-05	-1.53379	-1.25843	2.92331e-05	-1.53487	-1.25825
28107092	chr2:28107092:T:C	4.20322e-09	-1.977e-10	-1.17707	0.00013559	-1.977e-10	-1.25211	0.000136489	-1.977e-10	-1.25217
28107204	chr2:28107204:A:G	3.06902e-09	-0.397086	-1.09448	3.79666e-05	-1.475	-1.05003	3.80807e-05	-1.47854	-1.05017
28107550	chr2:28107550:C:G	7.40227e-09	-1.977e-10	-0.611136	0.000200158	-1.977e-10	-0.862635	0.000201365	-1.977e-10	-0.863298
28107566	chr2:28107566:T:C	5.82589e-09	-0.206431	-0.644179	4.03298e-05	-1.31752	-1.14714	4.04898e-05	-1.32083	-1.14654
28107772	chr2:28107772:C:A	6.6743e-09	-0.0739835	-0.640675	4.39267e-05	-1.2344	-1.14482	4.40907e-05	-1.23795	-1.14422
28108346	chr2:28108346:C:T	6.01606e-09	-1.977e-10	-0.81849	0.000170684	-1.977e-10	-1.02193	0.000171737	-1.977e-10	-1.02245
28109074	chr2:28109074:A:G	4.18991e-09	-1.977e-10	-1.18024	0.000140737	-1.977e-10	-1.21485	0.000141661	-1.977e-10	-1.21498
28109521	chr2:28109521:A:G	1.66304e-08	-1.977e-10	0.198311	0.000608501	-1.977e-10	0.249255	0.000614222	-1.977e-10	0.251939
28109884	chr2:28109884:A:G	2.22931e-08	0.0988131	0.39254	6.45182e-05	-1.14072	-0.854076	6.47661e-05	-1.14445	-0.853188
28109913	chr2:28109913:G:A	3.76643e-09	-1.977e-10	-1.28679	0.000130516	-1.977e-10	-1.29025	0.00013139	-1.977e-10	-1.29025
28110081	chr2:28110081:G:A	3.50822e-09	-1.35781	-3.0562e-10	8.15007e-05	-1.76113	-3.0562e-10	8.2175e-05	-1.75957	-3.0562e-10
28110209	chr2:28110209:TG:T	8.92001e-10	-1.47297	-1.25424	2.19627e-05	-1.78497	-1.28742	2.21389e-05	-1.78384	-1.28724
28110242	chr2:28110242:A:G	8.74888e-10	-1.46911	-1.27747	2.19742e-05	-1.78245	-1.28943	2.21447e-05	-1.7813	-1.28952
28110320	chr2:28110320:A:G	1.60036e-08	-1.977e-10	0.159891	0.00023086	-1.977e-10	-0.719931	0.000232436	-1.977e-10	-0.719804
28110999	chr2:28110999:C:T	5.48502e-09	-1.977e-10	-0.910901	0.00017806	-1.977e-10	-0.979624	0.000179244	-1.977e-10	-0.979669
28111424	chr2:28111424:G:A	4.05737e-09	-1.977e-10	-1.21239	0.000152279	-1.977e-10	-1.13603	0.000153277	-1.977e-10	-1.13617
28111488	chr2:28111488:T:A	1.45076e-08	-1.977e-10	0.0617487	0.000217393	-1.977e-10	-0.780036	0.000218876	-1.977e-10	-0.77991
28111578	chr2:28111578:C:G	1.61883e-08	-0.0995113	0.27088	5.39999e-05	-1.25837	-0.914392	5.42201e-05	-1.26179	-0.913572
28111652	chr2:28111652:CT:C	6.65844e-09	0.042132	-0.759168	6.30725e-05	-1.26077	-0.756685	6.31839e-05	-1.26551	-0.756855
28112469	chr2:28112469:G:A	1.24382e-09	-1.81616	-0.578578	3.87056e-05	-1.83348	-0.672277	3.9098e-05	-1.83376	-0.668589
28112486	chr2:28112486:C:T	1.66751e-08	1.36447	-1.16348	9.7199e-05	-0.388487	-1.1965	9.63405e-05	-0.403374	-1.19715
28112542	chr2:28112542:C:CT	6.31584e-09	-1.977e-10	-0.769862	0.000200578	-1.977e-10	-0.860541	0.000201845	-1.977e-10	-0.860915
28112572	chr2:28112572:G:A	4.19944e-09	-1.977e-10	-1.17797	0.000151739	-1.977e-10	-1.13958	0.000152726	-1.977e-10	-1.13977
28112690	chr2:28112690:T:A	5.55452e-09	-1.977e-10	-0.898311	0.000217206	-1.977e-10	-0.780896	0.000218694	-1.977e-10	-0.780745
28113056	chr2:28113056:A:T	8.25334e-10	-1.55462	-1.25027	2.13468e-05	-1.81417	-1.28667	2.15117e-05	-1.81336	-1.28645
28113377	chr2:28113377:G:A	8.28143e-09	0.714588	-1.2135	3.27317e-05	-1.38314	-1.29027	3.28911e-05	-1.38495	-1.29027
28113391	chr2:28113391:C:T	6.29797e-10	-1.83996	-1.23532	2.10151e-05	-1.84447	-1.27204	2.11688e-05	-1.84443	-1.27145
28113914	chr2:28113914:G:A	5.37947e-09	-1.977e-10	-0.930333	0.000204123	-1.977e-10	-0.84302	0.000205498	-1.977e-10	-0.842982
28113934	chr2:28113934:T:C	7.39923e-10	-1.66673	-1.24741	2.74359e-05	-1.55988	-1.29001	2.76757e-05	-1.55791	-1.28995
28113994	chr2:28113994:A:G	8.30577e-09	-1.977e-10	-0.495972	0.000264946	-1.977e-10	-0.582216	0.000267901	-1.977e-10	-0.577799
28114054	chr2:28114054:A:C	6.37541e-10	-1.82964	-1.23342	2.25965e-05	-1.75584	-1.28811	2.27704e-05	-1.75502	-1.28794
28114429	chr2:28114429:C:T	7.74432e-09	-1.977e-10	-0.565962	0.000207861	-1.977e-10	-0.824875	0.000209106	-1.977e-10	-0.825574
28114612	chr2:28114612:C:T	6.34689e-10	-1.84243	-1.22512	2.12089e-05	-1.82082	-1.2865	2.13672e-05	-1.82029	-1.28627
28114808	chr2:28114808:T:G	4.78912e-09	-1.977e-10	-1.04658	0.000154474	-1.977e-10	-1.12171	0.000155557	-1.977e-10	-1.12141
28114868	chr2:28114868:A:C	4.03976e-09	-1.977e-10	-1.21674	0.000145394	-1.977e-10	-1.18229	0.000146405	-1.977e-10	-1.18204
28114874	chr2:28114874:A:G	2.16331e-09	-1.84128	-3.0562e-10	7.84042e-05	-1.79987	-3.0562e-10	7.90049e-05	-1.79891	-3.0562e-10
28115397	chr2:28115397:C:T	6.74036e-10	-1.74648	-1.26091	2.08477e-05	-1.83496	-1.28954	2.09805e-05	-1.83538	-1.28944
28115402	chr2:28115402:G:A	2.16264e-09	-1.84159	-3.0562e-10	7.82045e-05	-1.80242	-3.0562e-10	7.8724e-05	-1.80247	-3.0562e-10
28115499	chr2:28115499:G:A	1.89635e-08	-1.977e-10	0.329594	0.000749785	-1.977e-10	0.458043	0.000756816	-1.977e-10	0.460703
28115591	chr2:28115591:A:G	2.03472e-08	-1.977e-10	0.40002	0.000804644	-1.977e-10	0.528657	0.000812243	-1.977e-10	0.531381
28115880	chr2:28115880:C:T	4.92514e-09	-1.977e-10	-1.01857	0.000158138	-1.977e-10	-1.09828	0.000159249	-1.977e-10	-1.09795
28115996	chr2:28115996:A:T	7.16536e-09	-0.420456	-0.223208	5.48257e-05	-1.80073	-0.356855	5.5148e-05	-1.80153	-0.356872
28116775	chr2:28116775:G:C	4.78912e-09	-1.977e-10	-1.04658	0.000154474	-1.977e-10	-1.12171	0.000155557	-1.977e-10	-1.12141
28117017	chr2:28117017:T:TA	4.79769e-09	-1.977e-10	-1.04479	0.000154701	-1.977e-10	-1.12025	0.000155785	-1.977e-10	-1.11994
28117123	chr2:28117123:T:A	5.03293e-09	-1.977e-10	-0.99692	0.00016541	-1.977e-10	-1.05332	0.000166513	-1.977e-10	-1.05334
28117213	chr2:28117213:A:C	4.17732e-09	-1.977e-10	-1.18325	0.000153345	-1.977e-10	-1.12905	0.000154384	-1.977e-10	-1.12897
28117458	chr2:28117458:G:A	7.5736e-09	-1.977e-10	-0.588254	0.000232812	-1.977e-10	-0.711514	0.000234461	-1.977e-10	-0.711127
28117775	chr2:28117775:C:T	6.33009e-10	-1.83965	-1.23054	2.13458e-05	-1.81315	-1.28774	2.15059e-05	-1.81255	-1.28755
28117981	chr2:28117981:A:G	1.28938e-08	-0.269339	0.21316	8.21197e-05	-1.76454	0.0109756	8.25762e-05	-1.76563	0.0109388
28118508	chr2:28118508:C:T	6.45952e-09	0.54284	-1.29021	4.3927e-05	-1.09359	-1.28563	4.42482e-05	-1.09329	-1.28532
28118609	chr2:28118609:C:T	1.95399e-09	-1.56537	-0.377678	6.03302e-05	-1.39925	-0.662664	6.11332e-05	-1.39622	-0.659139
28118750	chr2:28118750:A:G	2.06208e-08	-1.977e-10	0.413377	0.000816353	-1.977e-10	0.543104	0.000824054	-1.977e-10	0.545819
28118767	chr2:28118767:A:G	4.67949e-09	-1.977e-10	-1.06973	0.000143176	-1.977e-10	-1.19767	0.000144089	-1.977e-10	-1.19799
28119155	chr2:28119155:A:G	5.72076e-09	-1.977e-10	-0.868821	0.000222852	-1.977e-10	-0.755238	0.000224552	-1.977e-10	-0.754312
28119286	chr2:28119286:A:G	1.25842e-08	1.16659	-1.24707	6.42446e-05	-0.732821	-1.26622	6.39063e-05	-0.744441	-1.26656
28119669	chr2:28119669:C:T	1.03156e-08	-0.016506	-0.262754	5.93349e-05	-1.6929	-0.385649	5.96463e-05	-1.69432	-0.385664
28120413	chr2:28120413:C:T	7.18494e-10	-1.70742	-1.2361	2.60804e-05	-1.61211	-1.28845	2.63059e-05	-1.61034	-1.28829
28120428	chr2:28120428:T:C	4.78949e-09	-1.977e-10	-1.0465	0.000154481	-1.977e-10	-1.12167	0.000155563	-1.977e-10	-1.12137
28120583	chr2:28120583:G:A	6.14906e-10	-1.80929	-1.28992	2.13612e-05	-1.80995	-1.29022	2.14983e-05	-1.81023	-1.29022
28120729	chr2:28120729:A:G	2.10556e-08	-1.977e-10	0.434246	0.000834142	-1.977e-10	0.56466	0.000842039	-1.977e-10	0.567408
28120996	chr2:28120996:A:G	2.06664e-08	-1.977e-10	0.415587	0.000891863	-1.977e-10	0.631568	0.000897808	-1.977e-10	0.631538
28121418	chr2:28121418:G:A	1.73507e-08	0.597283	-0.356573	3.05072e-05	-1.69922	-1.04456	3.06921e-05	-1.70038	-1.04403
28121696	chr2:28121696:C:A	9.44088e-09	-1.977e-10	-0.367874	0.000168917	-1.977e-10	-1.03234	0.000170057	-1.977e-10	-1.03228
28121722	chr2:28121722:TA:T	3.32721e-09	-1.41079	-3.0562e-10	0.000121672	-1.36042	-3.0562e-10	0.000122605	-1.35945	-3.0562e-10
28121996	chr2:28121996:T:C	1.58899e-07	3.34036	-0.885009	0.000113357	-0.248927	-1.18227	0.000113405	-0.254054	-1.18339
28122075	chr2:28122075:C:G	7.25268e-10	-1.70118	-1.23295	2.64967e-05	-1.59608	-1.28865	2.67306e-05	-1.59412	-1.28849
28122121	chr2:28122121:C:T	5.91816e-09	-1.977e-10	-0.834898	0.000235765	-1.977e-10	-0.698909	0.000237206	-1.977e-10	-0.699489
28122132	chr2:28122132:C:G	1.01618e-09	-1.62486	-0.972011	3.77943e-05	-1.67583	-0.853752	3.79568e-05	-1.67906	-0.852907
28122385	chr2:28122385:C:T	1.90955e-08	-1.977e-10	0.336533	0.000754344	-1.977e-10	0.464104	0.000761428	-1.977e-10	0.466778
28122397	chr2:28122397:T:A	2.96955e-07	2.98361	0.0970466	0.000182502	-0.45805	-0.496934	0.000182364	-0.463193	-0.499218
28122599	chr2:28122599:T:G	7.26221e-10	-1.72007	-1.21276	2.59423e-05	-1.6219	-1.28397	2.61722e-05	-1.62004	-1.28368
28122733	chr2:28122733:G:A	2.21337e-09	-1.8184	-3.0562e-10	7.73489e-05	-1.81342	-3.0562e-10	7.78477e-05	-1.81366	-3.0562e-10
28122778	chr2:28122778:ATTG:A	1.94021e-08	-1.977e-10	0.35246	0.000766348	-1.977e-10	0.479893	0.000773553	-1.977e-10	0.482577
28122827	chr2:28122827:G:T	1.75194e-08	-1.977e-10	0.250387	0.000686778	-1.977e-10	0.370268	0.000693204	-1.977e-10	0.372907
28122922	chr2:28122922:T:G	4.51537e-09	-0.658802	-0.446635	3.18604e-05	-1.83538	-0.864999	3.2078e-05	-1.83578	-0.86447
28123327	chr2:28123327:G:A	7.19139e-10	-1.72257	-1.22005	2.57052e-05	-1.63041	-1.28464	2.59286e-05	-1.62871	-1.28436
28123413	chr2:28123413:C:T	4.61619e-09	-1.977e-10	-1.08335	0.000149883	-1.977e-10	-1.15189	0.000150929	-1.977e-10	-1.15161
28123459	chr2:28123459:A:G	2.21263e-09	-1.81874	-3.0562e-10	8.50562e-05	-1.71843	-3.0562e-10	8.56886e-05	-1.7177	-3.0562e-10
28123616	chr2:28123616:G:A	4.30791e-09	-1.977e-10	-1.15247	0.000165025	-1.977e-10	-1.05565	0.0001661	-1.977e-10	-1.05583
28123938	chr2:28123938:T:G	1.363e-08	-1.977e-10	-0.000649655	0.000209514	-1.977e-10	-0.816952	0.000210942	-1.977e-10	-0.816832
28123957	chr2:28123957:T:C	4.15683e-09	-1.977e-10	-1.18817	0.000138932	-1.977e-10	-1.22776	0.000139891	-1.977e-10	-1.22755
28124286	chr2:28124286:T:C	1.55457e-08	-1.977e-10	0.130862	0.000611233	-1.977e-10	0.253735	0.000616869	-1.977e-10	0.256239
28124659	chr2:28124659:A:G	1.16218e-08	-1.977e-10	-0.16004	0.000221319	-1.977e-10	-0.762139	0.000222812	-1.977e-10	-0.76209
28124815	chr2:28124815:C:T	1.23726e-09	-1.12395	-1.27607	3.26812e-05	-1.45692	-1.21803	3.2844e-05	-1.45887	-1.21778
28125011	chr2:28125011:A:G	4.85975e-09	-1.977e-10	-1.03193	0.000157081	-1.977e-10	-1.10498	0.000158185	-1.977e-10	-1.10465
28125238	chr2:28125238:G:A	6.01095e-09	-1.977e-10	-0.81934	0.000183056	-1.977e-10	-0.951951	0.000184277	-1.977e-10	-0.951978
28125483	chr2:28125483:G:T	4.69084e-09	-1.977e-10	-1.06731	0.000172121	-1.977e-10	-1.01355	0.000173235	-1.977e-10	-1.01377
28125493	chr2:28125493:G:A	3.52548e-09	-0.263644	-1.08926	4.04114e-05	-1.39897	-1.06366	4.05562e-05	-1.40267	-1.06306
28125617	chr2:28125617:T:C	3.34768e-09	-1.07935	-0.325303	7.80341e-05	-1.67414	-0.130456	7.89872e-05	-1.67052	-0.128615
28126087	chr2:28126087:T:C	3.77359e-09	-1.977e-10	-1.28489	0.000134216	-1.977e-10	-1.26229	0.00013514	-1.977e-10	-1.26211
28126119	chr2:28126119:G:GT	2.21957e-09	-1.81561	-3.0562e-10	8.31874e-05	-1.74065	-3.0562e-10	8.37384e-05	-1.74072	-3.0562e-10
28126138	chr2:28126138:T:A	2.26095e-09	-1.79714	-3.0562e-10	8.61477e-05	-1.70568	-3.0562e-10	8.6719e-05	-1.70574	-3.0562e-10
28126546	chr2:28126546:T:A	6.63382e-10	-1.77411	-1.24922	2.24595e-05	-1.81425	-1.23578	2.25736e-05	-1.81494	-1.2367
28126741	chr2:28126741:C:G	4.33023e-09	-1.977e-10	-1.1473	0.000142853	-1.977e-10	-1.19993	0.000143842	-1.977e-10	-1.1997
28126903	chr2:28126903:G:A	7.40913e-09	-1.977e-10	-0.61021	0.000150808	-1.977e-10	-1.14573	0.000151823	-1.977e-10	-1.1457
28127135	chr2:28127135:T:G	4.78813e-09	-1.977e-10	-1.04678	0.000158588	-1.977e-10	-1.09544	0.000159706	-1.977e-10	-1.09508
28127260	chr2:28127260:A:G	1.15e-08	0.136632	-0.307205	6.60631e-05	-1.27313	-0.698003	6.58035e-05	-1.28193	-0.699813
28127353	chr2:28127353:C:T	3.28174e-09	-0.918365	-0.506184	7.62918e-05	-1.48924	-0.337938	7.72996e-05	-1.48451	-0.336214
28127380	chr2:28127380:A:G	6.30168e-09	-0.0239289	-0.748176	4.60976e-05	-1.33853	-0.992455	4.5971e-05	-1.34658	-0.993824
28127443	chr2:28127443:A:G	2.15677e-09	-1.84431	-3.0562e-10	8.41962e-05	-1.72859	-3.0562e-10	8.4632e-05	-1.73011	-3.0562e-10
28127508	chr2:28127508:C:T	4.55838e-08	1.26132	-0.0546855	4.79384e-05	-1.42355	-0.868272	4.81838e-05	-1.4258	-0.867597
28127744	chr2:28127744:A:G	5.95503e-09	-0.0368896	-0.791797	4.43734e-05	-1.34513	-1.02397	4.42573e-05	-1.35313	-1.02526
28127810	chr2:28127810:T:TC	1.02932e-08	-1.977e-10	-0.281442	0.000431112	-1.977e-10	-0.095376	0.000434118	-1.977e-10	-0.0951009
28127845	chr2:28127845:T:C	8.05214e-09	-1.977e-10	-0.526984	0.000174676	-1.977e-10	-0.998811	0.000175908	-1.977e-10	-0.998454
28127876	chr2:28127876:C:T	2.78441e-09	-0.916879	-0.672006	6.44285e-05	-1.4903	-0.505893	6.52308e-05	-1.48569	-0.504801
28127926	chr2:28127926:C:T	1.21173e-08	-1.977e-10	-0.11829	0.00019571	-1.977e-10	-0.885108	0.000197042	-1.977e-10	-0.885
28128144	chr2:28128144:T:C	3.9509e-09	-1.977e-10	-1.23898	0.000144625	-1.977e-10	-1.1876	0.000145645	-1.977e-10	-1.18725
28128264	chr2:28128264:A:G	4.63484e-09	-0.090025	-0.989295	4.3606e-05	-1.13708	-1.24947	4.37462e-05	-1.14077	-1.24924
28128871	chr2:28128871:AAGGT:A	3.25573e-09	-0.641302	-0.791203	4.35215e-05	-1.60659	-0.781902	4.36877e-05	-1.60956	-0.781788
28128905	chr2:28128905:TG:T	3.70745e-09	-1.30258	-3.0562e-10	0.000136628	-1.24448	-3.0562e-10	0.000137691	-1.2434	-3.0562e-10
28130277	chr2:28130277:T:C	4.72091e-09	-1.977e-10	-1.06092	0.000149327	-1.977e-10	-1.15561	0.000150328	-1.977e-10	-1.1556
28131577	chr2:28131577:A:G	3.76868e-09	-1.977e-10	-1.2862	0.000133875	-1.977e-10	-1.26483	0.000134802	-1.977e-10	-1.26461
28131941	chr2:28131941:A:G	5.58961e-09	-1.977e-10	-0.892013	0.000165236	-1.977e-10	-1.05437	0.000166296	-1.977e-10	-1.05465
28132129	chr2:28132129:C:T	3.83132e-09	-1.26971	-3.0562e-10	7.71091e-05	-1.81652	-3.0562e-10	7.75624e-05	-1.81733	-3.0562e-10
28132300	chr2:28132300:G:A	3.58184e-09	-1.70133	0.364283	8.33674e-05	-1.7248	-0.0136888	8.37899e-05	-1.72877	-0.0113382
28132357	chr2:28132357:C:G	3.29904e-09	-1.68532	0.266026	7.75785e-05	-1.71082	-0.0996305	7.79464e-05	-1.71503	-0.0973705
28132373	chr2:28132373:C:T	2.87567e-09	-0.760802	-0.795836	4.10684e-05	-1.65949	-0.787013	4.12383e-05	-1.66214	-0.786905
28132386	chr2:28132386:C:T	5.59398e-09	-1.977e-10	-0.891231	0.000227424	-1.977e-10	-0.73493	0.000228889	-1.977e-10	-0.735179
28132399	chr2:28132399:A:G	2.91973e-09	-1.54143	-3.0562e-10	0.000140095	-1.21943	-3.0562e-10	0.000141487	-1.21621	-3.0562e-10
28132428	chr2:28132428:A:G	3.46618e-09	-1.67413	0.304265	8.10717e-05	-1.70053	-0.065881	8.14458e-05	-1.70489	-0.0635876
28132560	chr2:28132560:C:T	5.89015e-09	-1.977e-10	-0.839641	0.000195898	-1.977e-10	-0.884148	0.000197857	-1.977e-10	-0.880874
28132963	chr2:28132963:G:A	8.17147e-09	-1.977e-10	-0.512273	0.0003337	-1.977e-10	-0.351501	0.000335848	-1.977e-10	-0.351758
28133363	chr2:28133363:T:C	3.35418e-08	-1.977e-10	0.899871	0.00134656	-1.977e-10	1.04356	0.00135987	-1.977e-10	1.04672
28133479	chr2:28133479:C:T	5.06851e-09	-1.977e-10	-0.989875	0.000202273	-1.977e-10	-0.852128	0.000203583	-1.977e-10	-0.852342
28133528	chr2:28133528:A:G	6.69274e-09	-0.880507	0.168609	9.82818e-05	-1.71237	0.138465	9.8732e-05	-1.71468	0.138667
28133804	chr2:28133804:A:G	2.60219e-09	-1.65657	-3.0562e-10	0.000100034	-1.55624	-3.0562e-10	0.0001007	-1.55628	-3.0562e-10
28134403	chr2:28134403:T:G	2.7832e-09	-1.04348	-0.54584	6.29894e-05	-1.66219	-0.356584	6.37223e-05	-1.65852	-0.35536
28134460	chr2:28134460:A:G	2.79986e-09	-1.02549	-0.557862	6.26751e-05	-1.65359	-0.370186	6.34092e-05	-1.64984	-0.368971
28134684	chr2:28134684:G:A	3.58729e-08	0.886905	0.0801555	4.35056e-05	-1.58661	-0.802248	4.37313e-05	-1.5885	-0.801855
28134841	chr2:28134841:A:G	3.79349e-09	-0.98277	-0.296866	8.60548e-05	-1.62791	-0.0788517	8.71478e-05	-1.62382	-0.0769873
28134863	chr2:28134863:T:C	8.41684e-09	-0.482688	-3.0562e-10	0.000173455	-1.00583	-3.0562e-10	0.000173698	-1.0111	-3.0562e-10
28135003	chr2:28135003:G:A	3.65348e-09	-1.31724	-3.0562e-10	0.000134561	-1.25972	-3.0562e-10	0.000135608	-1.25865	-3.0562e-10
28135467	chr2:28135467:C:T	2.70352e-08	0.532837	0.15138	0.000127512	-0.949666	-0.363864	0.00012659	-0.961591	-0.365873
28135507	chr2:28135507:C:T	2.98328e-08	-1.977e-10	0.782685	0.00119743	-1.977e-10	0.926186	0.00120916	-1.977e-10	0.929268
28135570	chr2:28135570:G:A	3.99879e-09	-1.977e-10	-1.22693	0.000136317	-1.977e-10	-1.24676	0.000137253	-1.977e-10	-1.24659
28135788	chr2:28135788:C:G	8.44019e-10	-1.53802	-1.24448	3.18701e-05	-1.41096	-1.28911	3.21645e-05	-1.40856	-1.28899
28135836	chr2:28135836:C:T	8.8335e-09	-1.977e-10	-0.434371	0.000568959	-1.977e-10	0.182065	0.000579621	-1.977e-10	0.193957
28135863	chr2:28135863:G:A	7.21696e-09	-1.977e-10	-0.636489	0.000149286	-1.977e-10	-1.15588	0.000150292	-1.977e-10	-1.15584
28135884	chr2:28135884:C:T	4.06094e-09	-0.976884	-0.234624	9.12913e-05	-1.63155	-0.0161385	9.24538e-05	-1.6275	-0.0142066
28136016	chr2:28136016:G:A	4.62322e-09	-1.977e-10	-1.08183	0.000177761	-1.977e-10	-0.981304	0.00017898	-1.977e-10	-0.981144
28136095	chr2:28136095:G:A	7.27579e-10	-1.66131	-1.26964	2.08801e-05	-1.83756	-1.28538	2.10059e-05	-1.83804	-1.28558
28136207	chr2:28136207:G:A	6.86243e-09	-1.977e-10	-0.686861	0.000267338	-1.977e-10	-0.57323	0.000269301	-1.977e-10	-0.572588
28136282	chr2:28136282:C:T	9.33966e-10	-1.80564	-0.8756	2.79129e-05	-1.76956	-1.06309	2.81771e-05	-1.76869	-1.06121
28137127	chr2:28137127:C:T	6.41728e-09	-1.977e-10	-0.753928	0.000193057	-1.977e-10	-0.898759	0.000194345	-1.977e-10	-0.898783
28137216	chr2:28137216:G:A	3.33411e-09	-1.40872	-3.0562e-10	0.000123065	-1.34903	-3.0562e-10	0.000124013	-1.34803	-3.0562e-10
28137361	chr2:28137361:T:C	3.03449e-09	-1.04503	-0.457853	6.95105e-05	-1.66279	-0.257471	7.0324e-05	-1.65913	-0.256178
28137823	chr2:28137823:T:C	4.04407e-09	-1.977e-10	-1.21567	0.000131642	-1.977e-10	-1.28165	0.000132535	-1.977e-10	-1.28157
28138229	chr2:28138229:A:G	4.44718e-09	-1.977e-10	-1.12065	0.000148588	-1.977e-10	-1.16057	0.000149626	-1.977e-10	-1.16028
28138258	chr2:28138258:T:C	5.60644e-09	-0.285146	-0.60386	4.36601e-05	-1.26834	-1.11697	4.38274e-05	-1.27185	-1.11631
28138439	chr2:28138439:C:T	3.95195e-09	-1.977e-10	-1.23871	0.000134643	-1.977e-10	-1.25912	0.000135537	-1.977e-10	-1.25918
28138547	chr2:28138547:G:A	3.75381e-09	-1.977e-10	-1.29015	0.000130515	-1.977e-10	-1.29026	0.000131389	-1.977e-10	-1.29026
28138571	chr2:28138571:T:C	4.14042e-09	-1.977e-10	-1.19213	0.000148199	-1.977e-10	-1.16319	0.000149252	-1.977e-10	-1.16278
28138594	chr2:28138594:A:G	2.86934e-09	-1.04013	-0.518708	6.50525e-05	-1.66058	-0.325969	6.58121e-05	-1.65689	-0.32472
28138693	chr2:28138693:C:T	2.15847e-09	-1.84352	-3.0562e-10	7.6774e-05	-1.82088	-3.0562e-10	7.72186e-05	-1.82178	-3.0562e-10
28138964	chr2:28138964:T:C	6.71951e-09	0.566483	-1.27439	5.71675e-05	-0.832879	-1.28288	5.68544e-05	-0.844876	-1.28305
28139071	chr2:28139071:G:A	3.00448e-09	-0.99571	-0.517108	6.61484e-05	-1.64655	-0.323294	6.69291e-05	-1.64274	-0.322045
28139111	chr2:28139111:G:T	3.52283e-09	-1.35366	-3.0562e-10	0.000130195	-1.29271	-3.0562e-10	0.000131204	-1.29167	-3.0562e-10
28139135	chr2:28139135:C:A	1.00695e-09	-1.62577	-0.980224	2.92982e-05	-1.6423	-1.14192	2.93582e-05	-1.64732	-1.14152
28139147	chr2:28139147:G:A	2.97426e-09	-1.05261	-0.470317	6.82439e-05	-1.66684	-0.27182	6.90389e-05	-1.66321	-0.270537
28139152	chr2:28139152:G:T	4.55721e-09	-0.763577	-0.332634	4.75988e-05	-1.83749	-0.461449	4.79205e-05	-1.8378	-0.461079
28139201	chr2:28139201:G:A	6.29917e-09	0.501459	-1.27396	5.48172e-05	-0.875113	-1.28263	5.45305e-05	-0.886859	-1.2828
28139383	chr2:28139383:A:G	4.40206e-09	-1.977e-10	-1.13085	0.000147571	-1.977e-10	-1.16744	0.000148593	-1.977e-10	-1.16721
28139451	chr2:28139451:C:G	3.15262e-09	-1.06329	-0.401396	7.32624e-05	-1.67225	-0.195445	7.41148e-05	-1.66868	-0.194119
28139685	chr2:28139685:G:A	2.743e-09	-1.15563	-0.448235	2.95088e-05	-1.82137	-0.955681	2.97407e-05	-1.82072	-0.955179
28139872	chr2:28139872:G:T	6.34884e-10	-1.77727	-1.28997	2.44348e-05	-1.7171	-1.24864	2.46103e-05	-1.7159	-1.24936
28139987	chr2:28139987:AAC:A	8.12171e-09	-1.977e-10	-0.518382	0.000157452	-1.977e-10	-1.10263	0.000158511	-1.977e-10	-1.10259
28140273	chr2:28140273:A:G	5.45332e-09	-1.977e-10	-0.916697	0.000220694	-1.977e-10	-0.764967	0.000222119	-1.977e-10	-0.765202
28140657	chr2:28140657:A:G	4.60601e-09	0.157507	-1.24307	5.60701e-05	-0.969096	-1.16605	5.62267e-05	-0.972981	-1.16604
28140718	chr2:28140718:A:G	7.91086e-09	-1.977e-10	-0.544686	0.000339029	-1.977e-10	-0.335659	0.000341211	-1.977e-10	-0.335917
28140730	chr2:28140730:A:T	1.73487e-09	-1.23722	-0.824766	3.37501e-05	-1.55383	-1.08893	3.37861e-05	-1.55851	-1.08986
28140760	chr2:28140760:G:A	2.32195e-09	-1.77051	-3.0562e-10	7.73912e-05	-1.81287	-3.0562e-10	7.79951e-05	-1.81177	-3.0562e-10
28140771	chr2:28140771:A:T	5.96179e-09	-1.977e-10	-0.827551	0.000176356	-1.977e-10	-0.98924	0.000177483	-1.977e-10	-0.989544
28140789	chr2:28140789:G:A	8.14309e-09	-1.977e-10	-0.515752	0.000157704	-1.977e-10	-1.10103	0.000158765	-1.977e-10	-1.10099
28140874	chr2:28140874:G:A	3.35327e-08	0.8996	-3.0562e-10	0.000393609	-0.186384	-3.0562e-10	0.000394455	-0.190914	-3.0562e-10
28141405	chr2:28141405:T:C	6.39513e-09	0.514779	-1.27217	5.53914e-05	-0.866013	-1.28131	5.5098e-05	-0.877811	-1.28149
28141416	chr2:28141416:C:T	2.67355e-08	0.437964	0.235105	0.000129445	-1.00236	-0.296122	0.000128545	-1.01393	-0.298205
28141559	chr2:28141559:C:T	4.46816e-09	0.111742	-1.22769	5.38661e-05	-0.986785	-1.18846	5.40198e-05	-0.990611	-1.18846
28141616	chr2:28141616:G:A	5.60665e-09	-1.977e-10	-0.888968	0.000183126	-1.977e-10	-0.951568	0.000184346	-1.977e-10	-0.951603
28142224	chr2:28142224:G:A	3.66414e-09	-1.31433	-3.0562e-10	0.000135972	-1.2493	-3.0562e-10	0.000137031	-1.24821	-3.0562e-10
28142315	chr2:28142315:A:G	3.81111e-09	-1.977e-10	-1.275	0.000135223	-1.977e-10	-1.25482	0.000136121	-1.977e-10	-1.25487
28143047	chr2:28143047:G:A	4.36881e-09	-0.96631	-0.172121	9.75615e-05	-1.61864	0.0373759	9.88254e-05	-1.61446	0.0393997
28143200	chr2:28143200:T:C	4.65672e-09	-1.977e-10	-1.07461	0.000180294	-1.977e-10	-0.967156	0.000181592	-1.977e-10	-0.966654
28143317	chr2:28143317:GA:G	1.08191e-08	-1.977e-10	-0.231606	0.000453899	-1.977e-10	-0.0438681	0.000457077	-1.977e-10	-0.0435663
28144055	chr2:28144055:C:T	2.16443e-09	-1.84077	-3.0562e-10	0.000124227	-1.33963	-3.0562e-10	0.000124806	-1.34166	-3.0562e-10
28144382	chr2:28144382:G:A	2.74306e-08	0.385955	0.312784	0.000132039	-1.04439	-0.234261	0.000131181	-1.05579	-0.236046
28144478	chr2:28144478:A:G	1.12624e-08	-1.977e-10	-0.191448	0.000474312	-1.977e-10	0.000121077	0.000477637	-1.977e-10	0.000432864
28144665	chr2:28144665:C:T	6.32216e-10	-1.79378	-1.27767	2.3045e-05	-1.7395	-1.28479	2.32186e-05	-1.73841	-1.28505
28144752	chr2:28144752:T:C	3.50574e-08	-1.977e-10	0.944064	0.00141382	-1.977e-10	1.09231	0.00142784	-1.977e-10	1.0955
28145054	chr2:28145054:A:G	6.68434e-09	-1.977e-10	-0.713155	0.000199299	-1.977e-10	-0.866935	0.000200625	-1.977e-10	-0.86698
28145408	chr2:28145408:G:A	2.61227e-09	-1.04886	-0.603843	6.03823e-05	-1.65529	-0.405762	6.11129e-05	-1.65153	-0.404161
28145642	chr2:28145642:T:C	1.17235e-08	0.328942	-0.480266	7.4689e-05	-1.05033	-0.79808	7.42498e-05	-1.06139	-0.799593
28146062	chr2:28146062:G:A	3.50188e-09	-1.35962	-3.0562e-10	0.00012943	-1.2986	-3.0562e-10	0.000130432	-1.29756	-3.0562e-10
28146367	chr2:28146367:AT:A	4.8681e-09	-1.977e-10	-1.03022	0.000148969	-1.977e-10	-1.158	0.000149935	-1.977e-10	-1.15822
28146569	chr2:28146569:C:T	5.03406e-09	-1.13521	0.138519	7.54147e-05	-1.69903	-0.139714	7.62962e-05	-1.69579	-0.138
28146892	chr2:28146892:C:T	1.15322e-09	-1.62701	-0.84335	2.83517e-05	-1.63948	-1.17757	2.84088e-05	-1.64442	-1.1773
28147114	chr2:28147114:T:C	5.83099e-09	-0.307833	-0.541902	4.44902e-05	-1.28119	-1.08528	4.46652e-05	-1.28465	-1.08457
28147345	chr2:28147345:A:G	3.85846e-09	-1.977e-10	-1.26265	0.000137617	-1.977e-10	-1.23727	0.000138528	-1.977e-10	-1.23734
28147517	chr2:28147517:A:G	8.76001e-09	-0.571571	0.128846	0.000106865	-1.58783	0.0976591	0.000107254	-1.59107	0.0978494
28147622	chr2:28147622:C:T	8.09577e-09	-1.977e-10	-0.521581	0.00015728	-1.977e-10	-1.10372	0.000158338	-1.977e-10	-1.10369
28147664	chr2:28147664:G:A	4.24395e-09	-1.977e-10	-1.16743	0.000143246	-1.977e-10	-1.19718	0.00014424	-1.977e-10	-1.19694
28147816	chr2:28147816:G:A	5.23201e-09	-0.6513	-0.306828	6.66572e-05	-1.62275	-0.339428	6.6911e-05	-1.62575	-0.3393
28148327	chr2:28148327:T:C	6.40306e-10	-1.76886	-1.28987	2.13041e-05	-1.82625	-1.2766	2.1426e-05	-1.82682	-1.27699
28148412	chr2:28148412:A:G	3.83799e-09	-1.977e-10	-1.26797	0.000135815	-1.977e-10	-1.25045	0.000136725	-1.977e-10	-1.25044
28148478	chr2:28148478:G:A	2.21323e-09	-1.81847	-3.0562e-10	9.79342e-05	-1.57745	-3.0562e-10	9.84063e-05	-1.57931	-3.0562e-10
28148608	chr2:28148608:A:G	8.54754e-09	-0.663268	0.195989	0.000109184	-1.63116	0.16245	0.000109612	-1.63412	0.162649
28149380	chr2:28149380:G:A	3.45815e-09	-1.37219	-3.0562e-10	0.000127626	-1.31264	-3.0562e-10	0.000128612	-1.31162	-3.0562e-10
28149497	chr2:28149497:G:A	8.06059e-09	-1.977e-10	-0.525936	0.000156947	-1.977e-10	-1.10583	0.000158003	-1.977e-10	-1.1058
28150033	chr2:28150033:C:T	1.06572e-09	-1.63968	-0.909583	2.7151e-05	-1.65142	-1.20891	2.72082e-05	-1.65622	-1.20868
28150109	chr2:28150109:T:C	3.93251e-09	-1.977e-10	-1.24365	0.00013564	-1.977e-10	-1.25174	0.000136569	-1.977e-10	-1.25158
28150580	chr2:28150580:A:T	1.56724e-08	-1.977e-10	0.138977	0.000716621	-1.977e-10	0.412803	0.000721699	-1.977e-10	0.413191
28150685	chr2:28150685:A:G	1.31815e-08	0.552011	-0.586117	8.25843e-05	-0.89277	-0.855155	8.20266e-05	-0.904591	-0.856784
28150711	chr2:28150711:A:G	8.34203e-09	-0.491616	-3.0562e-10	0.000169893	-1.02657	-3.0562e-10	0.000170567	-1.02929	-3.0562e-10
28150886	chr2:28150886:A:C	9.12001e-09	-0.929037	0.526586	9.89768e-05	-1.84451	0.277654	9.96941e-05	-1.84448	0.278169
28150951	chr2:28150951:A:T	1.01918e-08	-0.620057	0.328715	0.000126328	-1.61274	0.289876	0.00012681	-1.61582	0.290096
28151287	chr2:28151287:A:G	2.23864e-09	-1.80706	-3.0562e-10	9.85469e-05	-1.57121	-3.0562e-10	9.9022e-05	-1.57308	-3.0562e-10
28151552	chr2:28151552:G:A	3.50329e-09	-1.35922	-3.0562e-10	0.000129236	-1.3001	-3.0562e-10	0.000130236	-1.29907	-3.0562e-10
28151894	chr2:28151894:A:G	4.29575e-09	-1.977e-10	-1.1553	0.000167897	-1.977e-10	-1.03839	0.00016912	-1.977e-10	-1.03781
28151903	chr2:28151903:C:T	4.87185e-09	-1.977e-10	-1.02945	0.000157521	-1.977e-10	-1.10219	0.000158628	-1.977e-10	-1.10186
28151904	chr2:28151904:A:C	3.12209e-08	-1.977e-10	0.828165	0.00125413	-1.977e-10	0.972452	0.00126645	-1.977e-10	0.975559
28152322	chr2:28152322:A:G	4.02068e-09	-1.977e-10	-1.22147	0.000135302	-1.977e-10	-1.25424	0.000136229	-1.977e-10	-1.25408
28153133	chr2:28153133:C:A	8.65954e-10	-1.84175	-0.915099	3.58988e-05	-1.68452	-0.896521	3.61848e-05	-1.68599	-0.893786
28153342	chr2:28153342:T:G	2.72952e-09	-1.36745	-0.241345	6.40156e-05	-1.74225	-0.260369	6.43288e-05	-1.74429	-0.260119
28153662	chr2:28153662:A:C	5.19799e-09	-0.410313	-0.554336	4.16087e-05	-1.34173	-1.09171	4.17796e-05	-1.34501	-1.091
28153805	chr2:28153805:C:T	3.92125e-09	-1.977e-10	-1.24651	0.000133821	-1.977e-10	-1.26524	0.000134705	-1.977e-10	-1.26533
28153981	chr2:28153981:A:C	5.86147e-09	-1.977e-10	-0.844521	0.000171212	-1.977e-10	-1.01884	0.000172306	-1.977e-10	-1.01915
28154715	chr2:28154715:A:G	3.1875e-08	-1.977e-10	0.848901	0.00127963	-1.977e-10	0.992584	0.00129223	-1.977e-10	0.995709
28155677	chr2:28155677:A:G	3.92766e-09	-1.977e-10	-1.24488	0.000135831	-1.977e-10	-1.25033	0.000136762	-1.977e-10	-1.25018
28155692	chr2:28155692:T:C	1.5794e-09	-1.33464	-0.821241	3.36465e-05	-1.4775	-1.16834	3.36653e-05	-1.48389	-1.16806
28155815	chr2:28155815:T:C	2.72654e-08	0.397484	0.295213	0.000133395	-1.02557	-0.242859	0.000132483	-1.03698	-0.244985
28156424	chr2:28156424:A:G	6.90565e-09	-1.977e-10	-0.680582	0.000211005	-1.977e-10	-0.809864	0.000212325	-1.977e-10	-0.810297
28156463	chr2:28156463:A:T	3.6584e-09	-1.3159	-3.0562e-10	0.00013545	-1.25314	-3.0562e-10	0.000136504	-1.25206	-3.0562e-10
28156576	chr2:28156576:A:G	1.51688e-09	-1.48275	-0.713523	3.07793e-05	-1.61608	-1.11882	3.08409e-05	-1.6212	-1.11838
28156789	chr2:28156789:G:A	5.26011e-09	-0.283008	-0.669761	4.30466e-05	-1.2512	-1.14826	4.32074e-05	-1.25474	-1.14767
28157109	chr2:28157109:A:C	9.61482e-10	-1.48207	-1.17013	2.67534e-05	-1.59465	-1.28043	2.67947e-05	-1.59994	-1.28027
28157125	chr2:28157125:T:G	3.43253e-09	-1.37963	-3.0562e-10	0.00012668	-1.32008	-3.0562e-10	0.000127659	-1.31905	-3.0562e-10
28157428	chr2:28157428:A:G	7.47343e-09	0.494985	-1.09655	6.26446e-05	-0.882139	-1.14213	6.22819e-05	-0.893913	-1.14283
28158020	chr2:28158020:G:C	5.60665e-09	-1.977e-10	-0.888968	0.000183126	-1.977e-10	-0.951568	0.000184346	-1.977e-10	-0.951603
28158607	chr2:28158607:C:T	3.86297e-09	-1.977e-10	-1.26149	0.000141689	-1.977e-10	-1.20811	0.000142672	-1.977e-10	-1.20787
28158905	chr2:28158905:G:A	2.54721e-09	-1.43024	-0.247683	6.18532e-05	-1.77035	-0.266633	6.21747e-05	-1.77209	-0.266383
28158966	chr2:28158966:A:G	1.81407e-09	-1.40153	-0.615823	5.41865e-05	-1.74851	-0.420806	5.4774e-05	-1.7459	-0.419303
28158988	chr2:28158988:T:A	9.26564e-09	-1.977e-10	-0.386609	0.00060489	-1.977e-10	0.243303	0.000616386	-1.977e-10	0.255455
28160261	chr2:28160261:A:T	6.37076e-10	-1.78644	-1.27735	2.26309e-05	-1.81619	-1.22624	2.27468e-05	-1.81691	-1.22708
28160820	chr2:28160820:T:G	1.59587e-09	-1.47813	-0.667375	3.16294e-05	-1.6135	-1.09416	3.16928e-05	-1.61864	-1.09369
28160870	chr2:28160870:T:G	3.15657e-09	-1.46344	-3.0562e-10	0.000125139	-1.33232	-3.0562e-10	0.000125969	-1.33238	-3.0562e-10
28160881	chr2:28160881:A:G	3.35702e-08	-1.977e-10	0.900716	0.00135231	-1.977e-10	1.04783	0.00136569	-1.977e-10	1.05099
28160924	chr2:28160924:G:C	4.23986e-09	-1.977e-10	-1.16839	0.000164898	-1.977e-10	-1.05642	0.000166098	-1.977e-10	-1.05584
28160974	chr2:28160974:G:A	3.00221e-09	-1.44044	-0.0731294	9.10385e-05	-1.76718	0.116723	9.20537e-05	-1.76481	0.118767
28161006	chr2:28161006:G:A	2.72838e-09	-1.39789	-0.211327	6.50216e-05	-1.75591	-0.231113	6.53495e-05	-1.75781	-0.230857
28161105	chr2:28161105:A:G	2.72042e-09	-1.37699	-0.235149	6.4078e-05	-1.74759	-0.254057	6.43949e-05	-1.74958	-0.253806
28161404	chr2:28161404:G:A	2.28583e-09	-1.78619	-3.0562e-10	7.86076e-05	-1.79728	-3.0562e-10	7.91257e-05	-1.79738	-3.0562e-10
28161509	chr2:28161509:A:G	3.95155e-09	-1.977e-10	-1.23882	0.000136607	-1.977e-10	-1.24464	0.000137544	-1.977e-10	-1.24447
28161913	chr2:28161913:T:C	6.10329e-10	-1.84374	-1.26294	2.10436e-05	-1.84415	-1.271	2.11845e-05	-1.84412	-1.27103
28162150	chr2:28162150:A:G	5.07527e-09	-0.431973	-0.55657	4.13993e-05	-1.34642	-1.09206	4.15694e-05	-1.34969	-1.09136
28162280	chr2:28162280:G:A	1.24373e-09	-1.48795	-0.906863	2.76197e-05	-1.62105	-1.22216	2.76725e-05	-1.6261	-1.22188
28162282	chr2:28162282:A:T	3.03282e-08	-1.977e-10	0.799156	0.00121499	-1.977e-10	0.940746	0.00122691	-1.977e-10	0.94384
28162577	chr2:28162577:C:T	4.0983e-09	-1.977e-10	-1.20235	0.000146552	-1.977e-10	-1.17436	0.00014759	-1.977e-10	-1.17398
28162936	chr2:28162936:C:T	7.45402e-09	-0.473798	-0.130371	0.000137305	-1.43815	0.198619	0.000136996	-1.44557	0.197109
28163278	chr2:28163278:C:T	2.7621e-09	-1.59693	-3.0562e-10	7.61555e-05	-1.82897	-3.0562e-10	7.66795e-05	-1.82878	-3.0562e-10
28163839	chr2:28163839:T:TGAGGCC	7.25623e-09	-1.977e-10	-0.631062	0.000285614	-1.977e-10	-0.507102	0.000287986	-1.977e-10	-0.505507
28163971	chr2:28163971:A:C	4.00774e-09	-1.977e-10	-1.22469	0.000152252	-1.977e-10	-1.1362	0.000153253	-1.977e-10	-1.13632
28164171	chr2:28164171:G:A	4.53616e-09	-1.977e-10	-1.10084	0.000142957	-1.977e-10	-1.1992	0.000143889	-1.977e-10	-1.19937
28164221	chr2:28164221:A:G	8.1577e-09	-1.977e-10	-0.51396	0.000359578	-1.977e-10	-0.276813	0.000362263	-1.977e-10	-0.276047
28164472	chr2:28164472:C:T	2.2208e-09	-0.793059	-1.022	3.06165e-05	-1.6843	-1.0559	3.07393e-05	-1.68673	-1.05614
28164989	chr2:28164989:T:C	2.88771e-09	-1.55246	-3.0562e-10	0.00010481	-1.5096	-3.0562e-10	0.000105597	-1.50879	-3.0562e-10
28165114	chr2:28165114:G:A	6.22445e-09	-1.977e-10	-0.784438	0.00017642	-1.977e-10	-0.988876	0.000177496	-1.977e-10	-0.98947
28165191	chr2:28165191:A:G	5.99409e-09	-0.822149	-3.0562e-10	8.83204e-05	-1.68077	-3.0562e-10	8.90706e-05	-1.67899	-3.0562e-10
28165620	chr2:28165620:C:T	2.82468e-09	-0.765301	-0.809226	3.80032e-05	-1.67454	-0.849537	3.81501e-05	-1.67704	-0.849848
28166917	chr2:28166917:C:T	2.58393e-09	-0.834145	-0.829466	3.64726e-05	-1.6983	-0.866879	3.66209e-05	-1.70061	-0.867186
28166979	chr2:28166979:A:C	3.22982e-09	-1.51812	0.0776216	0.00010847	-1.78879	0.313514	0.000109663	-1.78684	0.315841
28167970	chr2:28167970:A:G	1.39831e-08	0.0249299	-3.0562e-10	0.00026554	-0.57998	-3.0562e-10	0.000266466	-0.583172	-3.0562e-10
28168159	chr2:28168159:C:T	4.56016e-09	-1.977e-10	-1.09556	0.000144278	-1.977e-10	-1.19	0.000145215	-1.977e-10	-1.1902
28168964	chr2:28168964:G:C	2.50103e-08	-1.977e-10	0.606366	0.00130892	-1.977e-10	1.01521	0.00131956	-1.977e-10	1.01664
28169595	chr2:28169595:A:G	1.3647e-08	1.26636	-1.26577	7.29218e-05	-0.638513	-1.23384	7.25503e-05	-0.650839	-1.2333
28169643	chr2:28169643:C:T	4.63e-09	-0.377395	-0.70297	4.08122e-05	-1.29299	-1.15978	4.09625e-05	-1.29655	-1.15921
28169927	chr2:28169927:T:C	1.73326e-09	-1.14618	-0.916741	4.50883e-05	-1.31176	-1.04137	4.50938e-05	-1.31915	-1.04052
28170344	chr2:28170344:T:C	4.95916e-09	-1.977e-10	-1.01169	0.000154619	-1.977e-10	-1.12078	0.000155654	-1.977e-10	-1.12078
28170462	chr2:28170462:A:G	5.42641e-09	-1.977e-10	-0.921644	0.000158892	-1.977e-10	-1.09352	0.000159879	-1.977e-10	-1.094
28170675	chr2:28170675:G:A	2.38586e-09	-1.74336	-3.0562e-10	9.04375e-05	-1.65709	-3.0562e-10	9.09559e-05	-1.65804	-3.0562e-10
28171072	chr2:28171072:G:A	9.09522e-09	-1.977e-10	-0.405173	0.000356301	-1.977e-10	-0.285969	0.000359345	-1.977e-10	-0.284135
28171320	chr2:28171320:T:A	2.09787e-08	-1.977e-10	0.430584	0.00107859	-1.977e-10	0.821663	0.00108729	-1.977e-10	0.823024
28171426	chr2:28171426:T:C	1.69273e-09	-0.884158	-1.20242	2.17521e-05	-1.84444	-1.23759	2.18971e-05	-1.84448	-1.23759
28171593	chr2:28171593:T:C	2.60573e-09	-1.50831	-0.1469	6.46377e-05	-1.63971	-0.353232	6.49042e-05	-1.64464	-0.350867
28172016	chr2:28172016:A:G	2.28101e-08	-1.977e-10	0.51428	0.00118214	-1.977e-10	0.91334	0.00119172	-1.977e-10	0.914733
28172221	chr2:28172221:A:G	2.99484e-09	-1.51603	-3.0562e-10	0.000109135	-1.46916	-3.0562e-10	0.00010996	-1.4683	-3.0562e-10
28172334	chr2:28172334:G:A	3.15837e-09	-1.46287	-3.0562e-10	7.95684e-05	-1.78513	-3.0562e-10	8.01314e-05	-1.78475	-3.0562e-10
28172778	chr2:28172778:C:T	3.11137e-09	-1.47786	-3.0562e-10	0.000113676	-1.42839	-3.0562e-10	0.000114541	-1.42749	-3.0562e-10
28173135	chr2:28173135:T:C	2.93171e-09	-1.53734	-3.0562e-10	0.000106639	-1.49229	-3.0562e-10	0.000107443	-1.49146	-3.0562e-10
28173438	chr2:28173438:G:A	3.81191e-09	-1.977e-10	-1.27479	0.000132965	-1.977e-10	-1.27165	0.000133875	-1.977e-10	-1.27151
28173488	chr2:28173488:C:T	2.47099e-09	-1.70831	-3.0562e-10	7.54357e-05	-1.83846	-3.0562e-10	7.59525e-05	-1.83831	-3.0562e-10
28173532	chr2:28173532:AC:A	8.7451e-09	-1.977e-10	-0.444429	0.000348527	-1.977e-10	-0.308028	0.000351494	-1.977e-10	-0.306226
28173616	chr2:28173616:G:A	4.07028e-08	0.438775	0.654599	0.000220588	-1.17645	0.411005	0.000220385	-1.18668	0.413633
28173655	chr2:28173655:C:G	2.59666e-09	-1.6587	-3.0562e-10	7.51886e-05	-1.84174	-3.0562e-10	7.56984e-05	-1.84166	-3.0562e-10
28174393	chr2:28174393:G:A	5.82343e-09	-1.977e-10	-0.851033	0.000167722	-1.977e-10	-1.03943	0.000168755	-1.977e-10	-1.03997
28174581	chr2:28174581:GA:G	1.40022e-09	-1.53338	-0.742912	4.81323e-05	-1.80603	-0.481762	4.86011e-05	-1.80449	-0.480278
28174824	chr2:28174824:C:T	3.08631e-09	-1.48595	-3.0562e-10	0.000112638	-1.43757	-3.0562e-10	0.000113493	-1.43668	-3.0562e-10
28175297	chr2:28175297:A:C	5.08192e-09	-1.977e-10	-0.987234	0.000159583	-1.977e-10	-1.08918	0.000160654	-1.977e-10	-1.08917
28175457	chr2:28175457:G:A	9.34558e-09	0.000683561	-0.378702	0.000101456	-1.05878	-0.483341	0.000101085	-1.07079	-0.481666
28175528	chr2:28175528:A:G	1.30908e-09	-1.05811	-1.28549	2.22884e-05	-1.77203	-1.28565	2.24011e-05	-1.77364	-1.28566
28175897	chr2:28175897:C:A	6.52665e-09	-1.977e-10	-0.737029	0.000142964	-1.977e-10	-1.19915	0.000143926	-1.977e-10	-1.19912
28176054	chr2:28176054:A:G	1.37584e-09	-1.00746	-1.2864	2.26214e-05	-1.75635	-1.2865	2.2732e-05	-1.75813	-1.28651
28176343	chr2:28176343:G:A	1.60089e-09	-1.53121	-0.61116	5.70381e-05	-1.8022	-0.31582	5.76058e-05	-1.80059	-0.314199
28177113	chr2:28177113:C:A	8.05549e-09	-1.977e-10	-0.526569	0.000318904	-1.977e-10	-0.396853	0.000321591	-1.977e-10	-0.395136
28177227	chr2:28177227:C:T	3.87122e-09	-1.977e-10	-1.25935	0.000137927	-1.977e-10	-1.23502	0.000138858	-1.977e-10	-1.23497
28177332	chr2:28177332:A:T	4.38829e-09	-1.977e-10	-1.13398	0.000145571	-1.977e-10	-1.18108	0.000146589	-1.977e-10	-1.18078
28177439	chr2:28177439:TCTATCATCATGAAAACACCCAAAAGTATAAAACTCACTGGTAAAGCAAACACACAAATGAGGAA:T	5.92618e-09	-1.977e-10	-0.833543	0.000138124	-1.977e-10	-1.23359	0.000139054	-1.977e-10	-1.23356
28177621	chr2:28177621:A:G	4.3099e-09	-1.15201	-3.0562e-10	0.000265943	-0.578462	-3.0562e-10	0.000269031	-0.573592	-3.0562e-10
28177977	chr2:28177977:TGGA:T	5.64058e-09	-1.977e-10	-0.882936	0.000163766	-1.977e-10	-1.06331	0.000164777	-1.977e-10	-1.06382
28178439	chr2:28178439:A:G	7.97294e-09	-0.34131	-0.195559	0.000111988	-1.14732	-0.296039	0.000111737	-1.15811	-0.294167
28178818	chr2:28178818:T:C	3.2244e-09	-1.44218	-3.0562e-10	0.000117796	-1.39279	-3.0562e-10	0.000118696	-1.39185	-3.0562e-10
28179078	chr2:28179078:ACTT:A	1.362e-08	-0.00138288	-3.0562e-10	0.000256396	-0.61502	-3.0562e-10	0.000257295	-0.618196	-3.0562e-10
28179091	chr2:28179091:C:T	7.67823e-09	-1.977e-10	-0.574533	0.000154193	-1.977e-10	-1.12354	0.000155235	-1.977e-10	-1.12348
28179228	chr2:28179228:T:C	2.17231e-08	-1.977e-10	0.465456	0.00112559	-1.977e-10	0.864321	0.00113471	-1.977e-10	0.865716
28179431	chr2:28179431:G:A	2.28196e-08	-1.977e-10	0.514698	0.00118977	-1.977e-10	0.919768	0.00119942	-1.977e-10	0.921179
28179530	chr2:28179530:G:A	3.20717e-09	-1.44753	-3.0562e-10	0.00011715	-1.39829	-3.0562e-10	0.000118043	-1.39736	-3.0562e-10
28179838	chr2:28179838:G:A	2.29378e-08	-1.977e-10	0.519863	0.00119584	-1.977e-10	0.92486	0.00120555	-1.977e-10	0.926274
28180117	chr2:28180117:C:G	3.80556e-09	-1.977e-10	-1.27646	0.000131008	-1.977e-10	-1.28649	0.000131881	-1.977e-10	-1.28652
28180307	chr2:28180307:A:G	3.15626e-09	-1.46353	-3.0562e-10	0.000115287	-1.41432	-3.0562e-10	0.000116166	-1.41339	-3.0562e-10
28180424	chr2:28180424:C:T	3.23808e-09	-1.42263	-0.0153076	0.00010101	-1.74938	0.202851	0.000102171	-1.74684	0.20507
28180524	chr2:28180524:G:A	2.52447e-08	-1.977e-10	0.615694	0.00132693	-1.977e-10	1.02888	0.00133776	-1.977e-10	1.03033
28180746	chr2:28180746:G:A	1.34845e-09	-1.35641	-0.957558	3.72377e-05	-1.47514	-1.06928	3.72911e-05	-1.48118	-1.06849
28180778	chr2:28180778:AT:A	1.2824e-08	-1.977e-10	-0.0616069	0.000388471	-1.977e-10	-0.199525	0.000391183	-1.977e-10	-0.199242
28180832	chr2:28180832:G:A	1.43425e-09	-1.29027	-0.962008	3.92937e-05	-1.41792	-1.07276	3.9332e-05	-1.42441	-1.07197
28180916	chr2:28180916:T:C	1.46215e-09	-1.32432	-0.908691	3.99078e-05	-1.44636	-1.02881	3.99588e-05	-1.45262	-1.02795
28181792	chr2:28181792:T:A	4.63711e-09	-1.07883	-3.0562e-10	0.00010061	-1.55049	-3.0562e-10	0.000101193	-1.55139	-3.0562e-10
28181795	chr2:28181795:A:T	1.44591e-09	-1.52011	-0.724072	3.7269e-05	-1.83759	-0.705992	3.75486e-05	-1.838	-0.704777
28181982	chr2:28181982:A:G	6.0203e-09	-1.977e-10	-0.817785	0.000220337	-1.977e-10	-0.766584	0.000221727	-1.977e-10	-0.76697
28182278	chr2:28182278:T:C	2.27825e-09	-0.593621	-1.19589	2.4925e-05	-1.81635	-1.12952	2.50888e-05	-1.81688	-1.12912
28182519	chr2:28182519:C:T	3.76532e-09	-0.575616	-0.711472	3.76551e-05	-1.3888	-1.14447	3.78163e-05	-1.39181	-1.14387
28182789	chr2:28182789:A:C	3.16992e-09	-1.45922	-3.0562e-10	0.000115831	-1.40961	-3.0562e-10	0.000116716	-1.40868	-3.0562e-10
28184092	chr2:28184092:G:A	3.92701e-09	-1.977e-10	-1.24505	0.000140414	-1.977e-10	-1.21715	0.000141363	-1.977e-10	-1.21709
28184625	chr2:28184625:A:G	3.96524e-09	-1.977e-10	-1.23535	0.000149661	-1.977e-10	-1.15337	0.000150645	-1.977e-10	-1.15349
28184672	chr2:28184672:G:A	7.46089e-09	-1.977e-10	-0.603248	0.000317374	-1.977e-10	-0.401663	0.000319415	-1.977e-10	-0.401926
28184901	chr2:28184901:T:C	3.49064e-09	-1.36284	-3.0562e-10	0.00012817	-1.30839	-3.0562e-10	0.00012916	-1.30736	-3.0562e-10
28184949	chr2:28184949:T:C	5.62318e-09	-1.977e-10	-0.886024	0.00018018	-1.977e-10	-0.967787	0.000181468	-1.977e-10	-0.96734
28185340	chr2:28185340:T:C	3.27739e-09	-1.42588	-3.0562e-10	0.000120001	-1.37424	-3.0562e-10	0.000120922	-1.37328	-3.0562e-10
28185429	chr2:28185429:C:T	3.87535e-09	-0.449915	-0.808371	3.78325e-05	-1.33298	-1.1956	3.79759e-05	-1.33637	-1.1951
28185503	chr2:28185503:A:G	4.4597e-09	-1.977e-10	-1.11784	0.000146117	-1.977e-10	-1.17734	0.000147101	-1.977e-10	-1.1773
28185605	chr2:28185605:G:T	2.02521e-07	2.69792	-3.0562e-10	0.0019897	1.434	-3.0562e-10	0.00199156	1.42826	-3.0562e-10
28185795	chr2:28185795:T:C	2.42508e-09	-0.512684	-1.21438	2.47364e-05	-1.80283	-1.15064	2.48951e-05	-1.80347	-1.15028
28185962	chr2:28185962:A:T	2.15726e-08	-1.977e-10	0.458501	0.00111656	-1.977e-10	0.856264	0.00112559	-1.977e-10	0.857643
28186607	chr2:28186607:G:A	8.0079e-09	-1.977e-10	-0.532493	0.000316907	-1.977e-10	-0.403136	0.000319575	-1.977e-10	-0.401424
28186625	chr2:28186625:G:C	3.79921e-09	-1.977e-10	-1.27813	0.000134229	-1.977e-10	-1.2622	0.000135133	-1.977e-10	-1.26216
28187195	chr2:28187195:A:G	2.04109e-09	-0.730212	-1.16923	4.08742e-05	-1.30859	-1.14266	4.13385e-05	-1.30398	-1.14265
28187322	chr2:28187322:T:C	5.02029e-09	-1.977e-10	-0.999434	0.000192595	-1.977e-10	-0.901154	0.000194044	-1.977e-10	-0.900333
28188035	chr2:28188035:C:T	7.85933e-09	-1.977e-10	-0.551221	0.000214167	-1.977e-10	-0.79499	0.000215596	-1.977e-10	-0.795012
28188088	chr2:28188088:A:C	1.80046e-08	0.0523003	0.225405	0.000189007	-0.923644	0.003682	0.000188262	-0.936397	0.00581616
28188155	chr2:28188155:G:A	6.32865e-09	-0.436756	-0.33108	7.30733e-05	-1.27495	-0.595334	7.28976e-05	-1.28528	-0.594085
28188288	chr2:28188288:G:A	8.85113e-09	0.0324779	-0.464855	8.98596e-05	-0.951175	-0.712321	8.94254e-05	-0.963878	-0.711135
28188582	chr2:28188582:T:C	3.85483e-09	-1.977e-10	-1.2636	0.000137073	-1.977e-10	-1.24123	0.000137997	-1.977e-10	-1.24118
28188604	chr2:28188604:C:T	3.20513e-09	-1.44817	-3.0562e-10	0.000117111	-1.39862	-3.0562e-10	0.000118006	-1.39769	-3.0562e-10
28188773	chr2:28188773:G:T	5.541e-09	-1.977e-10	-0.900747	0.00017788	-1.977e-10	-0.980635	0.00017915	-1.977e-10	-0.980195
28188971	chr2:28188971:C:T	4.64751e-09	-0.355526	-0.721065	4.13569e-05	-1.28591	-1.1536	4.151e-05	-1.28948	-1.153
28188990	chr2:28188990:C:T	5.6501e-09	-1.977e-10	-0.881249	0.000163971	-1.977e-10	-1.06206	0.000164983	-1.977e-10	-1.06257
28189034	chr2:28189034:C:T	4.3477e-09	-0.429118	-0.714158	4.00829e-05	-1.32634	-1.14446	4.02407e-05	-1.32969	-1.14385
28189167	chr2:28189167:C:T	3.41041e-09	-1.45537	0.0692787	0.00010897	-1.76569	0.295023	0.000110205	-1.76339	0.297314
28189182	chr2:28189182:A:G	2.27706e-09	-1.79004	-3.0562e-10	0.00010387	-1.51861	-3.0562e-10	0.000104285	-1.52129	-3.0562e-10
28189565	chr2:28189565:T:G	1.88099e-08	-1.977e-10	0.321463	0.000959187	-1.977e-10	0.704342	0.000966889	-1.977e-10	0.705666
28189632	chr2:28189632:C:T	3.30202e-09	-1.41839	-3.0562e-10	0.000120883	-1.36692	-3.0562e-10	0.00012181	-1.36595	-3.0562e-10
28189691	chr2:28189691:A:G	1.70764e-09	-0.843403	-1.2344	2.1257e-05	-1.84343	-1.26163	2.1397e-05	-1.84354	-1.26162
28189785	chr2:28189785:C:A	3.30638e-09	-1.41707	-3.0562e-10	0.00012107	-1.36537	-3.0562e-10	0.000121999	-1.3644	-3.0562e-10
28191100	chr2:28191100:T:G	3.22239e-09	-1.4428	-3.0562e-10	0.000117863	-1.39222	-3.0562e-10	0.000118764	-1.39128	-3.0562e-10
28191435	chr2:28191435:C:A	1.26896e-08	1.09946	-1.17159	8.34061e-05	-0.669846	-1.06818	8.29314e-05	-0.681426	-1.06898
28191721	chr2:28191721:T:C	3.95469e-09	-1.977e-10	-1.23802	0.000148893	-1.977e-10	-1.15852	0.000149872	-1.977e-10	-1.15864
28191886	chr2:28191886:A:G	3.31107e-09	-1.41565	-3.0562e-10	0.000121233	-1.36403	-3.0562e-10	0.000122163	-1.36306	-3.0562e-10
28192058	chr2:28192058:A:G	5.21269e-09	-1.977e-10	-0.961827	0.00016294	-1.977e-10	-1.06836	0.000164033	-1.977e-10	-1.06835
28192403	chr2:28192403:A:T	1.46624e-08	-1.977e-10	0.0723612	0.000385742	-1.977e-10	-0.206576	0.000388392	-1.977e-10	-0.206401
28192615	chr2:28192615:G:A	3.91312e-09	-1.977e-10	-1.24859	0.000140111	-1.977e-10	-1.21931	0.000141056	-1.977e-10	-1.21926
28192731	chr2:28192731:C:T	3.48083e-09	-1.36565	-3.0562e-10	7.71985e-05	-1.81536	-3.0562e-10	7.76824e-05	-1.81579	-3.0562e-10
28193379	chr2:28193379:G:A	3.34667e-09	-1.50039	0.0954335	0.000110148	-1.78527	0.325345	0.000111365	-1.78327	0.327661
28193614	chr2:28193614:A:G	3.19455e-09	-1.45148	-3.0562e-10	0.000116837	-1.40096	-3.0562e-10	0.00011773	-1.40002	-3.0562e-10
28194017	chr2:28194017:G:T	1.71096e-08	1.19515	-0.968435	7.09107e-05	-0.743325	-1.157	7.04694e-05	-0.755409	-1.15783
28194362	chr2:28194362:G:C	4.02781e-09	-1.977e-10	-1.2197	0.000140854	-1.977e-10	-1.21402	0.000141839	-1.977e-10	-1.21372
28194613	chr2:28194613:T:C	2.62015e-08	-1.977e-10	0.652896	0.00137512	-1.977e-10	1.06455	0.00138633	-1.977e-10	1.066
28194637	chr2:28194637:G:A	4.86391e-08	-1.977e-10	1.2715	0.00117485	-1.977e-10	0.907149	0.00118581	-1.977e-10	0.909763
28194931	chr2:28194931:C:T	2.59419e-09	-0.445255	-1.21439	2.50105e-05	-1.78981	-1.15264	2.51691e-05	-1.79055	-1.15226
28195102	chr2:28195102:A:G	5.12673e-09	-1.977e-10	-0.978455	0.000193632	-1.977e-10	-0.895783	0.000194891	-1.977e-10	-0.895975
28195164	chr2:28195164:T:C	2.26323e-08	0.0204791	0.485976	0.000138622	-1.38086	0.150867	0.000138699	-1.38936	0.153248
28195322	chr2:28195322:G:A	3.0176e-08	0.297914	0.496211	0.000156395	-1.26702	0.157661	0.000156305	-1.27665	0.160041
28196094	chr2:28196094:G:A	3.57846e-09	-1.47422	0.136226	0.000116614	-1.77212	0.369246	0.000117932	-1.7699	0.371591
28196247	chr2:28196247:A:G	4.06161e-09	-0.505809	-0.705533	3.84691e-05	-1.37168	-1.14021	3.8627e-05	-1.37487	-1.1396
28196306	chr2:28196306:A:G	8.69698e-09	-1.977e-10	-0.449946	0.000174702	-1.977e-10	-0.998663	0.000176021	-1.977e-10	-0.997814
28196314	chr2:28196314:A:G	7.67048e-09	-1.977e-10	-0.575544	0.000163813	-1.977e-10	-1.06302	0.000165033	-1.977e-10	-1.06227
28197259	chr2:28197259:A:T	2.16083e-09	-1.84243	-3.0562e-10	7.5281e-05	-1.84052	-3.0562e-10	7.5799e-05	-1.84033	-3.0562e-10
28197595	chr2:28197595:T:C	2.27948e-09	-1.78897	-3.0562e-10	9.76091e-05	-1.58077	-3.0562e-10	9.8154e-05	-1.58188	-3.0562e-10
28198250	chr2:28198250:G:A	3.92553e-09	-1.977e-10	-1.24542	0.000143945	-1.977e-10	-1.19231	0.000144913	-1.977e-10	-1.19228
28198418	chr2:28198418:A:G	7.96027e-09	-1.977e-10	-0.538459	0.000362004	-1.977e-10	-0.270089	0.000364516	-1.977e-10	-0.269846
28198594	chr2:28198594:G:A	2.07197e-08	1.62824	-1.21008	7.50546e-05	-0.55326	-1.29027	7.51619e-05	-0.558504	-1.29027
28198606	chr2:28198606:T:C	1.54794e-09	-0.889541	-1.28646	2.10762e-05	-1.84181	-1.27179	2.12117e-05	-1.84199	-1.27188
28198785	chr2:28198785:T:C	6.20235e-09	-1.977e-10	-0.787994	0.00018479	-1.977e-10	-0.942526	0.000186191	-1.977e-10	-0.941642
28198926	chr2:28198926:G:A	5.82993e-09	0.283016	-1.13293	4.95151e-05	-1.2374	-1.02206	4.98934e-05	-1.23568	-1.02285
28198959	chr2:28198959:T:C	3.84085e-09	-1.977e-10	-1.26723	0.000130576	-1.977e-10	-1.28979	0.000131455	-1.977e-10	-1.28975
28199122	chr2:28199122:T:C	7.65974e-09	-1.83699	1.26005	0.00033575	-1.63188	1.28651	0.000340187	-1.63312	1.2942
28199189	chr2:28199189:G:A	6.00981e-09	-1.977e-10	-0.819529	0.000183088	-1.977e-10	-0.951776	0.000184436	-1.977e-10	-0.951117
28199191	chr2:28199191:T:C	1.20143e-08	-1.977e-10	-0.126828	0.000367318	-1.977e-10	-0.255516	0.000369878	-1.977e-10	-0.255244
28199700	chr2:28199700:C:G	4.53614e-09	-1.977e-10	-1.10085	0.00014568	-1.977e-10	-1.18033	0.000146684	-1.977e-10	-1.18014
28199763	chr2:28199763:T:C	2.92757e-09	-1.53875	-3.0562e-10	9.97727e-05	-1.55885	-3.0562e-10	0.000100582	-1.55744	-3.0562e-10
28199981	chr2:28199981:G:A	3.75404e-09	-1.977e-10	-1.29009	0.000132933	-1.977e-10	-1.2719	0.000133804	-1.977e-10	-1.27204
28200169	chr2:28200169:A:G	4.03639e-09	-1.977e-10	-1.21757	0.000136715	-1.977e-10	-1.24384	0.000137683	-1.977e-10	-1.24347
28200202	chr2:28200202:T:G	4.2133e-09	-1.977e-10	-1.17468	0.000130611	-1.977e-10	-1.28952	0.000131491	-1.977e-10	-1.28948
28200222	chr2:28200222:C:T	4.19306e-09	-1.977e-10	-1.17949	0.000141269	-1.977e-10	-1.21108	0.000142192	-1.977e-10	-1.21124
28200511	chr2:28200511:A:G	2.93821e-09	-1.53512	-3.0562e-10	0.00010013	-1.55527	-3.0562e-10	0.000100944	-1.55385	-3.0562e-10
28200571	chr2:28200571:G:A	1.70409e-08	-1.977e-10	0.222692	0.000826043	-1.977e-10	0.554903	0.000831583	-1.977e-10	0.554913
28200946	chr2:28200946:T:C	1.40199e-08	-1.977e-10	0.0275584	0.000572498	-1.977e-10	0.188265	0.000576198	-1.977e-10	0.188035
28201055	chr2:28201055:G:A	4.46258e-09	-0.844541	-0.272655	6.62609e-05	-1.71141	-0.256733	6.69833e-05	-1.7096	-0.254374
28201066	chr2:28201066:C:T	1.34874e-08	-1.977e-10	-0.0111649	0.00056751	-1.977e-10	0.179514	0.000571263	-1.977e-10	0.179432
28201078	chr2:28201078:G:A	1.06361e-09	-1.44578	-1.10548	2.87336e-05	-1.84248	-0.961199	2.88965e-05	-1.84257	-0.962126
28201159	chr2:28201159:AGT:A	5.7789e-09	-1.977e-10	-0.858709	0.000173651	-1.977e-10	-1.0047	0.000174922	-1.977e-10	-1.00408
28201599	chr2:28201599:TA:T	9.52977e-09	-0.358501	-3.0562e-10	0.000185021	-0.941274	-3.0562e-10	0.000185453	-0.945614	-3.0562e-10
28201809	chr2:28201809:A:G	3.22008e-07	3.16165	-3.0562e-10	0.00153726	1.17601	-3.0562e-10	0.0015344	1.16748	-3.0562e-10
28201948	chr2:28201948:G:A	3.79036e-09	-1.977e-10	-1.28046	0.000130579	-1.977e-10	-1.28977	0.000131453	-1.977e-10	-1.28977
28202339	chr2:28202339:C:T	1.12226e-08	-1.977e-10	-0.194994	0.00051628	-1.977e-10	0.0849045	0.000519762	-1.977e-10	0.0849543
28202500	chr2:28202500:A:G	2.94538e-09	-1.53269	-3.0562e-10	0.000100367	-1.55291	-3.0562e-10	0.000101184	-1.55148	-3.0562e-10
28202606	chr2:28202606:C:T	4.29852e-09	-1.977e-10	-1.15465	0.000142837	-1.977e-10	-1.20004	0.000143831	-1.977e-10	-1.19978
28202643	chr2:28202643:T:G	3.89708e-09	-1.977e-10	-1.2527	0.000131527	-1.977e-10	-1.28253	0.000132402	-1.977e-10	-1.28257
28203544	chr2:28203544:C:CT	3.37703e-09	-1.39592	-3.0562e-10	9.25347e-05	-1.63416	-3.0562e-10	9.32795e-05	-1.63282	-3.0562e-10
28203693	chr2:28203693:T:C	5.66558e-08	-1.977e-10	1.42407	0.00511138	-1.977e-10	2.37748	0.00526866	-1.977e-10	2.40111
28203922	chr2:28203922:G:A	9.73703e-10	-1.50925	-1.13032	3.0993e-05	-1.82922	-0.898761	3.1152e-05	-1.8294	-0.900141
28204132	chr2:28204132:A:G	1.04887e-08	-1.2957	1.03308	0.000560183	-1.83736	2.00388	0.000570774	-1.83733	2.01591
28204385	chr2:28204385:A:G	3.86233e-09	-1.977e-10	-1.26165	0.000138243	-1.977e-10	-1.23273	0.000139162	-1.977e-10	-1.23278
28204674	chr2:28204674:T:C	4.32428e-09	-1.977e-10	-1.14868	0.00014791	-1.977e-10	-1.16514	0.000148995	-1.977e-10	-1.1645
28205181	chr2:28205181:T:A	3.92481e-09	-1.977e-10	-1.2456	0.000131963	-1.977e-10	-1.27922	0.00013284	-1.977e-10	-1.27927
28205434	chr2:28205434:TAGAGGTCAC:T	2.91458e-08	1.07735	-0.317961	0.000138101	-0.292446	-0.941315	0.000138284	-0.298836	-0.940273
28205863	chr2:28205863:G:A	1.11611e-08	-1.977e-10	-0.200484	0.000512407	-1.977e-10	0.0773755	0.000515867	-1.977e-10	0.0774318
28205922	chr2:28205922:G:A	3.75477e-09	-1.977e-10	-1.2899	0.000134214	-1.977e-10	-1.26231	0.000135088	-1.977e-10	-1.26249
28206198	chr2:28206198:A:G	5.51328e-09	-1.977e-10	-0.905763	0.000167314	-1.977e-10	-1.04187	0.000168532	-1.977e-10	-1.04129
28206261	chr2:28206261:G:A	2.16848e-09	-1.83889	-3.0562e-10	7.68751e-05	-1.81956	-3.0562e-10	7.74113e-05	-1.81928	-3.0562e-10
28206371	chr2:28206371:G:A	1.06105e-08	-1.977e-10	-0.25108	0.000483485	-1.977e-10	0.0192765	0.000486748	-1.977e-10	0.0193295
28206540	chr2:28206540:A:G	7.50286e-09	-1.977e-10	-0.597639	0.000211204	-1.977e-10	-0.808919	0.000212786	-1.977e-10	-0.808132
28206729	chr2:28206729:C:T	4.13141e-09	-1.977e-10	-1.1943	0.000148667	-1.977e-10	-1.16004	0.000149656	-1.977e-10	-1.16008
28206814	chr2:28206814:T:C	5.38269e-09	-1.977e-10	-0.929733	0.000164261	-1.977e-10	-1.06029	0.000165453	-1.977e-10	-1.05973
28206927	chr2:28206927:A:G	1.04891e-08	-1.28228	1.0197	0.000549512	-1.83586	1.98315	0.000559883	-1.83584	1.99515
28207486	chr2:28207486:A:G	3.76068e-09	-1.977e-10	-1.28832	0.000132648	-1.977e-10	-1.27404	0.000133532	-1.977e-10	-1.27408
28207664	chr2:28207664:T:C	1.44906e-08	-1.977e-10	0.0605756	0.000825047	-1.977e-10	0.553697	0.000832461	-1.977e-10	0.555969
28207924	chr2:28207924:G:T	3.03178e-09	-1.01014	-0.493635	5.49183e-05	-1.72005	-0.435852	5.55321e-05	-1.71914	-0.432314
28208023	chr2:28208023:T:C	1.38979e-08	-1.977e-10	0.0188161	0.000650474	-1.977e-10	0.315958	0.000654782	-1.977e-10	0.315885
28208170	chr2:28208170:T:C	3.69217e-08	-0.693877	1.68975	0.000599437	-1.61369	1.84794	0.00061021	-1.61282	1.85821
28208592	chr2:28208592:T:C	3.75676e-09	-1.977e-10	-1.28936	0.000131053	-1.977e-10	-1.28614	0.000131934	-1.977e-10	-1.28612
28208606	chr2:28208606:C:T	1.10548e-08	-1.977e-10	-0.210056	0.000508194	-1.977e-10	0.0691205	0.000511622	-1.977e-10	0.0691684
28209074	chr2:28209074:A:T	7.18844e-09	-1.977e-10	-0.640448	0.000202964	-1.977e-10	-0.848714	0.000204476	-1.977e-10	-0.847968
28209313	chr2:28209313:T:C	4.87908e-09	-1.977e-10	-1.02796	0.000165993	-1.977e-10	-1.0498	0.000167254	-1.977e-10	-1.0489
28209370	chr2:28209370:A:G	1.13258e-09	-1.53963	-0.948793	3.39128e-05	-1.83339	-0.804565	3.41514e-05	-1.83371	-0.803904
28209459	chr2:28209459:GA:G	1.91069e-08	-1.12514	1.46227	0.00103136	-1.49886	2.27575	0.00105162	-1.4995	2.28918
28209478	chr2:28209478:G:C	1.06211e-08	-1.977e-10	-0.250075	0.000484977	-1.977e-10	0.022358	0.000488248	-1.977e-10	0.0224061
28209668	chr2:28209668:A:G	7.06701e-09	-1.977e-10	-0.657485	0.000200728	-1.977e-10	-0.859793	0.000202222	-1.977e-10	-0.85905
28209926	chr2:28209926:T:C	9.23175e-10	-1.40659	-1.28627	2.09781e-05	-1.84435	-1.27392	2.11209e-05	-1.84438	-1.27377
28210313	chr2:28210313:G:A	2.82091e-09	-1.57586	-3.0562e-10	9.67294e-05	-1.58983	-3.0562e-10	9.75049e-05	-1.58851	-3.0562e-10
28210658	chr2:28210658:G:A	5.4744e-09	-1.977e-10	-0.912839	0.000166067	-1.977e-10	-1.04935	0.000167274	-1.977e-10	-1.04879
28211309	chr2:28211309:A:G	2.92286e-09	-0.786986	-0.753374	5.39078e-05	-1.72798	-0.44649	5.4258e-05	-1.72793	-0.446733
28211456	chr2:28211456:C:T	7.46884e-10	-1.68134	-1.22342	2.98854e-05	-1.75884	-1.00553	3.00797e-05	-1.75937	-1.00519
28211527	chr2:28211527:A:G	1.85659e-09	-1.34651	-0.647678	5.03187e-05	-1.8436	-0.399768	5.07005e-05	-1.84347	-0.399009
28211610	chr2:28211610:A:G	9.63402e-10	-1.61439	-1.03582	4.03988e-05	-1.7954	-0.667539	4.06737e-05	-1.7958	-0.66704
28211612	chr2:28211612:C:T	3.99021e-09	-1.00143	-0.227649	6.5346e-05	-1.76675	-0.215297	6.60346e-05	-1.76534	-0.212903
28211804	chr2:28211804:A:T	3.30334e-08	-1.977e-10	0.884596	0.000351939	-1.977e-10	-0.298285	0.000354479	-1.977e-10	-0.29777
28211823	chr2:28211823:A:G	1.29583e-08	-1.977e-10	-0.0511858	0.000394357	-1.977e-10	-0.184487	0.000397122	-1.977e-10	-0.184175
28212302	chr2:28212302:G:A	3.87353e-09	-1.977e-10	-1.25876	0.000132432	-1.977e-10	-1.27567	0.00013331	-1.977e-10	-1.27574
28212397	chr2:28212397:T:C	7.40948e-10	-1.83898	-1.07377	3.23584e-05	-1.53453	-1.15034	3.25612e-05	-1.53593	-1.14936
28213011	chr2:28213011:C:A	4.34438e-09	-0.997371	-0.146668	7.11374e-05	-1.76597	-0.131159	7.18947e-05	-1.76455	-0.128667
28213152	chr2:28213152:A:C	3.77639e-09	-1.977e-10	-1.28415	0.000130514	-1.977e-10	-1.29026	0.000131388	-1.977e-10	-1.29026
28213303	chr2:28213303:C:G	4.97162e-09	-0.942462	-0.0667144	7.83671e-05	-1.75025	-0.0500886	7.92199e-05	-1.74869	-0.0475035
28213370	chr2:28213370:C:T	3.02795e-09	-1.50504	-3.0562e-10	7.75643e-05	-1.81064	-3.0562e-10	7.80502e-05	-1.81107	-3.0562e-10
28214544	chr2:28214544:G:A	3.75787e-09	-1.977e-10	-1.28907	0.000131718	-1.977e-10	-1.28108	0.000132607	-1.977e-10	-1.28103
28214757	chr2:28214757:C:T	1.07392e-08	-1.977e-10	-0.239026	0.000490811	-1.977e-10	0.034315	0.000494122	-1.977e-10	0.0343652
28215018	chr2:28215018:A:G	4.31094e-09	-1.977e-10	-1.15177	0.000143181	-1.977e-10	-1.19763	0.000144179	-1.977e-10	-1.19736
28215192	chr2:28215192:A:G	3.76856e-09	-1.977e-10	-1.28623	0.000136639	-1.977e-10	-1.2444	0.000137523	-1.977e-10	-1.24463
28215664	chr2:28215664:AT:A	4.06261e-09	-1.977e-10	-1.2111	0.000134618	-1.977e-10	-1.2593	0.000135508	-1.977e-10	-1.25939
28215978	chr2:28215978:A:G	3.86415e-09	-1.977e-10	-1.26118	0.000131027	-1.977e-10	-1.28634	0.0001319	-1.977e-10	-1.28637
28216035	chr2:28216035:T:C	9.68524e-10	-1.43325	-1.21166	2.47409e-05	-1.84384	-1.10945	2.49243e-05	-1.84392	-1.10866
28216179	chr2:28216179:A:G	2.61189e-09	-1.65285	-3.0562e-10	8.97831e-05	-1.66435	-3.0562e-10	9.04845e-05	-1.66324	-3.0562e-10
28216917	chr2:28216917:A:G	1.01783e-09	-1.50774	-1.0875	3.197e-05	-1.83434	-0.862612	3.22015e-05	-1.83457	-0.861831
28216937	chr2:28216937:C:A	3.46112e-09	-0.411067	-0.960263	3.76482e-05	-1.48817	-1.04528	3.80457e-05	-1.48471	-1.04492
28216978	chr2:28216978:A:G	2.16729e-09	-1.83944	-3.0562e-10	7.61736e-05	-1.82873	-3.0562e-10	7.6722e-05	-1.82823	-3.0562e-10
28217078	chr2:28217078:A:G	1.06774e-09	-1.48861	-1.05877	3.32252e-05	-1.83721	-0.821221	3.34685e-05	-1.83742	-0.820397
28217159	chr2:28217159:CT:C	1.03535e-09	-1.5267	-1.05148	3.38028e-05	-1.83038	-0.810822	3.40479e-05	-1.83066	-0.809992
28218025	chr2:28218025:T:C	2.74725e-09	-0.697466	-0.904858	4.94749e-05	-1.66454	-0.595735	5.00072e-05	-1.66236	-0.593891
28218200	chr2:28218200:A:G	1.2411e-08	-1.18122	1.08687	0.000470381	-1.81608	1.80788	0.000478406	-1.81597	1.81802
28218645	chr2:28218645:G:A	8.23413e-10	-1.57055	-1.23667	2.71943e-05	-1.81345	-1.04529	2.73761e-05	-1.81378	-1.04496
28218692	chr2:28218692:T:A	1.05789e-09	-1.37695	-1.1797	2.59616e-05	-1.84428	-1.06085	2.61599e-05	-1.84423	-1.05996
28218963	chr2:28218963:C:T	1.2509e-08	-1.977e-10	-0.0864739	0.000524159	-1.977e-10	0.100052	0.000527614	-1.977e-10	0.0999479
28219329	chr2:28219329:A:G	6.92039e-09	-0.946553	0.268103	0.000109488	-1.75214	0.286211	0.000110713	-1.7506	0.289117
28219359	chr2:28219359:CTCT:C	1.13209e-08	-1.977e-10	-0.186272	0.000406539	-1.977e-10	-0.154063	0.00040979	-1.977e-10	-0.152772
28219399	chr2:28219399:T:C	6.23718e-09	-1.977e-10	-0.782395	0.000181279	-1.977e-10	-0.961707	0.000182579	-1.977e-10	-0.961233
28219439	chr2:28219439:A:G	9.68432e-09	-1.977e-10	-0.342414	0.000397246	-1.977e-10	-0.177188	0.000399814	-1.977e-10	-0.177418
28219555	chr2:28219555:A:C	1.10687e-08	-1.977e-10	-0.208797	0.000457047	-1.977e-10	-0.0369572	0.000459967	-1.977e-10	-0.0372621
28219679	chr2:28219679:A:G	4.29059e-09	-1.977e-10	-1.1565	0.000142591	-1.977e-10	-1.20176	0.000143583	-1.977e-10	-1.2015
28219968	chr2:28219968:C:T	4.33508e-09	-1.977e-10	-1.14618	0.00014496	-1.977e-10	-1.18529	0.000146014	-1.977e-10	-1.18472
28220013	chr2:28220013:C:T	4.33896e-09	-1.977e-10	-1.14529	0.000145739	-1.977e-10	-1.17993	0.000146728	-1.977e-10	-1.17984
28220051	chr2:28220051:TTTC:T	4.01844e-09	-1.977e-10	-1.22203	0.000132015	-1.977e-10	-1.27883	0.000132905	-1.977e-10	-1.27878
28220183	chr2:28220183:C:T	1.2619e-06	5.39432	-0.866865	0.000321782	0.208837	-0.596707	0.000324079	0.205896	-0.593325
28220206	chr2:28220206:G:A	4.25488e-09	-1.977e-10	-1.16486	0.000142052	-1.977e-10	-1.20555	0.000142978	-1.977e-10	-1.20573
28220592	chr2:28220592:G:A	3.79091e-09	-1.977e-10	-1.28032	0.000130903	-1.977e-10	-1.28729	0.000131776	-1.977e-10	-1.28731
28220820	chr2:28220820:G:A	1.89395e-08	0.584564	-0.256236	0.00010229	-0.635505	-0.898431	0.00010251	-0.641125	-0.897332
28221251	chr2:28221251:A:G	3.56226e-09	-0.36918	-0.973347	3.76427e-05	-1.41484	-1.11876	3.79674e-05	-1.41342	-1.11827
28221274	chr2:28221274:G:A	4.6332e-09	-1.977e-10	-1.07967	0.000156502	-1.977e-10	-1.10868	0.000157564	-1.977e-10	-1.10859
28221562	chr2:28221562:T:A	2.93593e-09	-0.626052	-0.909845	4.73863e-05	-1.63219	-0.671216	4.79048e-05	-1.62979	-0.669407
28221812	chr2:28221812:C:T	4.72703e-08	-1.977e-10	1.24296	0.00428093	-1.977e-10	2.20018	0.00441256	-1.977e-10	2.22379
28221845	chr2:28221845:G:A	2.16107e-09	-1.84232	-3.0562e-10	9.80175e-05	-1.5766	-3.0562e-10	9.88772e-05	-1.57454	-3.0562e-10
28221994	chr2:28221994:G:A	4.43429e-08	-1.977e-10	1.17903	0.00396093	-1.977e-10	2.12249	0.00408177	-1.977e-10	2.14587
28222021	chr2:28222021:G:A	4.43429e-08	-1.977e-10	1.17903	0.00396093	-1.977e-10	2.12249	0.00408177	-1.977e-10	2.14587
28222025	chr2:28222025:T:C	4.41884e-08	-1.977e-10	1.17554	0.0039446	-1.977e-10	2.11836	0.00406488	-1.977e-10	2.14172
28222297	chr2:28222297:A:G	4.355e-08	-1.977e-10	1.16099	0.00387813	-1.977e-10	2.10136	0.00399615	-1.977e-10	2.12467
28222435	chr2:28222435:C:T	3.8421e-09	-1.2669	-3.0562e-10	9.42755e-05	-1.61552	-3.0562e-10	9.50175e-05	-1.61436	-3.0562e-10
28222474	chr2:28222474:A:G	5.13657e-09	-0.976538	-3.0562e-10	8.42469e-05	-1.72799	-3.0562e-10	8.46405e-05	-1.73	-3.0562e-10
28222751	chr2:28222751:C:A	3.75404e-09	-1.977e-10	-1.29009	0.000134114	-1.977e-10	-1.26305	0.000134988	-1.977e-10	-1.26323
28222856	chr2:28222856:C:G	3.75733e-09	-1.977e-10	-1.28922	0.00013502	-1.977e-10	-1.25632	0.000135897	-1.977e-10	-1.25652
28222986	chr2:28222986:A:G	1.90815e-07	3.37633	-0.737949	0.000477585	0.553317	-0.546318	0.000472793	0.538004	-0.547764
28223896	chr2:28223896:A:G	5.28204e-09	-0.338326	-0.610284	4.96898e-05	-1.34864	-0.907306	5.01735e-05	-1.34664	-0.90629
28223983	chr2:28223983:G:T	1.1294e-08	-0.188652	-3.0562e-10	0.000176218	-0.990022	-3.0562e-10	0.00017713	-0.991532	-3.0562e-10
28224485	chr2:28224485:T:C	3.75568e-09	-1.977e-10	-1.28965	0.000134647	-1.977e-10	-1.25909	0.000135522	-1.977e-10	-1.25928
28224529	chr2:28224529:C:T	4.09533e-09	-1.977e-10	-1.20308	0.000137412	-1.977e-10	-1.23876	0.000138359	-1.977e-10	-1.23856
28224549	chr2:28224549:T:G	3.42116e-08	-1.977e-10	0.919642	0.00291237	-1.977e-10	1.81498	0.00299794	-1.977e-10	1.83726
28224598	chr2:28224598:C:T	4.85284e-09	-1.977e-10	-1.03336	0.000157922	-1.977e-10	-1.09964	0.000159039	-1.977e-10	-1.09927
28224609	chr2:28224609:A:G	4.70923e-09	-1.977e-10	-1.0634	0.000156723	-1.977e-10	-1.10727	0.00015779	-1.977e-10	-1.10715
28224641	chr2:28224641:C:A	5.13678e-09	-1.977e-10	-0.976496	0.000169021	-1.977e-10	-1.03172	0.000170169	-1.977e-10	-1.03162
28225147	chr2:28225147:G:A	3.02498e-09	-0.626709	-0.879308	4.99482e-05	-1.63481	-0.615952	5.05026e-05	-1.63245	-0.613947
28225245	chr2:28225245:G:A	3.75517e-09	-1.977e-10	-1.28979	0.000132738	-1.977e-10	-1.27337	0.000133608	-1.977e-10	-1.27351
28225341	chr2:28225341:G:C	7.01631e-09	-1.977e-10	-0.664685	0.000271571	-1.977e-10	-0.557521	0.000274952	-1.977e-10	-0.55182
28225347	chr2:28225347:G:A	2.11975e-09	-0.737562	-1.12406	2.78755e-05	-1.63132	-1.20267	2.80896e-05	-1.63067	-1.20235
28225415	chr2:28225415:G:T	7.79065e-09	0.730222	-1.29022	0.000127757	-0.0262933	-1.28532	0.00012762	-0.0341752	-1.28518
28225967	chr2:28225967:G:A	4.98711e-09	-1.977e-10	-1.00606	0.00016269	-1.977e-10	-1.06989	0.000163844	-1.977e-10	-1.0695
28226210	chr2:28226210:A:G	4.53206e-09	-1.977e-10	-1.10175	0.000150874	-1.977e-10	-1.1453	0.000151986	-1.977e-10	-1.14463
28226316	chr2:28226316:G:C	2.97406e-09	-0.612578	-0.910416	4.82998e-05	-1.62865	-0.655662	4.88339e-05	-1.62627	-0.65372
28226554	chr2:28226554:G:A	1.46098e-09	-1.01497	-1.21884	2.37878e-05	-1.73293	-1.25965	2.3903e-05	-1.73478	-1.25963
28227089	chr2:28227089:G:C	9.71171e-09	-1.977e-10	-0.33959	0.000442325	-1.977e-10	-0.069698	0.000445322	-1.977e-10	-0.0696197
28227209	chr2:28227209:C:T	3.76281e-09	-1.977e-10	-1.28776	0.000136757	-1.977e-10	-1.24354	0.000137652	-1.977e-10	-1.24369
28227288	chr2:28227288:C:T	3.29401e-09	-1.42082	-3.0562e-10	8.35437e-05	-1.73637	-3.0562e-10	8.42165e-05	-1.73503	-3.0562e-10
28227345	chr2:28227345:G:A	4.82966e-09	-1.977e-10	-1.03815	0.00015963	-1.977e-10	-1.08889	0.000160711	-1.977e-10	-1.08881
28227533	chr2:28227533:A:G	3.76851e-09	-1.977e-10	-1.28624	0.000136703	-1.977e-10	-1.24394	0.000137586	-1.977e-10	-1.24417
28227722	chr2:28227722:TC:T	4.85319e-09	-1.977e-10	-1.03329	0.000160325	-1.977e-10	-1.08454	0.000161411	-1.977e-10	-1.08446
28227860	chr2:28227860:C:G	6.22177e-08	-1.977e-10	1.51772	0.00595545	-1.977e-10	2.53032	0.00614593	-1.977e-10	2.55513
28228115	chr2:28228115:T:C	3.76053e-09	-1.977e-10	-1.28836	0.000135603	-1.977e-10	-1.25201	0.000136482	-1.977e-10	-1.25222
28228691	chr2:28228691:C:T	6.22177e-08	-1.977e-10	1.51772	0.00595545	-1.977e-10	2.53032	0.00614593	-1.977e-10	2.55513
28229324	chr2:28229324:G:A	1.19991e-08	-1.977e-10	-0.128088	0.000366206	-1.977e-10	-0.258549	0.000368769	-1.977e-10	-0.258246
28229411	chr2:28229411:A:G	3.77699e-09	-1.977e-10	-1.28399	0.000137659	-1.977e-10	-1.23696	0.000138546	-1.977e-10	-1.23721
28229823	chr2:28229823:G:C	4.52294e-09	-1.977e-10	-1.10376	0.000150604	-1.977e-10	-1.14709	0.000151714	-1.977e-10	-1.14642
28230091	chr2:28230091:A:C	2.84765e-09	-0.844957	-0.721471	3.71658e-05	-1.63683	-0.909525	3.74584e-05	-1.63582	-0.909371
28230339	chr2:28230339:G:A	1.29632e-08	-1.977e-10	-0.0508046	0.00039451	-1.977e-10	-0.184099	0.000397276	-1.977e-10	-0.183787
28230468	chr2:28230468:C:T	2.53897e-09	-0.664439	-1.01672	3.2629e-05	-1.61954	-1.05701	3.28731e-05	-1.61902	-1.05674
28230588	chr2:28230588:T:G	2.81281e-09	-0.448407	-1.13033	3.18848e-05	-1.48031	-1.21931	3.21433e-05	-1.47922	-1.219
28230848	chr2:28230848:G:A	3.14487e-09	-0.325126	-1.14202	3.37864e-05	-1.41503	-1.22665	3.40632e-05	-1.41384	-1.22636
28230879	chr2:28230879:G:A	4.98323e-09	-1.977e-10	-1.00684	0.000159065	-1.977e-10	-1.09243	0.000160214	-1.977e-10	-1.09191
28231143	chr2:28231143:G:A	4.8493e-09	-1.977e-10	-1.03409	0.000157822	-1.977e-10	-1.10027	0.000158938	-1.977e-10	-1.0999
28231372	chr2:28231372:G:A	5.07665e-09	-1.977e-10	-0.988271	0.00016717	-1.977e-10	-1.04273	0.000168305	-1.977e-10	-1.04264
28231614	chr2:28231614:G:A	5.22591e-09	-1.977e-10	-0.959293	0.000171056	-1.977e-10	-1.01975	0.000172142	-1.977e-10	-1.0201
28232469	chr2:28232469:C:T	1.96475e-09	-0.953828	-0.983728	4.91005e-05	-1.1943	-1.07358	4.9394e-05	-1.1955	-1.07309
28232900	chr2:28232900:A:G	5.04997e-09	-1.977e-10	-0.99354	0.000166142	-1.977e-10	-1.0489	0.000167271	-1.977e-10	-1.0488
28233478	chr2:28233478:CA:C	3.30614e-09	-1.41714	-3.0562e-10	8.0265e-05	-1.77641	-3.0562e-10	8.07331e-05	-1.77727	-3.0562e-10
28233708	chr2:28233708:G:A	5.79297e-09	-1.977e-10	-0.856278	0.000185831	-1.977e-10	-0.936908	0.000187167	-1.977e-10	-0.936415
28234136	chr2:28234136:G:A	2.37699e-09	-1.74709	-3.0562e-10	7.58985e-05	-1.83235	-3.0562e-10	7.64223e-05	-1.83214	-3.0562e-10
28234220	chr2:28234220:G:A	5.18433e-09	-1.977e-10	-0.967282	0.000158247	-1.977e-10	-1.09759	0.000159293	-1.977e-10	-1.09767
28234512	chr2:28234512:T:A	4.29461e-09	-1.977e-10	-1.15556	0.000143968	-1.977e-10	-1.19215	0.000145012	-1.977e-10	-1.1916
28234519	chr2:28234519:T:A	4.6326e-08	1.22278	-3.0562e-10	0.000572428	0.188143	-3.0562e-10	0.000574001	0.184213	-3.0562e-10
28234631	chr2:28234631:C:A	1.09819e-08	-1.977e-10	-0.216671	0.000337663	-1.977e-10	-0.339694	0.000340021	-1.977e-10	-0.339409
28234909	chr2:28234909:A:G	4.18151e-09	-1.977e-10	-1.18225	0.00014042	-1.977e-10	-1.2171	0.000141388	-1.977e-10	-1.21691
28235080	chr2:28235080:T:C	5.69043e-09	-1.977e-10	-0.874137	0.000185624	-1.977e-10	-0.93802	0.000186889	-1.977e-10	-0.937904
28235239	chr2:28235239:G:A	2.51196e-08	-1.977e-10	0.610725	0.000307777	-1.977e-10	-0.432369	0.000309998	-1.977e-10	-0.43185
28235578	chr2:28235578:G:A	4.74274e-09	-1.977e-10	-1.05631	0.000146604	-1.977e-10	-1.17401	0.000147574	-1.977e-10	-1.17409
28235719	chr2:28235719:C:T	6.72504e-09	-1.977e-10	-0.707084	0.000217454	-1.977e-10	-0.779754	0.000218987	-1.977e-10	-0.779403
28235756	chr2:28235756:A:G	4.62184e-09	-1.977e-10	-1.08213	0.000137508	-1.977e-10	-1.23807	0.000138444	-1.977e-10	-1.23795
28235824	chr2:28235824:T:G	2.99149e-09	-0.804657	-0.712493	3.79554e-05	-1.62298	-0.902351	3.82561e-05	-1.62192	-0.902192
28235826	chr2:28235826:T:G	7.03306e-08	-1.977e-10	1.64028	0.0068505	-1.977e-10	2.67033	0.00707256	-1.977e-10	2.69556
28235875	chr2:28235875:G:A	3.80466e-09	-1.977e-10	-1.2767	0.000130662	-1.977e-10	-1.28913	0.000131538	-1.977e-10	-1.28912
28235960	chr2:28235960:A:G	4.48389e-09	-1.977e-10	-1.11243	0.000141288	-1.977e-10	-1.21094	0.000142224	-1.977e-10	-1.21102
28236062	chr2:28236062:TATAA:T	3.83907e-09	-1.977e-10	-1.26769	0.000131642	-1.977e-10	-1.28166	0.000132514	-1.977e-10	-1.28173
28236066	chr2:28236066:A:G	6.80077e-08	-1.977e-10	1.6067	0.00657005	-1.977e-10	2.62853	0.00678204	-1.977e-10	2.65362
28236274	chr2:28236274:C:T	4.66958e-09	-1.977e-10	-1.07185	0.000146381	-1.977e-10	-1.17553	0.000147353	-1.977e-10	-1.17558
28236462	chr2:28236462:C:T	6.85353e-08	-1.977e-10	1.61443	0.00664762	-1.977e-10	2.64027	0.00686256	-1.977e-10	2.66542
28236519	chr2:28236519:A:G	2.66596e-09	-1.63236	-3.0562e-10	0.000191921	-0.904661	-3.0562e-10	0.000192381	-0.908942	-3.0562e-10
28236794	chr2:28236794:G:C	3.9661e-09	-0.486203	-0.748937	8.08934e-05	-0.711396	-1.05722	8.16637e-05	-0.70907	-1.05674
28236901	chr2:28236901:A:G	4.59613e-09	-1.977e-10	-1.08771	0.000143597	-1.977e-10	-1.19473	0.000144548	-1.977e-10	-1.1948
28237114	chr2:28237114:A:G	6.18349e-08	-1.977e-10	1.51155	0.00590532	-1.977e-10	2.52187	0.0060939	-1.977e-10	2.54663
28237399	chr2:28237399:G:A	1.21574e-08	-1.977e-10	-0.114981	0.000589868	-1.977e-10	0.218155	0.000593784	-1.977e-10	0.218099
28237506	chr2:28237506:T:G	3.95352e-09	-1.977e-10	-1.23832	0.000153317	-1.977e-10	-1.12924	0.000154435	-1.977e-10	-1.12864
28237524	chr2:28237524:GTCTTA:G	5.11103e-09	-1.977e-10	-0.981521	0.000165134	-1.977e-10	-1.05499	0.000166308	-1.977e-10	-1.05458
28237644	chr2:28237644:T:C	4.94982e-09	-1.977e-10	-1.01357	0.000158263	-1.977e-10	-1.09749	0.000159405	-1.977e-10	-1.09697
28237707	chr2:28237707:C:T	4.38539e-09	-1.977e-10	-1.13464	0.000145463	-1.977e-10	-1.18182	0.000146481	-1.977e-10	-1.18152
28237999	chr2:28237999:G:A	7.39777e-10	-1.80388	-1.11045	2.57198e-05	-1.68781	-1.22668	2.59028e-05	-1.68824	-1.22583
28238118	chr2:28238118:G:A	4.99021e-09	-0.566191	-0.439254	4.82002e-05	-1.42339	-0.862988	4.86768e-05	-1.42111	-0.862106
28238763	chr2:28238763:T:A	4.78347e-08	-1.977e-10	1.25483	0.000462244	-1.977e-10	-0.0256513	0.00046561	-1.977e-10	-0.0250681
28238939	chr2:28238939:A:G	4.66578e-09	-1.977e-10	-1.07267	0.000144952	-1.977e-10	-1.18534	0.000145911	-1.977e-10	-1.18542
28239146	chr2:28239146:ATC:A	6.31422e-08	-1.977e-10	1.53247	0.00603894	-1.977e-10	2.54424	0.00623236	-1.977e-10	2.56909
28239268	chr2:28239268:G:A	1.31625e-08	-1.04644	1.01089	0.000191572	-1.78122	0.874743	0.00019377	-1.77998	0.878235
28239481	chr2:28239481:G:A	1.25354e-08	-1.02097	0.936604	0.000179782	-1.77333	0.80333	0.000181848	-1.77201	0.806764
28239861	chr2:28239861:C:A	6.30365e-08	-1.977e-10	1.53079	0.0060262	-1.977e-10	2.54213	0.00621917	-1.977e-10	2.56697
28240122	chr2:28240122:T:A	4.82615e-08	-1.977e-10	1.26371	0.000465195	-1.977e-10	-0.0192875	0.000468584	-1.977e-10	-0.0187031
28240746	chr2:28240746:T:C	4.18167e-09	-1.977e-10	-1.18221	0.00014076	-1.977e-10	-1.21469	0.00014177	-1.977e-10	-1.21421
28240895	chr2:28240895:C:A	4.88803e-09	-0.480904	-0.545229	8.59604e-05	-0.791946	-0.915912	8.6767e-05	-0.789864	-0.915327
28240932	chr2:28240932:A:G	1.13152e-08	-1.977e-10	-0.186774	0.000457004	-1.977e-10	-0.0370509	0.000459954	-1.977e-10	-0.0372918
28241066	chr2:28241066:A:C	4.1214e-09	-1.977e-10	-1.19673	0.000150508	-1.977e-10	-1.14773	0.000151506	-1.977e-10	-1.14779
28241107	chr2:28241107:C:G	3.50672e-09	-0.508098	-0.850142	7.05017e-05	-0.941538	-0.964569	7.10008e-05	-0.941576	-0.964151
28241331	chr2:28241331:C:T	4.07456e-09	-1.20816	-3.0562e-10	8.28251e-05	-1.74501	-3.0562e-10	8.32812e-05	-1.74619	-3.0562e-10
28241423	chr2:28241423:C:T	2.95513e-09	-1.52938	-3.0562e-10	0.000229236	-0.726993	-3.0562e-10	0.000230369	-0.728734	-3.0562e-10
28241521	chr2:28241521:G:A	3.79282e-09	-1.977e-10	-1.27981	0.000130865	-1.977e-10	-1.28758	0.000131738	-1.977e-10	-1.2876
28241656	chr2:28241656:A:G	3.82063e-09	-1.977e-10	-1.27251	0.000141726	-1.977e-10	-1.20785	0.00014263	-1.977e-10	-1.20816
28242812	chr2:28242812:C:G	6.21419e-09	-1.977e-10	-0.786087	0.000247017	-1.977e-10	-0.652286	0.000248705	-1.977e-10	-0.652148
28243222	chr2:28243222:A:G	4.40644e-09	-1.977e-10	-1.12985	0.000147128	-1.977e-10	-1.17044	0.000148202	-1.977e-10	-1.16984
28243308	chr2:28243308:C:T	2.63156e-09	-0.776989	-0.868355	5.65434e-05	-1.14494	-0.981799	5.69437e-05	-1.14495	-0.9814
28243570	chr2:28243570:AG:A	6.24212e-08	-1.977e-10	1.52098	0.00596097	-1.977e-10	2.53124	0.00615166	-1.977e-10	2.55606
28243600	chr2:28243600:G:A	3.75954e-09	-1.977e-10	-1.28863	0.000131014	-1.977e-10	-1.28644	0.000131889	-1.977e-10	-1.28646
28243611	chr2:28243611:G:T	1.53408e-08	-1.977e-10	0.117593	0.000620431	-1.977e-10	0.268671	0.000625172	-1.977e-10	0.269609
28243754	chr2:28243754:G:A	4.73041e-09	-1.977e-10	-1.05891	0.000154355	-1.977e-10	-1.12249	0.000155443	-1.977e-10	-1.12214
28243883	chr2:28243883:G:A	4.98254e-09	-0.641846	-0.365137	9.43228e-05	-0.970249	-0.644772	9.51179e-05	-0.969546	-0.643755
28244344	chr2:28244344:A:T	3.75379e-09	-1.977e-10	-1.29016	0.000130904	-1.977e-10	-1.28728	0.000131785	-1.977e-10	-1.28725
28244354	chr2:28244354:C:T	3.11467e-09	-1.4768	-3.0562e-10	7.97732e-05	-1.78256	-3.0562e-10	8.03283e-05	-1.7823	-3.0562e-10
28244420	chr2:28244420:A:ATGT	1.44889e-08	0.0604619	-3.0562e-10	0.000149922	-1.15163	-3.0562e-10	0.000150408	-1.15506	-3.0562e-10
28244459	chr2:28244459:CTTAT:C	1.02696e-09	-1.8309	-0.755413	3.99184e-05	-1.46475	-1.01016	4.02112e-05	-1.46595	-1.00832
28244571	chr2:28244571:GAT:G	2.20371e-09	-1.82278	-3.0562e-10	8.25773e-05	-1.74801	-3.0562e-10	8.32323e-05	-1.74678	-3.0562e-10
28245161	chr2:28245161:T:C	4.00316e-09	-1.22584	-3.0562e-10	0.000110275	-1.45876	-3.0562e-10	0.000111282	-1.45635	-3.0562e-10
28245187	chr2:28245187:C:T	3.45931e-09	-0.742731	-0.629121	4.2309e-05	-1.61847	-0.798274	4.26606e-05	-1.61765	-0.797494
28245230	chr2:28245230:A:G	2.45831e-09	-1.71345	-3.0562e-10	0.000122215	-1.35596	-3.0562e-10	0.000122752	-1.35825	-3.0562e-10
28245314	chr2:28245314:A:G	4.54546e-09	-1.977e-10	-1.09879	0.000152194	-1.977e-10	-1.13659	0.000153145	-1.977e-10	-1.13703
28245321	chr2:28245321:G:C	3.30999e-09	-0.781212	-0.634764	4.13573e-05	-1.63585	-0.80364	4.16996e-05	-1.63506	-0.802862
28245647	chr2:28245647:A:G	1.02576e-08	0.156902	-0.441804	6.95718e-05	-0.909911	-1.00947	6.97633e-05	-0.914781	-1.00853
28245652	chr2:28245652:G:A	1.1022e-08	0.233339	-0.446365	7.29073e-05	-0.860018	-1.01254	7.30983e-05	-0.865015	-1.0116
28245894	chr2:28245894:G:A	5.73698e-09	-0.83498	-0.0310104	6.9448e-05	-1.65762	-0.263548	7.00958e-05	-1.65685	-0.2617
28246186	chr2:28246186:C:T	3.38742e-09	-1.39285	-3.0562e-10	9.56668e-05	-1.60087	-3.0562e-10	9.64902e-05	-1.59898	-3.0562e-10
28246474	chr2:28246474:G:A	4.55699e-09	-1.977e-10	-1.09626	0.000172675	-1.977e-10	-1.01033	0.000173768	-1.977e-10	-1.0107
28246589	chr2:28246589:G:A	6.56546e-09	-0.663095	-0.0680056	6.07814e-05	-1.47126	-0.583196	6.14218e-05	-1.46911	-0.581546
28247096	chr2:28247096:C:T	6.56907e-09	-0.80474	0.0741887	6.99168e-05	-1.58419	-0.330247	7.05862e-05	-1.58273	-0.328848
28247109	chr2:28247109:A:G	4.51898e-09	-1.977e-10	-1.10464	0.000146217	-1.977e-10	-1.17665	0.000147198	-1.977e-10	-1.17664
28247249	chr2:28247249:C:T	9.0825e-09	-0.968572	0.561999	0.000123844	-1.75528	0.412556	0.000125227	-1.75379	0.415495
28247343	chr2:28247343:T:C	5.29355e-09	-0.872222	-0.0742112	6.57613e-05	-1.67228	-0.303436	6.63745e-05	-1.67153	-0.301579
28247365	chr2:28247365:T:G	4.09003e-09	-0.988451	-0.21592	8.51767e-05	-1.77398	0.0569611	8.58972e-05	-1.77393	0.0586634
28247580	chr2:28247580:C:T	3.76769e-09	-1.977e-10	-1.28646	0.000130516	-1.977e-10	-1.29025	0.000131389	-1.977e-10	-1.29025
28248381	chr2:28248381:G:A	5.75635e-09	-0.829531	-0.033088	7.53672e-05	-1.71008	-0.129286	7.62065e-05	-1.70826	-0.126709
28248383	chr2:28248383:A:G	8.75048e-10	-1.84432	-0.902079	3.15911e-05	-1.60487	-1.104	3.18171e-05	-1.60584	-1.10257
28248671	chr2:28248671:A:G	5.34145e-09	-0.937426	-3.0562e-10	9.10299e-05	-1.65056	-3.0562e-10	9.14723e-05	-1.65238	-3.0562e-10
28248923	chr2:28248923:G:A	4.19188e-09	-1.977e-10	-1.17977	0.000139848	-1.977e-10	-1.22118	0.000140816	-1.977e-10	-1.22097
28248958	chr2:28248958:T:C	5.21636e-09	-0.856958	-0.104165	0.000102148	-1.08973	-0.445589	0.000103059	-1.08853	-0.444586
28249024	chr2:28249024:C:T	8.55846e-09	-1.977e-10	-0.466002	0.000549712	-1.977e-10	0.147652	0.000561167	-1.977e-10	0.161602
28249075	chr2:28249075:G:A	5.81794e-09	-0.794396	-0.0575806	0.000108622	-1.09525	-0.378614	0.000109639	-1.09451	-0.37671
28249325	chr2:28249325:G:T	5.25114e-09	-1.977e-10	-0.954477	0.000173491	-1.977e-10	-1.00562	0.000174683	-1.977e-10	-1.00544
28249937	chr2:28249937:G:T	8.98044e-09	-0.659586	0.241712	0.000144052	-0.77667	-0.414898	0.00014574	-0.773656	-0.412937
28250216	chr2:28250216:G:T	5.53529e-09	-1.977e-10	-0.901778	0.000166782	-1.977e-10	-1.04506	0.000167885	-1.977e-10	-1.04514
28250595	chr2:28250595:G:T	2.29452e-09	-0.928607	-0.85379	3.79948e-05	-1.75542	-0.768872	3.83522e-05	-1.75424	-0.767369
28250630	chr2:28250630:C:T	4.6064e-09	-1.977e-10	-1.08548	0.000148763	-1.977e-10	-1.15939	0.000149761	-1.977e-10	-1.15938
28251086	chr2:28251086:T:C	5.21647e-09	-1.977e-10	-0.961101	0.000172434	-1.977e-10	-1.01173	0.000173618	-1.977e-10	-1.01156
28251456	chr2:28251456:G:A	4.54867e-09	-1.977e-10	-1.09809	0.000142958	-1.977e-10	-1.19919	0.000143908	-1.977e-10	-1.19924
28251556	chr2:28251556:G:A	8.53119e-10	-1.84289	-0.928893	2.65871e-05	-1.78858	-1.09274	2.6796e-05	-1.78885	-1.09131
28251628	chr2:28251628:T:A	3.86249e-09	-1.977e-10	-1.26161	0.000147236	-1.977e-10	-1.16971	0.000148304	-1.977e-10	-1.16915
28251699	chr2:28251699:T:A	4.52133e-09	-1.977e-10	-1.10412	0.000142384	-1.977e-10	-1.20322	0.00014333	-1.977e-10	-1.20327
28251725	chr2:28251725:C:T	4.47686e-09	-1.977e-10	-1.114	0.000141431	-1.977e-10	-1.20993	0.000142371	-1.977e-10	-1.20998
28251965	chr2:28251965:T:C	6.6983e-10	-1.83298	-1.18067	2.35983e-05	-1.76182	-1.23875	2.3761e-05	-1.76226	-1.23811
28252096	chr2:28252096:G:T	3.75702e-09	-1.977e-10	-1.2893	0.00013506	-1.977e-10	-1.25603	0.000135936	-1.977e-10	-1.25623
28252353	chr2:28252353:A:G	2.3973e-09	-1.73858	-3.0562e-10	7.57254e-05	-1.83463	-3.0562e-10	7.62516e-05	-1.83438	-3.0562e-10
28252796	chr2:28252796:T:C	7.93308e-09	-1.977e-10	-0.541881	0.000497505	-1.977e-10	0.047861	0.000507626	-1.977e-10	0.0613271
28253368	chr2:28253368:C:T	8.59517e-09	-1.977e-10	-0.461722	0.000554165	-1.977e-10	0.155719	0.000565734	-1.977e-10	0.169707
28253463	chr2:28253463:A:G	3.75457e-09	-1.977e-10	-1.28995	0.00013443	-1.977e-10	-1.2607	0.000135304	-1.977e-10	-1.26089
28253493	chr2:28253493:C:T	2.7397e-09	-1.60507	-3.0562e-10	0.000209231	-0.818303	-3.0562e-10	0.000209711	-0.822689	-3.0562e-10
28253500	chr2:28253500:A:T	7.48236e-09	-1.977e-10	-0.600375	0.000460718	-1.977e-10	-0.0289585	0.0004699	-1.977e-10	-0.0158969
28253528	chr2:28253528:C:T	4.41375e-09	-1.977e-10	-1.1282	0.000176256	-1.977e-10	-0.989805	0.00017743	-1.977e-10	-0.989844
28253624	chr2:28253624:G:A	6.4465e-09	-0.847092	0.0977077	7.00344e-05	-1.60385	-0.308909	7.07034e-05	-1.60244	-0.307486
28253682	chr2:28253682:C:A	4.70023e-09	-0.878631	-0.186681	5.93327e-05	-1.67465	-0.403931	5.98772e-05	-1.67388	-0.402237
28253696	chr2:28253696:G:A	1.50582e-09	-0.977269	-1.22631	2.39917e-05	-1.71865	-1.26539	2.41052e-05	-1.72061	-1.26538
28253761	chr2:28253761:G:A	9.68191e-09	-1.977e-10	-0.342664	0.000440805	-1.977e-10	-0.0731412	0.000443793	-1.977e-10	-0.0730603
28254252	chr2:28254252:C:T	6.3881e-09	-0.859523	0.101038	6.98827e-05	-1.61007	-0.304851	7.05499e-05	-1.60867	-0.303424
28254326	chr2:28254326:G:A	5.81801e-09	-0.851965	-3.0562e-10	8.85568e-05	-1.6781	-3.0562e-10	8.8935e-05	-1.68051	-3.0562e-10
28254428	chr2:28254428:C:T	8.02954e-10	-1.8301	-1.00228	2.63647e-05	-1.74499	-1.14473	2.65642e-05	-1.74534	-1.14351
28254906	chr2:28254906:A:T	1.00253e-09	-1.83558	-0.774817	3.8228e-05	-1.48479	-1.03339	3.85076e-05	-1.48594	-1.03162
28255071	chr2:28255071:T:C	1.23031e-08	-1.977e-10	-0.103069	0.000374665	-1.977e-10	-0.235712	0.00037729	-1.977e-10	-0.235404
28255305	chr2:28255305:A:G	4.58093e-09	-1.977e-10	-1.09102	0.000143757	-1.977e-10	-1.19362	0.000144712	-1.977e-10	-1.19367
28255810	chr2:28255810:T:C	8.17106e-09	-1.977e-10	-0.512324	0.000332778	-1.977e-10	-0.35427	0.000335318	-1.977e-10	-0.353337
28255909	chr2:28255909:G:A	6.80735e-09	-0.745248	0.0503289	0.000125034	-1.0487	-0.284457	0.000126215	-1.04794	-0.282492
28255957	chr2:28255957:C:T	7.38009e-09	-0.676993	0.0628564	0.000133709	-0.992408	-0.27367	0.000134977	-0.991622	-0.271694
28256282	chr2:28256282:G:A	4.9001e-09	-1.0101	-0.0135714	7.2567e-05	-1.76976	-0.107469	7.33424e-05	-1.76841	-0.104873
28256287	chr2:28256287:A:G	3.75363e-09	-1.977e-10	-1.2902	0.000133961	-1.977e-10	-1.2642	0.000134834	-1.977e-10	-1.26438
28256294	chr2:28256294:C:A	4.8315e-09	-1.977e-10	-1.03776	0.000156571	-1.977e-10	-1.10823	0.000157638	-1.977e-10	-1.10811
28256502	chr2:28256502:C:T	3.79447e-09	-1.977e-10	-1.27938	0.000130793	-1.977e-10	-1.28813	0.000131665	-1.977e-10	-1.28815
28256605	chr2:28256605:A:G	6.66365e-09	-0.744167	0.0279124	0.00012234	-1.0502	-0.304741	0.000123493	-1.04944	-0.302795
28256757	chr2:28256757:C:T	3.7702e-09	-1.28579	-3.0562e-10	8.43395e-05	-1.72689	-3.0562e-10	8.48593e-05	-1.72742	-3.0562e-10
28256840	chr2:28256840:G:A	1.36116e-08	-0.865267	0.863268	0.000232791	-0.972305	0.260702	0.000236544	-0.969404	0.267119
28256942	chr2:28256942:A:G	4.81805e-09	-1.977e-10	-1.04055	0.000162388	-1.977e-10	-1.07175	0.000163492	-1.977e-10	-1.07165
28257378	chr2:28257378:G:A	4.1754e-09	-1.977e-10	-1.18371	0.000152724	-1.977e-10	-1.13311	0.000153734	-1.977e-10	-1.13319
28257466	chr2:28257466:A:G	3.93938e-09	-0.968735	-0.273165	8.09251e-05	-1.76847	0.000245608	8.16099e-05	-1.76841	0.00194331
28257909	chr2:28257909:G:A	3.21494e-09	-0.777967	-0.667148	7.69738e-05	-1.24717	-0.571106	7.74513e-05	-1.24814	-0.570631
28258706	chr2:28258706:A:G	3.69828e-09	-0.938993	-0.366062	7.31336e-05	-1.76022	-0.109235	7.37489e-05	-1.76016	-0.107592
28258807	chr2:28258807:C:T	3.97096e-09	-1.977e-10	-1.23391	0.000153077	-1.977e-10	-1.1308	0.000154075	-1.977e-10	-1.13098
28259304	chr2:28259304:T:C	6.19621e-09	-1.977e-10	-0.788984	0.000361237	-1.977e-10	-0.272211	0.000367749	-1.977e-10	-0.261016
28259388	chr2:28259388:A:T	4.88185e-09	-1.977e-10	-1.0274	0.000162354	-1.977e-10	-1.07196	0.000163466	-1.977e-10	-1.07181
28259615	chr2:28259615:A:G	4.2743e-09	-1.977e-10	-1.1603	0.000156993	-1.977e-10	-1.10554	0.000158031	-1.977e-10	-1.10563
28259989	chr2:28259989:T:C	7.32114e-09	-1.977e-10	-0.622156	0.000290227	-1.977e-10	-0.491081	0.000293694	-1.977e-10	-0.485878
28260167	chr2:28260167:A:T	2.36661e-09	-1.01357	-0.737895	6.00275e-05	-1.41965	-0.647287	6.04079e-05	-1.42046	-0.646833
28260443	chr2:28260443:A:G	5.2791e-09	-1.977e-10	-0.949166	0.000170132	-1.977e-10	-1.02517	0.000171347	-1.977e-10	-1.02472
28260528	chr2:28260528:C:G	4.55626e-09	-1.977e-10	-1.09642	0.000149067	-1.977e-10	-1.15735	0.000150058	-1.977e-10	-1.1574
28260851	chr2:28260851:T:C	4.38681e-09	-0.982957	-0.151363	6.44178e-05	-1.76073	-0.235624	6.51024e-05	-1.75929	-0.233169
28260852	chr2:28260852:A:G	3.77599e-09	-1.977e-10	-1.28426	0.000130553	-1.977e-10	-1.28997	0.000131426	-1.977e-10	-1.28998
28260946	chr2:28260946:T:C	6.35035e-09	-0.751678	-0.0127341	8.15709e-05	-1.67621	-0.0840574	8.2506e-05	-1.67413	-0.0814122
28261293	chr2:28261293:G:T	1.12914e-08	-1.977e-10	-0.188884	0.000406525	-1.977e-10	-0.154098	0.000409789	-1.977e-10	-0.152774
28261350	chr2:28261350:G:A	3.95875e-09	-1.977e-10	-1.23699	0.00013797	-1.977e-10	-1.2347	0.000138871	-1.977e-10	-1.23487
28261351	chr2:28261351:G:A	4.80364e-09	-1.977e-10	-1.04355	0.000159999	-1.977e-10	-1.08657	0.000161094	-1.977e-10	-1.08643
28261408	chr2:28261408:C:T	3.98855e-09	-1.977e-10	-1.22949	0.000154191	-1.977e-10	-1.12355	0.000155196	-1.977e-10	-1.12373
28261570	chr2:28261570:T:C	3.89248e-09	-1.977e-10	-1.25388	0.000131548	-1.977e-10	-1.28237	0.000132429	-1.977e-10	-1.28237
28261624	chr2:28261624:C:T	8.51958e-09	-1.977e-10	-0.470556	0.000348503	-1.977e-10	-0.308097	0.000351173	-1.977e-10	-0.307139
28261667	chr2:28261667:A:G	4.95181e-09	-1.977e-10	-1.01317	0.000162757	-1.977e-10	-1.06949	0.000163982	-1.977e-10	-1.06866
28262055	chr2:28262055:C:T	5.5973e-09	-0.890637	-3.0562e-10	0.000122563	-1.35311	-3.0562e-10	0.000123242	-1.35427	-3.0562e-10
28262154	chr2:28262154:T:C	4.03086e-09	-1.977e-10	-1.21894	0.000135732	-1.977e-10	-1.25106	0.000136665	-1.977e-10	-1.25089
28262415	chr2:28262415:A:T	7.55931e-09	-0.239095	-0.351048	5.70194e-05	-1.16162	-0.956735	5.72219e-05	-1.16576	-0.95572
28262548	chr2:28262548:G:A	4.75404e-09	-1.977e-10	-1.05393	0.00015857	-1.977e-10	-1.09555	0.000159654	-1.977e-10	-1.09541
28262577	chr2:28262577:G:A	1.25175e-09	-1.81186	-0.576514	3.51398e-05	-1.6979	-0.90451	3.54389e-05	-1.69825	-0.902352
28262617	chr2:28262617:A:G	5.34676e-09	-0.683639	-0.252792	6.1104e-05	-1.58773	-0.461435	6.16722e-05	-1.58681	-0.459779
28262669	chr2:28262669:G:A	4.52217e-09	-1.977e-10	-1.10393	0.000168086	-1.977e-10	-1.03727	0.000169196	-1.977e-10	-1.03736
28263144	chr2:28263144:AAAAG:A	8.187e-09	-1.977e-10	-0.510375	0.000376342	-1.977e-10	-0.231247	0.000378736	-1.977e-10	-0.231578
28263470	chr2:28263470:A:G	1.83377e-09	-0.732627	-1.27392	2.59646e-05	-1.61605	-1.28896	2.60695e-05	-1.6187	-1.28895
28263549	chr2:28263549:G:A	3.68392e-09	-1.15451	-0.154435	6.09352e-05	-1.80726	-0.244668	6.15528e-05	-1.8063	-0.242219
28263590	chr2:28263590:C:T	3.92679e-08	-1.977e-10	1.05749	0.00191553	-1.977e-10	1.39601	0.00192855	-1.977e-10	1.39611
28263653	chr2:28263653:A:G	2.99656e-09	-0.999481	-0.515976	4.13959e-05	-1.71589	-0.722674	4.17594e-05	-1.71519	-0.721301
28263677	chr2:28263677:T:A	4.44236e-09	-0.952562	-0.169175	5.84926e-05	-1.70579	-0.387053	5.90273e-05	-1.70509	-0.385327
28263953	chr2:28263953:C:G	4.03144e-09	-0.959582	-0.259218	5.38185e-05	-1.70828	-0.467846	5.43058e-05	-1.70759	-0.466197
28264316	chr2:28264316:A:G	5.18198e-09	-1.977e-10	-0.967735	0.000171405	-1.977e-10	-1.01771	0.000172583	-1.977e-10	-1.01754
28264839	chr2:28264839:A:T	9.89298e-10	-1.84174	-0.78194	2.61295e-05	-1.78157	-1.11711	2.63643e-05	-1.78023	-1.11618
28264984	chr2:28264984:T:G	1.39879e-08	-1.977e-10	0.0252668	0.000378787	-1.977e-10	-0.224771	0.00038162	-1.977e-10	-0.223991
28265942	chr2:28265942:T:C	7.14654e-09	-1.2682	0.621903	0.00025855	-1.25713	0.650473	0.000262058	-1.25766	0.657806
28266019	chr2:28266019:A:G	3.81184e-09	-1.977e-10	-1.27481	0.000130762	-1.977e-10	-1.28837	0.000131631	-1.977e-10	-1.28841
28266682	chr2:28266682:G:A	4.62563e-09	-0.614708	-0.466602	9.80483e-05	-0.989966	-0.586318	9.93119e-05	-0.98852	-0.581632
28266696	chr2:28266696:A:G	4.61451e-09	-0.609494	-0.474223	9.76769e-05	-0.985961	-0.594118	9.89335e-05	-0.984509	-0.589461
28266721	chr2:28266721:T:G	4.54858e-09	-1.977e-10	-1.09811	0.000147154	-1.977e-10	-1.17026	0.000148197	-1.977e-10	-1.16988
28266937	chr2:28266937:G:C	6.66875e-09	-0.467055	-0.248435	0.000138729	-0.863093	-0.366125	0.000140643	-0.861467	-0.360728
28267366	chr2:28267366:A:G	6.66936e-09	-1.51042	0.795017	0.000203723	-1.84446	0.999478	0.000206824	-1.84447	1.00792
28267436	chr2:28267436:CAT:C	2.23035e-08	-1.977e-10	0.491821	0.000576851	-1.977e-10	0.19584	0.000581563	-1.977e-10	0.197302
28269231	chr2:28269231:G:A	3.0767e-09	-0.20331	-1.28576	0.000121462	-0.110558	-1.25158	0.000123032	-0.104323	-1.25165
28269743	chr2:28269743:C:T	4.89386e-09	0.080662	-1.1056	4.56411e-05	-1.05222	-1.28871	4.57434e-05	-1.05673	-1.28864
28271282	chr2:28271282:G:C	7.38839e-09	-0.613013	-3.0562e-10	0.000126424	-1.32211	-3.0562e-10	0.000127133	-1.32319	-3.0562e-10
28271324	chr2:28271324:TC:T	8.5524e-09	-1.977e-10	-0.46671	0.000348082	-1.977e-10	-0.309305	0.000350311	-1.977e-10	-0.309597
28271427	chr2:28271427:TCA:T	6.809e-09	-1.42721	0.73253	0.000190915	-1.84106	0.931143	0.000193701	-1.841	0.938897
28271755	chr2:28271755:T:A	4.20807e-09	-1.977e-10	-1.17592	0.000141529	-1.977e-10	-1.20924	0.000142548	-1.977e-10	-1.20874
28272005	chr2:28272005:T:C	1.77695e-09	-1.13874	-0.899287	3.79304e-05	-1.80111	-0.724881	3.81919e-05	-1.80111	-0.724689
28272043	chr2:28272043:A:G	8.63337e-09	-1.38987	0.93258	0.000219068	-1.8344	1.06204	0.000222593	-1.83428	1.07121
28272697	chr2:28272697:A:G	2.00896e-08	-1.977e-10	0.38728	0.000830884	-1.977e-10	0.560746	0.000837521	-1.977e-10	0.562028
28272903	chr2:28272903:A:G	4.20431e-09	-1.977e-10	-1.17681	0.000141422	-1.977e-10	-1.20999	0.000142441	-1.977e-10	-1.20949
28273115	chr2:28273115:C:T	6.57972e-09	-1.977e-10	-0.72893	0.000193188	-1.977e-10	-0.898078	0.000194626	-1.977e-10	-0.897339
28273872	chr2:28273872:G:A	6.58756e-09	-1.977e-10	-0.72774	0.000276102	-1.977e-10	-0.540972	0.000277898	-1.977e-10	-0.541163
28274409	chr2:28274409:C:T	1.03157e-08	-0.416083	0.136828	0.000110633	-1.51827	0.0627469	0.000111958	-1.51556	0.0652668
28274683	chr2:28274683:C:T	6.72731e-09	-1.977e-10	-0.706747	0.000282915	-1.977e-10	-0.516599	0.000284755	-1.977e-10	-0.516788
28275600	chr2:28275600:T:C	6.32937e-09	-1.977e-10	-0.767721	0.000246161	-1.977e-10	-0.655757	0.00024808	-1.977e-10	-0.654666
28275950	chr2:28275950:T:G	5.22822e-09	0.115738	-1.07459	4.65384e-05	-1.03668	-1.28479	4.66405e-05	-1.0413	-1.28465
28276022	chr2:28276022:G:A	4.38185e-09	-1.13545	-3.0562e-10	0.000112444	-1.43929	-3.0562e-10	0.000113217	-1.43911	-3.0562e-10
28276060	chr2:28276060:T:TTTTTACC	3.78765e-09	-1.977e-10	-1.28118	0.000130731	-1.977e-10	-1.2886	0.000131602	-1.977e-10	-1.28863
28276286	chr2:28276286:TTCTC:T	5.54958e-09	-1.977e-10	-0.899201	0.000234724	-1.977e-10	-0.703334	0.000236493	-1.977e-10	-0.702498
28276307	chr2:28276307:G:A	4.25697e-09	-1.977e-10	-1.16437	0.000135637	-1.977e-10	-1.25176	0.000136335	-1.977e-10	-1.25331
28276457	chr2:28276457:G:A	2.22845e-09	-1.81162	-3.0562e-10	8.10269e-05	-1.76696	-3.0562e-10	8.15254e-05	-1.7675	-3.0562e-10
28276458	chr2:28276458:C:T	6.71946e-08	1.59467	-3.0562e-10	0.00110868	0.849183	-3.0562e-10	0.0011116	0.845138	-3.0562e-10
28276566	chr2:28276566:A:G	1.14117e-08	-1.977e-10	-0.178286	0.000496583	-1.977e-10	0.0460073	0.00050031	-1.977e-10	0.0468096
28276650	chr2:28276650:T:A	6.03362e-09	-1.50708	0.691504	0.000182201	-1.84456	0.887929	0.000184834	-1.84456	0.895603
28276737	chr2:28276737:T:A	7.3314e-09	-0.777337	0.156581	0.000100409	-1.59126	0.0387709	0.000101847	-1.58989	0.0449441
28276934	chr2:28276934:G:A	6.91646e-09	-1.977e-10	-0.679018	0.000292257	-1.977e-10	-0.484109	0.000294157	-1.977e-10	-0.484303
28278393	chr2:28278393:C:T	5.51877e-09	0.230343	-1.13511	5.03061e-05	-0.953368	-1.29025	5.03986e-05	-0.958216	-1.29024
28278501	chr2:28278501:C:G	3.91808e-09	-1.977e-10	-1.24732	0.000132947	-1.977e-10	-1.27179	0.000133853	-1.977e-10	-1.27167
28279226	chr2:28279226:G:A	6.03737e-09	-1.977e-10	-0.814954	0.00019421	-1.977e-10	-0.892801	0.000195581	-1.977e-10	-0.892442
28279618	chr2:28279618:C:T	4.28154e-09	-1.977e-10	-1.15861	0.000143644	-1.977e-10	-1.1944	0.000144686	-1.977e-10	-1.19385
28279769	chr2:28279769:G:A	3.96188e-09	-1.977e-10	-1.2362	0.000134603	-1.977e-10	-1.25941	0.000135548	-1.977e-10	-1.25909
28280011	chr2:28280011:T:C	3.62472e-09	-0.409381	-0.915764	2.72431e-05	-1.74574	-1.11121	2.74011e-05	-1.74673	-1.1111
28280033	chr2:28280033:G:T	6.61933e-09	-1.977e-10	-0.722929	0.000277622	-1.977e-10	-0.535484	0.000279431	-1.977e-10	-0.535663
28280157	chr2:28280157:C:A	3.92556e-09	-1.977e-10	-1.24541	0.000133775	-1.977e-10	-1.26559	0.000134708	-1.977e-10	-1.26531
28280158	chr2:28280158:A:C	4.09656e-09	-1.977e-10	-1.20277	0.000138248	-1.977e-10	-1.23269	0.000139233	-1.977e-10	-1.23227
28280180	chr2:28280180:T:C	8.96393e-09	-1.34361	0.923892	0.000255396	-1.59255	0.973622	0.000259218	-1.59253	0.981783
28280187	chr2:28280187:C:T	1.02278e-08	-0.519741	0.231925	0.000208771	-0.88451	0.0640037	0.000211924	-0.882531	0.0703402
28280350	chr2:28280350:A:T	4.18226e-09	-1.977e-10	-1.18207	0.000140797	-1.977e-10	-1.21442	0.000141809	-1.977e-10	-1.21394
28280452	chr2:28280452:T:C	3.78772e-09	-0.0808473	-1.20031	4.1433e-05	-1.15507	-1.28259	4.15258e-05	-1.15934	-1.28276
28280564	chr2:28280564:T:C	5.61943e-09	-1.977e-10	-0.886692	0.00018196	-1.977e-10	-0.957959	0.000183238	-1.977e-10	-0.95763
28281074	chr2:28281074:G:A	1.33786e-08	0.464813	-0.484078	0.000144216	-0.874548	-0.315883	0.000144355	-0.878785	-0.317358
28281101	chr2:28281101:A:G	1.79448e-08	-1.33049	1.60487	0.000360289	-1.82796	1.55312	0.000365066	-1.82785	1.55951
28281187	chr2:28281187:C:T	3.86196e-09	-1.977e-10	-1.26175	0.000132342	-1.977e-10	-1.27635	0.000133256	-1.977e-10	-1.27615
28281344	chr2:28281344:G:A	3.76243e-09	-1.977e-10	-1.28786	0.000130515	-1.977e-10	-1.29026	0.000131388	-1.977e-10	-1.29026
28281637	chr2:28281637:C:T	3.96782e-09	-1.977e-10	-1.2347	0.000134977	-1.977e-10	-1.25664	0.000135924	-1.977e-10	-1.25632
28281948	chr2:28281948:G:T	3.88e-09	-1.977e-10	-1.25709	0.000132717	-1.977e-10	-1.27352	0.000133636	-1.977e-10	-1.2733
28281962	chr2:28281962:T:C	3.86906e-09	-1.977e-10	-1.25991	0.000132466	-1.977e-10	-1.27541	0.000133382	-1.977e-10	-1.2752
28282507	chr2:28282507:A:G	4.49112e-09	-1.977e-10	-1.11082	0.00015025	-1.977e-10	-1.14944	0.000151289	-1.977e-10	-1.14923
28282526	chr2:28282526:G:A	3.49548e-09	-0.823674	-0.537777	9.31004e-05	-1.29299	-0.335076	9.36611e-05	-1.29389	-0.334844
28282556	chr2:28282556:C:T	5.058e-09	-1.977e-10	-0.99195	0.000161953	-1.977e-10	-1.07444	0.000163044	-1.977e-10	-1.0744
28282781	chr2:28282781:C:T	5.39339e-09	-1.977e-10	-0.927748	0.000202862	-1.977e-10	-0.849219	0.000204271	-1.977e-10	-0.848971
28283084	chr2:28283084:C:T	9.00538e-09	-0.0879868	-0.327113	0.000190897	-0.525057	-0.384955	0.000193659	-0.522609	-0.37971
28283276	chr2:28283276:C:T	3.83763e-09	-1.977e-10	-1.26807	0.000131659	-1.977e-10	-1.28153	0.000132562	-1.977e-10	-1.28137
28283489	chr2:28283489:C:A	4.05937e-09	-1.977e-10	-1.21189	0.000137182	-1.977e-10	-1.24044	0.000138154	-1.977e-10	-1.24005
28283832	chr2:28283832:C:A	6.94312e-09	-1.977e-10	-0.675171	0.0003938	-1.977e-10	-0.1859	0.000400754	-1.977e-10	-0.17507
28283958	chr2:28283958:G:A	4.05937e-09	-1.977e-10	-1.21189	0.000137182	-1.977e-10	-1.24044	0.000138154	-1.977e-10	-1.24005
28284387	chr2:28284387:T:C	2.44046e-08	-0.351262	0.933111	0.00050831	-0.746899	0.816248	0.000516994	-0.744757	0.824372
28284554	chr2:28284554:A:T	6.41175e-09	-1.34536	0.590565	0.00018718	-1.83412	0.90445	0.000189916	-1.83404	0.9122
28284661	chr2:28284661:T:C	3.90086e-09	-1.977e-10	-1.25172	0.000133127	-1.977e-10	-1.27044	0.000134051	-1.977e-10	-1.2702
28285144	chr2:28285144:G:A	4.05937e-09	-1.977e-10	-1.21189	0.000137182	-1.977e-10	-1.24044	0.000138154	-1.977e-10	-1.24005
28285363	chr2:28285363:A:AT	3.99504e-09	-1.977e-10	-1.22787	0.000134373	-1.977e-10	-1.26112	0.000135281	-1.977e-10	-1.26106
28285716	chr2:28285716:A:G	4.0716e-09	-1.977e-10	-1.20889	0.000137509	-1.977e-10	-1.23806	0.000138485	-1.977e-10	-1.23766
28286244	chr2:28286244:G:A	4.86723e-09	-1.977e-10	-1.0304	0.000156913	-1.977e-10	-1.10605	0.00015797	-1.977e-10	-1.10601
28286246	chr2:28286246:G:A	4.54048e-09	-1.977e-10	-1.09989	0.000151185	-1.977e-10	-1.14324	0.000152163	-1.977e-10	-1.14347
28286521	chr2:28286521:G:A	3.88592e-09	-1.977e-10	-1.25556	0.000132765	-1.977e-10	-1.27316	0.000133684	-1.977e-10	-1.27294
28287051	chr2:28287051:C:T	3.90066e-09	-1.977e-10	-1.25178	0.000133123	-1.977e-10	-1.27047	0.000134047	-1.977e-10	-1.27023
28287429	chr2:28287429:G:A	4.33491e-09	-1.977e-10	-1.14622	0.000143776	-1.977e-10	-1.19349	0.000144706	-1.977e-10	-1.19371
28287480	chr2:28287480:A:G	8.37312e-09	-1.38928	0.901385	0.000277674	-1.84006	1.30477	0.000282079	-1.84001	1.31378
28287684	chr2:28287684:A:C	2.49938e-08	-1.977e-10	0.605704	0.00106879	-1.977e-10	0.812538	0.00107559	-1.977e-10	0.812207
28288265	chr2:28288265:A:C	4.05326e-09	-1.977e-10	-1.2134	0.000137016	-1.977e-10	-1.24165	0.000137987	-1.977e-10	-1.24126
28288368	chr2:28288368:A:C	4.04606e-09	-1.977e-10	-1.21518	0.000136814	-1.977e-10	-1.24312	0.000137782	-1.977e-10	-1.24274
28288404	chr2:28288404:C:T	4.23331e-09	-1.977e-10	-1.16994	0.000141938	-1.977e-10	-1.20636	0.000142864	-1.977e-10	-1.20653
28288510	chr2:28288510:C:T	5.43534e-09	-1.977e-10	-0.92	0.000293114	-1.977e-10	-0.481183	0.000297966	-1.977e-10	-0.471438
28288683	chr2:28288683:G:T	3.1494e-08	-0.386719	1.22359	0.000702719	-0.809457	1.20267	0.000715327	-0.807583	1.21191
28288720	chr2:28288720:C:T	6.1255e-09	-1.977e-10	-0.800462	0.000180631	-1.977e-10	-0.96529	0.000181966	-1.977e-10	-0.964597
28288867	chr2:28288867:G:T	3.94422e-09	-1.977e-10	-1.24067	0.000133566	-1.977e-10	-1.26715	0.000134478	-1.977e-10	-1.26702
28289044	chr2:28289044:G:A	9.20244e-08	0.114073	1.79506	0.00142356	-0.223205	1.32238	0.00145187	-0.219165	1.33135
28289255	chr2:28289255:A:C	4.08276e-09	-1.977e-10	-1.20615	0.000137824	-1.977e-10	-1.23577	0.000138804	-1.977e-10	-1.23536
28289333	chr2:28289333:G:A	3.76506e-09	-1.977e-10	-1.28716	0.000131689	-1.977e-10	-1.2813	0.000132562	-1.977e-10	-1.28137
28289812	chr2:28289812:G:A	4.05446e-09	-1.977e-10	-1.2131	0.000137046	-1.977e-10	-1.24143	0.000138017	-1.977e-10	-1.24104
28290633	chr2:28290633:T:C	2.38946e-08	-1.977e-10	0.56073	0.00101802	-1.977e-10	0.763875	0.0010245	-1.977e-10	0.763538
28290653	chr2:28290653:T:C	4.47373e-09	-1.977e-10	-1.1147	0.000147465	-1.977e-10	-1.16816	0.000148414	-1.977e-10	-1.16841
28291267	chr2:28291267:G:A	1.29497e-08	-1.31145	1.2596	0.000441226	-1.58304	1.51085	0.000448594	-1.58308	1.52078
28291836	chr2:28291836:G:A	1.9279e-08	1.49968	-1.15359	0.000104592	-0.222288	-1.28939	0.000104534	-0.229461	-1.28945
28291850	chr2:28291850:G:T	2.57458e-09	-1.66724	-3.0562e-10	8.26971e-05	-1.74656	-3.0562e-10	8.33852e-05	-1.74495	-3.0562e-10
28291893	chr2:28291893:G:A	3.76629e-09	-1.977e-10	-1.28683	0.000130526	-1.977e-10	-1.29017	0.000131398	-1.977e-10	-1.29018
28292413	chr2:28292413:T:G	3.77977e-09	-1.977e-10	-1.28326	0.000131556	-1.977e-10	-1.28231	0.000132429	-1.977e-10	-1.28237
28292428	chr2:28292428:C:T	1.27419e-08	-1.24612	1.17809	0.000419655	-1.54297	1.42066	0.000426587	-1.54304	1.43044
28293379	chr2:28293379:G:T	4.00481e-09	-1.977e-10	-1.22543	0.000144577	-1.977e-10	-1.18793	0.000145502	-1.977e-10	-1.18823
28293395	chr2:28293395:G:T	3.85755e-09	-1.977e-10	-1.26289	0.000132102	-1.977e-10	-1.27817	0.000133012	-1.977e-10	-1.27798
28293404	chr2:28293404:G:A	4.18598e-08	-1.977e-10	1.1214	0.00186531	-1.977e-10	1.36944	0.00188139	-1.977e-10	1.37135
28293739	chr2:28293739:C:T	9.52633e-09	0.333476	-0.692339	7.03259e-05	-1.09569	-0.812909	7.08043e-05	-1.09704	-0.811458
28294188	chr2:28294188:G:A	3.94368e-09	-1.977e-10	-1.24081	0.000134202	-1.977e-10	-1.2624	0.000135139	-1.977e-10	-1.26211
28294543	chr2:28294543:G:C	6.55253e-09	-1.977e-10	-0.73307	0.000273822	-1.977e-10	-0.549266	0.000275571	-1.977e-10	-0.549574
28294826	chr2:28294826:G:A	3.94301e-09	-1.977e-10	-1.24098	0.000134184	-1.977e-10	-1.26253	0.000135122	-1.977e-10	-1.26224
28294994	chr2:28294994:A:G	1.03833e-07	3.31818	-1.28832	0.000124996	-0.0458739	-1.28759	0.000125861	-0.0457817	-1.28746
28295236	chr2:28295236:C:T	2.98073e-09	-1.52075	-3.0562e-10	8.0821e-05	-1.76951	-3.0562e-10	8.14511e-05	-1.76841	-3.0562e-10
28295237	chr2:28295237:C:T	3.94557e-09	-1.977e-10	-1.24033	0.000134251	-1.977e-10	-1.26204	0.000135189	-1.977e-10	-1.26174
28295286	chr2:28295286:T:C	4.29319e-09	-1.977e-10	-1.15589	0.000156452	-1.977e-10	-1.109	0.000157529	-1.977e-10	-1.10881
28295351	chr2:28295351:A:G	3.34339e-08	1.97953	-1.08289	0.000141482	0.0778097	-1.28738	0.000141366	0.0702121	-1.28728
28295623	chr2:28295623:G:A	2.74911e-09	-1.41034	-0.191304	8.37249e-05	-1.63811	-0.0960928	8.48143e-05	-1.63806	-0.0898948
28296290	chr2:28296290:A:G	4.5103e-09	-1.977e-10	-1.10656	0.000149334	-1.977e-10	-1.15556	0.000150381	-1.977e-10	-1.15524
28296535	chr2:28296535:C:G	3.80308e-08	2.17723	-1.15176	0.000162719	0.219646	-1.28936	0.00016251	0.211741	-1.28942
28297060	chr2:28297060:T:C	4.12424e-09	-1.977e-10	-1.19604	0.000138953	-1.977e-10	-1.22761	0.000139945	-1.977e-10	-1.22717
28297216	chr2:28297216:A:G	1.0875e-07	3.36194	-1.28581	0.00013168	-0.0177301	-1.26364	0.000132629	-0.0176347	-1.26323
28297418	chr2:28297418:G:A	1.01681e-08	-1.977e-10	-0.293663	0.000404941	-1.977e-10	-0.158002	0.000407568	-1.977e-10	-0.15821
28297618	chr2:28297618:A:G	4.12173e-09	-1.977e-10	-1.19665	0.000138883	-1.977e-10	-1.22811	0.000139874	-1.977e-10	-1.22767
28297880	chr2:28297880:G:T	4.27795e-09	-1.977e-10	-1.15945	0.000143265	-1.977e-10	-1.19705	0.000144301	-1.977e-10	-1.19652
28297906	chr2:28297906:T:G	4.15364e-09	-1.977e-10	-1.18894	0.00013976	-1.977e-10	-1.22181	0.00014076	-1.977e-10	-1.22136
28298133	chr2:28298133:C:CCT	4.12215e-09	-1.977e-10	-1.19655	0.000138893	-1.977e-10	-1.22804	0.000139884	-1.977e-10	-1.22761
28298179	chr2:28298179:TC:T	2.17834e-09	-1.83436	-3.0562e-10	7.68713e-05	-1.81961	-3.0562e-10	7.74342e-05	-1.81899	-3.0562e-10
28298190	chr2:28298190:C:T	5.24784e-09	0.0573235	-1.01243	4.76694e-05	-1.19712	-1.10034	4.79596e-05	-1.19858	-1.09948
28298296	chr2:28298296:GTT:G	7.59648e-09	-1.977e-10	-0.585237	0.000443872	-1.977e-10	-0.0662066	0.000451961	-1.977e-10	-0.0548215
28298642	chr2:28298642:A:G	3.81755e-09	-1.977e-10	-1.27331	0.000130986	-1.977e-10	-1.28666	0.000131866	-1.977e-10	-1.28663
28299458	chr2:28299458:A:G	1.99308e-09	-1.48144	-0.4418	5.79788e-05	-1.84407	-0.257593	5.86881e-05	-1.84405	-0.252132
28300099	chr2:28300099:G:A	3.94708e-09	-1.977e-10	-1.23995	0.000134289	-1.977e-10	-1.26175	0.000135228	-1.977e-10	-1.26146
28300160	chr2:28300160:G:A	3.95115e-09	-1.977e-10	-1.23892	0.000134392	-1.977e-10	-1.26098	0.000135333	-1.977e-10	-1.26068
28300179	chr2:28300179:T:A	1.02479e-08	-1.977e-10	-0.285849	0.000297076	-1.977e-10	-0.467756	0.000297262	-1.977e-10	-0.473805
28300878	chr2:28300878:A:G	3.85381e-09	-1.977e-10	-1.26386	0.000131552	-1.977e-10	-1.28234	0.000132437	-1.977e-10	-1.28231
28300967	chr2:28300967:C:T	2.40418e-08	1.77847	-1.2116	6.28172e-05	-0.91144	-1.11008	6.32353e-05	-0.912496	-1.10906
28301128	chr2:28301128:T:C	6.42776e-09	-1.84363	1.09133	0.000266343	-1.70769	1.13073	0.000268627	-1.70896	1.13387
28301179	chr2:28301179:A:G	3.91692e-09	-1.977e-10	-1.24762	0.000133355	-1.977e-10	-1.26873	0.000134236	-1.977e-10	-1.26882
28301693	chr2:28301693:T:C	3.93701e-09	-1.977e-10	-1.2425	0.000134036	-1.977e-10	-1.26364	0.000134972	-1.977e-10	-1.26335
28302069	chr2:28302069:T:C	4.53843e-09	-1.977e-10	-1.10034	0.000165771	-1.977e-10	-1.05114	0.00016684	-1.977e-10	-1.05138
28302146	chr2:28302146:A:C	4.28334e-09	-1.977e-10	-1.15819	0.000156035	-1.977e-10	-1.11166	0.000157109	-1.977e-10	-1.11148
28302191	chr2:28302191:C:T	3.33266e-09	-1.34397	-0.0651831	0.000100602	-1.58451	0.033938	0.000101943	-1.58443	0.04042
28302349	chr2:28302349:G:A	4.81335e-09	0.0903072	-1.13184	3.06667e-05	-1.52741	-1.21116	3.08674e-05	-1.52817	-1.21055
28302573	chr2:28302573:G:A	3.90212e-09	-1.977e-10	-1.2514	0.000133096	-1.977e-10	-1.27067	0.000133977	-1.977e-10	-1.27075
28302592	chr2:28302592:T:C	4.16423e-09	-1.977e-10	-1.18639	0.000136301	-1.977e-10	-1.24688	0.000137248	-1.977e-10	-1.24663
28303111	chr2:28303111:C:T	3.94973e-09	-1.977e-10	-1.23928	0.000134358	-1.977e-10	-1.26124	0.000135297	-1.977e-10	-1.26094
28304308	chr2:28304308:G:A	5.13665e-09	-1.977e-10	-0.976522	0.000165383	-1.977e-10	-1.05348	0.000166567	-1.977e-10	-1.05302
28304343	chr2:28304343:A:G	3.75762e-09	-1.28914	-3.0562e-10	0.000145688	-1.18027	-3.0562e-10	0.00014672	-1.17989	-3.0562e-10
28304600	chr2:28304600:G:A	3.03495e-09	-1.16075	-0.341978	0.000102381	-1.52798	-0.00506036	0.00010308	-1.52868	-0.0042268
28304638	chr2:28304638:A:G	8.08797e-08	2.90673	-1.12669	0.000125205	-0.318763	-1.01303	0.000126199	-0.319005	-1.01156
28304692	chr2:28304692:C:T	6.94024e-09	0.320678	-0.996264	3.6984e-05	-1.43116	-1.1201	3.72327e-05	-1.43199	-1.11924
28304732	chr2:28304732:C:T	1.87829e-09	-1.80411	-0.178449	5.25696e-05	-1.79561	-0.403998	5.29621e-05	-1.79556	-0.403284
28304771	chr2:28304771:G:A	3.87825e-09	-1.977e-10	-1.25754	0.000132865	-1.977e-10	-1.27241	0.000133785	-1.977e-10	-1.27218
28304814	chr2:28304814:ACAGGCAATCCACCTGCCTTGGCCTCCCAAAGTGCTAGGATTACAGGCATGACGGGATTTCACCATGTGGCCCAGGCTGGTCTTGAACTCCTGAGCT:A	3.07958e-09	-1.48813	-3.0562e-10	0.000106854	-1.49028	-3.0562e-10	0.000107544	-1.49052	-3.0562e-10
28304917	chr2:28304917:A:G	3.94669e-09	-1.977e-10	-1.24005	0.000134277	-1.977e-10	-1.26184	0.000135215	-1.977e-10	-1.26155
28305037	chr2:28305037:A:G	3.94215e-09	-1.977e-10	-1.2412	0.000134163	-1.977e-10	-1.26269	0.0001351	-1.977e-10	-1.2624
28305134	chr2:28305134:A:G	4.43203e-09	-1.977e-10	-1.12406	0.000162196	-1.977e-10	-1.07294	0.000163315	-1.977e-10	-1.07274
28305638	chr2:28305638:G:T	6.35231e-09	-1.977e-10	-0.764104	0.000253198	-1.977e-10	-0.627571	0.000255096	-1.977e-10	-0.626778
28306097	chr2:28306097:A:G	3.75586e-09	-1.977e-10	-1.2896	0.000133438	-1.977e-10	-1.2681	0.000134364	-1.977e-10	-1.26786
28306298	chr2:28306298:G:A	8.1733e-08	2.67385	-0.883312	0.000146325	-0.452681	-0.723235	0.000147582	-0.452961	-0.721074
28306557	chr2:28306557:A:G	7.02192e-08	2.90038	-1.26168	0.000104587	-0.287947	-1.22377	0.000105361	-0.287908	-1.22311
28306770	chr2:28306770:C:T	2.21013e-09	-1.81987	-3.0562e-10	9.90534e-05	-1.56608	-3.0562e-10	9.96378e-05	-1.56688	-3.0562e-10
28307099	chr2:28307099:C:T	4.90292e-09	-1.977e-10	-1.02309	0.000158383	-1.977e-10	-1.09672	0.000159512	-1.977e-10	-1.0963
28307503	chr2:28307503:A:G	6.84828e-09	-1.977e-10	-0.688924	0.000218287	-1.977e-10	-0.775933	0.000218798	-1.977e-10	-0.780267
28307852	chr2:28307852:C:T	3.98852e-09	-1.977e-10	-1.2295	0.000134227	-1.977e-10	-1.26221	0.000135134	-1.977e-10	-1.26215
28307853	chr2:28307853:A:G	1.01535e-07	3.09714	-1.08966	0.000148525	-0.195025	-0.965966	0.000149759	-0.195016	-0.964373
28308058	chr2:28308058:G:T	4.54555e-09	-1.977e-10	-1.09877	0.000150761	-1.977e-10	-1.14605	0.000151807	-1.977e-10	-1.14581
28308864	chr2:28308864:C:G	2.37165e-09	-1.74934	-3.0562e-10	7.50646e-05	-1.84339	-3.0562e-10	7.55573e-05	-1.84353	-3.0562e-10
28309036	chr2:28309036:A:G	7.10036e-09	0.305605	-0.958382	5.86341e-05	-1.03128	-1.05915	5.90004e-05	-1.03271	-1.05817
28309442	chr2:28309442:A:G	1.40822e-07	3.39191	-1.05734	0.000182581	0.00387865	-0.958429	0.000184207	0.00426273	-0.956621
28309887	chr2:28309887:A:G	3.84445e-09	-0.93288	-0.333413	6.75946e-05	-1.7171	-0.231113	6.84486e-05	-1.7165	-0.225831
28310415	chr2:28310415:C:A	4.63331e-09	-1.977e-10	-1.07965	0.000161575	-1.977e-10	-1.07678	0.000162682	-1.977e-10	-1.07662
28310516	chr2:28310516:G:C	7.50982e-09	-1.977e-10	-0.596711	0.000173713	-1.977e-10	-1.00434	0.000174948	-1.977e-10	-1.00393
28310794	chr2:28310794:G:A	4.40146e-09	-1.977e-10	-1.13099	0.000154716	-1.977e-10	-1.12016	0.000155701	-1.977e-10	-1.12048
28310879	chr2:28310879:G:A	2.1809e-09	-1.83318	-3.0562e-10	0.00010479	-1.50978	-3.0562e-10	0.0001054	-1.51065	-3.0562e-10
28310990	chr2:28310990:G:A	7.74839e-09	-0.028109	-0.537328	6.47019e-05	-1.22315	-0.768808	6.51142e-05	-1.22487	-0.767403
28311216	chr2:28311216:G:A	4.17057e-09	-1.977e-10	-1.18487	0.000139285	-1.977e-10	-1.22522	0.000140192	-1.977e-10	-1.22541
28311653	chr2:28311653:C:G	3.94557e-09	-1.977e-10	-1.24033	0.000134251	-1.977e-10	-1.26204	0.000135189	-1.977e-10	-1.26174
28311865	chr2:28311865:T:G	4.45079e-09	-0.040504	-1.07934	4.49514e-05	-1.19941	-1.15675	4.52231e-05	-1.20082	-1.15599
28311919	chr2:28311919:G:A	9.11583e-08	-1.977e-10	1.89967	0.00519386	-1.977e-10	2.39349	0.00522405	-1.977e-10	2.39261
28312194	chr2:28312194:A:G	4.77456e-09	-0.0793051	-0.970316	4.821e-05	-1.219	-1.06718	4.85145e-05	-1.22036	-1.06619
28312835	chr2:28312835:A:G	4.59808e-09	-0.802246	-0.285038	6.14444e-05	-1.68601	-0.357602	6.20158e-05	-1.6839	-0.357126
28312993	chr2:28312993:G:A	5.32755e-09	-1.977e-10	-0.940032	0.000207584	-1.977e-10	-0.826208	0.000209117	-1.977e-10	-0.825526
28313214	chr2:28313214:A:AGG	4.67068e-09	-1.977e-10	-1.07162	0.000162717	-1.977e-10	-1.06973	0.000163833	-1.977e-10	-1.06957
28313216	chr2:28313216:TAC:T	4.51139e-09	-1.977e-10	-1.10632	0.000157144	-1.977e-10	-1.10458	0.000158221	-1.977e-10	-1.10443
28313265	chr2:28313265:G:A	2.00816e-08	-1.977e-10	0.386881	0.000861593	-1.977e-10	0.597039	0.000868633	-1.977e-10	0.598503
28313597	chr2:28313597:G:A	2.85539e-09	-1.15119	-0.412521	6.29078e-05	-1.79839	-0.221684	6.36963e-05	-1.79812	-0.216173
28313886	chr2:28313886:G:A	7.44597e-10	-1.62993	-1.2779	2.06682e-05	-1.84451	-1.28863	2.0806e-05	-1.84454	-1.28864
28314069	chr2:28314069:G:A	4.01997e-09	-1.977e-10	-1.22165	0.000136182	-1.977e-10	-1.24775	0.000137144	-1.977e-10	-1.24739
28314178	chr2:28314178:T:C	4.14707e-09	-1.977e-10	-1.19052	0.000138187	-1.977e-10	-1.23313	0.000139163	-1.977e-10	-1.23277
28315130	chr2:28315130:GAGA:G	8.38827e-09	0.338084	-0.824173	8.78223e-05	-0.536871	-1.14956	8.78607e-05	-0.543725	-1.14894
28315824	chr2:28315824:G:T	3.76071e-09	-1.977e-10	-1.28831	0.000132354	-1.977e-10	-1.27626	0.000133253	-1.977e-10	-1.27617
28315929	chr2:28315929:A:T	3.82879e-09	-1.977e-10	-1.27037	0.000131448	-1.977e-10	-1.28313	0.000132348	-1.977e-10	-1.28299
28316277	chr2:28316277:G:A	3.87021e-09	-1.977e-10	-1.25961	0.000132351	-1.977e-10	-1.27628	0.000133265	-1.977e-10	-1.27608
28316652	chr2:28316652:G:A	5.94244e-09	0.318155	-1.14896	6.44904e-05	-0.888883	-1.10635	6.4651e-05	-0.892864	-1.10655
28317010	chr2:28317010:C:T	2.41393e-09	-1.7283	-0.00336699	6.30046e-05	-1.83761	-0.180929	6.35763e-05	-1.8375	-0.17868
28317046	chr2:28317046:C:T	3.79541e-09	-1.977e-10	-1.27913	0.000130782	-1.977e-10	-1.28821	0.00013167	-1.977e-10	-1.28812
28317079	chr2:28317079:G:A	4.41886e-07	2.81554	0.662588	0.0443067	4.36787	0.169274	0.0466619	4.40397	0.178295
28317260	chr2:28317260:A:G	2.16751e-09	-1.83934	-3.0562e-10	8.60013e-05	-1.70738	-3.0562e-10	8.64792e-05	-1.70851	-3.0562e-10
28317277	chr2:28317277:C:T	4.76724e-09	-1.977e-10	-1.05115	0.000190256	-1.977e-10	-0.913376	0.000191694	-1.977e-10	-0.912519
28317353	chr2:28317353:A:AATAGC	6.64834e-09	-1.977e-10	-0.718555	0.000208127	-1.977e-10	-0.823596	0.000209652	-1.977e-10	-0.822966
28318122	chr2:28318122:C:T	5.81549e-09	-1.977e-10	-0.852397	0.000175094	-1.977e-10	-0.996423	0.000175597	-1.977e-10	-1.00023
28319478	chr2:28319478:T:C	9.83553e-10	-1.55319	-1.07632	2.66999e-05	-1.66904	-1.20804	2.69747e-05	-1.66641	-1.20711
28319891	chr2:28319891:G:A	6.3862e-09	-1.977e-10	-0.758783	0.000197804	-1.977e-10	-0.874465	0.000199278	-1.977e-10	-0.873715
28319959	chr2:28319959:TCCA:T	5.05457e-09	-1.977e-10	-0.99263	0.000166503	-1.977e-10	-1.04673	0.000167663	-1.977e-10	-1.04646
28320014	chr2:28320014:CTG:C	1.2482e-07	2.89897	-0.685019	0.00382688	2.73836	-0.650299	0.00386259	2.74017	-0.649492
28320067	chr2:28320067:A:G	3.28486e-09	-0.90857	-0.515027	5.46544e-05	-1.74945	-0.411266	5.51743e-05	-1.74817	-0.409753
28320526	chr2:28320526:A:G	8.50535e-08	-1.977e-10	1.83036	0.00378341	-1.977e-10	2.07664	0.00381612	-1.977e-10	2.07857
28320588	chr2:28320588:G:A	3.80857e-09	-1.977e-10	-1.27567	0.000130806	-1.977e-10	-1.28803	0.000131687	-1.977e-10	-1.28799
28320596	chr2:28320596:C:T	6.8507e-09	-1.977e-10	-0.688571	0.000281481	-1.977e-10	-0.521678	0.00028299	-1.977e-10	-0.523005
28320598	chr2:28320598:C:G	1.10368e-08	1.0446	-1.25629	0.00031814	0.845935	-1.24519	0.00032158	0.850098	-1.24527
28321143	chr2:28321143:T:G	6.78649e-09	-1.977e-10	-0.697989	0.000217912	-1.977e-10	-0.777653	0.000218477	-1.977e-10	-0.781736
28321728	chr2:28321728:C:T	3.78034e-09	-1.977e-10	-1.28311	0.000130536	-1.977e-10	-1.29009	0.000131409	-1.977e-10	-1.29011
28322030	chr2:28322030:A:C	3.45479e-09	-1.37316	-3.0562e-10	7.83507e-05	-1.80055	-3.0562e-10	7.88067e-05	-1.80142	-3.0562e-10
28322242	chr2:28322242:G:T	4.25609e-09	-1.977e-10	-1.16457	0.000136653	-1.977e-10	-1.2443	0.000137673	-1.977e-10	-1.24353
28322321	chr2:28322321:G:A	7.53778e-08	2.53567	-0.826074	0.00233855	2.41412	-0.818581	0.00236034	2.41603	-0.817891
28322542	chr2:28322542:G:A	4.30841e-09	-1.977e-10	-1.15235	0.000155499	-1.977e-10	-1.1151	0.000156521	-1.977e-10	-1.11522
28323156	chr2:28323156:G:A	7.6239e-10	-1.83058	-1.05364	2.63971e-05	-1.83194	-1.05654	2.65521e-05	-1.83253	-1.05678
28323657	chr2:28323657:T:A	6.14888e-09	-1.977e-10	-0.796653	0.000196287	-1.977e-10	-0.882165	0.000196858	-1.977e-10	-0.885934
28323815	chr2:28323815:C:T	9.38843e-09	-0.373445	-3.0562e-10	0.00017571	-0.992907	-3.0562e-10	0.000176065	-0.997564	-3.0562e-10
28324273	chr2:28324273:C:G	6.60229e-09	-1.977e-10	-0.725506	0.000269854	-1.977e-10	-0.563861	0.000271308	-1.977e-10	-0.565163
28324612	chr2:28324612:A:G	1.73824e-08	0.981003	-0.738466	0.000543799	0.936808	-0.799972	0.000548587	0.942638	-0.80371
28325189	chr2:28325189:T:C	1.53314e-08	1.38857	-1.27159	0.000440243	1.18874	-1.26316	0.000445105	1.19311	-1.26322
28325259	chr2:28325259:G:A	1.22612e-08	0.689433	-0.795915	0.000392761	0.663597	-0.85214	0.000396214	0.669209	-0.855672
28325392	chr2:28325392:T:C	1.21527e-08	0.690737	-0.80611	0.000390283	0.667551	-0.862422	0.000393731	0.673162	-0.86591
28325424	chr2:28325424:T:C	1.47923e-08	0.900222	-0.819038	0.00047511	0.875995	-0.874193	0.000479433	0.881819	-0.877633
28325496	chr2:28325496:T:A	6.32255e-09	-1.977e-10	-0.768799	0.000201372	-1.977e-10	-0.856592	0.000201934	-1.977e-10	-0.860477
28325642	chr2:28325642:C:T	6.27398e-09	-1.977e-10	-0.776511	0.000199954	-1.977e-10	-0.863657	0.000200519	-1.977e-10	-0.867511
28325784	chr2:28325784:A:G	3.79285e-09	-1.977e-10	-1.2798	0.000130641	-1.977e-10	-1.28929	0.000131513	-1.977e-10	-1.28931
28325862	chr2:28325862:G:C	4.59156e-09	-1.977e-10	-1.0887	0.000170362	-1.977e-10	-1.02382	0.000171599	-1.977e-10	-1.02326
28325887	chr2:28325887:A:G	1.51262e-08	-1.977e-10	0.103507	0.000434962	-1.977e-10	-0.0864846	0.000437918	-1.977e-10	-0.0863866
28326118	chr2:28326118:C:G	4.62124e-09	-1.977e-10	-1.08226	0.000173578	-1.977e-10	-1.00511	0.000174813	-1.977e-10	-1.0047
28326441	chr2:28326441:T:C	1.63102e-08	1.44419	-1.26532	0.000468601	1.24362	-1.25561	0.000473827	1.2481	-1.25568
28326662	chr2:28326662:G:T	4.44496e-09	-1.977e-10	-1.12115	0.000142712	-1.977e-10	-1.20091	0.000143674	-1.977e-10	-1.20087
28326732	chr2:28326732:T:C	5.2587e-09	-1.977e-10	-0.953038	0.000170806	-1.977e-10	-1.02122	0.000171426	-1.977e-10	-1.02427
28326782	chr2:28326782:C:T	6.96968e-09	-1.977e-10	-0.671353	0.000213372	-1.977e-10	-0.798709	0.000214758	-1.977e-10	-0.798904
28326890	chr2:28326890:T:C	8.57812e-09	-1.977e-10	-0.463708	0.000216037	-1.977e-10	-0.786294	0.000217437	-1.977e-10	-0.786511
28328556	chr2:28328556:A:G	4.83768e-09	-1.977e-10	-1.03649	0.000161785	-1.977e-10	-1.07548	0.000162811	-1.977e-10	-1.07583
28328567	chr2:28328567:G:T	2.31356e-08	1.81292	-1.28447	0.000453533	1.22067	-1.26535	0.000458144	1.22495	-1.26619
28328996	chr2:28328996:T:C	6.20963e-09	-1.977e-10	-0.786821	0.000198468	-1.977e-10	-0.871118	0.000199038	-1.977e-10	-0.874924
28330231	chr2:28330231:G:A	3.78096e-09	-1.977e-10	-1.28294	0.00013624	-1.977e-10	-1.24733	0.000137193	-1.977e-10	-1.24703
28330518	chr2:28330518:G:A	1.31507e-08	-1.977e-10	-0.0364495	0.000318125	-1.977e-10	-0.3993	0.000320911	-1.977e-10	-0.397254
28330722	chr2:28330722:A:T	7.54464e-08	1.7105	-3.0562e-10	0.000866653	0.602895	-3.0562e-10	0.000869412	0.599399	-3.0562e-10
28330826	chr2:28330826:A:T	6.32227e-09	-1.977e-10	-0.768844	0.000181324	-1.977e-10	-0.961458	0.000182744	-1.977e-10	-0.960331
28331283	chr2:28331283:G:A	4.41483e-09	-1.977e-10	-1.12795	0.00014883	-1.977e-10	-1.15894	0.000149786	-1.977e-10	-1.15921
28331335	chr2:28331335:T:C	5.17983e-09	-0.968149	-3.0562e-10	0.000110269	-1.45882	-3.0562e-10	0.000110685	-1.46173	-3.0562e-10
28331865	chr2:28331865:C:T	5.73237e-09	-0.614725	-0.252069	0.000142266	-1.06033	-0.143718	0.00014333	-1.06106	-0.1422
28332031	chr2:28332031:A:G	6.19686e-09	-1.977e-10	-0.788879	0.000198108	-1.977e-10	-0.872929	0.000198679	-1.977e-10	-0.876728
28332114	chr2:28332114:G:T	3.65773e-08	-1.977e-10	0.986506	0.000769377	-1.977e-10	0.483837	0.00077428	-1.977e-10	0.483516
28332436	chr2:28332436:A:G	1.97323e-09	-1.10584	-0.827414	3.42727e-05	-1.74416	-0.883231	3.46185e-05	-1.74357	-0.88046
28332627	chr2:28332627:C:G	4.45351e-09	-1.977e-10	-1.11923	0.000143007	-1.977e-10	-1.19885	0.000143994	-1.977e-10	-1.19865
28332700	chr2:28332700:C:T	3.76175e-09	-1.977e-10	-1.28804	0.00013334	-1.977e-10	-1.26885	0.000134265	-1.977e-10	-1.2686
28333042	chr2:28333042:C:T	6.15895e-09	0.277336	-1.07235	0.000118724	-0.284107	-1.10084	0.000119557	-0.284491	-1.10013
28333409	chr2:28333409:G:A	1.00543e-08	0.882106	-1.18703	8.54225e-05	-0.57958	-1.13455	8.61289e-05	-0.576146	-1.13643
28333542	chr2:28333542:A:C	4.48482e-09	-1.977e-10	-1.11222	0.000145065	-1.977e-10	-1.18456	0.000146072	-1.977e-10	-1.18432
28333931	chr2:28333931:T:G	6.38567e-08	-1.977e-10	1.54372	0.00151731	-1.977e-10	1.16295	0.00153123	-1.977e-10	1.16541
28334213	chr2:28334213:C:T	1.3388e-08	1.20195	-1.22052	0.00010705	-0.325369	-1.16308	0.000108018	-0.321309	-1.16481
28334782	chr2:28334782:C:G	7.71295e-09	-1.977e-10	-0.570022	0.000267505	-1.977e-10	-0.572607	0.000269447	-1.977e-10	-0.572044
28335123	chr2:28335123:C:T	2.5674e-09	-0.38675	-1.28328	7.08967e-05	-0.641675	-1.25884	7.14343e-05	-0.63987	-1.25977
28335133	chr2:28335133:A:G	4.05685e-09	-1.977e-10	-1.21251	0.000144801	-1.977e-10	-1.18639	0.000145813	-1.977e-10	-1.1861
28336151	chr2:28336151:A:G	7.02242e-09	-1.977e-10	-0.663815	0.000219211	-1.977e-10	-0.771708	0.000220744	-1.977e-10	-0.771414
28336441	chr2:28336441:G:T	5.23692e-09	-1.977e-10	-0.957188	0.000162633	-1.977e-10	-1.07025	0.000163777	-1.977e-10	-1.06991
28336443	chr2:28336443:G:A	5.26727e-09	-1.977e-10	-0.95141	0.000172855	-1.977e-10	-1.00929	0.000174069	-1.977e-10	-1.00897
28336618	chr2:28336618:A:T	3.78015e-09	-1.977e-10	-1.28316	0.000130537	-1.977e-10	-1.29008	0.00013141	-1.977e-10	-1.29009
28336623	chr2:28336623:G:C	3.8432e-09	-1.977e-10	-1.26662	0.00013644	-1.977e-10	-1.24586	0.000137379	-1.977e-10	-1.24568
28336850	chr2:28336850:C:T	1.32333e-08	-1.977e-10	-0.0301834	0.000330968	-1.977e-10	-0.359722	0.000332997	-1.977e-10	-0.360283
28336861	chr2:28336861:C:T	7.30958e-09	0.594015	-1.21775	6.88226e-05	-0.758507	-1.1717	6.93922e-05	-0.755313	-1.17333
28337560	chr2:28337560:C:T	2.02264e-09	-0.624908	-1.28361	2.84454e-05	-1.52707	-1.28669	2.8677e-05	-1.52592	-1.28641
28337568	chr2:28337568:C:T	5.49954e-09	-1.977e-10	-0.908259	0.000219519	-1.977e-10	-0.770303	0.000220745	-1.977e-10	-0.771408
28337790	chr2:28337790:G:A	4.2102e-09	-1.977e-10	-1.17541	0.000170909	-1.977e-10	-1.02061	0.000172196	-1.977e-10	-1.01979
28337820	chr2:28337820:G:A	3.63083e-09	-0.255589	-1.06787	0.000127698	-0.344864	-0.967209	0.000129023	-0.341543	-0.966882
28338559	chr2:28338559:T:C	4.79913e-09	-1.977e-10	-1.04449	0.00016051	-1.977e-10	-1.08339	0.000161529	-1.977e-10	-1.08373
28338890	chr2:28338890:C:T	6.49896e-09	-1.977e-10	-0.74128	0.000186619	-1.977e-10	-0.932674	0.000188247	-1.977e-10	-0.930661
28338891	chr2:28338891:T:C	4.81852e-09	-1.977e-10	-1.04046	0.000153652	-1.977e-10	-1.12705	0.000154877	-1.977e-10	-1.12578
28339131	chr2:28339131:C:G	5.26354e-09	-1.977e-10	-0.952118	0.000208603	-1.977e-10	-0.82131	0.000209781	-1.977e-10	-0.822353
28339205	chr2:28339205:G:A	6.59798e-09	-1.977e-10	-0.726159	0.000228777	-1.977e-10	-0.728994	0.000230425	-1.977e-10	-0.72849
28339277	chr2:28339277:G:T	8.32311e-09	-1.977e-10	-0.493886	0.000285146	-1.977e-10	-0.508742	0.000287238	-1.977e-10	-0.508105
28339580	chr2:28339580:G:A	6.06167e-09	-1.977e-10	-0.810937	0.00017576	-1.977e-10	-0.992627	0.000177263	-1.977e-10	-0.990782
28339836	chr2:28339836:C:T	5.84521e-09	-1.977e-10	-0.8473	0.00017077	-1.977e-10	-1.02143	0.000172232	-1.977e-10	-1.01957
28339921	chr2:28339921:C:T	3.8083e-09	-1.977e-10	-1.27574	0.000131304	-1.977e-10	-1.28423	0.000132186	-1.977e-10	-1.28421
28340006	chr2:28340006:T:C	5.32574e-09	-1.977e-10	-0.940371	0.000211581	-1.977e-10	-0.807136	0.000212772	-1.977e-10	-0.808195
28340241	chr2:28340241:G:A	3.9145e-09	-1.977e-10	-1.24823	0.000132534	-1.977e-10	-1.2749	0.000133409	-1.977e-10	-1.275
28340392	chr2:28340392:C:T	4.08753e-09	-1.977e-10	-1.20498	0.00014628	-1.977e-10	-1.17622	0.000147246	-1.977e-10	-1.17631
28340396	chr2:28340396:A:G	5.19027e-09	-1.977e-10	-0.966137	0.000161506	-1.977e-10	-1.0772	0.00016264	-1.977e-10	-1.07688
28340463	chr2:28340463:T:C	3.78564e-09	-1.977e-10	-1.28171	0.000130541	-1.977e-10	-1.29006	0.000131415	-1.977e-10	-1.29006
28340535	chr2:28340535:G:T	5.27305e-09	-1.977e-10	-0.950314	0.000163669	-1.977e-10	-1.06389	0.00016474	-1.977e-10	-1.06405
28340718	chr2:28340718:G:A	3.75964e-09	-1.977e-10	-1.2886	0.000130701	-1.977e-10	-1.28883	0.000131578	-1.977e-10	-1.28882
28341024	chr2:28341024:G:A	4.85697e-09	-1.977e-10	-1.03251	0.000153204	-1.977e-10	-1.12997	0.000154211	-1.977e-10	-1.1301
28341050	chr2:28341050:A:C	6.73171e-09	-1.977e-10	-0.706093	0.000257972	-1.977e-10	-0.608891	0.000259954	-1.977e-10	-0.607913
28341132	chr2:28341132:A:C	3.7542e-09	-1.977e-10	-1.29005	0.000131039	-1.977e-10	-1.28625	0.000131919	-1.977e-10	-1.28623
28341173	chr2:28341173:A:G	3.76046e-09	-1.977e-10	-1.28838	0.000130676	-1.977e-10	-1.28902	0.000131553	-1.977e-10	-1.28901
28341230	chr2:28341230:A:T	3.97723e-09	-1.977e-10	-1.23234	0.000149901	-1.977e-10	-1.15177	0.000150976	-1.977e-10	-1.1513
28341256	chr2:28341256:T:C	3.76849e-09	-1.977e-10	-1.28625	0.000130541	-1.977e-10	-1.29006	0.000131416	-1.977e-10	-1.29005
28341307	chr2:28341307:A:G	3.83477e-09	-1.977e-10	-1.26881	0.000137837	-1.977e-10	-1.23567	0.000138761	-1.977e-10	-1.23566
28341430	chr2:28341430:G:A	5.65971e-09	-1.977e-10	-0.879549	0.00020561	-1.977e-10	-0.835761	0.000206743	-1.977e-10	-0.836942
28341436	chr2:28341436:C:T	4.56925e-09	-1.977e-10	-1.09357	0.000142078	-1.977e-10	-1.20537	0.000143025	-1.977e-10	-1.2054
28341451	chr2:28341451:AG:A	6.55124e-09	-1.977e-10	-0.733268	0.000267928	-1.977e-10	-0.571024	0.000269373	-1.977e-10	-0.57232
28341772	chr2:28341772:TG:T	7.91644e-09	-1.977e-10	-0.543981	0.00022893	-1.977e-10	-0.728327	0.000230468	-1.977e-10	-0.728306
28341777	chr2:28341777:TG:T	8.35529e-09	-1.977e-10	-0.490027	0.000240116	-1.977e-10	-0.680621	0.000241729	-1.977e-10	-0.680601
28341782	chr2:28341782:TA:T	6.54331e-09	-1.977e-10	-0.734479	0.000194134	-1.977e-10	-0.893194	0.000195436	-1.977e-10	-0.893184
28342028	chr2:28342028:G:A	4.27374e-09	-1.977e-10	-1.16043	0.000154211	-1.977e-10	-1.12342	0.000155225	-1.977e-10	-1.12354
28342278	chr2:28342278:G:A	6.24082e-09	-1.977e-10	-0.781811	0.000202025	-1.977e-10	-0.853354	0.000203452	-1.977e-10	-0.852988
28342479	chr2:28342479:C:T	4.6187e-09	-1.977e-10	-1.08281	0.000188227	-1.977e-10	-0.924098	0.0001896	-1.977e-10	-0.923503
28343117	chr2:28343117:G:A	9.65876e-09	0.943368	-1.28842	0.000321707	0.873882	-1.26199	0.000325271	0.877606	-1.26136
28343141	chr2:28343141:C:G	4.14256e-09	-1.977e-10	-1.19161	0.000152904	-1.977e-10	-1.13193	0.000153942	-1.977e-10	-1.13184
```
