## Supplementary material for "Characterization of shared and ancestry-specific signals driving complex traits using multi-ancestry fine-mapping": susiex_nc1.cs80.cs

```
CS_ID	SNP	BP	REF_ALLELE	ALT_ALLELE	REF_FRQ	BETA	SE	-LOG10P	CS_PIP	OVRL_PIP
1	chr2:31258101:G:A	31258101	A,A	G,G	1,1	-inf,-inf	inf,inf	25.8049,3.21877	0.505907	0.505907
1	chr2:31254972:G:A	31254972	A,A	G,G	1,1	-inf,-inf	inf,inf	26.7206,2.11828	0.474471	0.474471
```
