## Supplementary material for "Characterization of shared and ancestry-specific signals driving complex traits using multi-ancestry fine-mapping": susiex_nc1.cs80.snp

```
BP	SNP	PIP(CS1)	LogBF(CS1,Pop1)	LogBF(CS1,Pop2)
30755108	chr2:30755108:C:T	7.88097e-27	-5.9706e-10	-1.25885
30755297	chr2:30755297:G:T	8.40662e-27	-5.9706e-10	-1.19429
30755345	chr2:30755345:G:C	1.20425e-26	-5.9706e-10	-0.834865
30755504	chr2:30755504:T:G	4.29434e-26	-5.9706e-10	0.436577
30755620	chr2:30755620:T:C	9.32338e-27	-5.9706e-10	-1.09078
30755858	chr2:30755858:G:A	1.41622e-26	-0.728958	0.0562319
30756050	chr2:30756050:C:T	6.58468e-27	-0.179338	-1.25922
30756191	chr2:30756191:A:G	8.32459e-27	-5.9706e-10	-1.20409
30756217	chr2:30756217:C:T	1.09211e-26	0.325182	-1.25779
30756279	chr2:30756279:G:A	9.78907e-28	-2.08636	-1.25826
30756621	chr2:30756621:T:C	3.29495e-27	-0.920521	-1.21039
30756854	chr2:30756854:T:C	2.97096e-27	-1.11002	-1.1244
30756899	chr2:30756899:C:T	8.38983e-27	-5.9706e-10	-1.19628
30757005	chr2:30757005:C:T	1.62024e-27	-1.77667	-1.06405
30757363	chr2:30757363:C:T	1.82232e-27	-2.28121	-0.441982
30757393	chr2:30757393:C:T	1.88361e-27	-2.26827	-0.421848
30757542	chr2:30757542:C:T	1.27772e-26	-5.9706e-10	-0.775644
30757783	chr2:30757783:G:A	8.11113e-28	-2.30334	-1.22932
30758074	chr2:30758074:C:T	2.11014e-27	-1.32234	-1.25421
30758277	chr2:30758277:A:AG	7.76973e-26	-5.9706e-10	1.02952
30758406	chr2:30758406:T:A	1.83061e-26	-5.9706e-10	-0.41607
30759207	chr2:30759207:C:T	2.98683e-26	-5.9706e-10	0.0734921
30759252	chr2:30759252:T:G	7.46385e-28	-2.35888	-1.25694
30759543	chr2:30759543:T:C	2.78278e-27	-2.29985	-2.94673e-10
30759545	chr2:30759545:C:G	1.9707e-27	-1.98175	-0.663165
30759606	chr2:30759606:C:A	8.30582e-28	-2.24824	-1.2607
30759616	chr2:30759616:C:G	1.00595e-27	-2.292	-1.02538
30759754	chr2:30759754:G:T	1.67728e-26	-5.9706e-10	-0.503546
30759864	chr2:30759864:T:C	1.05998e-26	-5.9706e-10	-0.962473
30759866	chr2:30759866:G:C	9.14419e-27	-5.9706e-10	-1.11019
30759929	chr2:30759929:T:C	3.68776e-27	-2.2303	0.212016
30760017	chr2:30760017:G:A	8.91046e-28	-2.23287	-1.20579
30760018	chr2:30760018:A:G	1.11759e-27	-1.95859	-1.25354
30760221	chr2:30760221:C:T	7.25568e-28	-2.38927	-1.25483
30760439	chr2:30760439:A:G	7.41237e-28	-2.35012	-1.27262
30760568	chr2:30760568:G:A	2.98987e-27	-1.35594	-0.872139
30760724	chr2:30760724:T:C	8.07223e-27	-5.9706e-10	-1.23488
30760830	chr2:30760830:G:A	7.94208e-28	-2.33035	-1.22337
30760974	chr2:30760974:C:T	8.35774e-27	-5.9706e-10	-1.20012
30760979	chr2:30760979:G:A	7.91654e-27	-5.9706e-10	-1.25435
30761021	chr2:30761021:G:A	7.82426e-27	-5.9706e-10	-1.26608
30761048	chr2:30761048:C:G	1.0637e-27	-2.21989	-1.04166
30761222	chr2:30761222:G:A	1.55147e-24	-5.9706e-10	4.02365
30761420	chr2:30761420:C:T	1.75264e-26	-5.9706e-10	-0.459596
30761459	chr2:30761459:C:T	4.66458e-26	-5.9706e-10	0.519277
30761667	chr2:30761667:A:T	8.68936e-27	-2.21779	1.05658
30761789	chr2:30761789:T:C	7.91983e-27	-5.9706e-10	-1.25394
30761984	chr2:30761984:G:T	1.06563e-27	-2.38805	-0.871689
30762031	chr2:30762031:A:G	8.51783e-27	-5.9706e-10	-1.18114
30762175	chr2:30762175:T:C	4.1418e-26	-5.9706e-10	0.400411
30762323	chr2:30762323:C:T	4.87943e-26	-5.9706e-10	0.564308
30762582	chr2:30762582:C:G	4.25392e-26	-5.9706e-10	0.427122
30762610	chr2:30762610:T:C	7.77915e-27	-5.9706e-10	-1.27186
30762719	chr2:30762719:C:T	7.79395e-27	-5.9706e-10	-1.26996
30762901	chr2:30762901:ACTT:A	1.78735e-26	-5.9706e-10	-0.439989
30762963	chr2:30762963:C:T	1.18385e-27	-1.98686	-1.16767
30763430	chr2:30763430:T:C	7.98859e-27	-5.9706e-10	-1.24529
30763779	chr2:30763779:C:T	7.54699e-28	-2.35613	-1.24861
30763987	chr2:30763987:A:G	1.7784e-27	-2.35854	-0.389046
30764044	chr2:30764044:C:T	1.28783e-26	-5.9706e-10	-0.767764
30764123	chr2:30764123:G:T	1.14767e-27	-2.04514	-1.14043
30764124	chr2:30764124:T:C	9.25948e-27	-5.9706e-10	-1.09766
30764379	chr2:30764379:A:G	2.35875e-26	-5.9706e-10	-0.162591
30764468	chr2:30764468:C:T	7.7667e-27	-5.9706e-10	-1.27346
30764543	chr2:30764543:A:T	7.76819e-27	-5.9706e-10	-1.27327
30764560	chr2:30764560:C:T	8.63419e-27	-5.9706e-10	-1.16758
30764779	chr2:30764779:G:A	8.51403e-27	-5.9706e-10	-1.18159
30764828	chr2:30764828:G:A	1.42189e-26	-5.9706e-10	-0.668732
30765234	chr2:30765234:T:A	9.81721e-28	-2.34535	-0.996404
30765235	chr2:30765235:T:G	1.00665e-27	-2.30826	-1.00841
30765282	chr2:30765282:G:A	8.82152e-28	-2.32877	-1.11993
30765509	chr2:30765509:A:G	8.06028e-28	-2.38508	-1.15387
30765612	chr2:30765612:T:C	7.85375e-27	-5.9706e-10	-1.26231
30765795	chr2:30765795:A:G	1.00045e-26	-5.9706e-10	-1.02027
30766164	chr2:30766164:G:A	1.70968e-27	-1.78962	-0.997378
30767099	chr2:30767099:C:T	8.71691e-27	-5.9706e-10	-1.15804
30767462	chr2:30767462:G:T	1.39086e-27	-2.38507	-0.608316
30767530	chr2:30767530:C:T	8.92674e-27	-5.9706e-10	-1.13425
30767723	chr2:30767723:T:C	1.22127e-26	-5.9706e-10	-0.820829
30767767	chr2:30767767:T:C	7.86617e-27	-5.9706e-10	-1.26073
30767877	chr2:30767877:C:T	1.09928e-27	-2.37111	-0.857538
30768043	chr2:30768043:G:A	7.88485e-27	-5.9706e-10	-1.25836
30768075	chr2:30768075:A:G	1.27229e-27	-2.38678	-0.695705
30768112	chr2:30768112:G:A	7.85094e-27	-5.9706e-10	-1.26267
30768210	chr2:30768210:C:T	2.84436e-27	-2.27797	-2.94673e-10
30768278	chr2:30768278:A:G	7.93661e-27	-5.9706e-10	-1.25182
30768509	chr2:30768509:C:T	1.00272e-26	-5.9706e-10	-1.018
30768599	chr2:30768599:T:G	8.17639e-27	-5.9706e-10	-1.22205
30769204	chr2:30769204:C:T	7.93193e-27	-5.9706e-10	-1.25241
30769284	chr2:30769284:T:A	8.00818e-27	-5.9706e-10	-1.24284
30769365	chr2:30769365:C:T	1.37455e-27	-2.28582	-0.719355
30769411	chr2:30769411:G:A	2.5516e-27	-2.38659	-2.94673e-10
30769726	chr2:30769726:T:A	1.03079e-24	-5.9706e-10	3.61478
30769853	chr2:30769853:G:T	1.27772e-27	-2.36178	-0.71645
30769955	chr2:30769955:A:G	8.44455e-28	-2.22181	-1.27055
30769992	chr2:30769992:G:A	2.94242e-27	-0.975577	-1.2685
30770008	chr2:30770008:C:T	9.20086e-27	-5.9706e-10	-1.10401
30770011	chr2:30770011:G:A	7.98472e-28	-2.38426	-1.1641
30770266	chr2:30770266:G:T	1.5893e-26	-5.9706e-10	-0.557428
30770296	chr2:30770296:G:A	7.77247e-27	-5.9706e-10	-1.27272
30770462	chr2:30770462:C:G	1.08524e-26	-5.9706e-10	-0.93892
30770588	chr2:30770588:G:T	8.05816e-27	-5.9706e-10	-1.23662
30770952	chr2:30770952:A:G	7.84298e-27	-5.9706e-10	-1.26369
30771272	chr2:30771272:A:G	7.92703e-28	-2.31987	-1.23574
30771356	chr2:30771356:G:A	1.72236e-25	-5.9706e-10	1.82556
30771438	chr2:30771438:T:C	7.80327e-27	-5.9706e-10	-1.26876
30771510	chr2:30771510:A:G	2.40025e-27	-2.23934	-0.208391
30772056	chr2:30772056:T:C	7.82683e-27	-5.9706e-10	-1.26575
30772161	chr2:30772161:T:C	9.7679e-28	-2.3614	-0.985385
30772377	chr2:30772377:C:G	8.07568e-27	-5.9706e-10	-1.23445
30772723	chr2:30772723:T:C	1.32204e-26	-5.9706e-10	-0.741541
30772853	chr2:30772853:C:T	3.81241e-27	-2.09541	0.110364
30773014	chr2:30773014:T:C	1.88851e-27	-2.35497	-0.332546
30773112	chr2:30773112:C:A	1.1851e-26	-5.9706e-10	-0.850894
30773113	chr2:30773113:T:C	9.87649e-28	-2.37615	-0.959588
30773327	chr2:30773327:A:G	8.05902e-28	-2.2756	-1.2635
30773331	chr2:30773331:ACT:A	7.87421e-27	-5.9706e-10	-1.25971
30773349	chr2:30773349:G:GA	7.42088e-28	-2.3659	-1.2557
30773476	chr2:30773476:A:G	1.27071e-26	-5.9706e-10	-0.781147
30773614	chr2:30773614:T:C	7.92723e-27	-1.253	-2.94673e-10
30774004	chr2:30774004:A:G	7.96859e-27	-5.9706e-10	-1.2478
30774017	chr2:30774017:CAG:C	1.51653e-27	-1.94958	-0.957302
30774073	chr2:30774073:G:A	1.98243e-27	-2.20482	-0.43416
30774427	chr2:30774427:G:A	3.03533e-27	-2.12412	-0.0888606
30774447	chr2:30774447:A:T	1.59863e-26	-5.9706e-10	-0.551576
30775032	chr2:30775032:A:G	7.8457e-27	-5.9706e-10	-1.26334
30775119	chr2:30775119:T:C	8.31955e-27	-5.9706e-10	-1.2047
30775159	chr2:30775159:T:G	9.40438e-28	-2.11155	-1.27316
30775289	chr2:30775289:A:T	3.30949e-27	-0.869506	-1.257
30775456	chr2:30775456:C:T	1.2161e-27	-2.36286	-0.764791
30775484	chr2:30775484:A:G	3.20379e-27	-0.893609	-1.26536
30775517	chr2:30775517:G:A	2.69032e-27	-2.33365	-2.94673e-10
30776325	chr2:30776325:G:A	8.86886e-25	-5.9706e-10	3.46441
30776402	chr2:30776402:A:G	8.59538e-27	-5.9706e-10	-1.17208
30776422	chr2:30776422:A:C	7.87027e-27	-5.9706e-10	-1.26021
30776482	chr2:30776482:A:G	3.7644e-27	-0.740501	-1.25722
30776610	chr2:30776610:T:C	3.72527e-27	-0.76054	-1.24763
30776967	chr2:30776967:G:A	7.64977e-28	-2.31801	-1.27321
30777145	chr2:30777145:C:G	7.86398e-27	-5.9706e-10	-1.26101
30777229	chr2:30777229:G:A	2.18457e-26	-5.9706e-10	-0.239299
30777377	chr2:30777377:T:G	7.91327e-28	-2.30752	-1.24983
30777442	chr2:30777442:T:C	4.69235e-27	-1.77737	-2.94673e-10
30777504	chr2:30777504:G:C	7.52963e-28	-2.35707	-1.24997
30777571	chr2:30777571:G:A	2.49843e-26	-5.9706e-10	-0.105057
30777696	chr2:30777696:C:T	1.68902e-26	-5.9706e-10	-0.496574
30777777	chr2:30777777:C:T	2.7477e-26	-5.9706e-10	-0.00995645
30778028	chr2:30778028:A:G	9.77604e-27	-1.04337	-2.94673e-10
30778041	chr2:30778041:T:C	1.14872e-26	-5.9706e-10	-0.882073
30778234	chr2:30778234:C:T	7.90179e-27	-5.9706e-10	-1.25622
30778301	chr2:30778301:A:G	7.67538e-28	-2.31441	-1.27346
30778672	chr2:30778672:G:C	2.54364e-26	-5.9706e-10	-0.0871232
30778739	chr2:30778739:G:C	7.62573e-28	-2.32475	-1.26961
30778891	chr2:30778891:C:T	2.40249e-26	-0.144214	-2.94673e-10
30778933	chr2:30778933:G:A	8.11057e-28	-2.26452	-1.2682
30779256	chr2:30779256:C:T	8.22573e-27	-5.9706e-10	-1.21604
30779461	chr2:30779461:G:T	1.15651e-26	-5.9706e-10	-0.875311
30780153	chr2:30780153:G:A	1.23525e-27	-1.96753	-1.1445
30780319	chr2:30780319:C:A	7.79742e-27	-5.9706e-10	-1.26951
30780579	chr2:30780579:A:T	1.13588e-27	-2.04069	-1.1552
30780580	chr2:30780580:AC:A	1.12982e-27	-2.04435	-1.1569
30780932	chr2:30780932:T:C	1.1149e-27	-2.07462	-1.13992
30780933	chr2:30780933:G:A	7.69844e-28	-2.35422	-1.23065
30780971	chr2:30780971:G:A	8.03664e-27	-5.9706e-10	-1.23929
30781499	chr2:30781499:G:A	1.24643e-27	-1.96358	-1.13945
30781500	chr2:30781500:C:T	6.42642e-27	-0.205814	-1.25707
30781885	chr2:30781885:T:C	1.16118e-26	-5.9706e-10	-0.871286
30782263	chr2:30782263:C:T	8.18615e-28	-2.25313	-1.27032
30782310	chr2:30782310:T:C	1.21743e-27	-2.07345	-1.05312
30782431	chr2:30782431:T:C	1.14831e-27	-2.05368	-1.13134
30782546	chr2:30782546:G:A	7.30709e-28	-2.37828	-1.25877
30782618	chr2:30782618:A:G	1.27359e-27	-2.074	-1.00746
30782757	chr2:30782757:C:G	1.21214e-27	-2.36147	-0.769442
30783005	chr2:30783005:A:G	7.83288e-28	-2.34522	-1.22234
30783161	chr2:30783161:T:G	8.48065e-27	-5.9706e-10	-1.18552
30783198	chr2:30783198:G:T	8.30611e-27	-5.9706e-10	-1.20631
30783203	chr2:30783203:C:T	7.80695e-27	-5.9706e-10	-1.26829
30783267	chr2:30783267:T:C	7.47902e-28	-2.34818	-1.2656
30783379	chr2:30783379:C:G	8.8689e-27	-5.9706e-10	-1.14075
30783561	chr2:30783561:G:A	9.34854e-28	-2.32637	-1.0643
30783770	chr2:30783770:C:T	1.62979e-27	-2.07887	-0.755981
30783902	chr2:30783902:T:C	1.0596e-27	-2.10734	-1.15808
30784022	chr2:30784022:G:A	8.62998e-28	-2.37421	-1.09643
30784057	chr2:30784057:G:T	8.67558e-28	-2.37631	-1.08907
30784269	chr2:30784269:T:C	1.67813e-27	-2.04595	-0.759673
30784468	chr2:30784468:C:T	9.05572e-28	-2.38129	-1.04121
30784534	chr2:30784534:T:C	1.73657e-24	-5.9706e-10	4.13636
30784625	chr2:30784625:G:A	1.03884e-27	-2.36552	-0.919682
30784813	chr2:30784813:C:T	9.88273e-28	-2.10672	-1.22838
30784926	chr2:30784926:C:G	1.17457e-27	-2.09614	-1.06626
30784962	chr2:30784962:A:T	7.77308e-27	-5.9706e-10	-1.27264
30785096	chr2:30785096:T:C	4.23016e-27	-2.38368	0.502617
30785173	chr2:30785173:C:A	9.02637e-28	-2.3841	-1.04164
30785185	chr2:30785185:C:A	8.31053e-27	-5.9706e-10	-1.20578
30785276	chr2:30785276:T:C	8.53513e-28	-2.38824	-1.09346
30785465	chr2:30785465:G:A	8.12814e-28	-2.37692	-1.15364
30785704	chr2:30785704:C:T	8.06775e-27	-5.9706e-10	-1.23543
30786345	chr2:30786345:G:T	1.24666e-27	-1.84165	-1.26119
30786440	chr2:30786440:C:G	7.8916e-28	-2.30495	-1.25514
30786534	chr2:30786534:A:G	8.49001e-28	-2.38268	-1.10432
30786830	chr2:30786830:C:T	9.94322e-27	-5.9706e-10	-1.02641
30787006	chr2:30787006:T:C	3.0978e-27	-2.19261	-2.94673e-10
30787010	chr2:30787010:T:C	8.03758e-28	-2.26836	-1.2734
30787767	chr2:30787767:C:T	7.91853e-27	-5.9706e-10	-1.2541
30787955	chr2:30787955:T:C	8.30753e-27	-5.9706e-10	-1.20614
30788058	chr2:30788058:C:T	1.32316e-27	-1.77119	-1.27209
30788061	chr2:30788061:T:C	3.02875e-27	-2.21515	-2.94673e-10
30788116	chr2:30788116:A:G	1.03462e-26	-5.9706e-10	-0.98669
30788247	chr2:30788247:A:G	9.46706e-27	-5.9706e-10	-1.07549
30788273	chr2:30788273:T:C	1.8754e-26	-5.9706e-10	-0.391897
30788406	chr2:30788406:G:A	1.03468e-26	-5.9706e-10	-0.986627
30789196	chr2:30789196:T:C	3.11753e-26	-5.9706e-10	0.11632
30789340	chr2:30789340:A:C	1.36188e-26	-5.9706e-10	-0.711858
30789417	chr2:30789417:T:C	1.26148e-26	-5.9706e-10	-0.788433
30789754	chr2:30789754:G:A	7.90285e-27	-5.9706e-10	-1.25608
30789945	chr2:30789945:G:T	7.8759e-27	-5.9706e-10	-1.2595
30790063	chr2:30790063:G:A	1.38237e-26	-5.9706e-10	-0.696922
30790078	chr2:30790078:G:A	7.84954e-27	-5.9706e-10	-1.26285
30790178	chr2:30790178:C:T	7.89039e-27	-5.9706e-10	-1.25766
30790504	chr2:30790504:A:G	2.58238e-27	-2.12207	-0.252525
30790572	chr2:30790572:C:T	2.56785e-27	-2.38024	-2.94673e-10
30790773	chr2:30790773:G:A	1.88513e-26	-5.9706e-10	-0.386724
30790984	chr2:30790984:C:T	2.98961e-27	-2.22816	-2.94673e-10
30791000	chr2:30791000:A:G	7.93055e-27	-5.9706e-10	-1.25258
30791064	chr2:30791064:T:A	1.47256e-26	-5.9706e-10	-0.633721
30791084	chr2:30791084:C:T	8.06848e-27	-5.9706e-10	-1.23534
30791300	chr2:30791300:A:C	3.04937e-27	-1.10934	-1.09903
30792423	chr2:30792423:A:G	1.46998e-26	-5.9706e-10	-0.635469
30792655	chr2:30792655:C:T	5.9365e-27	-1.54219	-2.94673e-10
30792790	chr2:30792790:G:A	1.41489e-26	-5.9706e-10	-0.673665
30792890	chr2:30792890:T:C	1.71613e-26	-5.9706e-10	-0.480649
30792981	chr2:30792981:G:C	7.14885e-28	-2.38843	-1.27051
30793327	chr2:30793327:A:C	2.06296e-27	-2.13269	-0.466469
30793373	chr2:30793373:A:C	7.90605e-28	-2.34348	-1.21478
30793599	chr2:30793599:A:T	7.82239e-27	-5.9706e-10	-1.26632
30793725	chr2:30793725:T:G	1.26432e-26	-5.9706e-10	-0.786184
30794149	chr2:30794149:G:A	1.34814e-26	-5.9706e-10	-0.721991
30795068	chr2:30795068:T:C	1.14949e-26	-5.9706e-10	-0.881406
30795222	chr2:30795222:A:G	1.25422e-27	-1.82822	-1.26857
30795385	chr2:30795385:T:C	1.06919e-26	-5.9706e-10	-0.953823
30795530	chr2:30795530:T:C	8.07708e-27	-5.9706e-10	-1.23427
30795736	chr2:30795736:G:A	1.15173e-27	-2.33645	-0.845584
30795820	chr2:30795820:C:T	1.344e-26	-5.9706e-10	-0.72507
30796041	chr2:30796041:A:G	1.97275e-26	-5.9706e-10	-0.341294
30796499	chr2:30796499:T:G	9.48099e-26	-5.9706e-10	1.22857
30796766	chr2:30796766:G:A	8.33387e-27	-5.9706e-10	-1.20298
30796883	chr2:30796883:A:C	7.82632e-27	-5.9706e-10	-1.26581
30797510	chr2:30797510:T:A	8.96575e-27	-5.9706e-10	-1.12989
30797568	chr2:30797568:TG:T	4.49322e-26	-5.9706e-10	0.481848
30797797	chr2:30797797:T:C	2.70748e-26	-5.9706e-10	-0.0247027
30798224	chr2:30798224:A:G	1.88901e-26	-5.9706e-10	-0.384669
30798232	chr2:30798232:G:A	1.66901e-26	-5.9706e-10	-0.50849
30798276	chr2:30798276:T:C	7.89354e-27	-5.9706e-10	-1.25726
30798526	chr2:30798526:G:A	1.29089e-26	-5.9706e-10	-0.765385
30798543	chr2:30798543:T:C	7.9358e-27	-5.9706e-10	-1.25192
30798718	chr2:30798718:C:T	3.87421e-26	-5.9706e-10	0.333621
30798910	chr2:30798910:C:T	2.18778e-27	-1.36262	-1.1778
30799206	chr2:30799206:G:A	1.15202e-26	-5.9706e-10	-0.879205
30799264	chr2:30799264:CAT:C	1.48797e-26	-5.9706e-10	-0.623306
30799618	chr2:30799618:C:T	1.63264e-27	-2.2527	-0.580403
30799619	chr2:30799619:G:A	7.76725e-27	-5.9706e-10	-1.27339
30799647	chr2:30799647:T:C	7.37195e-28	-2.36171	-1.26649
30799746	chr2:30799746:ATGAAG:A	1.29284e-26	-5.9706e-10	-0.763877
30799751	chr2:30799751:G:A	8.99111e-28	-2.33451	-1.09514
30799863	chr2:30799863:G:A	1.30862e-26	-5.9706e-10	-0.751746
30799884	chr2:30799884:T:C	1.31817e-26	-5.9706e-10	-0.744479
30799889	chr2:30799889:C:T	8.51975e-28	-2.21008	-1.27342
30799902	chr2:30799902:T:C	7.89431e-27	-5.9706e-10	-1.25716
30799952	chr2:30799952:C:T	1.09663e-27	-1.99979	-1.23127
30800372	chr2:30800372:C:G	1.12978e-26	-5.9706e-10	-0.898697
30800454	chr2:30800454:C:T	2.6491e-27	-2.34908	-2.94673e-10
30800651	chr2:30800651:A:G	7.8538e-27	-5.9706e-10	-1.26231
30800673	chr2:30800673:A:G	8.34968e-27	-5.9706e-10	-1.20108
30800777	chr2:30800777:T:G	2.72287e-27	-2.32162	-2.94673e-10
30800864	chr2:30800864:T:C	2.8914e-27	-2.26157	-2.94673e-10
30801016	chr2:30801016:T:C	1.02781e-27	-2.03758	-1.25829
30801278	chr2:30801278:C:A	8.65244e-27	-5.9706e-10	-1.16546
30801640	chr2:30801640:GAAA:G	8.01515e-27	-5.9706e-10	-1.24197
30802030	chr2:30802030:A:G	7.85009e-27	-5.9706e-10	-1.26278
30802056	chr2:30802056:G:A	3.58852e-26	-5.9706e-10	0.257019
30802891	chr2:30802891:C:T	3.26936e-26	-5.9706e-10	0.163873
30802954	chr2:30802954:T:C	1.39386e-26	-5.9706e-10	-0.688641
30803007	chr2:30803007:T:A	7.7859e-27	-5.9706e-10	-1.27099
30803309	chr2:30803309:A:G	7.76746e-27	-5.9706e-10	-1.27336
30803404	chr2:30803404:G:T	9.0662e-28	-2.1595	-1.26184
30803648	chr2:30803648:G:A	7.50541e-26	-5.9706e-10	0.994904
30803721	chr2:30803721:T:TAA	7.85162e-27	-5.9706e-10	-1.26259
30803737	chr2:30803737:A:C	1.56161e-27	-1.68557	-1.19201
30803871	chr2:30803871:T:C	1.35909e-27	-1.74333	-1.27316
30804023	chr2:30804023:T:C	7.76753e-27	-5.9706e-10	-1.27335
30804265	chr2:30804265:A:T	9.60584e-27	-5.9706e-10	-1.06093
30804269	chr2:30804269:C:T	1.66059e-26	-5.9706e-10	-0.51355
30804386	chr2:30804386:A:G	1.33365e-27	-1.79369	-1.24169
30804644	chr2:30804644:A:G	1.66408e-27	-1.77588	-1.03815
30805096	chr2:30805096:A:C	1.53685e-27	-1.88767	-1.00591
30805220	chr2:30805220:T:C	2.30298e-26	-5.9706e-10	-0.186518
30805274	chr2:30805274:C:T	2.10184e-26	-5.9706e-10	-0.277909
30805437	chr2:30805437:T:C	3.71368e-27	-2.01128	-2.94673e-10
30805665	chr2:30805665:G:T	9.38941e-28	-2.19654	-1.18977
30805895	chr2:30805895:T:G	5.22126e-26	-5.9706e-10	0.632019
30805981	chr2:30805981:T:C	6.73143e-27	-0.710829	-0.705688
30806079	chr2:30806079:T:C	2.14992e-26	0.683628	-0.93892
30806230	chr2:30806230:T:A	2.49348e-26	0.532547	-0.639588
30806370	chr2:30806370:C:T	9.36074e-26	0.403691	0.812113
30806430	chr2:30806430:A:T	1.1495e-25	-5.9706e-10	1.42119
30806554	chr2:30806554:G:A	9.17287e-27	-5.9706e-10	-1.10706
30806588	chr2:30806588:T:C	1.51297e-27	-2.38875	-0.520482
30806812	chr2:30806812:C:T	1.23307e-27	-2.04143	-1.07237
30806871	chr2:30806871:T:C	2.8436e-26	-5.9706e-10	0.0243514
30807158	chr2:30807158:C:T	8.68394e-26	0.70901	0.431745
30807751	chr2:30807751:T:G	1.18166e-26	-5.9706e-10	-0.853796
30807846	chr2:30807846:C:T	2.1949e-26	0.842492	-1.07708
30807948	chr2:30807948:A:G	1.16175e-26	-5.9706e-10	-0.870794
30808015	chr2:30808015:G:A	1.18255e-26	-5.9706e-10	-0.853049
30808682	chr2:30808682:A:T	7.792e-27	-5.9706e-10	-1.27021
30808980	chr2:30808980:G:C	1.16258e-26	-5.9706e-10	-0.870081
30809173	chr2:30809173:G:A	1.45893e-26	-5.9706e-10	-0.64302
30809377	chr2:30809377:G:T	6.63214e-27	-0.33988	-1.0915
30809379	chr2:30809379:C:T	4.17532e-26	-5.9706e-10	0.40847
30809632	chr2:30809632:G:C	1.90268e-26	-5.9706e-10	-0.377456
30809945	chr2:30809945:C:A	3.36175e-26	-5.9706e-10	0.19174
30809987	chr2:30809987:T:C	1.18482e-26	-5.9706e-10	-0.851128
30810045	chr2:30810045:A:C	1.08942e-26	-5.9706e-10	-0.935071
30810733	chr2:30810733:C:T	8.66925e-27	-0.10418	-1.05934
30810972	chr2:30810972:A:G	2.68329e-26	0.583327	-0.617005
30811018	chr2:30811018:A:T	3.85545e-26	-5.9706e-10	0.328768
30811046	chr2:30811046:A:C	7.94788e-27	-1.2504	-2.94673e-10
30811141	chr2:30811141:C:T	2.74657e-26	0.576618	-0.586985
30811302	chr2:30811302:T:C	2.76732e-26	0.61369	-0.616533
30811391	chr2:30811391:G:A	4.70277e-27	-0.683739	-1.09141
30811457	chr2:30811457:CT:C	1.25726e-26	-5.9706e-10	-0.791784
30811661	chr2:30811661:C:T	1.39847e-26	0.508249	-1.19359
30811781	chr2:30811781:G:A	9.40106e-27	-5.9706e-10	-1.08248
30811965	chr2:30811965:C:T	2.6957e-26	0.584677	-0.613739
30811968	chr2:30811968:C:A	7.79606e-27	-5.9706e-10	-1.26969
30812301	chr2:30812301:A:T	1.64135e-27	-2.34414	-0.483649
30812591	chr2:30812591:T:C	2.83876e-26	0.591092	-0.568444
30812887	chr2:30812887:T:C	1.12632e-26	-5.9706e-10	-0.901765
30812915	chr2:30812915:C:T	1.56092e-26	-1.04788	0.472434
30812982	chr2:30812982:G:A	9.19815e-27	-5.9706e-10	-1.1043
30813023	chr2:30813023:T:C	1.55455e-26	-5.9706e-10	-0.579535
30813142	chr2:30813142:G:A	1.00112e-26	-5.9706e-10	-1.0196
30813766	chr2:30813766:G:A	1.40125e-26	-5.9706e-10	-0.683357
30813890	chr2:30813890:C:T	2.68732e-26	-5.9706e-10	-0.0321761
30814194	chr2:30814194:T:C	2.49695e-26	0.634608	-0.74026
30814269	chr2:30814269:A:G	1.00313e-26	-1.01759	-2.94673e-10
30814313	chr2:30814313:G:A	2.80712e-26	-5.9706e-10	0.0114397
30814344	chr2:30814344:G:A	1.64461e-26	-5.9706e-10	-0.523217
30814824	chr2:30814824:C:A	1.11587e-26	-5.9706e-10	-0.91109
30814998	chr2:30814998:C:T	1.26844e-27	-2.05986	-1.02566
30815439	chr2:30815439:A:T	1.32974e-27	-1.97472	-1.06361
30815927	chr2:30815927:C:A	1.24176e-27	-2.04026	-1.06651
30816137	chr2:30816137:C:T	1.52379e-26	0.500883	-1.1004
30816499	chr2:30816499:G:A	1.79685e-26	-5.9706e-10	-0.434684
30816547	chr2:30816547:C:A	1.25404e-27	-1.99316	-1.10378
30817443	chr2:30817443:C:T	9.40577e-28	-2.12653	-1.25804
30817496	chr2:30817496:G:T	2.46002e-26	0.667587	-0.788139
30817697	chr2:30817697:A:T	1.57689e-26	-5.9706e-10	-0.565266
30817980	chr2:30817980:C:A	2.21538e-26	0.655106	-0.8804
30818191	chr2:30818191:T:C	4.0413e-27	-1.92674	-2.94673e-10
30818222	chr2:30818222:A:C	2.59103e-25	-5.9706e-10	2.23392
30818387	chr2:30818387:C:T	3.32763e-26	-5.9706e-10	0.181539
30818472	chr2:30818472:A:G	1.83938e-26	0.502718	-0.91401
30818513	chr2:30818513:G:A	9.14263e-27	-5.9706e-10	-1.11036
30818959	chr2:30818959:A:C	2.23108e-25	-5.9706e-10	2.08435
30819219	chr2:30819219:A:C	2.63562e-27	-2.35419	-2.94673e-10
30819237	chr2:30819237:C:T	1.09593e-26	-5.9706e-10	-0.929121
30819300	chr2:30819300:C:A	2.95172e-26	-5.9706e-10	0.0616673
30819479	chr2:30819479:G:A	1.52339e-26	-5.9706e-10	-0.599781
30819722	chr2:30819722:C:T	7.76766e-27	-5.9706e-10	-1.27334
30819931	chr2:30819931:A:G	1.85693e-26	-5.9706e-10	-0.401797
30820177	chr2:30820177:C:T	4.51176e-26	-5.9706e-10	0.485968
30820887	chr2:30820887:G:C	2.9137e-26	-5.9706e-10	0.0487036
30820918	chr2:30820918:AC:A	4.23785e-26	1.52286	-1.09953
30821153	chr2:30821153:G:A	2.85902e-26	-5.9706e-10	0.0297589
30821308	chr2:30821308:A:G	1.85572e-26	-5.9706e-10	-0.402446
30821397	chr2:30821397:C:T	8.1745e-27	-5.9706e-10	-1.22229
30821415	chr2:30821415:T:C	8.24115e-27	-5.9706e-10	-1.21417
30821757	chr2:30821757:C:T	9.66584e-26	-5.9706e-10	1.24788
30822223	chr2:30822223:A:G	9.24288e-27	-5.9706e-10	-1.09945
30822378	chr2:30822378:G:C	2.18642e-26	-5.9706e-10	-0.238453
30822404	chr2:30822404:G:A	1.12764e-26	-5.9706e-10	-0.900593
30822413	chr2:30822413:T:G	2.58571e-26	-5.9706e-10	-0.0707199
30822670	chr2:30822670:A:G	1.24303e-26	-5.9706e-10	-0.803167
30823332	chr2:30823332:C:T	1.13526e-26	-5.9706e-10	-0.893856
30823483	chr2:30823483:C:T	7.44908e-27	-1.31522	-2.94673e-10
30824384	chr2:30824384:G:A	1.30231e-26	0.501548	-1.25813
30824695	chr2:30824695:T:A	1.63726e-26	-5.9706e-10	-0.527697
30824949	chr2:30824949:T:G	1.64708e-26	-5.9706e-10	-0.521714
30825081	chr2:30825081:G:A	1.64029e-26	-5.9706e-10	-0.525848
30825246	chr2:30825246:C:T	2.01068e-26	-5.9706e-10	-0.322248
30825329	chr2:30825329:A:G	1.64688e-26	-5.9706e-10	-0.521835
30825341	chr2:30825341:C:T	1.62578e-26	-5.9706e-10	-0.53473
30825498	chr2:30825498:C:T	1.07539e-26	-5.9706e-10	-0.948041
30825518	chr2:30825518:A:G	1.64853e-26	0.75254	-1.27338
30825523	chr2:30825523:G:A	3.68716e-27	-2.01845	-2.94673e-10
30825551	chr2:30825551:C:T	5.51933e-27	-0.363809	-1.25124
30825751	chr2:30825751:G:A	1.68181e-26	0.771615	-1.27246
30825916	chr2:30825916:C:T	1.22384e-27	-1.95375	-1.16757
30826202	chr2:30826202:G:T	1.9582e-26	-5.9706e-10	-0.348693
30826240	chr2:30826240:G:A	6.49709e-26	-5.9706e-10	0.850634
30826567	chr2:30826567:A:G	9.83458e-27	-5.9706e-10	-1.0374
30827029	chr2:30827029:T:C	1.02284e-26	-5.9706e-10	-0.99814
30827065	chr2:30827065:A:G	3.69205e-26	-5.9706e-10	0.285461
30827170	chr2:30827170:T:C	1.70327e-26	0.755604	-1.24378
30827416	chr2:30827416:A:G	1.90859e-26	-5.9706e-10	-0.374358
30827944	chr2:30827944:C:T	1.07334e-26	-5.9706e-10	-0.949949
30828144	chr2:30828144:G:A	1.49996e-26	-5.9706e-10	-0.615281
30828198	chr2:30828198:C:T	8.14958e-27	-5.9706e-10	-1.22534
30828352	chr2:30828352:G:T	7.40039e-26	-5.9706e-10	0.980813
30828387	chr2:30828387:C:T	1.38029e-27	-1.88556	-1.11545
30828524	chr2:30828524:T:C	2.17808e-26	-5.9706e-10	-0.242276
30828562	chr2:30828562:A:G	1.18599e-26	-1.12429	0.274147
30828711	chr2:30828711:G:A	4.07656e-26	-5.9706e-10	0.384534
30828852	chr2:30828852:C:G	2.12873e-26	-5.9706e-10	-0.265193
30828969	chr2:30828969:G:T	3.1241e-27	-0.92571	-1.25845
30829573	chr2:30829573:G:T	1.1536e-26	-0.908914	0.0310786
30829579	chr2:30829579:A:G	1.41634e-27	-1.9927	-0.982529
30829875	chr2:30829875:A:C	8.28468e-27	-5.9706e-10	-1.2089
30830361	chr2:30830361:T:G	2.44167e-26	-5.9706e-10	-0.12804
30830373	chr2:30830373:T:C	1.09458e-27	-2.015	-1.21793
30830517	chr2:30830517:G:A	2.58161e-27	-2.1872	-0.187698
30830628	chr2:30830628:C:T	1.36419e-26	-5.9706e-10	-0.71016
30831091	chr2:30831091:A:G	8.69389e-27	-5.9706e-10	-1.16069
30831411	chr2:30831411:T:C	1.00523e-25	-5.9706e-10	1.28708
30832032	chr2:30832032:T:C	2.23802e-26	-5.9706e-10	-0.215127
30832501	chr2:30832501:G:C	1.52359e-26	-5.9706e-10	-0.599652
30833054	chr2:30833054:G:T	1.28522e-26	-5.9706e-10	-0.76979
30833750	chr2:30833750:A:G	4.75478e-27	-1.76415	-2.94673e-10
30834007	chr2:30834007:G:C	1.07199e-27	-2.02105	-1.23274
30834165	chr2:30834165:G:A	1.73802e-26	-5.9706e-10	-0.467975
30834315	chr2:30834315:A:G	3.91638e-27	-1.95814	-2.94673e-10
30834413	chr2:30834413:C:T	9.85592e-26	-5.9706e-10	1.26735
30834537	chr2:30834537:C:T	7.19932e-27	-1.34932	-2.94673e-10
30835129	chr2:30835129:G:A	1.26069e-27	-2.07018	-1.02147
30835254	chr2:30835254:A:C	1.29819e-27	-1.90235	-1.15999
30835682	chr2:30835682:G:A	1.11073e-27	-1.95033	-1.26796
30836441	chr2:30836441:C:T	1.46468e-26	-5.9706e-10	-0.639085
30836547	chr2:30836547:C:T	1.28509e-26	-5.9706e-10	-0.769893
30836729	chr2:30836729:G:A	1.41525e-26	-5.9706e-10	-0.673417
30836914	chr2:30836914:T:A	1.55299e-26	-5.9706e-10	-0.580536
30837049	chr2:30837049:T:G	7.81871e-27	-5.9706e-10	-1.26679
30837231	chr2:30837231:G:C	9.87616e-27	-5.9706e-10	-1.03318
30837285	chr2:30837285:T:G	3.55466e-27	-2.05505	-2.94673e-10
30837817	chr2:30837817:C:A	9.44867e-28	-2.27666	-1.10335
30838030	chr2:30838030:T:C	1.37879e-26	-5.9706e-10	-0.699517
30838110	chr2:30838110:C:T	1.21533e-26	-5.9706e-10	-0.825702
30838526	chr2:30838526:G:T	1.39818e-27	-1.83771	-1.15043
30838670	chr2:30838670:A:G	3.94674e-27	-0.760955	-1.18946
30838773	chr2:30838773:A:G	1.28262e-26	-5.9706e-10	-0.771817
30839052	chr2:30839052:T:C	8.48796e-27	-5.9706e-10	-1.18466
30839482	chr2:30839482:G:A	1.47825e-27	-2.35349	-0.578963
30839690	chr2:30839690:A:G	1.95707e-26	-5.9706e-10	-0.349273
30839812	chr2:30839812:T:C	1.41996e-26	-5.9706e-10	-0.670094
30839990	chr2:30839990:C:T	1.23479e-26	-5.9706e-10	-0.809815
30840438	chr2:30840438:A:T	9.6094e-27	-5.9706e-10	-1.06056
30840555	chr2:30840555:C:T	2.93616e-26	-5.9706e-10	0.0563815
30840726	chr2:30840726:A:G	1.26632e-26	-5.9706e-10	-0.784607
30841447	chr2:30841447:C:T	1.2205e-26	-1.09667	0.275203
30841644	chr2:30841644:GA:G	3.78468e-26	-5.9706e-10	0.310241
30842463	chr2:30842463:G:A	1.01282e-26	-5.9706e-10	-1.00799
30842478	chr2:30842478:C:A	1.53619e-26	-5.9706e-10	-0.591412
30842489	chr2:30842489:AAATT:A	1.08853e-27	-1.96637	-1.27211
30842662	chr2:30842662:C:T	1.08991e-27	-1.96687	-1.27034
30842914	chr2:30842914:A:T	1.38864e-27	-1.91238	-1.08261
30843033	chr2:30843033:A:G	1.01526e-26	-5.9706e-10	-1.00557
30843272	chr2:30843272:G:C	1.13863e-25	-5.9706e-10	1.41169
30843544	chr2:30843544:A:G	1.26453e-27	-1.93079	-1.15781
30843951	chr2:30843951:T:C	7.56882e-27	-2.33323	1.03396
30843957	chr2:30843957:A:G	9.79077e-27	-5.9706e-10	-1.04187
30843985	chr2:30843985:C:A	2.60432e-27	-2.36614	-2.94673e-10
30844010	chr2:30844010:A:G	3.55588e-27	-2.0547	-2.94673e-10
30844067	chr2:30844067:G:A	3.77835e-26	-5.9706e-10	0.308568
30844457	chr2:30844457:T:C	1.04191e-26	-5.9706e-10	-0.979668
30844991	chr2:30844991:ACATC:A	3.09307e-27	-2.19414	-2.94673e-10
30845153	chr2:30845153:C:G	1.48838e-27	-1.95519	-0.970424
30845184	chr2:30845184:T:C	3.11755e-27	-2.18626	-2.94673e-10
30845424	chr2:30845424:A:G	1.8536e-26	0.489018	-0.892609
30846452	chr2:30846452:G:A	1.50529e-26	-5.9706e-10	-0.611735
30846619	chr2:30846619:G:A	1.19653e-27	-1.99764	-1.14624
30846662	chr2:30846662:A:G	7.77503e-27	-5.9706e-10	-1.27239
30846854	chr2:30846854:C:T	2.20765e-26	-5.9706e-10	-0.228793
30847504	chr2:30847504:A:G	2.48488e-26	-5.9706e-10	-0.110496
30847598	chr2:30847598:T:C	1.16919e-26	-5.9706e-10	-0.864413
30847736	chr2:30847736:A:G	8.81778e-27	-5.9706e-10	-1.14654
30847805	chr2:30847805:A:G	1.08148e-26	0.206136	-1.14852
30847831	chr2:30847831:C:G	1.60308e-26	-5.9706e-10	-0.548795
30847848	chr2:30847848:T:G	1.79277e-27	-2.08598	-0.653563
30847850	chr2:30847850:C:A	7.89563e-27	-5.9706e-10	-1.257
30847908	chr2:30847908:T:C	8.89493e-27	-5.9706e-10	-1.13782
30848172	chr2:30848172:C:G	7.36374e-27	-1.32674	-2.94673e-10
30848804	chr2:30848804:C:A	1.2383e-26	0.411635	-1.21861
30848822	chr2:30848822:G:C	1.24763e-26	-5.9706e-10	-0.799473
30849365	chr2:30849365:C:A	6.41758e-26	-5.9706e-10	0.838321
30849487	chr2:30849487:T:C	3.20259e-26	-5.9706e-10	0.143241
30849497	chr2:30849497:G:T	8.13408e-27	-5.9706e-10	-1.22724
30849499	chr2:30849499:A:C	8.76657e-27	-5.9706e-10	-1.15236
30849960	chr2:30849960:C:G	1.39477e-26	-5.9706e-10	-0.687992
30850004	chr2:30850004:C:A	1.49674e-26	0.655942	-1.27338
30850098	chr2:30850098:T:G	4.47648e-27	-1.82447	-2.94673e-10
30850176	chr2:30850176:G:T	8.14748e-27	-5.9706e-10	-1.2256
30850203	chr2:30850203:A:G	1.18883e-26	0.425654	-1.2734
30850236	chr2:30850236:T:C	3.503e-26	-5.9706e-10	0.232899
30850440	chr2:30850440:C:A	7.96967e-27	-5.9706e-10	-1.24766
30850522	chr2:30850522:G:A	1.12719e-26	0.288181	-1.18917
30850594	chr2:30850594:C:T	1.49274e-26	-5.9706e-10	-0.620104
30850610	chr2:30850610:C:G	4.75869e-27	-0.66812	-1.09521
30850785	chr2:30850785:A:G	1.60124e-26	-5.9706e-10	-0.54994
30850840	chr2:30850840:G:A	1.39398e-26	-5.9706e-10	-0.688555
30851251	chr2:30851251:G:C	2.96339e-26	-5.9706e-10	0.065614
30851320	chr2:30851320:T:A	4.21937e-27	-0.636683	-1.24694
30851379	chr2:30851379:A:C	5.77977e-26	-5.9706e-10	0.733644
30851393	chr2:30851393:G:A	8.14309e-27	-5.9706e-10	-1.22614
30851442	chr2:30851442:C:G	5.90876e-26	-5.9706e-10	0.755715
30851489	chr2:30851489:A:G	1.30857e-26	0.399405	-1.15119
30851537	chr2:30851537:T:C	1.25509e-26	-5.9706e-10	-0.793512
30851712	chr2:30851712:C:T	8.77684e-27	-5.9706e-10	-1.15119
30851893	chr2:30851893:A:G	4.44968e-27	-1.16964	-0.660833
30852358	chr2:30852358:C:A	8.7669e-27	-5.9706e-10	-1.15232
30852424	chr2:30852424:A:G	8.09733e-27	-5.9706e-10	-1.23177
30852467	chr2:30852467:T:C	9.77928e-27	-5.9706e-10	-1.04304
30852474	chr2:30852474:T:G	9.77321e-27	-5.9706e-10	-1.04366
30852633	chr2:30852633:G:A	1.53837e-26	-5.9706e-10	-0.589995
30852959	chr2:30852959:C:A	4.63693e-26	-5.9706e-10	0.513332
30853102	chr2:30853102:C:T	2.19116e-26	0.968649	-1.20494
30853125	chr2:30853125:G:C	7.76774e-27	-5.9706e-10	-1.27333
30853665	chr2:30853665:C:T	3.0717e-27	-2.20107	-2.94673e-10
30853872	chr2:30853872:G:A	1.43761e-27	-2.25582	-0.704502
30853988	chr2:30853988:G:A	2.15252e-26	0.857657	-1.11174
30854110	chr2:30854110:C:T	1.10915e-26	-5.9706e-10	-0.917131
30854141	chr2:30854141:G:A	1.59525e-26	-5.9706e-10	-0.553692
30854371	chr2:30854371:T:A	7.81573e-27	-5.9706e-10	-1.26717
30854380	chr2:30854380:C:T	1.24794e-26	-5.9706e-10	-0.79923
30854390	chr2:30854390:A:G	4.70709e-27	-1.16543	-0.608808
30854651	chr2:30854651:C:T	1.17788e-26	-5.9706e-10	-0.857004
30854896	chr2:30854896:G:A	1.55263e-27	-2.36939	-0.513969
30854915	chr2:30854915:T:C	1.51105e-27	-1.66144	-1.24905
30855091	chr2:30855091:T:C	9.45666e-28	-2.25726	-1.12191
30855124	chr2:30855124:A:G	1.68121e-27	-2.35076	-0.453029
30855130	chr2:30855130:C:T	5.04623e-27	-1.04139	-0.663278
30855512	chr2:30855512:A:G	1.79561e-26	-5.9706e-10	-0.435374
30855598	chr2:30855598:A:T	1.43048e-26	-5.9706e-10	-0.662712
30855977	chr2:30855977:C:T	8.38193e-27	-5.9706e-10	-1.19723
30856240	chr2:30856240:G:A	4.60555e-26	-5.9706e-10	0.506541
30856765	chr2:30856765:T:A	3.83209e-27	-0.780789	-1.1991
30856822	chr2:30856822:G:A	1.1696e-26	-5.9706e-10	-0.86406
30856832	chr2:30856832:TA:T	1.51088e-26	-5.9706e-10	-0.608031
30857113	chr2:30857113:G:A	9.35795e-28	-2.11691	-1.27275
30857232	chr2:30857232:T:C	2.20659e-26	-5.9706e-10	-0.229272
30857400	chr2:30857400:C:T	7.79312e-27	-5.9706e-10	-1.27006
30857736	chr2:30857736:C:T	2.72309e-27	-1.12411	-1.19743
30857780	chr2:30857780:C:T	3.33672e-27	-0.900942	-1.21737
30857851	chr2:30857851:A:ATTATG	9.06494e-27	-5.9706e-10	-1.11889
30857964	chr2:30857964:C:T	4.5562e-26	-5.9706e-10	0.495769
30858011	chr2:30858011:T:C	8.24164e-27	-5.9706e-10	-1.21411
30858760	chr2:30858760:A:G	4.89639e-26	-5.9706e-10	0.567778
30858782	chr2:30858782:A:G	3.90714e-27	-1.31627	-0.644229
30858821	chr2:30858821:C:G	8.48926e-27	0.0854505	-1.26995
30859068	chr2:30859068:G:A	1.26183e-26	-5.9706e-10	-0.788156
30859101	chr2:30859101:G:T	4.47258e-27	-1.02312	-0.802215
30859408	chr2:30859408:A:G	8.04451e-27	-0.154877	-1.08344
30859414	chr2:30859414:GAAAT:G	3.90215e-27	-1.08671	-0.875065
30859714	chr2:30859714:A:G	1.3507e-26	-5.9706e-10	-0.720094
30859898	chr2:30859898:A:G	8.27502e-27	-5.9706e-10	-1.21006
30859901	chr2:30859901:TCATGACTTACA:T	1.84985e-26	-5.9706e-10	-0.405618
30860039	chr2:30860039:A:G	2.68989e-26	-5.9706e-10	-0.0312213
30860087	chr2:30860087:T:A	1.46803e-26	-5.9706e-10	-0.636797
30860891	chr2:30860891:G:C	1.81162e-26	-5.9706e-10	-0.426498
30861526	chr2:30861526:G:C	1.69058e-26	-5.9706e-10	-0.49565
30861595	chr2:30861595:AATAAAATACAG:A	1.63158e-26	-5.9706e-10	-0.531171
30861741	chr2:30861741:T:G	2.99564e-27	-2.22615	-2.94673e-10
30862189	chr2:30862189:A:G	1.78476e-26	-5.9706e-10	-0.441435
30862240	chr2:30862240:C:T	2.56754e-27	-2.38036	-2.94673e-10
30862365	chr2:30862365:T:C	8.45403e-27	-5.9706e-10	-1.18866
30862528	chr2:30862528:A:T	7.94339e-27	-5.9706e-10	-1.25096
30862612	chr2:30862612:T:TA	1.6172e-25	-5.9706e-10	1.76256
30862679	chr2:30862679:A:T	1.39917e-26	-5.9706e-10	-0.684844
30862861	chr2:30862861:T:C	5.55755e-27	-0.693538	-0.914609
30863119	chr2:30863119:C:A	1.71554e-26	-5.9706e-10	-0.480993
30863178	chr2:30863178:A:G	1.93652e-27	-2.15022	-0.51219
30863869	chr2:30863869:T:C	1.92116e-27	-1.56683	-1.10354
30863966	chr2:30863966:A:C	1.345e-26	-5.9706e-10	-0.724329
30864055	chr2:30864055:G:A	1.46348e-26	-5.9706e-10	-0.6399
30864114	chr2:30864114:T:G	2.8217e-27	-2.28596	-2.94673e-10
30864117	chr2:30864117:T:G	1.6892e-26	-5.9706e-10	-0.496467
30864641	chr2:30864641:G:A	9.44967e-27	-1.37785	0.300524
30864779	chr2:30864779:T:G	6.65845e-27	-0.203556	-1.22386
30864929	chr2:30864929:T:C	9.68607e-27	-5.9706e-10	-1.05262
30865080	chr2:30865080:A:T	5.70059e-27	-1.32919	-0.253543
30865398	chr2:30865398:T:C	8.17102e-27	-5.9706e-10	-1.22271
30865615	chr2:30865615:T:C	2.44738e-26	-1.28008	1.15437
30865672	chr2:30865672:C:T	8.07185e-27	-5.9706e-10	-1.23492
30865983	chr2:30865983:C:T	7.52972e-27	-1.32833	0.0238827
30865993	chr2:30865993:TA:T	7.97712e-27	-5.9706e-10	-1.24673
30866440	chr2:30866440:T:A	2.71296e-27	-2.32527	-2.94673e-10
30866710	chr2:30866710:A:G	7.91892e-27	-5.9706e-10	-1.25405
30867752	chr2:30867752:C:A	1.55415e-27	-1.73143	-1.15094
30868050	chr2:30868050:G:A	1.07831e-26	-5.9706e-10	-0.945329
30868265	chr2:30868265:T:C	1.00271e-26	-5.9706e-10	-1.01802
30868563	chr2:30868563:T:C	1.15843e-26	-5.9706e-10	-0.873654
30868627	chr2:30868627:G:A	3.39055e-27	-1.40099	-0.701327
30868724	chr2:30868724:C:A	1.93371e-26	-5.9706e-10	-0.361278
30868746	chr2:30868746:G:A	1.29832e-26	-5.9706e-10	-0.759653
30868813	chr2:30868813:A:T	1.88793e-27	-1.54437	-1.14346
30869539	chr2:30869539:C:T	1.08519e-26	-5.9706e-10	-0.938964
30869555	chr2:30869555:G:A	8.46959e-27	-5.9706e-10	-1.18682
30869822	chr2:30869822:A:G	9.22571e-27	-5.9706e-10	-1.10131
30869893	chr2:30869893:G:C	7.93831e-27	-5.9706e-10	-1.25161
30869984	chr2:30869984:G:A	1.8488e-26	-1.80441	1.39823
30870373	chr2:30870373:C:A	1.32736e-26	-5.9706e-10	-0.737525
30870568	chr2:30870568:T:C	1.73904e-26	-5.9706e-10	-0.467386
30870572	chr2:30870572:A:C	9.35141e-27	-5.9706e-10	-1.08778
30870636	chr2:30870636:A:G	4.20522e-27	-1.96998	0.0829986
30870824	chr2:30870824:T:C	7.88847e-27	-5.9706e-10	-1.2579
30871301	chr2:30871301:T:C	9.67417e-27	-5.9706e-10	-1.05385
30871999	chr2:30871999:A:G	1.38345e-26	-5.9706e-10	-0.696142
30872307	chr2:30872307:C:T	1.04729e-26	-1.5773	0.602789
30872310	chr2:30872310:C:G	8.27631e-27	-5.9706e-10	-1.20991
30872659	chr2:30872659:T:C	1.13654e-26	-5.9706e-10	-0.892728
30873069	chr2:30873069:A:T	3.22796e-27	-2.15146	-2.94673e-10
30873264	chr2:30873264:C:T	1.28517e-26	-5.9706e-10	-0.769828
30873501	chr2:30873501:C:T	1.62009e-26	-5.9706e-10	-0.538237
30874642	chr2:30874642:C:T	2.5467e-27	-2.38851	-2.94673e-10
30875077	chr2:30875077:C:T	1.87148e-26	-5.9706e-10	-0.393991
30875199	chr2:30875199:C:T	2.09259e-27	-2.07821	-0.506695
30875426	chr2:30875426:C:T	1.48405e-27	-1.70246	-1.22607
30875564	chr2:30875564:T:C	2.31025e-26	-5.9706e-10	-0.183366
30875694	chr2:30875694:C:T	8.27188e-27	-5.9706e-10	-1.21044
30876345	chr2:30876345:C:T	2.74136e-27	-2.29759	-0.0172605
30876444	chr2:30876444:C:T	7.77981e-27	-5.9706e-10	-1.27177
30876785	chr2:30876785:A:G	8.85099e-27	-5.9706e-10	-1.14278
30876804	chr2:30876804:T:G	3.46056e-27	-2.08187	-2.94673e-10
30876854	chr2:30876854:T:C	7.89756e-27	-5.9706e-10	-1.25675
30876929	chr2:30876929:C:T	8.15903e-27	-5.9706e-10	-1.22418
30876966	chr2:30876966:C:T	1.11153e-26	-1.56545	0.650464
30877477	chr2:30877477:T:C	1.48141e-26	-5.9706e-10	-0.627724
30878040	chr2:30878040:T:C	4.00268e-27	-2.13241	0.196067
30878454	chr2:30878454:G:A	7.97028e-27	-5.9706e-10	-1.24759
30878461	chr2:30878461:T:C	1.09179e-26	-5.9706e-10	-0.932905
30878736	chr2:30878736:C:T	1.21647e-26	-5.9706e-10	-0.824771
30878780	chr2:30878780:C:A	1.20912e-26	-1.55926	0.728437
30878998	chr2:30878998:T:C	1.1497e-26	-5.9706e-10	-0.881217
30879010	chr2:30879010:AT:A	9.51241e-27	-5.9706e-10	-1.07071
30879447	chr2:30879447:C:G	8.35717e-27	-5.9706e-10	-1.20019
30879692	chr2:30879692:C:G	9.28568e-27	-5.9706e-10	-1.09483
30879698	chr2:30879698:G:A	1.64967e-27	-2.31241	-0.510317
30879924	chr2:30879924:G:C	1.14105e-26	-1.56371	0.674938
30879942	chr2:30879942:T:G	1.40082e-26	-1.6002	0.91654
30879959	chr2:30879959:G:A	1.472e-26	-1.62299	0.988892
30879960	chr2:30879960:T:C	8.10721e-27	-5.9706e-10	-1.23055
30880030	chr2:30880030:A:C	1.03961e-26	-5.9706e-10	-0.981875
30880316	chr2:30880316:A:G	1.65994e-26	-1.46861	0.954669
30880389	chr2:30880389:GC:G	7.96414e-27	-5.9706e-10	-1.24836
30880529	chr2:30880529:T:C	8.31253e-27	-5.9706e-10	-1.20554
30880597	chr2:30880597:G:A	1.67812e-26	-5.9706e-10	-0.503048
30880922	chr2:30880922:G:A	3.83733e-26	-1.66459	1.98865
30881085	chr2:30881085:G:C	1.56092e-26	-1.64166	1.06622
30881222	chr2:30881222:G:A	1.59551e-26	-1.59582	1.04229
30881242	chr2:30881242:T:A	7.83482e-27	-5.9706e-10	-1.26473
30881281	chr2:30881281:T:C	9.98286e-27	-5.9706e-10	-1.02244
30881307	chr2:30881307:A:G	1.5692e-26	-1.64354	1.07338
30881498	chr2:30881498:G:A	8.13992e-27	-5.9706e-10	-1.22652
30881499	chr2:30881499:C:A	8.13992e-27	-5.9706e-10	-1.22652
30881606	chr2:30881606:C:T	4.80983e-26	-1.65444	2.20439
30881641	chr2:30881641:C:T	4.3002e-26	-1.63401	2.07195
30881701	chr2:30881701:T:C	5.1173e-26	-1.63513	2.24703
30881850	chr2:30881850:T:C	9.959e-27	-5.9706e-10	-1.02483
30881872	chr2:30881872:A:C	3.51903e-26	-1.73504	1.9725
30881873	chr2:30881873:G:A	2.79381e-26	-1.42299	1.42968
30881879	chr2:30881879:C:T	1.02936e-26	-5.9706e-10	-0.99178
30882205	chr2:30882205:C:A	3.5192e-27	-2.06507	-2.94673e-10
30882354	chr2:30882354:A:T	2.83509e-26	-1.73482	1.75618
30882479	chr2:30882479:C:T	4.61628e-26	-1.8668	2.37567
30882902	chr2:30882902:T:C	2.41141e-26	-1.91507	1.77456
30882942	chr2:30882942:T:C	2.69643e-26	-1.95042	1.92163
30882957	chr2:30882957:T:C	2.68144e-26	-1.95606	1.9217
30883069	chr2:30883069:C:G	8.64491e-27	-5.9706e-10	-1.16633
30883083	chr2:30883083:T:C	9.72438e-27	-5.9706e-10	-1.04867
30883108	chr2:30883108:C:A	3.24738e-26	-1.96636	2.12349
30883239	chr2:30883239:G:A	7.9198e-27	-5.9706e-10	-1.25394
30883270	chr2:30883270:A:G	2.53574e-26	-1.95111	1.86087
30883309	chr2:30883309:C:T	1.07211e-26	-5.9706e-10	-0.951093
30883310	chr2:30883310:G:A	3.10616e-26	-1.89365	2.00632
30883346	chr2:30883346:A:C	2.35943e-26	-1.92356	1.76126
30883373	chr2:30883373:G:A	4.62604e-27	-2.01112	0.219517
30883379	chr2:30883379:A:G	1.25982e-26	-1.92146	1.13171
30883443	chr2:30883443:T:C	4.25529e-27	-0.602291	-1.27285
30883543	chr2:30883543:AG:A	1.02803e-26	-5.9706e-10	-0.993072
30883958	chr2:30883958:G:A	2.91176e-26	-1.98178	2.02981
30884094	chr2:30884094:T:C	2.29932e-26	-2.12	1.93189
30884237	chr2:30884237:T:C	1.09179e-26	-5.9706e-10	-0.932905
30884288	chr2:30884288:A:G	1.69448e-27	-2.266	-0.529932
30884315	chr2:30884315:T:C	6.53735e-27	-1.84703	0.401261
30884487	chr2:30884487:ACAGGCCTGGCCCTGTCTGGCACCAGC:A	1.88984e-26	-2.02999	1.64576
30884773	chr2:30884773:C:T	1.04291e-26	-5.9706e-10	-0.978702
30885185	chr2:30885185:C:T	1.03098e-26	-5.9706e-10	-0.990213
30885239	chr2:30885239:C:T	2.24097e-26	-1.45763	1.24382
30885391	chr2:30885391:G:A	1.87165e-26	-1.45271	1.05881
30885414	chr2:30885414:A:G	1.02403e-26	-5.9706e-10	-0.996977
30885613	chr2:30885613:T:G	1.87694e-26	-1.45799	1.06691
30885638	chr2:30885638:C:T	1.9184e-26	-1.48542	1.1162
30885752	chr2:30885752:G:C	1.90616e-26	-1.40397	1.02834
30885893	chr2:30885893:C:T	2.22419e-26	-1.32449	1.10316
30885935	chr2:30885935:G:T	7.84376e-27	-5.9706e-10	-1.26359
30886029	chr2:30886029:A:G	8.61614e-27	-5.9706e-10	-1.16967
30886625	chr2:30886625:G:T	1.12561e-26	-5.9706e-10	-0.902394
30886638	chr2:30886638:T:C	1.46585e-27	-2.28117	-0.659699
30886954	chr2:30886954:T:C	8.2322e-28	-2.30374	-1.21409
30887121	chr2:30887121:T:A	2.44028e-27	-2.22762	-0.203577
30887188	chr2:30887188:T:G	2.39486e-27	-2.25194	-0.198042
30887537	chr2:30887537:T:C	2.45815e-27	-2.27687	-0.147025
30887681	chr2:30887681:A:G	2.02004e-27	-2.29733	-0.322856
30887712	chr2:30887712:T:A	1.20248e-26	-5.9706e-10	-0.836335
30887952	chr2:30887952:C:T	7.79067e-27	-5.9706e-10	-1.27038
30888245	chr2:30888245:C:G	1.29017e-26	-5.9706e-10	-0.765949
30888685	chr2:30888685:C:T	1.74529e-26	-5.9706e-10	-0.463801
30888688	chr2:30888688:G:C	1.80816e-27	-1.80483	-0.926164
30889034	chr2:30889034:C:T	1.3488e-26	-5.9706e-10	-0.721505
30889352	chr2:30889352:C:A	2.78221e-27	-2.30006	-2.94673e-10
30889434	chr2:30889434:G:A	1.65258e-27	-1.63818	-1.18279
30889536	chr2:30889536:C:T	3.0199e-27	-1.05068	-1.1674
30889567	chr2:30889567:G:A	7.18208e-28	-2.3842	-1.2701
30889605	chr2:30889605:T:C	2.22569e-27	-1.26959	-1.25365
30889679	chr2:30889679:G:A	7.49548e-28	-2.34121	-1.27038
30889804	chr2:30889804:G:A	2.25026e-26	-5.9706e-10	-0.209673
30889862	chr2:30889862:C:T	7.81752e-27	-5.9706e-10	-1.26694
30889902	chr2:30889902:A:G	1.35826e-26	-5.9706e-10	-0.714515
30890038	chr2:30890038:A:G	9.78081e-28	-2.36764	-0.977828
30890042	chr2:30890042:G:A	7.80771e-27	-5.9706e-10	-1.26819
30890583	chr2:30890583:T:C	7.59743e-28	-2.36495	-1.23313
30890589	chr2:30890589:G:A	7.27576e-28	-2.38936	-1.25198
30890955	chr2:30890955:GA:G	1.50375e-26	-5.9706e-10	-0.61276
30891038	chr2:30891038:A:G	5.37315e-27	-1.8421	0.200211
30891090	chr2:30891090:G:A	1.84665e-26	-5.9706e-10	-0.407347
30891202	chr2:30891202:A:G	9.85611e-27	-5.9706e-10	-1.03521
30891394	chr2:30891394:A:G	1.99608e-26	-5.9706e-10	-0.329534
30891446	chr2:30891446:T:C	1.60374e-26	-5.9706e-10	-0.548382
30891558	chr2:30891558:C:T	1.53266e-27	-2.38518	-0.511125
30891693	chr2:30891693:G:A	8.15334e-28	-2.2935	-1.23396
30891954	chr2:30891954:GC:G	1.41614e-27	-2.35329	-0.622074
30891977	chr2:30891977:C:G	9.12129e-27	-5.9706e-10	-1.11269
30892032	chr2:30892032:C:A	1.6144e-26	-5.9706e-10	-0.541758
30892106	chr2:30892106:C:T	5.19924e-27	-0.404594	-1.2702
30892172	chr2:30892172:T:C	7.77449e-27	-5.9706e-10	-1.27246
30892380	chr2:30892380:T:A	1.69999e-27	-2.38907	-0.40361
30892447	chr2:30892447:G:C	1.76539e-26	-5.9706e-10	-0.452349
30892588	chr2:30892588:T:A	9.45815e-27	-1.96841	0.89198
30892654	chr2:30892654:T:G	1.23183e-26	-5.9706e-10	-0.812223
30892982	chr2:30892982:A:G	1.53854e-26	-0.589884	-2.94673e-10
30893027	chr2:30893027:C:T	6.40959e-27	-0.207859	-1.25765
30893037	chr2:30893037:T:C	7.77235e-27	-5.9706e-10	-1.27273
30893896	chr2:30893896:T:C	1.62429e-27	-1.62821	-1.21002
30894268	chr2:30894268:T:G	1.02718e-26	-5.9706e-10	-0.993903
30894453	chr2:30894453:T:A	7.90664e-27	-5.9706e-10	-1.2556
30894784	chr2:30894784:G:A	1.81144e-27	-1.5569	-1.17229
30894851	chr2:30894851:G:C	8.47709e-27	-5.9706e-10	-1.18594
30894929	chr2:30894929:C:T	1.19505e-26	0.369478	-1.21201
30894967	chr2:30894967:C:T	9.76505e-28	-2.38905	-0.958032
30895005	chr2:30895005:C:T	5.65645e-27	-1.59051	-2.94673e-10
30895192	chr2:30895192:A:G	1.5694e-27	-1.59956	-1.27306
30895345	chr2:30895345:CT:C	1.34779e-27	-1.75658	-1.26826
30895463	chr2:30895463:C:G	5.56792e-27	-1.60628	-2.94673e-10
30895497	chr2:30895497:G:C	1.276e-26	-5.9706e-10	-0.77699
30896132	chr2:30896132:A:C	8.03315e-27	-1.23973	-2.94673e-10
30896417	chr2:30896417:T:C	2.93627e-27	-2.24617	-2.94673e-10
30896513	chr2:30896513:T:C	2.76944e-27	-2.30466	-2.94673e-10
30896992	chr2:30896992:C:CTCACA	1.15042e-26	-5.9706e-10	-0.880597
30897748	chr2:30897748:C:T	8.3772e-28	-2.33414	-1.16624
30897831	chr2:30897831:C:T	9.67372e-27	-5.9706e-10	-1.05389
30898098	chr2:30898098:C:T	8.34264e-27	-5.9706e-10	-1.20193
30898125	chr2:30898125:T:TA	7.96305e-27	-5.9706e-10	-1.24849
30898251	chr2:30898251:C:G	7.26439e-28	-2.38932	-1.25359
30898298	chr2:30898298:A:T	9.01747e-27	-5.9706e-10	-1.12414
30898306	chr2:30898306:T:C	1.57621e-26	-5.9706e-10	-0.565698
30899573	chr2:30899573:T:G	2.08932e-26	-5.9706e-10	-0.283879
30899732	chr2:30899732:C:T	1.12412e-27	-2.34402	-0.862292
30899935	chr2:30899935:A:G	9.73424e-27	0.191074	-1.23873
30900219	chr2:30900219:A:G	1.28927e-26	-5.9706e-10	-0.766643
30900444	chr2:30900444:T:G	1.00552e-26	-5.9706e-10	-1.01521
30901148	chr2:30901148:C:T	2.78727e-27	-2.29824	-2.94673e-10
30901153	chr2:30901153:C:G	8.86177e-27	-5.9706e-10	-1.14156
30901353	chr2:30901353:C:G	2.66115e-27	-2.34455	-2.94673e-10
30901530	chr2:30901530:CCTTT:C	1.11892e-26	-5.9706e-10	-0.908355
30901967	chr2:30901967:T:C	1.15905e-26	-5.9706e-10	-0.873124
30902090	chr2:30902090:C:G	7.9203e-27	-5.9706e-10	-1.25388
30902183	chr2:30902183:C:T	3.24039e-26	0.720611	-0.565637
30902189	chr2:30902189:T:C	7.76836e-27	-5.9706e-10	-1.27325
30902460	chr2:30902460:G:C	5.257e-27	-1.66375	-2.94673e-10
30902532	chr2:30902532:T:G	9.22783e-27	-5.9706e-10	-1.10108
30903002	chr2:30903002:C:T	8.59698e-27	-5.9706e-10	-1.17189
30903018	chr2:30903018:C:T	2.69269e-26	-5.9706e-10	-0.0301796
30903647	chr2:30903647:C:G	1.52375e-26	-5.9706e-10	-0.599547
30904260	chr2:30904260:C:T	8.26082e-27	-5.9706e-10	-1.21178
30904410	chr2:30904410:T:G	1.591e-27	-1.62348	-1.23547
30904468	chr2:30904468:A:G	1.64369e-27	-1.55419	-1.27217
30904950	chr2:30904950:C:G	4.3872e-26	-5.9706e-10	0.45797
30905239	chr2:30905239:G:A	2.69222e-26	-5.9706e-10	-0.0303524
30905523	chr2:30905523:A:G	1.97426e-26	-5.9706e-10	-0.340528
30905605	chr2:30905605:A:G	1.47163e-26	-5.9706e-10	-0.634353
30905916	chr2:30905916:TAAAG:T	9.5048e-27	-5.9706e-10	-1.07151
30906337	chr2:30906337:A:G	1.36825e-27	-1.78126	-1.22852
30906616	chr2:30906616:T:C	1.09829e-26	-5.9706e-10	-0.92697
30906672	chr2:30906672:T:C	4.56714e-26	-5.9706e-10	0.498166
30906939	chr2:30906939:C:T	1.12472e-26	-5.9706e-10	-0.90319
30906999	chr2:30906999:C:T	1.04946e-26	-5.9706e-10	-0.972447
30907272	chr2:30907272:C:G	1.10169e-26	-5.9706e-10	-0.923875
30907692	chr2:30907692:C:T	1.6074e-26	-0.546104	-2.94673e-10
30908614	chr2:30908614:A:G	1.87027e-27	-1.50489	-1.19233
30909477	chr2:30909477:C:A	1.1014e-26	-5.9706e-10	-0.924141
30909801	chr2:30909801:C:G	1.2839e-27	-1.90603	-1.16737
30909929	chr2:30909929:A:C	7.98608e-27	-5.9706e-10	-1.24561
30909946	chr2:30909946:A:G	8.113e-27	-5.9706e-10	-1.22984
30910526	chr2:30910526:C:T	4.90966e-27	-1.7321	-2.94673e-10
30911073	chr2:30911073:G:C	4.75036e-27	-0.699456	-1.06563
30911206	chr2:30911206:T:C	7.76679e-27	-5.9706e-10	-1.27345
30911251	chr2:30911251:A:T	1.09474e-26	-5.9706e-10	-0.930202
30911611	chr2:30911611:T:C	8.6155e-27	-5.9706e-10	-1.16974
30911660	chr2:30911660:G:A	8.20319e-27	-5.9706e-10	-1.21878
30912189	chr2:30912189:T:C	8.52849e-27	-5.9706e-10	-1.17989
30912229	chr2:30912229:G:A	9.24386e-27	-5.9706e-10	-1.09935
30912318	chr2:30912318:G:T	4.97002e-27	-0.464194	-1.25569
30912461	chr2:30912461:T:C	8.26475e-27	-5.9706e-10	-1.21131
30912661	chr2:30912661:A:G	1.34008e-26	-5.9706e-10	-0.727994
30912904	chr2:30912904:G:C	2.73952e-26	-5.9706e-10	-0.0129372
30912979	chr2:30912979:G:A	8.51632e-27	-5.9706e-10	-1.18132
30913367	chr2:30913367:T:G	9.89137e-27	-5.9706e-10	-1.03164
30913634	chr2:30913634:C:T	1.18837e-26	-5.9706e-10	-0.848139
30914513	chr2:30914513:G:C	4.91878e-27	-1.73025	-2.94673e-10
30914572	chr2:30914572:G:A	2.92101e-26	-5.9706e-10	0.0512086
30914820	chr2:30914820:G:A	1.01517e-26	-5.9706e-10	-1.00567
30916180	chr2:30916180:G:T	1.03336e-26	-5.9706e-10	-0.987901
30916826	chr2:30916826:C:T	9.72393e-27	-5.9706e-10	-1.04872
30916911	chr2:30916911:T:C	6.44477e-27	-0.792798	-0.667239
30917298	chr2:30917298:A:G	3.65231e-27	-0.794362	-1.23358
30917306	chr2:30917306:G:T	6.07328e-27	-0.68775	-0.831655
30917462	chr2:30917462:T:C	7.84613e-27	-5.9706e-10	-1.26328
30917638	chr2:30917638:C:T	9.92555e-27	-5.9706e-10	-1.02819
30917648	chr2:30917648:T:A	8.92035e-27	-5.9706e-10	-1.13497
30918927	chr2:30918927:C:A	9.13922e-27	-5.9706e-10	-1.11073
30919070	chr2:30919070:C:T	9.39879e-27	-5.9706e-10	-1.08272
30919204	chr2:30919204:C:CCTGGAGA	6.53428e-27	-0.285212	-1.16103
30919528	chr2:30919528:C:G	1.01159e-26	-5.9706e-10	-1.0092
30919572	chr2:30919572:G:C	7.97637e-27	-5.9706e-10	-1.24682
30919777	chr2:30919777:G:T	1.37648e-27	-2.11134	-0.892444
30919894	chr2:30919894:A:C	7.15844e-27	-0.0873551	-1.26766
30919986	chr2:30919986:T:C	4.86236e-27	-0.497162	-1.24462
30920116	chr2:30920116:C:T	2.30037e-26	-5.9706e-10	-0.18765
30921758	chr2:30921758:A:G	2.26078e-27	-1.34338	-1.16421
30922260	chr2:30922260:T:C	9.88488e-27	-5.9706e-10	-1.0323
30922535	chr2:30922535:T:C	8.06309e-27	-0.0827261	-1.15328
30922951	chr2:30922951:G:A	8.89747e-27	-5.9706e-10	-1.13754
30923203	chr2:30923203:C:T	7.23971e-27	-0.322595	-1.02113
30923547	chr2:30923547:G:A	8.52832e-27	-5.9706e-10	-1.17991
30923631	chr2:30923631:G:T	9.75603e-27	-0.09335	-0.95207
30924001	chr2:30924001:A:G	7.82165e-27	-5.9706e-10	-1.26641
30924391	chr2:30924391:C:T	7.86159e-27	-5.9706e-10	-1.26132
30924430	chr2:30924430:G:A	3.91237e-27	-1.95916	-2.94673e-10
30924919	chr2:30924919:C:T	2.21974e-26	-5.9706e-10	-0.223329
30925159	chr2:30925159:G:C	1.96969e-27	-1.38731	-1.25811
30925643	chr2:30925643:T:C	7.80727e-27	-5.9706e-10	-1.26825
30925828	chr2:30925828:C:G	8.50305e-27	-5.9706e-10	-1.18288
30925955	chr2:30925955:G:A	8.61412e-27	-5.9706e-10	-1.1699
30926011	chr2:30926011:C:T	3.53859e-26	-5.9706e-10	0.243007
30926200	chr2:30926200:C:T	6.97426e-27	-0.600243	-0.780836
30926804	chr2:30926804:G:A	8.30052e-27	-5.9706e-10	-1.20699
30926999	chr2:30926999:T:C	1.15507e-26	-5.9706e-10	-0.876562
30927148	chr2:30927148:C:T	9.09797e-27	-5.9706e-10	-1.11525
30927250	chr2:30927250:G:A	2.76937e-27	-2.30468	-2.94673e-10
30927309	chr2:30927309:T:C	1.15507e-26	-5.9706e-10	-0.876562
30927979	chr2:30927979:G:C	1.1111e-26	-5.9706e-10	-0.915371
30928081	chr2:30928081:T:C	2.53173e-26	-5.9706e-10	-0.0918162
30928394	chr2:30928394:G:A	3.27599e-26	-5.9706e-10	0.165901
30928710	chr2:30928710:A:G	8.82134e-27	-5.9706e-10	-1.14613
30928776	chr2:30928776:C:T	7.77467e-27	-5.9706e-10	-1.27243
30929516	chr2:30929516:T:C	1.10993e-26	-5.9706e-10	-0.916421
30929846	chr2:30929846:C:A	9.75661e-27	-1.04536	-2.94673e-10
30929951	chr2:30929951:A:G	9.4536e-27	-5.9706e-10	-1.07691
30930178	chr2:30930178:AC:A	9.1697e-28	-2.36638	-1.04361
30930231	chr2:30930231:G:A	8.5997e-27	-5.9706e-10	-1.17158
30930254	chr2:30930254:C:T	7.76823e-27	-5.9706e-10	-1.27326
30930348	chr2:30930348:T:C	3.04223e-27	-2.21071	-2.94673e-10
30930548	chr2:30930548:A:G	5.11472e-27	-1.69118	-2.94673e-10
30931842	chr2:30931842:G:A	4.15076e-27	-0.626708	-1.27331
30931879	chr2:30931879:C:T	9.55162e-28	-2.10798	-1.2612
30931881	chr2:30931881:C:T	9.26691e-28	-2.13884	-1.2606
30932124	chr2:30932124:G:C	1.00116e-26	-5.9706e-10	-1.01956
30933119	chr2:30933119:T:G	2.60499e-27	-2.36588	-2.94673e-10
30933156	chr2:30933156:A:C	1.82315e-27	-1.458	-1.26474
30933427	chr2:30933427:G:A	4.13002e-27	-1.90502	-2.94673e-10
30934110	chr2:30934110:G:A	7.83493e-27	-1.26471	-2.94673e-10
30934315	chr2:30934315:A:C	2.28315e-26	-5.9706e-10	-0.195164
30935167	chr2:30935167:C:T	1.1647e-26	-5.9706e-10	-0.86826
30935431	chr2:30935431:T:C	8.25643e-27	-5.9706e-10	-1.21231
30935647	chr2:30935647:G:A	1.22804e-26	-5.9706e-10	-0.815298
30935694	chr2:30935694:C:T	2.82271e-27	-2.36682	0.0812172
30935881	chr2:30935881:A:G	3.23164e-27	-1.73425	-0.416063
30935909	chr2:30935909:A:G	1.23474e-27	-1.90296	-1.20948
30936009	chr2:30936009:C:T	1.00867e-26	-1.01208	-2.94673e-10
30936241	chr2:30936241:G:A	8.23198e-27	-5.9706e-10	-1.21528
30936446	chr2:30936446:A:G	1.19146e-27	-1.91642	-1.23171
30936666	chr2:30936666:T:C	8.91859e-28	-2.16904	-1.26871
30936713	chr2:30936713:C:T	1.5473e-26	-5.9706e-10	-0.584208
30936886	chr2:30936886:T:C	7.83064e-27	-5.9706e-10	-1.26526
30936933	chr2:30936933:A:G	2.66167e-27	-2.34435	-2.94673e-10
30937646	chr2:30937646:T:C	9.58343e-28	-2.19794	-1.16792
30938006	chr2:30938006:A:G	9.4925e-27	-5.9706e-10	-1.0728
30938185	chr2:30938185:T:G	1.14592e-26	-5.9706e-10	-0.884515
30941165	chr2:30941165:T:C	9.20288e-28	-2.22693	-1.17944
30941229	chr2:30941229:T:G	8.34509e-27	-5.9706e-10	-1.20163
30941550	chr2:30941550:T:C	1.00042e-27	-2.24095	-1.08193
30941975	chr2:30941975:C:T	1.70464e-26	-5.9706e-10	-0.487367
30942040	chr2:30942040:G:A	1.57098e-27	-1.70102	-1.17059
30942432	chr2:30942432:A:G	5.21675e-27	-1.67143	-2.94673e-10
30942479	chr2:30942479:T:C	5.00977e-27	-1.89047	0.178558
30942529	chr2:30942529:T:C	9.27316e-28	-2.27039	-1.12837
30943090	chr2:30943090:C:A	8.48031e-28	-2.30168	-1.18646
30943130	chr2:30943130:G:A	1.09163e-27	-2.10936	-1.12627
30943324	chr2:30943324:A:C	1.57758e-26	-5.9706e-10	-0.564829
30943510	chr2:30943510:T:G	8.00853e-27	-5.9706e-10	-1.2428
30943839	chr2:30943839:T:A	7.84909e-27	-5.9706e-10	-1.26291
30943929	chr2:30943929:A:G	1.10058e-27	-2.07403	-1.15344
30944161	chr2:30944161:G:A	6.34992e-27	-1.47486	-2.94673e-10
30944493	chr2:30944493:G:C	9.82963e-27	-5.9706e-10	-1.0379
30945153	chr2:30945153:A:G	9.39708e-27	-5.9706e-10	-1.08291
30945395	chr2:30945395:C:T	7.79864e-27	-5.9706e-10	-1.26936
30945466	chr2:30945466:C:A	7.78003e-27	-5.9706e-10	-1.27174
30945543	chr2:30945543:A:G	7.9901e-28	-2.28577	-1.26192
30945614	chr2:30945614:A:T	2.80064e-27	-2.29346	-2.94673e-10
30945661	chr2:30945661:G:T	3.71883e-27	-2.0099	-2.94673e-10
30946273	chr2:30946273:T:C	8.02377e-27	-5.9706e-10	-1.2409
30946375	chr2:30946375:A:G	9.89101e-28	-2.09647	-1.23779
30947398	chr2:30947398:C:T	7.79155e-27	-5.9706e-10	-1.27026
30947402	chr2:30947402:C:G	1.19666e-26	-5.9706e-10	-0.841184
30947412	chr2:30947412:T:G	2.88454e-27	-2.26394	-2.94673e-10
30947761	chr2:30947761:C:T	1.70537e-27	-2.20009	-0.589428
30948173	chr2:30948173:A:G	2.56486e-27	-2.3814	-2.94673e-10
30948544	chr2:30948544:C:T	7.97304e-28	-2.37087	-1.17896
30948939	chr2:30948939:T:C	7.48728e-28	-2.34678	-1.2659
30949090	chr2:30949090:T:C	8.2583e-27	-5.9706e-10	-1.21209
30949431	chr2:30949431:G:A	7.20008e-27	-1.34921	-2.94673e-10
30949489	chr2:30949489:C:T	8.70473e-27	-5.9706e-10	-1.15944
30949627	chr2:30949627:C:T	1.0858e-27	-2.12066	-1.12032
30949658	chr2:30949658:G:A	8.84007e-28	-2.34141	-1.10519
30949804	chr2:30949804:C:T	9.96121e-27	-5.9706e-10	-1.02461
30950553	chr2:30950553:G:A	3.21001e-27	-2.15703	-2.94673e-10
30950958	chr2:30950958:A:G	4.87854e-27	-1.50115	-0.237314
30951231	chr2:30951231:G:A	1.1551e-26	-5.9706e-10	-0.876535
30951406	chr2:30951406:G:A	8.27531e-28	-2.29828	-1.21433
30951727	chr2:30951727:G:A	8.4029e-28	-2.27336	-1.22396
30951732	chr2:30951732:A:G	7.89939e-27	-5.9706e-10	-1.25652
30951760	chr2:30951760:A:G	2.47007e-27	-1.56862	-0.850435
30952010	chr2:30952010:C:G	8.15105e-27	-5.9706e-10	-1.22516
30952526	chr2:30952526:C:T	1.71246e-26	-5.9706e-10	-0.482791
30952897	chr2:30952897:G:A	2.57576e-27	-2.37716	-2.94673e-10
30953111	chr2:30953111:G:A	7.32385e-28	-2.36166	-1.27309
30953455	chr2:30953455:C:T	9.55137e-27	-5.9706e-10	-1.06662
30953592	chr2:30953592:G:A	8.40297e-27	-5.9706e-10	-1.19472
30953597	chr2:30953597:C:T	2.29911e-26	-5.9706e-10	-0.188199
30953753	chr2:30953753:C:T	1.5314e-26	-5.9706e-10	-0.59454
30953887	chr2:30953887:C:T	7.18387e-28	-2.38884	-1.26521
30953941	chr2:30953941:T:C	2.16108e-27	-1.66502	-0.887677
30953992	chr2:30953992:A:G	7.9834e-27	-5.9706e-10	-1.24594
30954585	chr2:30954585:C:T	7.54991e-28	-2.34167	-1.26268
30954923	chr2:30954923:G:T	8.49807e-27	-5.9706e-10	-1.18347
30955227	chr2:30955227:G:A	8.65759e-27	-5.9706e-10	-1.16487
30955301	chr2:30955301:C:T	9.17766e-27	-5.9706e-10	-1.10653
30955356	chr2:30955356:T:A	9.98811e-28	-2.05578	-1.26872
30955430	chr2:30955430:AC:A	8.11004e-27	-5.9706e-10	-1.2302
30955465	chr2:30955465:C:T	8.26008e-27	-5.9706e-10	-1.21187
30955527	chr2:30955527:T:C	7.63889e-28	-2.35015	-1.24248
30955583	chr2:30955583:C:T	7.77173e-27	-5.9706e-10	-1.27281
30955952	chr2:30955952:C:T	7.58899e-28	-2.36053	-1.23866
30956092	chr2:30956092:C:T	8.18085e-27	-5.9706e-10	-1.22151
30956410	chr2:30956410:T:C	8.28541e-27	-5.9706e-10	-1.20881
30956427	chr2:30956427:A:G	8.92426e-28	-2.16967	-1.26745
30956546	chr2:30956546:G:A	8.79743e-28	-2.18987	-1.26157
30956884	chr2:30956884:G:C	8.33986e-27	-5.9706e-10	-1.20226
30956931	chr2:30956931:T:G	1.4696e-27	-1.71697	-1.22134
30957032	chr2:30957032:G:A	1.51312e-27	-1.6713	-1.23783
30957279	chr2:30957279:C:A	7.81593e-27	-5.9706e-10	-1.26714
30957496	chr2:30957496:T:C	9.20174e-28	-2.13334	-1.27315
30957784	chr2:30957784:G:A	5.36885e-27	-1.64269	-2.94673e-10
30957911	chr2:30957911:T:G	1.1218e-26	-5.9706e-10	-0.905785
30958028	chr2:30958028:A:G	2.27934e-27	-1.61564	-0.88378
30958069	chr2:30958069:A:G	7.53055e-28	-2.35365	-1.25327
30958117	chr2:30958117:G:T	9.49381e-28	-2.10225	-1.273
30958273	chr2:30958273:C:T	7.97695e-28	-2.31042	-1.23891
30958502	chr2:30958502:T:C	8.00078e-27	-5.9706e-10	-1.24377
30959296	chr2:30959296:A:G	7.72862e-28	-2.3079	-1.27306
30959776	chr2:30959776:T:G	1.58493e-26	-5.9706e-10	-0.560183
30959932	chr2:30959932:G:A	8.41378e-27	-5.9706e-10	-1.19343
30960129	chr2:30960129:G:C	1.23968e-26	-5.9706e-10	-0.805871
30960731	chr2:30960731:C:G	7.93957e-27	-5.9706e-10	-1.25145
30961049	chr2:30961049:C:T	6.14418e-27	-1.5078	-2.94673e-10
30961268	chr2:30961268:T:C	9.15237e-26	-5.9706e-10	1.19329
30961514	chr2:30961514:C:T	7.80166e-27	-5.9706e-10	-1.26897
30961616	chr2:30961616:C:T	7.17263e-28	-2.38303	-1.27259
30961854	chr2:30961854:TG:T	5.58187e-27	-1.60378	-2.94673e-10
30961867	chr2:30961867:T:G	8.78082e-27	-5.9706e-10	-1.15074
30962108	chr2:30962108:A:G	1.96247e-27	-1.38179	-1.26732
30962114	chr2:30962114:G:A	7.83793e-27	-5.9706e-10	-1.26433
30962156	chr2:30962156:C:T	7.87529e-28	-2.28935	-1.27281
30962165	chr2:30962165:G:A	1.90843e-26	-5.9706e-10	-0.374442
30962645	chr2:30962645:T:C	1.10153e-27	-1.95733	-1.26927
30962652	chr2:30962652:G:A	9.68089e-28	-2.08786	-1.26787
30962730	chr2:30962730:G:T	9.96273e-28	-2.05667	-1.27037
30962981	chr2:30962981:C:T	7.77585e-27	-5.9706e-10	-1.27228
30963150	chr2:30963150:C:T	6.37847e-26	-5.9706e-10	0.832208
30963201	chr2:30963201:A:G	2.19926e-27	-1.26675	-1.26844
30963496	chr2:30963496:C:T	7.95794e-27	-5.9706e-10	-1.24913
30963626	chr2:30963626:G:A	1.62215e-26	-5.9706e-10	-0.536968
30963660	chr2:30963660:A:C	4.60468e-26	-5.9706e-10	0.506352
30963898	chr2:30963898:T:G	2.27313e-27	-1.37445	-1.1277
30964114	chr2:30964114:G:A	3.26345e-26	-5.9706e-10	0.162066
30964232	chr2:30964232:C:T	7.57448e-28	-2.32842	-1.27269
30964244	chr2:30964244:C:T	1.75557e-26	-5.9706e-10	-0.457928
30964584	chr2:30964584:C:T	1.61979e-27	-1.69973	-1.14128
30965022	chr2:30965022:A:G	7.79554e-27	-5.9706e-10	-1.26975
30965050	chr2:30965050:C:T	3.40575e-27	-2.09784	-2.94673e-10
30965070	chr2:30965070:G:A	7.88013e-27	-5.9706e-10	-1.25896
30965095	chr2:30965095:G:A	1.76944e-27	-1.61185	-1.14079
30965220	chr2:30965220:CT:C	7.54641e-28	-2.33946	-1.26536
30965296	chr2:30965296:C:T	3.09786e-27	-2.19259	-2.94673e-10
30965590	chr2:30965590:A:T	7.36764e-28	-2.35533	-1.27346
30965603	chr2:30965603:G:A	7.50896e-28	-2.33653	-1.27326
30965940	chr2:30965940:G:A	7.26916e-28	-2.37175	-1.27049
30966091	chr2:30966091:C:T	1.13797e-27	-2.06633	-1.12773
30966370	chr2:30966370:G:A	7.70877e-28	-2.33318	-1.25035
30966438	chr2:30966438:T:C	7.51047e-28	-2.35985	-1.24974
30966535	chr2:30966535:A:G	7.53347e-28	-2.3547	-1.25184
30966973	chr2:30966973:T:C	1.07862e-26	-5.9706e-10	-0.945038
30967132	chr2:30967132:G:A	1.03691e-27	-2.33547	-0.951595
30967486	chr2:30967486:G:A	8.90366e-27	-5.9706e-10	-1.13684
30967725	chr2:30967725:C:G	1.77023e-27	-1.60468	-1.14752
30968303	chr2:30968303:C:T	8.21271e-27	-5.9706e-10	-1.21762
30968397	chr2:30968397:T:C	1.48843e-26	-5.9706e-10	-0.622998
30968518	chr2:30968518:C:T	1.07309e-26	-5.9706e-10	-0.950174
30968561	chr2:30968561:A:C	1.53228e-26	-5.9706e-10	-0.593964
30968595	chr2:30968595:T:C	8.06697e-28	-2.2944	-1.24372
30968615	chr2:30968615:A:C	8.0285e-28	-2.28717	-1.25572
30968815	chr2:30968815:G:C	7.32236e-28	-2.36402	-1.27094
30968847	chr2:30968847:C:T	8.14635e-28	-2.27277	-1.25555
30968938	chr2:30968938:A:G	7.9235e-28	-2.31231	-1.24375
30969018	chr2:30969018:G:C	1.0253e-26	-5.9706e-10	-0.995732
30969303	chr2:30969303:T:C	8.02259e-28	-2.28859	-1.25504
30969377	chr2:30969377:A:G	8.03344e-28	-2.28684	-1.25544
30969462	chr2:30969462:T:C	8.05014e-28	-2.28476	-1.25544
30969565	chr2:30969565:C:T	7.93687e-28	-2.29894	-1.25544
30969694	chr2:30969694:A:G	8.20605e-28	-2.27566	-1.24536
30969997	chr2:30969997:A:G	7.50767e-28	-2.34413	-1.26583
30970013	chr2:30970013:T:C	8.24789e-28	-2.25887	-1.25706
30970016	chr2:30970016:A:G	8.42451e-28	-2.2656	-1.22915
30970066	chr2:30970066:C:T	8.08914e-28	-2.27993	-1.25544
30970314	chr2:30970314:A:G	8.46983e-28	-2.24963	-1.23975
30970373	chr2:30970373:C:T	9.93735e-28	-2.13563	-1.19396
30970522	chr2:30970522:G:A	8.12205e-27	-5.9706e-10	-1.22872
30970575	chr2:30970575:G:C	1.87331e-27	-1.69566	-0.999938
30970647	chr2:30970647:A:G	2.09893e-26	-5.9706e-10	-0.279292
30970872	chr2:30970872:C:T	2.1189e-27	-2.38772	-0.184689
30971148	chr2:30971148:G:A	1.5935e-27	-1.64966	-1.20771
30971273	chr2:30971273:G:A	2.77742e-27	-2.30178	-2.94673e-10
30971361	chr2:30971361:G:A	1.51403e-27	-1.65326	-1.25526
30971499	chr2:30971499:T:C	8.55117e-28	-2.27714	-1.20268
30971503	chr2:30971503:A:G	1.20113e-27	-2.26221	-0.877835
30971680	chr2:30971680:C:T	1.25095e-27	-2.1871	-0.912305
30972480	chr2:30972480:C:T	9.80772e-28	-2.27916	-1.06356
30972524	chr2:30972524:G:A	7.41363e-27	-1.31999	-2.94673e-10
30973051	chr2:30973051:C:T	9.12175e-28	-2.30941	-1.10582
30973056	chr2:30973056:G:C	9.11518e-28	-2.30958	-1.10637
30973221	chr2:30973221:C:T	1.66903e-27	-1.59576	-1.21531
30973227	chr2:30973227:G:A	9.62973e-28	-2.2983	-1.06273
30973262	chr2:30973262:T:A	7.89764e-27	-5.9706e-10	-1.25674
30973575	chr2:30973575:T:C	9.66886e-27	-5.9706e-10	-1.05439
30973691	chr2:30973691:C:T	7.31827e-28	-2.37754	-1.25798
30973912	chr2:30973912:A:G	9.62038e-28	-2.30638	-1.05563
30973956	chr2:30973956:T:C	9.89367e-28	-2.27641	-1.05758
30974288	chr2:30974288:C:T	8.55158e-28	-2.37645	-1.10333
30974572	chr2:30974572:G:A	8.33429e-28	-2.23582	-1.2697
30974817	chr2:30974817:T:C	9.89601e-28	-2.27979	-1.05397
30974867	chr2:30974867:A:G	7.26425e-28	-2.38413	-1.2588
30975242	chr2:30975242:G:A	1.06685e-27	-2.27023	-0.988362
30975252	chr2:30975252:A:G	9.02727e-28	-2.33335	-1.09229
30975416	chr2:30975416:C:G	8.37272e-28	-2.37604	-1.12488
30975538	chr2:30975538:T:C	1.39346e-26	-5.9706e-10	-0.68893
30975548	chr2:30975548:T:C	1.07654e-27	-2.2531	-0.996448
30975748	chr2:30975748:T:A	8.72384e-27	-5.9706e-10	-1.15725
30975944	chr2:30975944:A:C	9.22584e-27	-5.9706e-10	-1.1013
30975955	chr2:30975955:G:T	8.7081e-28	-2.35196	-1.10968
30976337	chr2:30976337:A:G	8.48222e-28	-2.3471	-1.14082
30976354	chr2:30976354:G:A	8.42925e-28	-2.35378	-1.14041
30976395	chr2:30976395:C:T	8.16088e-28	-2.3652	-1.16134
30976548	chr2:30976548:C:A	8.30676e-28	-2.36808	-1.14075
30976617	chr2:30976617:GTGTA:G	2.54467e-27	-2.3893	-2.94673e-10
30976626	chr2:30976626:T:C	7.74479e-28	-2.30676	-1.27211
30976725	chr2:30976725:T:C	4.955e-26	-5.9706e-10	0.579677
30976753	chr2:30976753:T:C	7.80046e-27	-5.9706e-10	-1.26912
30977234	chr2:30977234:C:T	7.649e-28	-2.31964	-1.27168
30977280	chr2:30977280:A:G	5.35112e-26	-5.9706e-10	0.656586
30977291	chr2:30977291:A:G	7.82684e-28	-2.29684	-1.27149
30977301	chr2:30977301:G:A	7.66182e-28	-2.31701	-1.27263
30977343	chr2:30977343:G:A	8.42912e-28	-2.33348	-1.16072
30977528	chr2:30977528:T:C	7.94612e-28	-2.33225	-1.22095
30978022	chr2:30978022:T:C	8.33879e-28	-2.37195	-1.13302
30978044	chr2:30978044:C:G	7.49618e-28	-2.34221	-1.26929
30978191	chr2:30978191:A:G	8.97417e-28	-2.28658	-1.14496
30978257	chr2:30978257:G:A	9.16857e-28	-2.29145	-1.11866
30978273	chr2:30978273:C:T	4.98598e-26	-5.9706e-10	0.585909
30978579	chr2:30978579:C:T	1.72019e-27	-1.52297	-1.2579
30978705	chr2:30978705:C:T	7.79138e-27	-5.9706e-10	-1.27029
30978769	chr2:30978769:C:T	9.39477e-27	-5.9706e-10	-1.08315
30978781	chr2:30978781:A:G	8.80759e-28	-2.29614	-1.15414
30978811	chr2:30978811:T:C	7.35465e-28	-2.38892	-1.24163
30978838	chr2:30978838:T:A	9.10323e-28	-2.32749	-1.08978
30978892	chr2:30978892:A:G	8.17712e-28	-2.27684	-1.24771
30978992	chr2:30978992:C:T	7.88832e-27	-5.9706e-10	-1.25792
30979084	chr2:30979084:T:C	1.62848e-27	-2.38005	-0.455605
30979093	chr2:30979093:T:C	1.28358e-27	-2.3713	-0.702348
30979107	chr2:30979107:T:C	8.15333e-28	-2.38463	-1.14283
30979108	chr2:30979108:G:A	7.85192e-27	-5.9706e-10	-1.26255
30979168	chr2:30979168:G:A	8.23303e-27	-5.9706e-10	-1.21515
30979177	chr2:30979177:G:C	1.74726e-27	-1.53681	-1.22845
30979211	chr2:30979211:G:A	8.62256e-27	-5.9706e-10	-1.16892
30979268	chr2:30979268:C:T	2.80656e-27	-2.29135	-2.94673e-10
30979312	chr2:30979312:C:T	2.78427e-27	-2.29932	-2.94673e-10
30979446	chr2:30979446:C:T	8.37166e-28	-2.3624	-1.13863
30979665	chr2:30979665:A:G	9.63374e-28	-2.34549	-1.01513
30979692	chr2:30979692:A:T	8.20195e-28	-2.35094	-1.17058
30979814	chr2:30979814:G:A	8.0825e-27	-5.9706e-10	-1.2336
30979835	chr2:30979835:C:T	1.34013e-27	-1.78264	-1.2479
30979899	chr2:30979899:G:T	8.7651e-27	-5.9706e-10	-1.15253
30980053	chr2:30980053:C:A	1.53373e-26	-5.9706e-10	-0.593016
30980165	chr2:30980165:C:T	2.5922e-26	-5.9706e-10	-0.0682137
30980185	chr2:30980185:G:C	3.06348e-26	-5.9706e-10	0.098831
30980234	chr2:30980234:T:C	7.7779e-27	-5.9706e-10	-1.27202
30980292	chr2:30980292:C:T	2.8304e-27	-2.28289	-2.94673e-10
30980682	chr2:30980682:T:G	3.2173e-26	-5.9706e-10	0.147823
30981014	chr2:30981014:G:A	2.31713e-26	-5.9706e-10	-0.180392
30981161	chr2:30981161:C:T	2.41942e-26	-0.137191	-2.94673e-10
30981415	chr2:30981415:T:C	8.43939e-28	-2.27243	-1.22055
30981467	chr2:30981467:T:C	8.79833e-27	-1.9441	0.795359
30981741	chr2:30981741:CA:C	5.52691e-27	-1.61368	-2.94673e-10
30981755	chr2:30981755:C:G	7.88977e-28	-2.38183	-1.17849
30982115	chr2:30982115:T:G	1.15955e-27	-2.23432	-0.940952
30982302	chr2:30982302:G:A	2.03714e-27	-1.78384	-0.827917
30982907	chr2:30982907:A:G	1.02909e-26	-5.9706e-10	-0.992043
30983083	chr2:30983083:G:A	2.25656e-27	-2.05967	-0.449798
30983291	chr2:30983291:G:A	2.68017e-26	-5.9706e-10	-0.034839
30983318	chr2:30983318:TG:T	1.30509e-27	-2.38451	-0.672519
30983319	chr2:30983319:G:T	8.04827e-27	-5.9706e-10	-1.23785
30983353	chr2:30983353:T:C	1.54176e-26	-5.9706e-10	-0.587793
30984274	chr2:30984274:C:T	7.71405e-28	-2.38549	-1.19736
30984386	chr2:30984386:C:T	7.89249e-27	-5.9706e-10	-1.25739
30984939	chr2:30984939:AAATTCGTGTATT:A	2.62674e-26	-5.9706e-10	-0.0549781
30984980	chr2:30984980:C:T	7.77593e-27	-5.9706e-10	-1.27227
30985049	chr2:30985049:GGCCCACTAGGCCAT:G	1.48423e-26	-1.70327	1.07744
30985195	chr2:30985195:G:A	9.29624e-28	-2.14844	-1.24784
30985469	chr2:30985469:C:A	8.21384e-27	-5.9706e-10	-1.21749
30985664	chr2:30985664:T:C	6.85952e-27	-1.93531	0.537646
30985670	chr2:30985670:A:T	1.11538e-26	-5.9706e-10	-0.911524
30985714	chr2:30985714:C:T	1.53836e-26	-5.9706e-10	-0.590004
30986013	chr2:30986013:A:G	3.44023e-27	-1.94231	-0.145459
30986053	chr2:30986053:C:G	9.4018e-28	-2.37934	-1.00565
30986606	chr2:30986606:G:C	8.55722e-28	-2.2407	-1.23841
30986674	chr2:30986674:G:T	2.04971e-27	-1.33987	-1.26574
30987097	chr2:30987097:A:G	7.56553e-27	-1.49096	0.191258
30987206	chr2:30987206:C:T	8.23755e-27	-5.9706e-10	-1.2146
30987403	chr2:30987403:A:G	7.72092e-26	-1.54829	2.5715
30988021	chr2:30988021:C:T	2.03023e-27	-1.46631	-1.14884
30988167	chr2:30988167:T:C	4.10126e-27	-1.91201	-2.94673e-10
30988429	chr2:30988429:A:G	1.20212e-27	-1.87508	-1.26414
30988791	chr2:30988791:C:T	1.22978e-27	-1.84331	-1.27316
30988795	chr2:30988795:G:A	1.51922e-26	-5.9706e-10	-0.60252
30988832	chr2:30988832:T:C	9.79025e-27	-5.9706e-10	-1.04192
30989191	chr2:30989191:T:C	1.41945e-26	-0.670452	-2.94673e-10
30989250	chr2:30989250:T:C	1.14574e-25	-5.9706e-10	1.41792
30989728	chr2:30989728:T:C	4.71698e-26	-5.9706e-10	0.530449
30989853	chr2:30989853:A:T	2.26127e-27	-1.24815	-1.25923
30990033	chr2:30990033:C:T	3.10101e-27	-1.37996	-0.811619
30990038	chr2:30990038:G:C	2.07192e-27	-1.32808	-1.26675
30990084	chr2:30990084:T:A	9.22936e-27	-5.9706e-10	-1.10092
30990107	chr2:30990107:A:G	9.0883e-27	-5.9706e-10	-1.11632
30990396	chr2:30990396:G:A	9.06638e-27	-5.9706e-10	-1.11873
30990479	chr2:30990479:TGTGAG:T	2.19906e-27	-1.28001	-1.25526
30990584	chr2:30990584:G:A	2.26008e-27	-1.25733	-1.25058
30990704	chr2:30990704:C:T	1.77181e-26	-0.448717	-2.94673e-10
30990732	chr2:30990732:T:A	2.26931e-27	-1.2552	-1.24863
30990764	chr2:30990764:T:C	9.83119e-27	-5.9706e-10	-1.03775
30990813	chr2:30990813:G:A	2.13858e-27	-1.29962	-1.26354
30990867	chr2:30990867:G:A	1.96284e-27	-1.39458	-1.25433
30990872	chr2:30990872:C:A	2.05537e-27	-1.3499	-1.25295
30990968	chr2:30990968:C:T	7.95467e-27	-5.9706e-10	-1.24955
30991044	chr2:30991044:C:T	1.56075e-27	-2.37646	-0.501682
30991077	chr2:30991077:TAGA:T	1.73924e-26	-5.9706e-10	-0.467275
30991184	chr2:30991184:G:A	8.58586e-27	-5.9706e-10	-1.17319
30991454	chr2:30991454:A:C	7.90755e-27	-5.9706e-10	-1.25549
30991911	chr2:30991911:T:C	7.80002e-27	-5.9706e-10	-1.26918
30992121	chr2:30992121:C:G	7.78709e-27	-5.9706e-10	-1.27084
30992408	chr2:30992408:C:G	1.05204e-27	-2.00082	-1.27176
30992487	chr2:30992487:C:T	3.42021e-26	-5.9706e-10	0.208982
30992576	chr2:30992576:G:T	8.107e-26	-5.9706e-10	1.07201
30992639	chr2:30992639:T:G	8.107e-26	-5.9706e-10	1.07201
30992932	chr2:30992932:C:T	3.09315e-26	-5.9706e-10	0.10847
30992933	chr2:30992933:G:A	2.58823e-27	-2.37233	-2.94673e-10
30993139	chr2:30993139:C:A	6.33169e-26	-5.9706e-10	0.824848
30993664	chr2:30993664:A:T	1.68226e-26	-5.9706e-10	-0.500585
30993671	chr2:30993671:T:A	8.65987e-27	-5.9706e-10	-1.16461
30993801	chr2:30993801:G:A	3.89584e-26	-5.9706e-10	0.33919
30993836	chr2:30993836:T:C	9.76365e-28	-2.17135	-1.17588
30993921	chr2:30993921:G:A	1.81716e-26	-5.9706e-10	-0.423444
30994100	chr2:30994100:C:T	9.76607e-27	-5.9706e-10	-1.04439
30994102	chr2:30994102:CTG:C	3.89012e-26	-5.9706e-10	0.33772
30994163	chr2:30994163:G:C	1.21391e-27	-1.9257	-1.20376
30994318	chr2:30994318:C:T	8.3708e-27	-5.9706e-10	-1.19856
30994383	chr2:30994383:G:A	1.27752e-27	-1.86766	-1.21073
30994475	chr2:30994475:C:T	3.00907e-27	-1.89047	-0.331207
30995277	chr2:30995277:T:G	7.8123e-27	-5.9706e-10	-1.26761
30995279	chr2:30995279:C:T	1.31465e-27	-2.38731	-0.662422
30995283	chr2:30995283:G:T	1.00156e-26	-5.9706e-10	-1.01916
30995543	chr2:30995543:G:C	3.64429e-26	-5.9706e-10	0.272441
30995698	chr2:30995698:C:A	7.94843e-27	-5.9706e-10	-1.25033
30995735	chr2:30995735:G:A	1.159e-27	-1.90273	-1.27302
30995862	chr2:30995862:A:G	1.96165e-26	-5.9706e-10	-0.346935
30996050	chr2:30996050:C:T	9.28084e-27	-5.9706e-10	-1.09535
30996051	chr2:30996051:G:A	8.1079e-27	-5.9706e-10	-1.23047
30996243	chr2:30996243:G:C	2.04994e-26	-5.9706e-10	-0.302909
30996405	chr2:30996405:G:A	7.78227e-27	-5.9706e-10	-1.27146
30996583	chr2:30996583:T:C	7.69702e-28	-2.35891	-1.22615
30997291	chr2:30997291:G:A	2.54452e-27	-2.38936	-2.94673e-10
30997333	chr2:30997333:C:T	1.28286e-27	-2.00002	-1.0742
30997509	chr2:30997509:C:A	2.15649e-26	-5.9706e-10	-0.252239
30998222	chr2:30998222:G:A	8.27662e-27	-5.9706e-10	-1.20987
30998458	chr2:30998458:C:G	8.39635e-27	-5.9706e-10	-1.19551
30998627	chr2:30998627:T:C	1.04039e-26	-5.9706e-10	-0.981122
30998766	chr2:30998766:C:T	1.12843e-26	-5.9706e-10	-0.899889
30999085	chr2:30999085:C:T	7.92389e-27	-5.9706e-10	-1.25342
30999336	chr2:30999336:C:T	9.84632e-28	-2.34655	-0.992245
30999480	chr2:30999480:G:A	1.92106e-27	-1.43162	-1.23881
30999788	chr2:30999788:T:C	8.55063e-27	-5.9706e-10	-1.1773
30999946	chr2:30999946:A:G	1.91376e-27	-1.57205	-1.10219
31000648	chr2:31000648:G:A	1.27167e-27	-2.37011	-0.712871
31000662	chr2:31000662:T:C	2.08465e-27	-1.33045	-1.25826
31000689	chr2:31000689:T:C	1.04578e-26	-5.9706e-10	-0.975961
31000895	chr2:31000895:G:A	9.00159e-28	-2.26922	-1.15927
31000950	chr2:31000950:A:G	1.31226e-26	-5.9706e-10	-0.748967
31001503	chr2:31001503:A:C	7.88771e-27	-5.9706e-10	-1.258
31001628	chr2:31001628:T:C	2.26458e-27	-1.37591	-1.13
31002122	chr2:31002122:T:G	1.27037e-27	-1.81232	-1.27168
31002228	chr2:31002228:G:A	9.18272e-27	-5.9706e-10	-1.10598
31002302	chr2:31002302:C:T	9.0323e-28	-2.2436	-1.18148
31002306	chr2:31002306:C:T	1.05131e-27	-2.05074	-1.22253
31002409	chr2:31002409:G:A	8.31656e-27	-5.9706e-10	-1.20506
31003008	chr2:31003008:G:A	9.14495e-27	-5.9706e-10	-1.1101
31003122	chr2:31003122:G:T	1.37353e-26	-5.9706e-10	-0.703334
31004003	chr2:31004003:A:C	2.99638e-27	-2.2259	-2.94673e-10
31004081	chr2:31004081:G:A	8.31602e-27	-5.9706e-10	-1.20512
31004165	chr2:31004165:G:A	1.47834e-27	-1.74309	-1.1893
31004382	chr2:31004382:G:A	7.91997e-27	-5.9706e-10	-1.25392
31004392	chr2:31004392:A:G	8.93312e-27	-5.9706e-10	-1.13354
31004546	chr2:31004546:G:C	8.12732e-27	-5.9706e-10	-1.22807
31005064	chr2:31005064:T:C	1.4634e-26	-5.9706e-10	-0.639955
31005092	chr2:31005092:C:G	1.27484e-27	-1.80702	-1.27346
31005097	chr2:31005097:G:A	7.78965e-27	-5.9706e-10	-1.27051
31005348	chr2:31005348:G:A	3.11891e-27	-2.18582	-2.94673e-10
31005701	chr2:31005701:C:T	2.83522e-27	-2.28119	-2.94673e-10
31006295	chr2:31006295:G:A	2.67037e-27	-2.34109	-2.94673e-10
31006641	chr2:31006641:T:C	1.33872e-27	-1.77156	-1.26003
31006685	chr2:31006685:T:C	9.56701e-27	-5.9706e-10	-1.06498
31007078	chr2:31007078:G:A	1.43423e-27	-1.69239	-1.27028
31007450	chr2:31007450:A:C	1.10949e-26	-5.9706e-10	-0.916823
31007536	chr2:31007536:A:G	1.38435e-26	-5.9706e-10	-0.695491
31007638	chr2:31007638:C:T	1.41198e-27	-1.73683	-1.24148
31007657	chr2:31007657:C:T	1.15779e-26	-5.9706e-10	-0.874211
31007908	chr2:31007908:T:C	2.75889e-27	-2.30848	-2.94673e-10
31007967	chr2:31007967:G:A	1.43411e-27	-1.7092	-1.25356
31008008	chr2:31008008:A:G	7.77972e-27	-5.9706e-10	-1.27179
31008091	chr2:31008091:C:T	1.44358e-27	-1.69617	-1.26
31008131	chr2:31008131:C:G	7.87548e-27	-5.9706e-10	-1.25955
31008305	chr2:31008305:C:G	7.89484e-27	-5.9706e-10	-1.2571
31008324	chr2:31008324:T:C	7.78085e-27	-5.9706e-10	-1.27164
31008372	chr2:31008372:C:T	1.07926e-26	-5.9706e-10	-0.944443
31008505	chr2:31008505:G:A	1.50063e-27	-2.23776	-0.679662
31008665	chr2:31008665:T:G	7.27879e-28	-2.38143	-1.25949
31008667	chr2:31008667:A:G	1.36414e-27	-1.75241	-1.26037
31009061	chr2:31009061:C:T	1.41394e-27	-1.90181	-1.07512
31009250	chr2:31009250:A:G	1.34325e-27	-1.75891	-1.26931
31009278	chr2:31009278:T:C	8.0839e-27	-5.9706e-10	-1.23343
31009418	chr2:31009418:A:G	1.45723e-27	-1.85991	-1.08685
31009473	chr2:31009473:G:A	2.8682e-27	-2.03126	-0.238364
31009506	chr2:31009506:C:A	1.18802e-26	-5.9706e-10	-0.848433
31009646	chr2:31009646:C:A	7.5085e-28	-2.36198	-1.24788
31009771	chr2:31009771:C:T	9.00481e-27	-5.9706e-10	-1.12555
31010117	chr2:31010117:T:C	1.30026e-27	-1.7875	-1.27324
31010177	chr2:31010177:G:A	1.36916e-27	-1.73767	-1.27144
31010327	chr2:31010327:T:C	4.48175e-27	-0.599873	-1.22342
31010370	chr2:31010370:C:T	1.28552e-27	-1.81169	-1.26045
31010373	chr2:31010373:G:A	3.33347e-27	-2.11929	-2.94673e-10
31010382	chr2:31010382:G:A	1.10047e-27	-2.06787	-1.1597
31010472	chr2:31010472:G:A	1.46465e-27	-1.74936	-1.19233
31010475	chr2:31010475:C:T	1.16367e-27	-2.35947	-0.812254
31010485	chr2:31010485:A:G	1.22452e-27	-1.88884	-1.23192
31010531	chr2:31010531:C:T	1.1616e-26	-5.9706e-10	-0.870919
31010565	chr2:31010565:G:A	2.90254e-27	-1.10561	-1.15211
31010632	chr2:31010632:C:T	1.0393e-27	-2.06186	-1.2229
31010665	chr2:31010665:C:T	1.151e-27	-1.95631	-1.22636
31011134	chr2:31011134:T:A	8.10167e-27	-5.9706e-10	-1.23123
31011456	chr2:31011456:G:A	1.1141e-27	-1.97122	-1.24403
31011697	chr2:31011697:T:C	7.82604e-27	-5.9706e-10	-1.26585
31011728	chr2:31011728:G:A	7.83576e-27	-5.9706e-10	-1.26461
31011908	chr2:31011908:G:A	1.07065e-26	-5.9706e-10	-0.952454
31011937	chr2:31011937:T:A	9.90318e-27	-5.9706e-10	-1.03045
31011997	chr2:31011997:AG:A	9.73449e-27	-5.9706e-10	-1.04763
31012196	chr2:31012196:C:T	1.13531e-27	-1.96013	-1.23627
31012307	chr2:31012307:C:T	1.25419e-26	-5.9706e-10	-0.794233
31012441	chr2:31012441:G:A	1.04402e-27	-2.03857	-1.24165
31012745	chr2:31012745:C:A	7.80825e-27	-5.9706e-10	-1.26813
31013160	chr2:31013160:C:T	7.85444e-27	-5.9706e-10	-1.26223
31013271	chr2:31013271:AT:A	1.10846e-27	-1.95542	-1.26492
31013278	chr2:31013278:C:G	1.07903e-27	-1.98057	-1.26667
31013541	chr2:31013541:A:G	1.28672e-27	-2.31102	-0.760189
31013625	chr2:31013625:G:A	1.05e-27	-2.02772	-1.2468
31013698	chr2:31013698:AGTCT:A	1.90546e-26	-5.9706e-10	-0.375996
31013958	chr2:31013958:T:C	7.6321e-28	-2.34259	-1.25094
31014050	chr2:31014050:G:A	1.90807e-27	-2.01659	-0.660625
31014136	chr2:31014136:AT:A	7.78991e-27	-5.9706e-10	-1.27048
31014305	chr2:31014305:G:T	7.93849e-27	-5.9706e-10	-1.25158
31014418	chr2:31014418:G:A	1.16969e-26	-5.9706e-10	-0.863985
31014768	chr2:31014768:C:T	7.772e-27	-5.9706e-10	-1.27278
31015302	chr2:31015302:A:T	1.46023e-26	-5.9706e-10	-0.642123
31015339	chr2:31015339:C:T	1.77508e-26	-5.9706e-10	-0.446877
31015650	chr2:31015650:C:G	1.07171e-26	-5.9706e-10	-0.951461
31015658	chr2:31015658:C:T	9.21693e-28	-2.31077	-1.09408
31016193	chr2:31016193:A:C	1.52956e-26	-5.9706e-10	-0.595739
31016324	chr2:31016324:C:T	1.51039e-26	-5.9706e-10	-0.608351
31016452	chr2:31016452:G:A	1.53196e-26	-5.9706e-10	-0.594169
31016464	chr2:31016464:C:T	1.53196e-26	-5.9706e-10	-0.594169
31016848	chr2:31016848:A:G	1.32247e-26	-5.9706e-10	-0.741222
31017007	chr2:31017007:C:T	9.67008e-27	-5.9706e-10	-1.05427
31017024	chr2:31017024:T:C	1.15188e-26	-5.9706e-10	-0.879326
31017150	chr2:31017150:C:T	7.7805e-27	-5.9706e-10	-1.27168
31017249	chr2:31017249:T:C	2.02698e-26	-5.9706e-10	-0.314172
31017293	chr2:31017293:T:G	9.61139e-27	-5.9706e-10	-1.06036
31017380	chr2:31017380:A:G	7.42269e-28	-2.35805	-1.26329
31017400	chr2:31017400:A:C	2.72539e-27	-2.32069	-2.94673e-10
31017460	chr2:31017460:C:G	8.30759e-28	-2.35389	-1.15483
31017927	chr2:31017927:G:A	2.80767e-27	-2.29095	-2.94673e-10
31017970	chr2:31017970:G:A	1.27215e-26	-5.9706e-10	-0.78001
31017971	chr2:31017971:C:T	1.68552e-27	-2.3739	-0.427336
31018212	chr2:31018212:G:A	1.10772e-26	-5.9706e-10	-0.91842
31018260	chr2:31018260:C:T	3.24864e-27	-2.25158	0.106513
31018274	chr2:31018274:G:A	8.46063e-28	-2.3449	-1.14556
31018281	chr2:31018281:T:C	2.68792e-27	-2.33454	-2.94673e-10
31018426	chr2:31018426:T:C	1.94278e-26	-5.9706e-10	-0.356603
31018553	chr2:31018553:G:A	3.17327e-26	-5.9706e-10	0.134044
31018641	chr2:31018641:C:G	1.3931e-27	-2.27717	-0.714607
31018986	chr2:31018986:G:A	2.97761e-27	-2.23219	-2.94673e-10
31019036	chr2:31019036:GCA:G	2.74908e-27	-1.72808	-0.58396
31019291	chr2:31019291:G:A	8.84925e-28	-2.17332	-1.27223
31019328	chr2:31019328:T:C	8.81318e-28	-2.18018	-1.26946
31020273	chr2:31020273:T:C	2.13717e-26	-5.9706e-10	-0.26124
31020561	chr2:31020561:C:G	1.89906e-26	-5.9706e-10	-0.379362
31020666	chr2:31020666:AG:A	8.51752e-27	-5.9706e-10	-1.18118
31020834	chr2:31020834:TC:T	2.51744e-26	-5.9706e-10	-0.0974795
31020936	chr2:31020936:C:T	7.89218e-27	-5.9706e-10	-1.25743
31020989	chr2:31020989:C:T	1.5907e-27	-1.97319	-0.885941
31021098	chr2:31021098:G:C	1.07515e-26	-5.9706e-10	-0.948261
31021431	chr2:31021431:A:G	1.67592e-27	-1.75453	-1.05241
31021691	chr2:31021691:C:T	1.00031e-26	-5.9706e-10	-1.02041
31021782	chr2:31021782:T:C	1.02301e-26	-5.9706e-10	-0.997971
31021818	chr2:31021818:A:G	1.63382e-27	-1.76822	-1.06416
31022086	chr2:31022086:C:T	1.08688e-26	-5.9706e-10	-0.937412
31022306	chr2:31022306:G:A	1.73762e-27	-1.7674	-1.00339
31022424	chr2:31022424:T:C	1.7728e-27	-1.77647	-0.974276
31022499	chr2:31022499:A:C	7.87025e-27	-5.9706e-10	-1.26022
31022662	chr2:31022662:A:G	1.58046e-27	-2.01676	-0.848829
31022784	chr2:31022784:A:T	2.59103e-27	-2.2219	-0.149349
31022883	chr2:31022883:T:C	9.13358e-28	-2.38926	-1.02467
31022938	chr2:31022938:G:A	3.6137e-27	-2.31368	0.275108
31022943	chr2:31022943:G:A	1.18581e-26	-5.9706e-10	-0.850298
31023161	chr2:31023161:A:C	1.64086e-27	-2.16588	-0.662202
31023174	chr2:31023174:AAAAC:A	1.4039e-27	-2.20076	-0.783285
31023447	chr2:31023447:A:G	7.76965e-27	-5.9706e-10	-1.27308
31023557	chr2:31023557:T:C	2.28741e-27	-2.18055	-0.315335
31023680	chr2:31023680:C:T	2.73582e-27	-2.10825	-0.208624
31023880	chr2:31023880:C:T	7.80111e-28	-2.32522	-1.24641
31023918	chr2:31023918:A:G	1.51276e-27	-2.2149	-0.694474
31024009	chr2:31024009:G:A	9.23453e-27	-5.9706e-10	-1.10036
31024023	chr2:31024023:T:A	1.42241e-26	-5.9706e-10	-0.668366
31024139	chr2:31024139:A:G	1.26596e-26	-5.9706e-10	-0.784892
31024370	chr2:31024370:C:T	9.12223e-27	-5.9706e-10	-1.11259
31024466	chr2:31024466:T:C	1.54648e-27	-2.20411	-0.683217
31024619	chr2:31024619:T:C	1.56047e-27	-2.19144	-0.686876
31024648	chr2:31024648:G:T	2.67249e-27	-2.18156	-0.158733
31025063	chr2:31025063:TAA:T	1.09463e-26	-5.9706e-10	-0.930305
31025196	chr2:31025196:A:G	1.55886e-27	-2.20011	-0.679235
31025272	chr2:31025272:C:T	1.48695e-27	-2.14531	-0.781265
31025282	chr2:31025282:G:A	4.06946e-26	-5.9706e-10	0.382789
31025318	chr2:31025318:G:C	1.57112e-27	-2.09813	-0.773386
31025381	chr2:31025381:A:G	2.72387e-27	-2.32125	-2.94673e-10
31025434	chr2:31025434:T:C	1.44446e-27	-2.17736	-0.778215
31025557	chr2:31025557:C:T	1.64087e-27	-2.14397	-0.684109
31025711	chr2:31025711:A:G	2.26843e-26	-5.9706e-10	-0.201631
31026148	chr2:31026148:T:C	9.03219e-28	-2.27541	-1.14969
31026670	chr2:31026670:G:A	1.05906e-26	-5.9706e-10	-0.963335
31026881	chr2:31026881:C:A	2.78477e-27	-2.29914	-2.94673e-10
31026928	chr2:31026928:C:T	2.59604e-27	-2.1809	-0.188421
31027068	chr2:31027068:G:A	1.31509e-26	-5.9706e-10	-0.746816
31027108	chr2:31027108:T:C	1.63815e-27	-2.11358	-0.716156
31027229	chr2:31027229:T:C	1.40597e-27	-2.21029	-0.772288
31027294	chr2:31027294:T:C	9.6285e-28	-2.27648	-1.08468
31028168	chr2:31028168:G:C	9.62988e-28	-2.24337	-1.11765
31028222	chr2:31028222:A:C	2.22154e-26	-5.9706e-10	-0.222519
31028281	chr2:31028281:G:A	1.18476e-27	-2.24219	-0.911574
31028338	chr2:31028338:T:C	2.05204e-26	-5.9706e-10	-0.301885
31028533	chr2:31028533:A:G	1.01106e-27	-2.19584	-1.11647
31028577	chr2:31028577:G:A	9.46915e-27	-5.9706e-10	-1.07527
31028633	chr2:31028633:C:T	7.83178e-28	-2.35785	-1.20986
31029157	chr2:31029157:A:G	4.00128e-26	-5.9706e-10	0.365895
31029362	chr2:31029362:A:T	8.31426e-27	-5.9706e-10	-1.20533
31029512	chr2:31029512:C:T	2.71284e-27	-2.14332	-0.181992
31029542	chr2:31029542:G:A	1.52584e-27	-2.17623	-0.724528
31030060	chr2:31030060:G:A	8.26113e-28	-2.30835	-1.20598
31030321	chr2:31030321:G:A	1.1209e-27	-2.15111	-1.05807
31030761	chr2:31030761:T:C	7.76783e-27	-5.9706e-10	-1.27331
31030914	chr2:31030914:T:C	7.92162e-27	-5.9706e-10	-1.25371
31030933	chr2:31030933:G:A	3.69454e-26	-5.9706e-10	0.286135
31030954	chr2:31030954:C:T	1.37092e-26	-5.9706e-10	-0.705241
31031089	chr2:31031089:G:A	2.82811e-26	-5.9706e-10	0.0188885
31031179	chr2:31031179:G:A	8.7169e-27	-5.9706e-10	-1.15804
31031482	chr2:31031482:C:T	1.01405e-27	-2.17598	-1.13338
31031685	chr2:31031685:G:GA	2.23595e-26	-5.9706e-10	-0.216055
31031886	chr2:31031886:T:C	9.85786e-28	-2.21981	-1.11781
31031984	chr2:31031984:C:T	1.00378e-26	-5.9706e-10	-1.01695
31032101	chr2:31032101:A:G	9.43497e-27	-5.9706e-10	-1.07888
31032137	chr2:31032137:G:A	1.32362e-26	-5.9706e-10	-0.740351
31033373	chr2:31033373:G:A	7.91284e-27	-5.9706e-10	-1.25482
31033545	chr2:31033545:T:G	1.16459e-26	-5.9706e-10	-0.868351
31033713	chr2:31033713:A:C	3.06453e-27	-2.16836	-0.0350559
31033893	chr2:31033893:G:GATC	9.77709e-27	-5.9706e-10	-1.04326
31033935	chr2:31033935:A:G	1.25084e-26	-5.9706e-10	-0.796906
31034071	chr2:31034071:C:T	3.72034e-27	-2.14563	0.136145
31034424	chr2:31034424:T:C	2.00016e-26	-5.9706e-10	-0.327494
31034441	chr2:31034441:C:T	1.00422e-26	-5.9706e-10	-1.01651
31034828	chr2:31034828:T:C	1.32362e-26	-5.9706e-10	-0.740351
31035006	chr2:31035006:G:A	1.03333e-26	-5.9706e-10	-0.987937
31035400	chr2:31035400:T:C	8.34041e-28	-2.2867	-1.21808
31035506	chr2:31035506:G:A	1.63965e-26	-5.9706e-10	-0.526237
31035624	chr2:31035624:C:T	2.33853e-26	-5.9706e-10	-0.171198
31035626	chr2:31035626:C:T	7.90046e-27	-5.9706e-10	-1.25638
31035753	chr2:31035753:C:T	9.25822e-28	-2.38294	-1.01744
31035910	chr2:31035910:C:G	1.24763e-27	-2.38768	-0.71438
31036046	chr2:31036046:T:C	2.94753e-26	-5.9706e-10	0.0602477
31036873	chr2:31036873:T:C	1.43535e-26	-5.9706e-10	-0.659308
31037052	chr2:31037052:C:A	1.03731e-27	-2.01342	-1.27326
31037289	chr2:31037289:C:T	2.45323e-26	-5.9706e-10	-0.123314
31037376	chr2:31037376:C:G	2.20767e-27	-2.14116	-0.390204
31037512	chr2:31037512:T:C	9.35545e-27	-5.9706e-10	-1.08735
31037560	chr2:31037560:T:C	9.48043e-27	-5.9706e-10	-1.07408
31037794	chr2:31037794:G:A	8.84282e-28	-2.19268	-1.2536
31037967	chr2:31037967:T:A	8.80462e-28	-2.19065	-1.25997
31037980	chr2:31037980:A:G	1.01485e-26	-5.9706e-10	-1.00598
31038260	chr2:31038260:A:C	1.06941e-26	-5.9706e-10	-0.953616
31038287	chr2:31038287:T:C	1.41153e-26	-5.9706e-10	-0.676043
31038342	chr2:31038342:C:T	1.24387e-26	-5.9706e-10	-0.80249
31038494	chr2:31038494:T:C	2.31584e-26	-5.9706e-10	-0.180949
31038508	chr2:31038508:C:T	1.13628e-26	-5.9706e-10	-0.892961
31038576	chr2:31038576:A:G	8.46346e-28	-2.25795	-1.23218
31038633	chr2:31038633:G:A	8.85099e-27	-5.9706e-10	-1.14278
31038723	chr2:31038723:CT:C	8.55278e-27	-5.9706e-10	-1.17705
31038908	chr2:31038908:G:A	1.31855e-26	-5.9706e-10	-0.744185
31039032	chr2:31039032:C:T	1.24062e-26	-5.9706e-10	-0.805111
31039741	chr2:31039741:C:T	1.13761e-26	-5.9706e-10	-0.891793
31040037	chr2:31040037:A:G	2.05051e-27	-2.15456	-0.450656
31040441	chr2:31040441:G:C	2.02365e-26	-5.9706e-10	-0.31582
31040567	chr2:31040567:C:A	8.89374e-28	-2.16715	-1.2734
31040904	chr2:31040904:C:T	2.15243e-26	-5.9706e-10	-0.254123
31041170	chr2:31041170:A:G	1.60761e-27	-2.38806	-0.460499
31042016	chr2:31042016:C:T	1.24667e-26	-5.9706e-10	-0.800245
31042216	chr2:31042216:A:G	7.83903e-28	-2.38725	-1.17953
31042552	chr2:31042552:G:A	2.79401e-27	-2.29583	-2.94673e-10
31042722	chr2:31042722:T:C	1.53176e-27	-1.86995	-1.02693
31042799	chr2:31042799:C:A	1.54691e-27	-2.31877	-0.568281
31043007	chr2:31043007:C:T	6.50558e-26	-5.9706e-10	0.85194
31043060	chr2:31043060:A:G	9.20198e-27	-5.9706e-10	-1.10389
31043138	chr2:31043138:G:C	2.2262e-26	-5.9706e-10	-0.220423
31043183	chr2:31043183:A:G	2.76274e-27	-1.72455	-0.582533
31043215	chr2:31043215:T:C	8.7405e-27	-5.9706e-10	-1.15534
31043269	chr2:31043269:T:G	6.5439e-27	-1.88145	0.43668
31043419	chr2:31043419:A:G	4.85006e-26	-1.57413	2.1324
31043426	chr2:31043426:C:T	4.43573e-26	-1.56884	2.03781
31043869	chr2:31043869:T:C	1.57726e-25	-1.07911	2.81666
31043950	chr2:31043950:CTCCCTGCA:C	1.73149e-25	-1.10071	2.93155
31043986	chr2:31043986:G:A	1.58384e-25	-1.14328	2.885
31043992	chr2:31043992:T:C	5.3512e-26	-5.9706e-10	0.656601
31044060	chr2:31044060:T:C	4.45999e-26	-0.901336	1.37576
31044525	chr2:31044525:A:C	7.45305e-26	-1.65262	2.64053
31044576	chr2:31044576:A:G	8.8263e-26	-1.53915	2.69617
31044578	chr2:31044578:T:C	7.90184e-27	-5.9706e-10	-1.25621
31044589	chr2:31044589:G:A	2.30671e-26	-5.9706e-10	-0.184896
31044598	chr2:31044598:T:C	7.35801e-28	-2.35777	-1.27233
31044599	chr2:31044599:G:A	1.87114e-26	-5.9706e-10	-0.39417
31044601	chr2:31044601:T:C	8.64962e-28	-2.37063	-1.09774
31044640	chr2:31044640:G:A	5.65906e-26	-5.9706e-10	0.712537
31044751	chr2:31044751:CTACAAAAA:C	8.13562e-28	-2.31823	-1.21141
31044868	chr2:31044868:C:T	5.83877e-26	-5.9706e-10	0.743799
31044896	chr2:31044896:C:T	1.76083e-25	-1.0998	2.94745
31045175	chr2:31045175:G:A	3.3409e-26	-1.3504	1.53592
31045423	chr2:31045423:C:T	2.55259e-27	-2.3862	-2.94673e-10
31045556	chr2:31045556:G:A	2.54316e-26	-5.9706e-10	-0.0873146
31045636	chr2:31045636:C:T	3.05555e-26	-1.23901	1.33524
31046058	chr2:31046058:C:T	6.38051e-26	-5.9706e-10	0.832528
31046074	chr2:31046074:A:G	9.2275e-27	-5.9706e-10	-1.10112
31046375	chr2:31046375:T:C	9.11895e-28	-2.37177	-1.04377
31046503	chr2:31046503:C:T	1.35845e-27	-2.37398	-0.642984
31046520	chr2:31046520:G:A	8.75172e-27	-5.9706e-10	-1.15405
31046561	chr2:31046561:T:C	9.60815e-28	-2.36847	-0.994809
31046614	chr2:31046614:ATG:A	7.26415e-28	-2.37972	-1.26322
31046621	chr2:31046621:T:C	7.28064e-28	-2.3778	-1.26287
31046622	chr2:31046622:GGAAACTT:G	7.26475e-28	-2.38046	-1.2624
31046775	chr2:31046775:G:A	8.92494e-27	-5.9706e-10	-1.13446
31046838	chr2:31046838:G:A	1.84546e-26	-5.9706e-10	-0.407994
31047069	chr2:31047069:G:C	2.57735e-27	-2.37654	-2.94673e-10
31047165	chr2:31047165:C:A	1.9452e-25	-5.9706e-10	1.94723
31047552	chr2:31047552:G:C	2.57355e-27	-2.37802	-2.94673e-10
31047558	chr2:31047558:T:C	2.17265e-26	-5.9706e-10	-0.244773
31047751	chr2:31047751:T:C	7.4058e-28	-2.36914	-1.25448
31047816	chr2:31047816:T:C	7.1933e-28	-2.38851	-1.26423
31047969	chr2:31047969:C:G	1.15474e-27	-2.07587	-1.10357
31047983	chr2:31047983:C:T	5.7591e-27	-1.57078	-0.00174503
31048029	chr2:31048029:G:C	2.57391e-27	-2.37788	-2.94673e-10
31048066	chr2:31048066:G:A	7.08898e-26	-5.9706e-10	0.937821
31048071	chr2:31048071:G:A	1.43812e-27	-2.28918	-0.670793
31048129	chr2:31048129:A:G	7.19996e-28	-2.38511	-1.2667
31048239	chr2:31048239:G:A	7.9139e-26	-5.9706e-10	1.0479
31048328	chr2:31048328:G:C	2.58516e-27	-2.37352	-2.94673e-10
31048416	chr2:31048416:G:A	1.04111e-26	-5.9706e-10	-0.980431
31048418	chr2:31048418:C:T	3.83016e-27	-1.57236	-0.408042
31048423	chr2:31048423:C:T	7.20797e-28	-2.38936	-1.26134
31048432	chr2:31048432:T:C	1.10796e-26	-5.9706e-10	-0.918197
31048791	chr2:31048791:A:G	9.91136e-27	-1.28933	0.259703
31048895	chr2:31048895:G:A	2.77418e-26	-5.9706e-10	-0.000366093
31048910	chr2:31048910:G:T	1.07507e-26	-1.26287	0.314541
31048915	chr2:31048915:A:G	9.60734e-26	-5.9706e-10	1.24181
31049016	chr2:31049016:T:C	1.08315e-26	-1.23849	0.29764
31049076	chr2:31049076:G:A	1.0699e-26	-1.21993	0.266777
31049160	chr2:31049160:T:C	1.27238e-26	-5.9706e-10	-0.77983
31049264	chr2:31049264:A:G	4.47979e-27	-1.62337	-0.200355
31049312	chr2:31049312:T:C	1.0991e-26	-1.21127	0.285045
31049333	chr2:31049333:G:C	1.38824e-26	-5.9706e-10	-0.692684
31049392	chr2:31049392:C:T	3.39808e-26	-5.9706e-10	0.20249
31049500	chr2:31049500:A:G	3.81971e-26	-1.01276	1.33222
31049665	chr2:31049665:C:G	1.27238e-26	-5.9706e-10	-0.77983
31049800	chr2:31049800:G:T	1.15171e-26	-1.11648	0.237009
31049939	chr2:31049939:G:A	1.29133e-26	-1.07199	0.306942
31050032	chr2:31050032:T:C	1.18096e-26	-1.09959	0.245202
31050050	chr2:31050050:C:T	1.20272e-26	-5.9706e-10	-0.836133
31050221	chr2:31050221:C:T	1.15155e-26	-1.09331	0.213699
31050324	chr2:31050324:G:A	3.35629e-27	-1.49244	-0.620033
31050368	chr2:31050368:T:G	1.07747e-26	-1.10058	0.154473
31050403	chr2:31050403:C:G	1.21079e-26	-1.11119	0.281741
31050423	chr2:31050423:G:A	1.02289e-26	-1.03206	0.0339707
31050732	chr2:31050732:G:A	1.10489e-26	-5.9706e-10	-0.920976
31050870	chr2:31050870:G:T	7.80249e-28	-2.3388	-1.23265
31050917	chr2:31050917:C:T	9.37301e-28	-2.27901	-1.10904
31050987	chr2:31050987:A:C	2.70359e-26	-1.24103	1.21489
31051020	chr2:31051020:G:A	6.2115e-27	-1.4969	-2.94673e-10
31051246	chr2:31051246:G:A	9.23501e-26	-5.9706e-10	1.20228
31051285	chr2:31051285:G:C	2.04537e-26	-5.9706e-10	-0.305142
31051532	chr2:31051532:C:T	8.7225e-27	-1.54674	0.389337
31051583	chr2:31051583:C:T	1.11022e-26	-1.36212	0.445957
31051650	chr2:31051650:T:C	8.49887e-27	-5.9706e-10	-1.18337
31051681	chr2:31051681:G:A	1.43798e-26	-5.9706e-10	-0.657479
31051739	chr2:31051739:C:A	1.53551e-26	-1.07497	0.483113
31051909	chr2:31051909:C:T	1.44739e-26	-5.9706e-10	-0.650959
31052073	chr2:31052073:C:T	3.50663e-26	-5.9706e-10	0.233935
31052181	chr2:31052181:A:C	3.86028e-26	-5.9706e-10	0.330019
31052199	chr2:31052199:T:C	7.86846e-27	-5.9706e-10	-1.26044
31052244	chr2:31052244:T:C	1.34659e-26	-5.9706e-10	-0.723144
31052423	chr2:31052423:G:A	3.14109e-26	-0.808257	0.932108
31052466	chr2:31052466:A:G	1.03787e-26	-1.33561	0.352062
31052680	chr2:31052680:C:T	6.41059e-26	-0.781634	1.61887
31052831	chr2:31052831:T:A	7.99747e-27	-1.11467	-0.129513
31052854	chr2:31052854:T:A	1.56261e-26	-5.9706e-10	-0.574365
31053138	chr2:31053138:G:C	1.0571e-26	-5.9706e-10	-0.965191
31053316	chr2:31053316:T:C	1.07225e-26	-5.9706e-10	-0.950963
31053337	chr2:31053337:C:T	1.05504e-26	-5.9706e-10	-0.967146
31053370	chr2:31053370:C:G	8.49598e-27	-5.9706e-10	-1.18371
31053414	chr2:31053414:G:C	3.58151e-26	-5.9706e-10	0.255066
31053429	chr2:31053429:C:T	1.05351e-26	-5.9706e-10	-0.968592
31053471	chr2:31053471:A:G	1.03306e-26	-5.9706e-10	-0.988193
31053473	chr2:31053473:A:C	9.90978e-27	-5.9706e-10	-1.02978
31053581	chr2:31053581:C:T	4.1845e-26	-5.9706e-10	0.410667
31053770	chr2:31053770:A:G	1.31398e-26	-5.9706e-10	-0.747661
31053881	chr2:31053881:G:T	1.36502e-26	-5.9706e-10	-0.709548
31054040	chr2:31054040:C:G	8.14147e-27	-5.9706e-10	-1.22633
31054144	chr2:31054144:C:T	1.04371e-26	-5.9706e-10	-0.977935
31054420	chr2:31054420:T:C	8.97506e-27	-5.9706e-10	-1.12886
31054990	chr2:31054990:G:T	4.55732e-26	-5.9706e-10	0.496014
31055044	chr2:31055044:T:C	1.11245e-26	-5.9706e-10	-0.914156
31055089	chr2:31055089:T:C	1.11488e-26	-5.9706e-10	-0.911972
31055319	chr2:31055319:T:C	1.08254e-26	-5.9706e-10	-0.941415
31055377	chr2:31055377:C:G	1.11351e-26	-5.9706e-10	-0.913199
31055491	chr2:31055491:C:T	1.1626e-26	-5.9706e-10	-0.870065
31055705	chr2:31055705:T:A	7.89546e-27	-5.9706e-10	-1.25702
31056094	chr2:31056094:C:G	7.96161e-27	-5.9706e-10	-1.24867
31056332	chr2:31056332:G:A	1.33329e-27	-2.37615	-0.659503
31056374	chr2:31056374:A:G	7.77111e-27	-5.9706e-10	-1.27289
31056436	chr2:31056436:G:A	2.59435e-27	-2.36997	-2.94673e-10
31056491	chr2:31056491:A:G	8.03078e-27	-5.9706e-10	-1.24002
31056846	chr2:31056846:C:T	9.25111e-27	-5.9706e-10	-1.09856
31057007	chr2:31057007:A:T	1.08513e-26	-5.9706e-10	-0.939021
31057150	chr2:31057150:G:A	7.88134e-27	-5.9706e-10	-1.25881
31057228	chr2:31057228:C:T	9.86596e-27	-5.9706e-10	-1.03422
31057272	chr2:31057272:T:C	3.11249e-27	-0.918021	-1.26986
31057314	chr2:31057314:TATAA:T	1.24842e-26	-5.9706e-10	-0.798839
31057478	chr2:31057478:T:C	1.12707e-26	-5.9706e-10	-0.901097
31057650	chr2:31057650:C:T	8.16617e-27	-5.9706e-10	-1.22331
31058051	chr2:31058051:C:T	2.02054e-26	-0.56422	0.246866
31058176	chr2:31058176:G:A	8.15615e-27	-5.9706e-10	-1.22453
31058304	chr2:31058304:G:A	7.79612e-27	-5.9706e-10	-1.26968
31058367	chr2:31058367:G:A	8.22421e-27	-1.1384	-0.0778272
31058409	chr2:31058409:G:A	3.55002e-27	-2.05635	-2.94673e-10
31058556	chr2:31058556:G:C	3.3613e-27	-2.17427	0.0632903
31058731	chr2:31058731:G:A	8.19869e-27	-5.9706e-10	-1.21933
31058851	chr2:31058851:G:A	1.98512e-26	-5.9706e-10	-0.335041
31058995	chr2:31058995:C:T	8.86936e-27	-5.9706e-10	-1.1407
31059254	chr2:31059254:A:T	1.89216e-26	-5.9706e-10	-0.383002
31059282	chr2:31059282:A:G	2.08647e-26	-5.9706e-10	-0.285246
31059654	chr2:31059654:A:G	8.3717e-27	-5.9706e-10	-1.19845
31059663	chr2:31059663:C:T	9.51958e-27	-5.9706e-10	-1.06995
31059746	chr2:31059746:G:A	7.82483e-27	-5.9706e-10	-1.266
31059956	chr2:31059956:C:T	8.08913e-27	-5.9706e-10	-1.23278
31060114	chr2:31060114:G:A	8.71112e-27	-5.9706e-10	-1.15871
31060491	chr2:31060491:A:C	8.73649e-27	-5.9706e-10	-1.1558
31060578	chr2:31060578:T:C	7.78919e-27	-5.9706e-10	-1.27057
31060621	chr2:31060621:C:T	8.09403e-27	-5.9706e-10	-1.23218
31060696	chr2:31060696:A:G	7.78253e-27	-5.9706e-10	-1.27142
31060777	chr2:31060777:C:T	7.8929e-27	-5.9706e-10	-1.25734
31061038	chr2:31061038:C:G	7.82354e-27	-5.9706e-10	-1.26617
31061503	chr2:31061503:G:C	3.47312e-27	-2.07825	-2.94673e-10
31062051	chr2:31062051:T:C	8.53525e-27	-5.9706e-10	-1.1791
31062296	chr2:31062296:G:A	3.2063e-27	-2.15819	-2.94673e-10
31062440	chr2:31062440:T:A	7.78918e-27	-5.9706e-10	-1.27057
31062546	chr2:31062546:G:A	2.32502e-27	-1.27816	-1.20141
31062630	chr2:31062630:T:A	8.12236e-27	-5.9706e-10	-1.22868
31062717	chr2:31062717:G:A	2.76017e-26	-5.9706e-10	-0.00542747
31063483	chr2:31063483:T:C	2.57926e-27	-1.4976	-0.878199
31063496	chr2:31063496:C:T	2.87236e-27	-1.02728	-1.24089
31063508	chr2:31063508:T:C	1.17289e-26	-5.9706e-10	-0.861249
31063526	chr2:31063526:T:C	2.39664e-26	-5.9706e-10	-0.146651
31063604	chr2:31063604:A:G	1.88631e-26	-5.9706e-10	-0.386099
31063707	chr2:31063707:C:T	9.27098e-28	-2.19877	-1.20023
31063871	chr2:31063871:G:A	2.20137e-27	-1.79103	-0.743202
31064044	chr2:31064044:T:C	9.50173e-28	-2.34415	-1.03027
31064128	chr2:31064128:GCT:G	1.8717e-27	-1.43003	-1.26643
31064451	chr2:31064451:C:T	1.71085e-27	-1.51827	-1.26804
31064625	chr2:31064625:A:G	3.11778e-27	-2.18618	-2.94673e-10
31065081	chr2:31065081:T:C	9.51958e-27	-5.9706e-10	-1.06995
31065130	chr2:31065130:T:G	1.42106e-27	-2.15044	-0.821459
31065260	chr2:31065260:C:T	9.8067e-28	-2.33111	-1.01172
31065351	chr2:31065351:T:C	7.88682e-27	-5.9706e-10	-1.25811
31066206	chr2:31066206:T:A	1.10272e-26	-5.9706e-10	-0.922942
31066669	chr2:31066669:G:A	1.00561e-26	-5.9706e-10	-1.01513
31066723	chr2:31066723:G:A	8.25814e-28	-2.29664	-1.21806
31066949	chr2:31066949:C:T	5.18586e-27	-2.35757	0.680202
31067158	chr2:31067158:T:C	1.1732e-27	-2.24789	-0.915677
31067508	chr2:31067508:A:G	8.20517e-28	-2.29628	-1.22484
31067520	chr2:31067520:A:C	1.19417e-26	-5.9706e-10	-0.843269
31069214	chr2:31069214:T:C	8.16451e-28	-2.30198	-1.22411
31069503	chr2:31069503:A:G	9.72137e-27	-5.9706e-10	-1.04898
31069598	chr2:31069598:C:G	9.94409e-27	-5.9706e-10	-1.02633
31069604	chr2:31069604:T:G	1.58859e-26	-5.9706e-10	-0.557874
31069777	chr2:31069777:G:A	1.31677e-26	-5.9706e-10	-0.74554
31069849	chr2:31069849:C:T	1.12931e-27	-2.38574	-0.815961
31069861	chr2:31069861:C:G	1.0259e-26	-5.9706e-10	-0.995153
31069951	chr2:31069951:C:T	1.33344e-27	-1.79759	-1.23795
31070042	chr2:31070042:G:A	5.48929e-26	-5.9706e-10	0.682078
31070165	chr2:31070165:C:A	1.79523e-27	-1.63253	-1.10565
31070195	chr2:31070195:C:A	2.0282e-26	-1.95072	1.63715
31070524	chr2:31070524:A:G	7.928e-27	-5.9706e-10	-1.2529
31070877	chr2:31070877:A:T	1.04018e-27	-2.08015	-1.20376
31070950	chr2:31070950:T:G	2.02992e-27	-1.36001	-1.2553
31071197	chr2:31071197:A:G	8.8046e-27	-5.9706e-10	-1.14803
31071243	chr2:31071243:T:C	1.81051e-27	-1.45671	-1.27299
31071600	chr2:31071600:C:T	1.67285e-27	-1.53791	-1.27087
31072178	chr2:31072178:C:T	7.43339e-28	-2.37247	-1.24744
31072364	chr2:31072364:T:C	9.36167e-28	-2.2459	-1.14336
31072431	chr2:31072431:G:A	2.6633e-26	-5.9706e-10	-0.0411529
31072739	chr2:31072739:A:G	2.83778e-26	-5.9706e-10	0.0223026
31073072	chr2:31073072:T:C	8.09758e-27	-1.23174	-2.94673e-10
31073293	chr2:31073293:T:C	9.54916e-28	-2.22079	-1.14864
31073524	chr2:31073524:G:A	2.31385e-27	-1.9929	-0.491492
31073778	chr2:31073778:A:G	7.54937e-28	-2.34357	-1.26086
31073795	chr2:31073795:C:T	2.49113e-26	-5.9706e-10	-0.107983
31073854	chr2:31073854:G:A	1.05732e-26	-5.9706e-10	-0.964979
31073882	chr2:31073882:T:C	1.8097e-26	-5.9706e-10	-0.42756
31073905	chr2:31073905:A:G	1.01056e-27	-2.03938	-1.27342
31074050	chr2:31074050:G:A	4.00345e-27	-1.93615	-2.94673e-10
31074167	chr2:31074167:G:A	7.26027e-28	-2.37026	-1.27321
31074561	chr2:31074561:T:G	7.21344e-28	-2.37944	-1.2705
31074658	chr2:31074658:T:G	8.24275e-28	-2.3236	-1.19295
31075022	chr2:31075022:G:T	8.40736e-27	-5.9706e-10	-1.1942
31075179	chr2:31075179:C:T	1.15693e-27	-1.90483	-1.27271
31075203	chr2:31075203:C:T	1.04061e-26	-5.9706e-10	-0.980914
31075416	chr2:31075416:C:T	8.55555e-27	-1.17672	-2.94673e-10
31075482	chr2:31075482:T:C	3.8699e-27	-1.97008	-2.94673e-10
31075638	chr2:31075638:G:A	2.09164e-27	-1.31564	-1.26972
31075868	chr2:31075868:A:G	7.31361e-28	-2.36444	-1.27172
31076633	chr2:31076633:T:A	1.94154e-26	-5.9706e-10	-0.357239
31077240	chr2:31077240:A:G	1.23846e-27	-1.83766	-1.27178
31077338	chr2:31077338:A:G	9.89299e-27	-5.9706e-10	-1.03148
31077427	chr2:31077427:C:T	4.07189e-27	-1.9192	-2.94673e-10
31077678	chr2:31077678:G:A	2.47101e-27	-2.06892	-0.34976
31077762	chr2:31077762:A:G	8.58554e-27	-5.9706e-10	-1.17323
31077918	chr2:31077918:A:G	2.31872e-26	-5.9706e-10	-0.179706
31077924	chr2:31077924:G:A	7.56783e-28	-2.36061	-1.24138
31078026	chr2:31078026:T:C	8.73691e-28	-2.27685	-1.18148
31078481	chr2:31078481:C:T	2.03012e-27	-2.07837	-0.536842
31078620	chr2:31078620:C:A	1.30994e-26	-5.9706e-10	-0.750736
31078689	chr2:31078689:G:A	7.20009e-28	-2.38243	-1.26937
31078768	chr2:31078768:G:T	2.66612e-27	-1.46896	-0.873726
31079551	chr2:31079551:C:G	8.08492e-27	-5.9706e-10	-1.2333
31079847	chr2:31079847:T:C	1.087e-27	-1.98409	-1.25579
31079881	chr2:31079881:C:T	9.53333e-27	-5.9706e-10	-1.06851
31079886	chr2:31079886:C:A	2.58692e-27	-1.23245	-1.14039
31080817	chr2:31080817:C:T	9.62525e-28	-2.19175	-1.16975
31081105	chr2:31081105:T:C	9.04629e-28	-2.2356	-1.18794
31081129	chr2:31081129:T:C	1.14123e-26	-5.9706e-10	-0.888614
31081148	chr2:31081148:C:A	8.01436e-28	-2.32754	-1.21712
31081281	chr2:31081281:T:C	8.08287e-28	-2.3134	-1.22275
31081685	chr2:31081685:A:T	1.08724e-26	-5.9706e-10	-0.937076
31082256	chr2:31082256:A:G	7.79272e-27	-5.9706e-10	-1.27012
31082328	chr2:31082328:C:T	7.99001e-27	-5.9706e-10	-1.24511
31082954	chr2:31082954:G:A	2.85033e-27	-2.0173	-0.258567
31082970	chr2:31082970:A:G	2.01852e-27	-1.37315	-1.24779
31082998	chr2:31082998:C:A	1.60952e-27	-1.64067	-1.2067
31083407	chr2:31083407:G:A	7.6763e-28	-2.35999	-1.22776
31083523	chr2:31083523:T:C	3.95111e-26	-5.9706e-10	0.353276
31083647	chr2:31083647:A:C	8.03923e-27	-5.9706e-10	-1.23897
31083794	chr2:31083794:G:A	3.81191e-26	-5.9706e-10	0.31741
31084230	chr2:31084230:G:A	7.3731e-28	-2.36769	-1.26036
31084356	chr2:31084356:G:A	7.36158e-28	-2.37298	-1.25664
31084762	chr2:31084762:C:T	8.46235e-27	-5.9706e-10	-1.18768
31085012	chr2:31085012:A:G	7.78684e-28	-2.32575	-1.24771
31085752	chr2:31085752:C:T	1.82744e-27	-1.59917	-1.12122
31085765	chr2:31085765:T:C	1.0591e-27	-1.99435	-1.27153
31086169	chr2:31086169:C:T	1.10114e-26	-5.9706e-10	-0.924375
31086877	chr2:31086877:T:A	8.99416e-28	-2.23764	-1.19167
31087021	chr2:31087021:G:A	1.07051e-27	-2.19557	-1.0596
31087027	chr2:31087027:A:C	1.21386e-27	-1.86999	-1.25951
31087064	chr2:31087064:G:A	2.52142e-27	-2.08123	-0.317253
31087256	chr2:31087256:T:C	1.06763e-26	-5.9706e-10	-0.955278
31087310	chr2:31087310:G:A	7.14441e-27	-1.35698	-2.94673e-10
31087503	chr2:31087503:A:T	7.78947e-27	-5.9706e-10	-1.27053
31087887	chr2:31087887:C:T	7.82957e-27	-5.9706e-10	-1.2654
31088008	chr2:31088008:C:A	4.31001e-27	-1.86236	-2.94673e-10
31088093	chr2:31088093:C:T	7.93367e-27	-5.9706e-10	-1.25219
31088164	chr2:31088164:T:C	2.80908e-27	-1.33362	-0.956827
31088202	chr2:31088202:G:A	1.08295e-27	-2.19685	-1.04677
31088459	chr2:31088459:C:T	2.47255e-27	-1.46087	-0.957187
31088553	chr2:31088553:C:T	7.81861e-27	-5.9706e-10	-1.2668
31088646	chr2:31088646:T:C	4.35898e-26	-5.9706e-10	0.451518
31088682	chr2:31088682:T:C	9.03862e-28	-2.17704	-1.24735
31088715	chr2:31088715:G:C	4.46298e-25	-5.9706e-10	2.77768
31088752	chr2:31088752:A:G	9.89164e-27	-5.9706e-10	-1.03162
31088819	chr2:31088819:T:G	2.45192e-26	-5.9706e-10	-0.12385
31088829	chr2:31088829:G:A	9.13304e-28	-2.19473	-1.21927
31089052	chr2:31089052:G:A	8.34876e-27	-5.9706e-10	-1.20119
31089182	chr2:31089182:C:T	7.79411e-27	-5.9706e-10	-1.26994
31089305	chr2:31089305:G:A	8.52138e-27	-5.9706e-10	-1.18073
31089409	chr2:31089409:AT:A	8.37613e-27	-5.9706e-10	-1.19792
31089595	chr2:31089595:C:T	8.85692e-28	-2.23814	-1.20655
31089855	chr2:31089855:G:A	8.69219e-28	-2.26666	-1.19681
31090176	chr2:31090176:C:T	1.44464e-26	-5.9706e-10	-0.652863
31090815	chr2:31090815:G:A	7.64035e-27	-1.28986	-2.94673e-10
31090855	chr2:31090855:T:C	8.20474e-27	-5.9706e-10	-1.21859
31090874	chr2:31090874:GAAGT:G	8.38349e-28	-2.24205	-1.25758
31091689	chr2:31091689:T:C	1.60105e-27	-1.71695	-1.1357
31092077	chr2:31092077:C:G	1.58283e-27	-1.64201	-1.22208
31092398	chr2:31092398:T:C	1.20009e-27	-2.10029	-1.04062
31092548	chr2:31092548:G:A	2.38962e-27	-1.45075	-1.00142
31092642	chr2:31092642:G:A	7.77483e-27	-5.9706e-10	-1.27241
31092689	chr2:31092689:T:C	1.41039e-27	-2.13208	-0.847353
31092815	chr2:31092815:C:T	1.27725e-27	-1.83301	-1.24559
31092839	chr2:31092839:G:A	1.21394e-26	-5.9706e-10	-0.82685
31093055	chr2:31093055:G:A	6.1201e-27	-1.51173	-2.94673e-10
31093549	chr2:31093549:A:G	1.16741e-27	-2.14343	-1.02508
31093643	chr2:31093643:C:T	1.41948e-27	-1.71417	-1.25885
31093660	chr2:31093660:A:G	1.18348e-27	-2.19578	-0.959065
31094266	chr2:31094266:T:C	1.5222e-26	-5.9706e-10	-0.600564
31094412	chr2:31094412:G:A	1.08034e-26	-5.9706e-10	-0.943444
31094918	chr2:31094918:C:T	1.50858e-26	-5.9706e-10	-0.60955
31095393	chr2:31095393:C:T	2.46871e-26	-5.9706e-10	-0.117026
31095412	chr2:31095412:A:C	7.7675e-27	-5.9706e-10	-1.27336
31095485	chr2:31095485:T:C	8.94014e-28	-2.16329	-1.27205
31095731	chr2:31095731:T:C	9.4924e-27	-5.9706e-10	-1.07281
31095831	chr2:31095831:A:G	1.19361e-27	-2.17048	-0.975849
31095972	chr2:31095972:G:A	7.80721e-28	-2.36063	-1.21022
31096280	chr2:31096280:C:A	1.12026e-27	-2.00026	-1.20948
31096440	chr2:31096440:G:A	9.11406e-27	-5.9706e-10	-1.11349
31096644	chr2:31096644:C:A	2.80892e-27	-2.29051	-2.94673e-10
31096702	chr2:31096702:C:T	7.85126e-27	-5.9706e-10	-1.26263
31096935	chr2:31096935:T:A	1.90892e-27	-1.63384	-1.04293
31096943	chr2:31096943:C:T	2.36287e-27	-1.55441	-0.909019
31097460	chr2:31097460:T:G	1.39424e-27	-2.00422	-0.986736
31097942	chr2:31097942:G:A	1.3299e-26	-5.9706e-10	-0.735619
31097968	chr2:31097968:T:C	1.54703e-27	-1.71889	-1.16808
31098165	chr2:31098165:A:T	9.72213e-27	-5.9706e-10	-1.0489
31098458	chr2:31098458:A:G	1.22001e-27	-1.85174	-1.27271
31098466	chr2:31098466:T:C	1.16476e-27	-2.09502	-1.07577
31098606	chr2:31098606:T:G	6.68216e-27	-1.42386	-2.94673e-10
31098781	chr2:31098781:G:A	9.65453e-28	-2.18807	-1.17039
31099274	chr2:31099274:T:A	4.39749e-27	-1.84227	-2.94673e-10
31099308	chr2:31099308:CATTTTTATTGACCCTTTGGAACTCTTT:C	1.92106e-26	-5.9706e-10	-0.367842
31099724	chr2:31099724:G:A	7.75069e-28	-2.34677	-1.23134
31099878	chr2:31099878:T:G	2.05348e-26	-5.9706e-10	-0.301186
31100010	chr2:31100010:A:G	6.75943e-27	-1.41237	-2.94673e-10
31100044	chr2:31100044:T:C	1.52987e-27	-1.72662	-1.17151
31100178	chr2:31100178:T:G	8.21631e-28	-2.24884	-1.27093
31100222	chr2:31100222:A:G	8.58427e-27	-5.9706e-10	-1.17337
31100437	chr2:31100437:T:C	1.5325e-27	-1.70214	-1.19426
31100458	chr2:31100458:T:C	1.57943e-27	-1.69758	-1.16865
31100571	chr2:31100571:G:T	8.47368e-28	-2.25641	-1.23252
31100598	chr2:31100598:G:A	1.31199e-27	-1.79327	-1.25849
31100664	chr2:31100664:G:A	7.81218e-28	-2.35225	-1.21796
31100812	chr2:31100812:C:A	1.28323e-27	-1.81856	-1.25536
31100817	chr2:31100817:C:A	1.13596e-27	-2.0901	-1.10572
31100942	chr2:31100942:C:T	1.47315e-26	-5.9706e-10	-0.633317
31101020	chr2:31101020:G:T	9.85779e-28	-2.17005	-1.16758
31101136	chr2:31101136:A:T	6.98064e-27	-1.38016	-2.94673e-10
31101163	chr2:31101163:T:C	1.06652e-27	-2.15343	-1.10548
31101187	chr2:31101187:T:C	1.59737e-26	-5.9706e-10	-0.55236
31101232	chr2:31101232:T:C	7.14497e-28	-2.38605	-1.27344
31101464	chr2:31101464:A:AT	1.00674e-27	-2.20353	-1.11305
31101465	chr2:31101465:G:GCTTACCTATTT	9.87233e-28	-2.22086	-1.1153
31101718	chr2:31101718:A:C	8.94028e-27	-5.9706e-10	-1.13274
31101745	chr2:31101745:T:C	1.02451e-27	-2.19791	-1.10118
31101863	chr2:31101863:C:G	7.67142e-28	-2.37192	-1.21647
31101982	chr2:31101982:G:T	7.78521e-27	-5.9706e-10	-1.27108
31102265	chr2:31102265:C:A	1.03193e-26	-0.98929	-2.94673e-10
31102332	chr2:31102332:G:C	1.13914e-27	-2.17532	-1.01771
31102410	chr2:31102410:G:A	9.3914e-27	-5.9706e-10	-1.08351
31102436	chr2:31102436:G:A	8.12593e-27	-5.9706e-10	-1.22825
31103890	chr2:31103890:T:C	1.8267e-26	-5.9706e-10	-0.418208
31104099	chr2:31104099:T:C	8.13889e-27	-5.9706e-10	-1.22665
31104109	chr2:31104109:C:T	2.65645e-27	-2.34632	-2.94673e-10
31104501	chr2:31104501:C:T	7.76695e-27	-5.9706e-10	-1.27343
31104682	chr2:31104682:C:T	8.19796e-28	-2.27632	-1.24569
31104685	chr2:31104685:A:G	8.44112e-28	-2.25989	-1.23288
31104755	chr2:31104755:G:T	1.8546e-26	-5.9706e-10	-0.403051
31104952	chr2:31104952:A:G	1.6738e-26	-5.9706e-10	-0.505622
31104984	chr2:31104984:G:A	1.21952e-27	-2.18832	-0.936524
31105689	chr2:31105689:T:C	8.21566e-28	-2.24793	-1.27192
31105721	chr2:31105721:T:C	4.93848e-27	-1.72625	-2.94673e-10
31105945	chr2:31105945:T:C	2.38142e-27	-1.52969	-0.925918
31106516	chr2:31106516:C:A	1.18927e-26	-5.9706e-10	-0.847377
31106700	chr2:31106700:G:C	7.85126e-27	-5.9706e-10	-1.26263
31106776	chr2:31106776:CT:C	7.79248e-27	-5.9706e-10	-1.27015
31107145	chr2:31107145:T:A	1.22803e-26	-5.9706e-10	-0.815309
31107829	chr2:31107829:CT:C	1.21623e-26	-5.9706e-10	-0.824962
31107850	chr2:31107850:T:C	1.42924e-26	-5.9706e-10	-0.663576
31108077	chr2:31108077:A:G	8.5839e-27	-5.9706e-10	-1.17342
31108237	chr2:31108237:G:A	8.16579e-27	-5.9706e-10	-1.22335
31109823	chr2:31109823:A:G	8.47243e-27	-5.9706e-10	-1.18649
31110005	chr2:31110005:G:A	1.49617e-26	-5.9706e-10	-0.61781
31110172	chr2:31110172:G:A	1.16979e-26	-5.9706e-10	-0.863899
31110242	chr2:31110242:C:T	8.23e-27	-1.21552	-2.94673e-10
31110678	chr2:31110678:C:T	1.27051e-27	-1.83483	-1.24905
31110859	chr2:31110859:A:G	1.97199e-27	-1.87252	-0.771743
31110873	chr2:31110873:A:G	1.84097e-26	-5.9706e-10	-0.41043
31110927	chr2:31110927:C:T	1.15635e-26	-5.9706e-10	-0.875451
31111339	chr2:31111339:C:T	1.11186e-26	-5.9706e-10	-0.914688
31111521	chr2:31111521:CT:C	2.43435e-26	-5.9706e-10	-0.13104
31111665	chr2:31111665:A:G	8.93239e-27	-5.9706e-10	-1.13362
31111736	chr2:31111736:G:C	5.7053e-27	-1.58191	-2.94673e-10
31111859	chr2:31111859:T:G	1.18017e-26	-5.9706e-10	-0.855064
31112339	chr2:31112339:T:C	7.91575e-27	-5.9706e-10	-1.25445
31112575	chr2:31112575:C:T	7.8561e-27	-5.9706e-10	-1.26202
31112981	chr2:31112981:T:C	1.21627e-26	-5.9706e-10	-0.824934
31113232	chr2:31113232:C:G	8.32277e-28	-2.32506	-1.18184
31113295	chr2:31113295:G:A	1.32896e-26	-5.9706e-10	-0.736325
31113619	chr2:31113619:C:G	9.33166e-28	-2.28319	-1.10928
31113800	chr2:31113800:C:T	1.45808e-26	-5.9706e-10	-0.643602
31114080	chr2:31114080:C:G	2.73754e-27	-1.65355	-0.662692
31114218	chr2:31114218:T:C	8.17364e-28	-2.28456	-1.24042
31114276	chr2:31114276:A:G	2.55068e-27	-2.38695	-2.94673e-10
31114289	chr2:31114289:G:A	6.42138e-27	-1.54003	0.0763604
31114581	chr2:31114581:C:A	8.2697e-27	-5.9706e-10	-1.21071
31114634	chr2:31114634:G:A	8.37372e-27	-5.9706e-10	-1.19821
31114682	chr2:31114682:G:A	1.35882e-26	-5.9706e-10	-0.714104
31114995	chr2:31114995:C:T	1.04404e-26	-5.9706e-10	-0.97762
31115124	chr2:31115124:T:C	5.44217e-27	-0.973633	-0.655495
31115447	chr2:31115447:A:G	3.8167e-27	-1.98392	-2.94673e-10
31115586	chr2:31115586:G:A	9.89764e-27	-5.9706e-10	-1.03101
31115657	chr2:31115657:T:C	3.56301e-27	-2.0527	-2.94673e-10
31116131	chr2:31116131:C:T	1.10917e-27	-2.17746	-1.04223
31116729	chr2:31116729:A:G	4.74099e-27	-1.1174	-0.649664
31116761	chr2:31116761:T:A	1.86209e-26	-5.9706e-10	-0.399023
31116787	chr2:31116787:A:G	7.15002e-27	-0.61918	-0.737011
31117067	chr2:31117067:C:T	2.18058e-26	-5.9706e-10	-0.24113
31117362	chr2:31117362:G:A	2.01477e-27	-1.80626	-0.81654
31117641	chr2:31117641:T:C	1.16632e-26	-5.9706e-10	-0.866869
31117780	chr2:31117780:G:A	1.29409e-27	-2.30356	-0.761938
31117885	chr2:31117885:C:T	3.905e-27	-1.34426	-0.616784
31117913	chr2:31117913:A:G	8.75119e-28	-2.22638	-1.23033
31118116	chr2:31118116:G:A	9.61293e-27	-5.9706e-10	-1.0602
31118244	chr2:31118244:T:C	2.11427e-27	-2.38184	-0.192757
31118366	chr2:31118366:C:T	3.6928e-27	-2.21039	0.193473
31118665	chr2:31118665:G:A	7.27885e-28	-2.37065	-1.27027
31118820	chr2:31118820:G:A	8.6957e-28	-2.19792	-1.26514
31118860	chr2:31118860:C:T	8.83598e-28	-2.18219	-1.26487
31118871	chr2:31118871:T:C	9.35287e-27	-5.9706e-10	-1.08762
31119065	chr2:31119065:T:A	2.47389e-27	-1.70239	-0.715118
31119088	chr2:31119088:T:C	1.95475e-27	-1.71356	-0.939484
31119220	chr2:31119220:C:T	8.6792e-28	-2.21464	-1.25032
31119309	chr2:31119309:T:C	4.90797e-27	-2.35805	0.625604
31119434	chr2:31119434:C:T	3.52668e-27	-2.19229	0.12934
31119483	chr2:31119483:A:G	3.75435e-27	-2.15546	0.155073
31119511	chr2:31119511:C:T	3.63179e-27	-2.20984	0.176258
31119522	chr2:31119522:C:A	7.8483e-27	-5.9706e-10	-1.26301
31120418	chr2:31120418:G:A	5.03703e-27	-1.70649	-2.94673e-10
31120427	chr2:31120427:T:C	2.54453e-27	-2.38936	-2.94673e-10
31120713	chr2:31120713:C:T	7.77298e-27	-5.9706e-10	-1.27265
31120781	chr2:31120781:T:A	8.8031e-27	-5.9706e-10	-1.1482
31120824	chr2:31120824:G:A	1.39874e-27	-1.84322	-1.14452
31121205	chr2:31121205:T:G	1.46129e-26	-5.9706e-10	-0.641402
31121253	chr2:31121253:T:C	1.69803e-27	-1.73871	-1.05513
31121327	chr2:31121327:A:G	7.75091e-27	-2.08375	0.808251
31121567	chr2:31121567:C:G	7.91963e-27	-5.9706e-10	-1.25396
31121764	chr2:31121764:C:T	7.85471e-27	-5.9706e-10	-1.26219
31122370	chr2:31122370:C:G	4.04789e-27	-1.62726	-0.297847
31122840	chr2:31122840:T:C	7.8909e-27	-5.9706e-10	-1.25759
31122921	chr2:31122921:C:T	1.11037e-26	-5.9706e-10	-0.916024
31123212	chr2:31123212:G:A	8.2364e-27	-5.9706e-10	-1.21474
31123334	chr2:31123334:C:T	7.84114e-28	-2.31057	-1.25594
31123401	chr2:31123401:G:A	3.59749e-27	-0.791837	-1.25123
31123404	chr2:31123404:T:C	2.59999e-27	-2.3678	-2.94673e-10
31123487	chr2:31123487:T:C	8.4246e-27	-5.9706e-10	-1.19215
31123633	chr2:31123633:G:A	8.47756e-27	-5.9706e-10	-1.18588
31123731	chr2:31123731:A:G	1.43516e-27	-2.06722	-0.894812
31123732	chr2:31123732:C:T	2.08447e-27	-1.41986	-1.16893
31123809	chr2:31123809:G:A	9.23234e-27	-5.9706e-10	-1.10059
31123880	chr2:31123880:T:C	1.25666e-27	-1.86905	-1.2258
31123902	chr2:31123902:A:T	7.37869e-28	-2.35643	-1.27086
31123934	chr2:31123934:C:G	2.59469e-27	-2.36984	-2.94673e-10
31124598	chr2:31124598:T:C	1.07708e-26	-5.9706e-10	-0.946467
31125030	chr2:31125030:T:C	2.72109e-27	-2.32227	-2.94673e-10
31125118	chr2:31125118:G:A	8.31216e-27	-5.9706e-10	-1.20559
31125151	chr2:31125151:T:C	1.50004e-26	-5.9706e-10	-0.615227
31125350	chr2:31125350:T:C	3.73987e-27	-2.00426	-2.94673e-10
31125441	chr2:31125441:G:A	1.11698e-26	-5.9706e-10	-0.910093
31125469	chr2:31125469:ACC:A	1.75018e-27	-1.57106	-1.19252
31125561	chr2:31125561:G:A	1.02987e-26	-5.9706e-10	-0.991286
31125725	chr2:31125725:A:G	3.73502e-27	-2.00555	-2.94673e-10
31125844	chr2:31125844:C:G	7.53839e-28	-2.3752	-1.23068
31126210	chr2:31126210:C:T	1.80929e-26	-5.9706e-10	-0.427783
31126417	chr2:31126417:T:C	1.10555e-26	-1.15361	0.23323
31126577	chr2:31126577:A:C	7.90245e-27	-5.9706e-10	-1.25613
31126706	chr2:31126706:C:T	2.20733e-26	-0.579498	0.350562
31127159	chr2:31127159:C:T	1.31286e-26	-5.9706e-10	-0.748511
31127548	chr2:31127548:A:G	9.63816e-28	-2.36797	-0.992191
31128015	chr2:31128015:T:C	1.60602e-27	-2.24874	-0.600813
31128677	chr2:31128677:T:TA	9.85021e-28	-2.3361	-1.0023
31128977	chr2:31128977:A:AC	2.73374e-27	-2.31763	-2.94673e-10
31129084	chr2:31129084:T:C	1.0276e-26	-5.9706e-10	-0.99349
31129259	chr2:31129259:A:G	8.87945e-27	-5.9706e-10	-1.13957
31129281	chr2:31129281:C:A	7.80786e-27	-5.9706e-10	-1.26817
31129310	chr2:31129310:A:T	1.01156e-26	-0.75403	-0.255193
31129789	chr2:31129789:G:A	7.82652e-28	-2.38929	-1.17908
31129790	chr2:31129790:C:A	7.79898e-28	-2.38927	-1.18262
31129922	chr2:31129922:C:G	9.58251e-28	-2.29562	-1.07033
31130314	chr2:31130314:G:A	1.00133e-26	-5.9706e-10	-1.01939
31131088	chr2:31131088:A:G	9.81772e-27	-5.9706e-10	-1.03912
31131109	chr2:31131109:G:C	1.78948e-26	-5.9706e-10	-0.438797
31131404	chr2:31131404:A:G	1.20788e-27	-1.86415	-1.27029
31131631	chr2:31131631:T:C	7.98493e-27	-5.9706e-10	-1.24575
31131642	chr2:31131642:C:T	1.06409e-27	-1.99276	-1.26843
31131930	chr2:31131930:C:T	7.06161e-27	-1.36863	-2.94673e-10
31131941	chr2:31131941:G:T	8.46442e-27	-5.9706e-10	-1.18743
31132181	chr2:31132181:G:A	1.12568e-27	-2.19598	-1.00894
31132205	chr2:31132205:C:T	8.78187e-27	-1.65657	0.505951
31132868	chr2:31132868:G:T	1.23475e-26	-5.9706e-10	-0.80985
31133052	chr2:31133052:A:C	1.0035e-26	-5.9706e-10	-1.01723
31133195	chr2:31133195:C:T	9.5391e-27	-5.9706e-10	-1.06791
31133430	chr2:31133430:G:A	2.80746e-27	-2.29103	-2.94673e-10
31133769	chr2:31133769:T:C	1.00061e-26	-5.9706e-10	-1.02012
31133998	chr2:31133998:C:A	1.40638e-26	-5.9706e-10	-0.679698
31134638	chr2:31134638:G:A	8.4068e-27	-5.9706e-10	-1.19426
31135077	chr2:31135077:C:G	1.18024e-27	-2.24299	-0.914592
31135624	chr2:31135624:G:A	2.56061e-27	-2.38306	-2.94673e-10
31135702	chr2:31135702:C:T	1.25761e-27	-2.19132	-0.902768
31135921	chr2:31135921:G:C	1.71919e-26	-5.9706e-10	-0.478867
31136122	chr2:31136122:C:A	8.33624e-27	-5.9706e-10	-1.20269
31136144	chr2:31136144:T:C	3.25607e-27	-2.14279	-2.94673e-10
31136340	chr2:31136340:A:G	1.22888e-26	-5.9706e-10	-0.814619
31136447	chr2:31136447:A:C	1.07729e-27	-1.97551	-1.27334
31136689	chr2:31136689:A:C	9.3505e-27	-5.9706e-10	-1.08788
31137006	chr2:31137006:G:C	1.37393e-27	-1.91017	-1.09546
31137158	chr2:31137158:T:A	8.98617e-27	-5.9706e-10	-1.12762
31137191	chr2:31137191:T:G	1.13557e-26	-5.9706e-10	-0.893582
31137814	chr2:31137814:T:A	3.10458e-27	-1.89554	-0.294886
31138199	chr2:31138199:C:A	1.15972e-26	-5.9706e-10	-0.872539
31139046	chr2:31139046:T:C	1.00992e-26	-5.9706e-10	-1.01085
31139810	chr2:31139810:G:A	1.03319e-26	-5.9706e-10	-0.98807
31139868	chr2:31139868:A:C	8.13286e-27	-5.9706e-10	-1.22739
31139995	chr2:31139995:C:T	1.38205e-27	-1.73858	-1.26116
31140008	chr2:31140008:T:A	1.02849e-26	-5.9706e-10	-0.992627
31140022	chr2:31140022:G:A	1.38454e-26	-5.9706e-10	-0.695352
31140101	chr2:31140101:C:T	1.41529e-26	-5.9706e-10	-0.673385
31140107	chr2:31140107:C:T	2.50169e-27	-2.05105	-0.355286
31140131	chr2:31140131:T:C	1.00079e-26	-5.9706e-10	-1.01993
31140427	chr2:31140427:G:A	9.95596e-27	-5.9706e-10	-1.02513
31141257	chr2:31141257:AT:A	2.52828e-27	-2.04457	-0.351201
31141628	chr2:31141628:G:A	1.18476e-26	-5.9706e-10	-0.851179
31141880	chr2:31141880:C:A	3.18186e-27	-2.16584	-2.94673e-10
31142056	chr2:31142056:C:G	1.12613e-26	-5.9706e-10	-0.901935
31142078	chr2:31142078:A:G	2.29762e-27	-1.87879	-0.612644
31142237	chr2:31142237:T:C	2.97812e-27	-1.69437	-0.537639
31142433	chr2:31142433:G:A	8.88924e-27	-5.9706e-10	-1.13846
31142859	chr2:31142859:C:T	7.83736e-27	-5.9706e-10	-1.2644
31142980	chr2:31142980:G:A	2.65881e-27	-2.34543	-2.94673e-10
31143054	chr2:31143054:G:A	9.46497e-27	-5.9706e-10	-1.07571
31143275	chr2:31143275:A:T	2.26064e-27	-1.90276	-0.604896
31143343	chr2:31143343:C:G	7.8704e-27	-5.9706e-10	-1.2602
31143377	chr2:31143377:T:A	1.40858e-27	-1.71731	-1.26341
31143707	chr2:31143707:G:A	2.81702e-26	0.0149601	-2.94673e-10
31144059	chr2:31144059:C:T	1.53999e-27	-1.69119	-1.20034
31144779	chr2:31144779:C:T	1.13543e-26	-5.9706e-10	-0.893704
31145122	chr2:31145122:A:C	1.00052e-26	-5.9706e-10	-1.02021
31145252	chr2:31145252:C:G	1.03646e-26	-5.9706e-10	-0.984911
31145581	chr2:31145581:T:C	8.12021e-27	-5.9706e-10	-1.22895
31145647	chr2:31145647:G:A	2.54563e-27	-2.38893	-2.94673e-10
31146051	chr2:31146051:T:C	8.11177e-27	-5.9706e-10	-1.22999
31146650	chr2:31146650:C:T	1.6233e-26	-5.9706e-10	-0.536259
31146755	chr2:31146755:C:T	6.34913e-27	-1.47499	-2.94673e-10
31146871	chr2:31146871:CA:C	8.16591e-27	-5.9706e-10	-1.22334
31146874	chr2:31146874:C:T	8.1226e-27	-5.9706e-10	-1.22866
31146937	chr2:31146937:A:G	1.05031e-26	-5.9706e-10	-0.971632
31147391	chr2:31147391:C:T	2.04024e-27	-2.04301	-0.567226
31147782	chr2:31147782:T:C	1.21917e-26	-5.9706e-10	-0.822547
31148408	chr2:31148408:A:T	1.09032e-26	-5.9706e-10	-0.934245
31148502	chr2:31148502:C:G	8.22291e-27	-5.9706e-10	-1.21638
31148750	chr2:31148750:G:A	8.13254e-27	-5.9706e-10	-1.22743
31148792	chr2:31148792:C:G	8.92573e-27	-5.9706e-10	-1.13437
31148863	chr2:31148863:T:C	1.35444e-27	-2.1317	-0.888214
31148962	chr2:31148962:T:C	1.37649e-26	-5.9706e-10	-0.701182
31149265	chr2:31149265:A:T	8.25505e-27	-1.21248	-2.94673e-10
31149563	chr2:31149563:C:T	1.29655e-27	-1.83126	-1.23234
31149603	chr2:31149603:G:A	2.14434e-27	-1.92916	-0.631315
31150149	chr2:31150149:G:A	8.10828e-27	-5.9706e-10	-1.23042
31150632	chr2:31150632:G:A	7.99354e-27	-5.9706e-10	-1.24467
31150922	chr2:31150922:C:T	8.03103e-27	-5.9706e-10	-1.23999
31151140	chr2:31151140:G:C	1.13899e-26	-5.9706e-10	-0.890582
31151143	chr2:31151143:T:A	1.79616e-26	-0.435069	-2.94673e-10
31151154	chr2:31151154:G:C	1.4245e-26	-5.9706e-10	-0.666897
31151364	chr2:31151364:C:A	8.82554e-28	-2.21715	-1.23109
31151496	chr2:31151496:A:C	1.45334e-27	-2.01304	-0.936399
31151867	chr2:31151867:A:G	1.69899e-27	-1.56298	-1.23029
31151900	chr2:31151900:ATAG:A	9.57333e-27	-5.9706e-10	-1.06432
31151911	chr2:31151911:G:A	8.15002e-27	-5.9706e-10	-1.22528
31152277	chr2:31152277:C:T	1.37261e-26	-5.9706e-10	-0.704008
31152442	chr2:31152442:C:G	1.64505e-27	-1.62659	-1.19894
31153079	chr2:31153079:A:G	1.3534e-26	-5.9706e-10	-0.718104
31153268	chr2:31153268:C:A	1.04403e-27	-2.33888	-0.941335
31153788	chr2:31153788:G:C	9.99538e-27	-5.9706e-10	-1.02118
31153822	chr2:31153822:A:G	2.21066e-27	-1.9802	-0.549814
31153855	chr2:31153855:G:A	1.12725e-26	-5.9706e-10	-0.900935
31154207	chr2:31154207:T:A	8.16047e-27	-2.22991	1.00591
31154428	chr2:31154428:C:T	9.23371e-27	-5.9706e-10	-1.10044
31154568	chr2:31154568:G:A	8.4572e-27	-5.9706e-10	-1.18829
31154628	chr2:31154628:C:T	2.27947e-27	-1.79977	-0.699591
31155755	chr2:31155755:G:C	1.3504e-26	-5.9706e-10	-0.720321
31156293	chr2:31156293:G:A	9.81904e-28	-2.16218	-1.17939
31156306	chr2:31156306:G:A	1.92182e-26	-5.9706e-10	-0.367447
31156366	chr2:31156366:C:G	2.55325e-27	-2.38594	-2.94673e-10
31156565	chr2:31156565:C:G	1.83846e-26	-5.9706e-10	-0.41179
31156817	chr2:31156817:T:C	1.17085e-26	-5.9706e-10	-0.862988
31157022	chr2:31157022:G:A	1.36508e-26	-5.9706e-10	-0.709508
31157137	chr2:31157137:C:T	7.97302e-27	-5.9706e-10	-1.24724
31157247	chr2:31157247:G:C	1.12606e-27	-1.98049	-1.22409
31157265	chr2:31157265:C:T	5.44391e-26	-5.9706e-10	0.673777
31158463	chr2:31158463:G:A	1.0616e-26	-5.9706e-10	-0.960939
31158727	chr2:31158727:C:T	7.77137e-27	-5.9706e-10	-1.27286
31158826	chr2:31158826:A:G	7.76719e-27	-5.9706e-10	-1.2734
31158867	chr2:31158867:C:T	8.21094e-27	-5.9706e-10	-1.21784
31159046	chr2:31159046:G:A	9.70073e-28	-2.16894	-1.18475
31159092	chr2:31159092:T:C	1.36354e-26	-5.9706e-10	-0.710633
31159128	chr2:31159128:C:T	1.01501e-26	-5.9706e-10	-1.00582
31159520	chr2:31159520:T:C	9.92356e-27	-5.9706e-10	-1.02839
31159722	chr2:31159722:C:T	1.08028e-27	-2.17591	-1.07017
31159868	chr2:31159868:A:G	7.88961e-28	-2.29515	-1.26519
31159871	chr2:31159871:C:T	7.70486e-28	-2.31609	-1.26795
31159993	chr2:31159993:A:G	1.75315e-26	-5.9706e-10	-0.459309
31160318	chr2:31160318:C:T	8.66835e-27	-5.9706e-10	-1.16363
31160662	chr2:31160662:T:C	7.78989e-27	-5.9706e-10	-1.27048
31160877	chr2:31160877:C:T	1.28391e-26	-5.9706e-10	-0.770813
31160948	chr2:31160948:C:T	7.39865e-28	-2.3646	-1.25999
31161143	chr2:31161143:C:T	1.23769e-27	-1.85238	-1.25768
31161538	chr2:31161538:G:A	7.91233e-27	-5.9706e-10	-1.25488
31161582	chr2:31161582:A:G	3.34225e-27	-2.11666	-2.94673e-10
31161735	chr2:31161735:G:A	8.2907e-27	-5.9706e-10	-1.20817
31161848	chr2:31161848:T:G	3.33438e-27	-2.11902	-2.94673e-10
31161963	chr2:31161963:A:C	1.31324e-27	-1.7779	-1.27291
31162018	chr2:31162018:G:A	3.3641e-27	-2.11015	-2.94673e-10
31162462	chr2:31162462:A:C	1.34355e-27	-1.82214	-1.20585
31162490	chr2:31162490:T:C	3.23151e-27	-2.15036	-2.94673e-10
31162617	chr2:31162617:T:C	7.79174e-27	-5.9706e-10	-1.27024
31162687	chr2:31162687:G:T	3.32538e-27	-2.12172	-2.94673e-10
31162804	chr2:31162804:A:G	9.52851e-27	-5.9706e-10	-1.06902
31162981	chr2:31162981:T:G	9.14503e-27	-5.9706e-10	-1.1101
31163243	chr2:31163243:G:A	2.22596e-26	-5.9706e-10	-0.220531
31163455	chr2:31163455:G:A	8.53987e-27	-5.9706e-10	-1.17856
31163729	chr2:31163729:G:A	2.58248e-27	-2.37456	-2.94673e-10
31164499	chr2:31164499:T:C	7.76963e-27	-5.9706e-10	-1.27308
31164556	chr2:31164556:C:T	1.64854e-26	-5.9706e-10	-0.520827
31165063	chr2:31165063:C:A	1.00393e-27	-2.046	-1.27338
31165091	chr2:31165091:A:G	7.60057e-28	-2.32993	-1.26774
31165387	chr2:31165387:A:G	1.24147e-27	-2.25829	-0.848712
31165450	chr2:31165450:A:T	9.19193e-28	-2.20424	-1.20332
31165759	chr2:31165759:G:A	7.86389e-27	-5.9706e-10	-1.26102
31165841	chr2:31165841:G:C	9.76639e-28	-2.15072	-1.19622
31166295	chr2:31166295:A:G	8.02951e-27	-5.9706e-10	-1.24018
31166566	chr2:31166566:G:A	3.31584e-27	-2.1246	-2.94673e-10
31166721	chr2:31166721:G:A	8.30828e-27	-5.9706e-10	-1.20605
31166738	chr2:31166738:G:T	8.46686e-27	-5.9706e-10	-1.18715
31167157	chr2:31167157:C:T	2.6247e-27	-1.14714	-1.21119
31167589	chr2:31167589:TG:T	2.64598e-27	-2.35026	-2.94673e-10
31167886	chr2:31167886:G:A	5.63185e-26	-5.9706e-10	0.707717
31168262	chr2:31168262:G:C	8.81824e-28	-2.24771	-1.20136
31168459	chr2:31168459:C:T	7.98538e-27	-5.9706e-10	-1.24569
31168495	chr2:31168495:G:A	1.19744e-27	-1.98426	-1.15886
31168583	chr2:31168583:C:A	8.61586e-27	-5.9706e-10	-1.1697
31168856	chr2:31168856:T:G	8.0883e-26	-5.9706e-10	1.0697
31169034	chr2:31169034:C:T	8.9301e-28	-2.2656	-1.17086
31169036	chr2:31169036:G:C	8.69545e-28	-2.21037	-1.25272
31169070	chr2:31169070:C:T	1.19219e-27	-1.94013	-1.20738
31169511	chr2:31169511:C:T	1.02266e-27	-2.04637	-1.25452
31169541	chr2:31169541:C:T	9.30708e-28	-2.26307	-1.13205
31169647	chr2:31169647:G:A	7.76723e-27	-5.9706e-10	-1.27339
31169978	chr2:31169978:T:C	1.26449e-27	-2.26188	-0.826759
31170155	chr2:31170155:C:A	9.70787e-28	-2.2167	-1.13625
31170256	chr2:31170256:T:C	1.44983e-27	-2.02515	-0.926715
31170348	chr2:31170348:G:A	2.16646e-27	-1.78472	-0.765491
31170616	chr2:31170616:C:A	8.27018e-27	-5.9706e-10	-1.21065
31170631	chr2:31170631:T:C	8.58684e-27	-5.9706e-10	-1.17307
31170697	chr2:31170697:C:G	8.18313e-27	-5.9706e-10	-1.22123
31171160	chr2:31171160:G:A	7.99185e-27	-5.9706e-10	-1.24488
31171161	chr2:31171161:G:A	1.30627e-27	-1.87842	-1.17771
31171184	chr2:31171184:C:T	6.05286e-26	-5.9706e-10	0.77981
31171281	chr2:31171281:T:C	1.22661e-27	-2.37008	-0.748969
31171354	chr2:31171354:G:C	9.85065e-28	-2.08256	-1.2558
31171368	chr2:31171368:C:T	1.18769e-25	-5.9706e-10	1.45387
31171383	chr2:31171383:A:T	7.78064e-28	-2.31382	-1.26044
31171436	chr2:31171436:T:C	5.88422e-26	-5.9706e-10	0.751554
31171810	chr2:31171810:A:G	3.46474e-26	1.1214	-0.899486
31171819	chr2:31171819:T:C	1.07498e-25	-5.9706e-10	1.35417
31171850	chr2:31171850:A:G	2.33779e-27	-1.89636	-0.577734
31171856	chr2:31171856:G:A	1.1987e-27	-1.93379	-1.20828
31172033	chr2:31172033:T:C	1.17929e-27	-1.97251	-1.18588
31172149	chr2:31172149:C:T	8.31016e-27	-5.9706e-10	-1.20583
31172523	chr2:31172523:T:G	8.1155e-27	-5.9706e-10	-1.22953
31172769	chr2:31172769:A:G	7.81734e-27	-5.9706e-10	-1.26696
31172953	chr2:31172953:T:C	7.72875e-28	-2.35738	-1.22356
31173111	chr2:31173111:T:G	9.15555e-27	-5.9706e-10	-1.10894
31173150	chr2:31173150:A:T	1.96442e-27	-2.04707	-0.601036
31173193	chr2:31173193:A:G	1.05121e-27	-2.36539	-0.907973
31173197	chr2:31173197:C:T	1.04039e-27	-2.0913	-1.19241
31173249	chr2:31173249:G:A	1.26236e-27	-2.07534	-1.01499
31173531	chr2:31173531:G:A	9.14323e-27	-5.9706e-10	-1.11029
31173790	chr2:31173790:A:G	8.42036e-28	-2.24408	-1.25116
31173863	chr2:31173863:A:G	9.58559e-28	-2.17061	-1.19502
31173935	chr2:31173935:A:G	1.44393e-27	-2.07956	-0.876374
31173946	chr2:31173946:G:A	7.2039e-28	-2.37804	-1.27323
31174088	chr2:31174088:C:T	7.95925e-27	-5.9706e-10	-1.24897
31174139	chr2:31174139:C:T	7.62259e-28	-2.37291	-1.22187
31174466	chr2:31174466:A:C	1.8476e-27	-1.53299	-1.17643
31174506	chr2:31174506:G:T	7.26981e-28	-2.37875	-1.26341
31174575	chr2:31174575:T:A	1.23289e-26	-5.9706e-10	-0.811359
31174596	chr2:31174596:G:A	1.07693e-26	-5.9706e-10	-0.946603
31174830	chr2:31174830:G:C	8.68888e-28	-2.31382	-1.15002
31174861	chr2:31174861:T:C	8.81787e-28	-2.31518	-1.13393
31174879	chr2:31174879:T:A	1.12631e-26	-5.9706e-10	-0.90177
31175195	chr2:31175195:G:C	4.48959e-26	-5.9706e-10	0.481041
31175546	chr2:31175546:A:G	2.23112e-27	-2.10419	-0.416608
31175553	chr2:31175553:G:A	9.34484e-28	-2.24215	-1.14892
31175672	chr2:31175672:T:C	9.38956e-28	-2.23672	-1.14958
31175945	chr2:31175945:T:C	2.61593e-26	-5.9706e-10	-0.0590994
31176004	chr2:31176004:C:T	9.38284e-28	-2.22622	-1.16079
31176028	chr2:31176028:T:C	1.3717e-25	-5.9706e-10	1.59791
31176054	chr2:31176054:C:A	1.049e-27	-2.25311	-1.02236
31176198	chr2:31176198:G:T	8.62295e-27	-5.9706e-10	-1.16888
31176223	chr2:31176223:G:A	9.23824e-28	-2.24885	-1.15369
31176224	chr2:31176224:C:G	9.39511e-28	-2.24285	-1.14285
31176492	chr2:31176492:T:G	9.48859e-28	-2.23248	-1.14332
31176555	chr2:31176555:G:A	5.22069e-27	-1.67068	-2.94673e-10
31176616	chr2:31176616:C:T	4.48959e-26	-5.9706e-10	0.481041
31176746	chr2:31176746:C:T	1.48111e-25	-5.9706e-10	1.67466
31176885	chr2:31176885:T:G	1.01252e-27	-2.22831	-1.08256
31176932	chr2:31176932:C:T	1.47704e-26	-5.9706e-10	-0.630677
31177186	chr2:31177186:A:C	1.10914e-26	-5.9706e-10	-0.917136
31177334	chr2:31177334:AC:A	8.90723e-28	-2.26502	-1.174
31177397	chr2:31177397:T:G	9.60396e-28	-2.2634	-1.10031
31177598	chr2:31177598:A:C	1.65998e-25	-5.9706e-10	1.78867
31177636	chr2:31177636:A:C	3.91054e-27	-1.94111	-0.0185177
31177644	chr2:31177644:G:A	1.02522e-27	-2.19873	-1.09967
31177856	chr2:31177856:G:A	1.01255e-27	-2.2296	-1.08124
31177995	chr2:31177995:G:A	1.45755e-26	-1.89516	1.2512
31178001	chr2:31178001:T:C	1.28148e-27	-2.22004	-0.855249
31178210	chr2:31178210:T:G	8.19246e-27	-5.9706e-10	-1.22009
31178322	chr2:31178322:A:C	1.28691e-27	-1.7976	-1.27346
31178373	chr2:31178373:C:T	8.42626e-27	-5.9706e-10	-1.19195
31178424	chr2:31178424:A:C	9.27677e-27	-5.9706e-10	-1.09579
31178490	chr2:31178490:G:T	8.52624e-27	-5.9706e-10	-1.18016
31178633	chr2:31178633:G:A	9.68058e-28	-2.21368	-1.14209
31178732	chr2:31178732:G:A	2.0853e-26	-5.9706e-10	-0.285808
31178834	chr2:31178834:G:T	1.11019e-27	-2.26998	-0.948791
31178853	chr2:31178853:T:C	1.22915e-27	-2.19047	-0.926511
31178897	chr2:31178897:G:T	5.97452e-27	-1.96036	0.424561
31178929	chr2:31178929:C:T	1.27149e-27	-2.16012	-0.922997
31179148	chr2:31179148:T:A	8.44933e-27	-5.9706e-10	-1.18922
31179213	chr2:31179213:T:C	5.75259e-27	-1.8756	0.301946
31179332	chr2:31179332:C:G	1.26978e-27	-2.17645	-0.908009
31179357	chr2:31179357:A:G	1.26819e-27	-2.17667	-0.90905
31179385	chr2:31179385:A:G	1.2779e-27	-2.16363	-0.914458
31179474	chr2:31179474:G:T	1.26175e-27	-2.18314	-0.907662
31179496	chr2:31179496:G:C	6.53127e-26	-5.9706e-10	0.855882
31179497	chr2:31179497:C:T	1.27418e-27	-2.18748	-0.89352
31179504	chr2:31179504:T:A	8.25921e-28	-2.31259	-1.20197
31179541	chr2:31179541:G:A	7.42029e-28	-2.34862	-1.27306
31179553	chr2:31179553:A:C	1.30901e-27	-2.16706	-0.886971
31179851	chr2:31179851:A:G	6.24522e-26	-5.9706e-10	0.811097
31180271	chr2:31180271:T:C	4.87029e-27	-1.8195	0.0793463
31180395	chr2:31180395:T:C	2.77633e-27	-2.30218	-2.94673e-10
31180494	chr2:31180494:A:C	1.44435e-27	-2.07908	-0.876563
31181081	chr2:31181081:G:A	1.41989e-27	-2.09439	-0.878333
31181135	chr2:31181135:T:C	6.61092e-27	-1.86299	0.428409
31181165	chr2:31181165:G:A	1.46519e-27	-2.09829	-0.843029
31181198	chr2:31181198:A:G	4.70255e-27	-1.89601	0.120807
31181216	chr2:31181216:G:A	2.01217e-27	-2.36403	-0.260066
31181281	chr2:31181281:C:T	6.14131e-26	-5.9706e-10	0.794318
31181798	chr2:31181798:T:G	1.85922e-27	-1.96317	-0.739985
31181883	chr2:31181883:T:C	1.79235e-27	-2.00642	-0.733352
31181971	chr2:31181971:C:T	2.57324e-27	-2.37814	-2.94673e-10
31182035	chr2:31182035:G:C	1.40033e-27	-2.06435	-0.922243
31183028	chr2:31183028:G:A	9.32296e-28	-2.18252	-1.21089
31183183	chr2:31183183:A:T	1.54372e-27	-2.04437	-0.844736
31183266	chr2:31183266:A:G	1.13511e-26	-5.9706e-10	-0.893993
31183401	chr2:31183401:C:T	5.61869e-27	-1.59721	-2.94673e-10
31183731	chr2:31183731:T:G	1.91674e-27	-1.87292	-0.799761
31183904	chr2:31183904:A:G	9.2144e-27	-5.9706e-10	-1.10254
31184030	chr2:31184030:C:T	1.39147e-27	-2.10761	-0.885332
31184067	chr2:31184067:G:A	1.70949e-27	-2.36644	-0.420666
31184235	chr2:31184235:A:G	1.17969e-27	-1.91741	-1.24064
31184278	chr2:31184278:G:A	3.81525e-27	-2.05607	0.0717728
31184342	chr2:31184342:C:T	2.47354e-26	-5.9706e-10	-0.115068
31184506	chr2:31184506:C:T	8.63541e-27	-5.9706e-10	-1.16743
31184686	chr2:31184686:C:T	1.33146e-27	-2.12466	-0.912373
31184711	chr2:31184711:G:C	6.54755e-26	-5.9706e-10	0.85837
31184747	chr2:31184747:A:G	9.06175e-27	-5.9706e-10	-1.11924
31184780	chr2:31184780:A:G	1.30959e-27	-2.1296	-0.92399
31184848	chr2:31184848:G:A	2.59789e-27	-2.36861	-2.94673e-10
31184976	chr2:31184976:C:T	1.34578e-27	-2.11195	-0.914379
31185122	chr2:31185122:A:G	1.66469e-25	-5.9706e-10	1.7915
31185223	chr2:31185223:T:C	1.32979e-27	-2.111	-0.927283
31185431	chr2:31185431:A:G	1.42044e-27	-2.05024	-0.922101
31185500	chr2:31185500:T:C	1.68333e-26	-5.9706e-10	-0.499949
31185613	chr2:31185613:T:C	1.91365e-27	-2.13846	-0.535833
31185964	chr2:31185964:T:C	1.3223e-27	-2.0862	-0.957731
31187011	chr2:31187011:T:C	1.43804e-27	-2.05922	-0.90081
31187093	chr2:31187093:C:T	8.70499e-27	-5.9706e-10	-1.15941
31187199	chr2:31187199:G:C	1.71741e-25	-5.9706e-10	1.82268
31187201	chr2:31187201:A:G	1.39722e-27	-2.05884	-0.929976
31187336	chr2:31187336:A:G	2.92021e-27	-1.7436	-0.508055
31187344	chr2:31187344:A:G	1.62378e-25	-5.9706e-10	1.76662
31187450	chr2:31187450:A:C	1.28177e-27	-2.12702	-0.948036
31187713	chr2:31187713:C:T	2.75853e-27	-2.30861	-2.94673e-10
31187787	chr2:31187787:C:T	1.25336e-27	-2.24273	-0.854744
31188318	chr2:31188318:C:A	1.32086e-27	-2.21309	-0.831926
31188421	chr2:31188421:T:C	8.07201e-28	-2.28477	-1.25272
31188427	chr2:31188427:T:C	4.48254e-27	-1.82311	-2.94673e-10
31188489	chr2:31188489:C:T	4.92579e-27	-1.72882	-2.94673e-10
31188499	chr2:31188499:G:A	1.72929e-27	-2.22057	-0.555024
31188609	chr2:31188609:C:T	3.56036e-27	-2.05344	-2.94673e-10
31188692	chr2:31188692:G:A	1.33923e-27	-2.18936	-0.841859
31188842	chr2:31188842:T:C	1.35867e-27	-2.21157	-0.805227
31189183	chr2:31189183:A:T	2.1475e-27	-2.29669	-0.262312
31189230	chr2:31189230:T:C	3.04634e-27	-2.21111	0.0017471
31189481	chr2:31189481:G:A	1.11716e-27	-2.28505	-0.927468
31189577	chr2:31189577:T:C	3.23099e-27	-2.19256	0.0420404
31189722	chr2:31189722:C:T	1.1122e-25	-5.9706e-10	1.3882
31189737	chr2:31189737:A:G	7.22477e-26	-5.9706e-10	0.956795
31189776	chr2:31189776:T:C	5.10859e-27	-1.69238	-2.94673e-10
31189780	chr2:31189780:T:C	3.69414e-27	-2.1821	0.165548
31189827	chr2:31189827:T:C	1.16826e-26	-5.9706e-10	-0.865206
31190081	chr2:31190081:C:T	3.23669e-27	-2.2055	0.0567459
31190604	chr2:31190604:G:GT	8.89586e-27	-5.9706e-10	-1.13772
31191357	chr2:31191357:G:A	4.61882e-27	-2.095	0.301829
31191372	chr2:31191372:G:A	8.81683e-27	-5.9706e-10	-1.14664
31191459	chr2:31191459:T:G	1.39497e-27	-1.73743	-1.253
31191537	chr2:31191537:C:A	8.38953e-27	-5.9706e-10	-1.19632
31191538	chr2:31191538:C:T	1.63602e-26	-5.9706e-10	-0.528453
31191546	chr2:31191546:C:T	2.90944e-27	-2.25534	-2.94673e-10
31191625	chr2:31191625:C:T	1.39151e-27	-2.35842	-0.634494
31191842	chr2:31191842:G:A	1.32853e-27	-1.92354	-1.11569
31191985	chr2:31191985:T:C	9.25665e-28	-2.17512	-1.22543
31192211	chr2:31192211:G:A	1.68646e-26	-2.301	1.80291
31192375	chr2:31192375:C:T	1.12463e-26	-5.9706e-10	-0.903265
31192397	chr2:31192397:T:C	8.10817e-28	-2.31457	-1.21845
31192456	chr2:31192456:G:A	2.70664e-27	-1.48537	-0.842229
31192491	chr2:31192491:G:C	1.15128e-27	-1.97712	-1.20531
31192609	chr2:31192609:G:C	6.6216e-27	-1.43297	-2.94673e-10
31192722	chr2:31192722:A:G	1.97196e-27	-1.65458	-0.989692
31192960	chr2:31192960:A:G	8.62982e-27	-0.0117706	-1.15631
31192965	chr2:31192965:A:G	8.99392e-27	0.0614386	-1.1882
31192988	chr2:31192988:G:C	2.6415e-27	-2.35196	-2.94673e-10
31192990	chr2:31192990:G:T	8.76125e-27	-5.9706e-10	-1.15297
31193347	chr2:31193347:T:C	2.32537e-27	-1.26258	-1.21685
31193439	chr2:31193439:C:T	1.83408e-27	-1.61557	-1.10119
31193440	chr2:31193440:G:A	9.04846e-27	-5.9706e-10	-1.12071
31193443	chr2:31193443:A:G	2.1786e-27	-1.32762	-1.21701
31193451	chr2:31193451:C:G	2.15344e-27	-1.3397	-1.21653
31193490	chr2:31193490:G:C	4.73379e-27	-1.76858	-2.94673e-10
31193650	chr2:31193650:T:C	7.77642e-27	-5.9706e-10	-1.27221
31193716	chr2:31193716:C:T	2.47241e-27	-1.19707	-1.22104
31193837	chr2:31193837:T:C	4.65683e-26	-5.9706e-10	0.517614
31194089	chr2:31194089:G:A	1.52336e-27	-1.94937	-0.953024
31194116	chr2:31194116:C:T	1.4816e-27	-2.00557	-0.924608
31194424	chr2:31194424:T:C	1.10268e-27	-2.0008	-1.22476
31194906	chr2:31194906:G:A	1.55221e-27	-1.68382	-1.19981
31194923	chr2:31194923:C:T	8.03407e-27	-5.9706e-10	-1.23961
31194997	chr2:31194997:T:C	2.25406e-27	-1.80987	-0.700701
31195360	chr2:31195360:A:T	3.01981e-27	-2.21811	-2.94673e-10
31195533	chr2:31195533:T:C	7.02922e-27	-0.137254	-1.23598
31195568	chr2:31195568:C:T	9.33387e-27	-5.9706e-10	-1.08966
31195585	chr2:31195585:C:T	2.4113e-27	-1.78639	-0.656752
31195589	chr2:31195589:G:A	2.35386e-27	-1.83222	-0.635027
31195627	chr2:31195627:A:G	2.40358e-27	-1.80301	-0.643333
31195649	chr2:31195649:T:A	2.40089e-27	-1.78429	-0.663172
31195722	chr2:31195722:T:G	3.30918e-26	-5.9706e-10	0.175981
31195940	chr2:31195940:T:C	8.25972e-27	-5.9706e-10	-1.21192
31196196	chr2:31196196:T:G	2.27698e-27	-1.86011	-0.640347
31196503	chr2:31196503:C:G	2.43908e-27	-1.79498	-0.636699
31196538	chr2:31196538:G:A	1.82216e-26	-5.9706e-10	-0.420699
31196588	chr2:31196588:A:AT	2.27502e-27	-1.81276	-0.688557
31197018	chr2:31197018:A:G	4.8196e-27	-1.79866	0.0480492
31197068	chr2:31197068:A:G	7.03963e-27	-1.26199	-0.109762
31197277	chr2:31197277:C:T	2.09447e-27	-1.35831	-1.22569
31197287	chr2:31197287:G:C	8.75575e-27	-5.9706e-10	-1.15359
31197379	chr2:31197379:A:G	3.06328e-27	-1.73616	-0.467656
31197496	chr2:31197496:T:G	3.48231e-25	-5.9706e-10	2.52956
31197517	chr2:31197517:G:C	2.94545e-27	-1.76169	-0.48135
31197549	chr2:31197549:G:A	3.02997e-27	-1.71613	-0.498626
31197619	chr2:31197619:T:C	7.98636e-27	-5.9706e-10	-1.24557
31197640	chr2:31197640:C:A	5.04278e-27	-2.2008	0.495452
31197999	chr2:31197999:A:AT	2.9221e-27	-1.75016	-0.500839
31198051	chr2:31198051:T:C	3.50427e-25	-5.9706e-10	2.53585
31198262	chr2:31198262:C:T	2.9076e-27	-1.78378	-0.472191
31198357	chr2:31198357:T:TTC	8.64244e-27	0.0501161	-1.21674
31198468	chr2:31198468:T:C	2.84278e-27	-1.79951	-0.479008
31198716	chr2:31198716:A:G	7.99008e-27	0.0282774	-1.27338
31198835	chr2:31198835:C:G	1.36904e-27	-1.90418	-1.10501
31198842	chr2:31198842:T:C	1.03351e-27	-2.37728	-0.913063
31199030	chr2:31199030:A:G	5.08529e-27	-2.27686	0.579909
31199124	chr2:31199124:T:A	8.88529e-27	-5.9706e-10	-1.13891
31199321	chr2:31199321:G:A	3.23259e-27	-1.6696	-0.480425
31199332	chr2:31199332:A:T	3.29232e-26	-1.7067	1.87758
31199335	chr2:31199335:C:T	1.3254e-27	-1.86198	-1.17961
31199648	chr2:31199648:T:A	2.81574e-27	-1.80872	-0.479358
31199714	chr2:31199714:T:C	3.02635e-26	-5.9706e-10	0.0866385
31199735	chr2:31199735:A:T	2.7274e-27	-1.80357	-0.516384
31199745	chr2:31199745:A:G	2.94632e-26	-5.9706e-10	0.0598351
31199848	chr2:31199848:T:C	2.98721e-27	-1.74413	-0.484838
31199908	chr2:31199908:T:C	2.60664e-27	-2.36524	-2.94673e-10
31200225	chr2:31200225:G:A	7.94445e-27	-5.9706e-10	-1.25083
31200357	chr2:31200357:C:T	3.47971e-25	-5.9706e-10	2.52881
31200577	chr2:31200577:G:A	2.7305e-27	-1.85783	-0.460989
31201012	chr2:31201012:C:T	5.49868e-26	-5.9706e-10	0.683789
31201215	chr2:31201215:G:A	7.76891e-27	-5.9706e-10	-1.27318
31201251	chr2:31201251:G:C	2.98906e-26	-1.70351	1.77775
31201813	chr2:31201813:G:A	3.59383e-25	-5.9706e-10	2.56108
31201830	chr2:31201830:T:C	4.65097e-27	-1.78623	-2.94673e-10
31202255	chr2:31202255:A:C	9.75389e-27	-5.9706e-10	-1.04564
31202319	chr2:31202319:G:A	1.0927e-27	-2.21406	-1.02059
31202422	chr2:31202422:T:C	3.48762e-25	-5.9706e-10	2.53108
31202468	chr2:31202468:G:A	3.04425e-27	-2.21005	-2.94673e-10
31202794	chr2:31202794:T:C	1.99666e-27	-1.93138	-0.70045
31202917	chr2:31202917:A:G	1.27199e-26	-1.46488	0.684743
31203230	chr2:31203230:T:G	1.1186e-27	-2.21706	-0.994161
31203232	chr2:31203232:C:T	1.11095e-27	-2.21655	-1.00154
31203367	chr2:31203367:A:AGAT	1.5343e-26	-5.9706e-10	-0.592648
31203580	chr2:31203580:G:A	2.71328e-26	-5.9706e-10	-0.0225605
31203583	chr2:31203583:T:G	4.35648e-27	-0.581145	-1.2705
31203612	chr2:31203612:C:T	1.57894e-27	-1.76485	-1.1017
31204006	chr2:31204006:A:C	1.01619e-26	0.26878	-1.27344
31204059	chr2:31204059:A:C	7.92964e-27	-5.9706e-10	-1.2527
31204216	chr2:31204216:T:C	9.94243e-27	-0.098674	-0.92782
31204504	chr2:31204504:C:A	2.98009e-27	-1.58053	-0.650822
31204834	chr2:31204834:A:T	2.2025e-26	-5.9706e-10	-0.231128
31204866	chr2:31204866:G:A	2.18628e-27	-1.82587	-0.715236
31204921	chr2:31204921:C:G	1.16596e-26	0.309792	-1.17696
31204932	chr2:31204932:A:G	3.48964e-26	-5.9706e-10	0.229079
31204988	chr2:31204988:T:C	1.96041e-27	-1.53586	-1.11429
31205119	chr2:31205119:G:C	8.9646e-27	-5.9706e-10	-1.13002
31205164	chr2:31205164:G:T	1.42889e-26	-2.1845	1.52068
31205246	chr2:31205246:G:A	1.16513e-26	-5.9706e-10	-0.867886
31205325	chr2:31205325:G:A	3.37876e-25	-5.9706e-10	2.49937
31205930	chr2:31205930:CT:C	7.80035e-27	-5.9706e-10	-1.26914
31205941	chr2:31205941:C:T	3.53919e-26	-5.9706e-10	0.243179
31206158	chr2:31206158:G:A	1.38217e-27	-1.74259	-1.25706
31206377	chr2:31206377:G:A	1.04196e-27	-2.35668	-0.925528
31206966	chr2:31206966:C:T	1.74061e-27	-1.59208	-1.17698
31206968	chr2:31206968:A:G	1.61332e-27	-2.13444	-0.710573
31207162	chr2:31207162:C:CT	1.46728e-27	-1.75082	-1.18907
31207232	chr2:31207232:G:A	9.08121e-27	-1.1171	-2.94673e-10
31207393	chr2:31207393:C:T	9.16055e-28	-2.36416	-1.04682
31207439	chr2:31207439:C:A	2.18955e-27	-2.17786	-0.361751
31207576	chr2:31207576:G:T	3.77943e-26	-5.9706e-10	0.308853
31207702	chr2:31207702:T:G	1.54781e-27	-2.16789	-0.718573
31207772	chr2:31207772:G:A	1.56121e-27	-2.13506	-0.742786
31207780	chr2:31207780:A:G	2.55483e-26	-2.18614	2.10341
31207823	chr2:31207823:C:T	3.46051e-26	-5.9706e-10	0.220695
31207883	chr2:31207883:T:A	8.07632e-27	-5.9706e-10	-1.23437
31208198	chr2:31208198:C:T	1.49135e-27	-2.13022	-0.793403
31208340	chr2:31208340:T:A	1.29206e-27	-2.20111	-0.865961
31208387	chr2:31208387:T:C	1.53115e-27	-2.08297	-0.814318
31208785	chr2:31208785:T:C	1.53462e-27	-2.11246	-0.782562
31208859	chr2:31208859:C:T	1.63666e-27	-1.61453	-1.21612
31208928	chr2:31208928:A:G	1.39114e-27	-2.13569	-0.857491
31209018	chr2:31209018:G:A	1.81294e-27	-1.5689	-1.15946
31209055	chr2:31209055:G:A	2.56991e-27	-2.37944	-2.94673e-10
31209114	chr2:31209114:C:T	1.50565e-27	-2.12412	-0.789961
31209225	chr2:31209225:C:T	1.43343e-27	-2.1281	-0.835136
31209233	chr2:31209233:A:T	1.61328e-27	-2.09217	-0.752863
31209387	chr2:31209387:T:C	2.77383e-27	-2.30308	-2.94673e-10
31209556	chr2:31209556:T:C	1.2981e-27	-2.11792	-0.944488
31209715	chr2:31209715:A:G	1.47064e-27	-2.18166	-0.755947
31209748	chr2:31209748:GA:G	1.33753e-27	-2.18556	-0.846919
31209754	chr2:31209754:G:A	2.31196e-26	-2.22697	2.04435
31209771	chr2:31209771:T:C	1.58996e-27	-2.18483	-0.674769
31210157	chr2:31210157:G:C	2.60822e-27	-2.36464	-2.94673e-10
31210164	chr2:31210164:C:A	2.07365e-27	-2.31778	-0.276217
31210232	chr2:31210232:A:G	7.32979e-27	-0.252073	-1.07929
31210305	chr2:31210305:G:A	1.24092e-27	-2.16601	-0.941439
31210363	chr2:31210363:G:A	3.35881e-26	-5.9706e-10	0.190866
31210423	chr2:31210423:G:A	9.10244e-27	-5.9706e-10	-1.11476
31210427	chr2:31210427:G:A	1.21953e-26	-5.9706e-10	-0.822251
31210538	chr2:31210538:A:G	1.03015e-26	-5.9706e-10	-0.991012
31210751	chr2:31210751:T:TATA	1.64044e-27	-2.1344	-0.693938
31210845	chr2:31210845:G:A	1.48851e-27	-2.13895	-0.786581
31210872	chr2:31210872:G:A	8.48687e-26	1.1178	-2.94673e-10
31210951	chr2:31210951:ATT:A	1.35704e-27	-2.17443	-0.84357
31210988	chr2:31210988:A:T	2.58009e-26	-2.21144	2.13855
31211228	chr2:31211228:A:G	1.02418e-26	-5.9706e-10	-0.996826
31211318	chr2:31211318:G:A	1.05034e-26	-0.0203651	-0.951244
31211332	chr2:31211332:A:G	9.69051e-28	-2.08329	-1.27145
31211598	chr2:31211598:T:C	7.4802e-27	-0.304751	-1.00629
31211664	chr2:31211664:T:C	4.46983e-27	-0.9938	-0.832155
31211668	chr2:31211668:T:C	9.39417e-27	-1.08322	-2.94673e-10
31211740	chr2:31211740:C:T	5.70048e-27	-1.58275	-2.94673e-10
31211805	chr2:31211805:C:T	1.4527e-26	-5.9706e-10	-0.647294
31212317	chr2:31212317:A:C	4.57555e-25	-5.9706e-10	2.80259
31212474	chr2:31212474:C:T	3.38329e-27	-2.20132	0.0968679
31212713	chr2:31212713:A:G	1.59332e-26	-0.837016	0.282114
31213141	chr2:31213141:G:A	3.54735e-27	-2.24185	0.184746
31213168	chr2:31213168:A:G	1.25472e-26	0.479333	-1.27314
31213291	chr2:31213291:C:T	3.05987e-26	-5.9706e-10	0.0976528
31213442	chr2:31213442:C:T	1.97746e-27	-1.50215	-1.13935
31213492	chr2:31213492:T:C	5.07426e-27	-0.786003	-0.913121
31213530	chr2:31213530:T:C	5.33197e-27	-0.737763	-0.911821
31213567	chr2:31213567:G:A	5.47082e-27	-0.715322	-0.908555
31213692	chr2:31213692:T:G	8.19358e-27	-5.9706e-10	-1.21995
31213857	chr2:31213857:C:A	3.1274e-27	-2.27276	0.0896514
31213920	chr2:31213920:AG:A	3.91573e-26	-5.9706e-10	0.344281
31214037	chr2:31214037:T:G	1.11138e-26	-0.141651	-0.773471
31214227	chr2:31214227:T:C	1.30388e-25	-2.09528	3.64248
31214245	chr2:31214245:G:A	1.18302e-26	-0.0808658	-0.771786
31214280	chr2:31214280:G:C	1.12976e-27	-2.29728	-0.904023
31214348	chr2:31214348:T:C	3.49642e-27	-0.819319	-1.25225
31214374	chr2:31214374:G:A	1.24989e-26	-0.0305356	-0.767132
31214556	chr2:31214556:G:A	1.45165e-26	-5.9706e-10	-0.648019
31214754	chr2:31214754:T:C	1.37961e-26	0.0695624	-0.768485
31214802	chr2:31214802:C:T	7.77854e-27	-5.9706e-10	-1.27194
31214806	chr2:31214806:C:T	9.00601e-27	-5.9706e-10	-1.12541
31214983	chr2:31214983:C:G	1.35295e-26	0.0284083	-0.746839
31214993	chr2:31214993:C:T	2.6978e-26	-2.18233	2.15404
31215006	chr2:31215006:C:T	1.71278e-27	-2.20573	-0.579455
31215142	chr2:31215142:T:C	1.20536e-26	-5.9706e-10	-0.833941
31215157	chr2:31215157:C:T	2.44624e-26	-5.9706e-10	-0.126166
31215225	chr2:31215225:C:T	1.52234e-26	-5.9706e-10	-0.600472
31215265	chr2:31215265:C:T	1.32613e-26	-3.54077e-05	-0.738419
31215266	chr2:31215266:A:G	1.35741e-26	0.0368806	-0.752025
31215362	chr2:31215362:T:C	1.09986e-26	-5.9706e-10	-0.925541
31215382	chr2:31215382:G:A	1.39985e-26	0.0528891	-0.737241
31215448	chr2:31215448:C:T	1.28864e-26	-5.9706e-10	-0.767135
31215682	chr2:31215682:A:G	1.59174e-26	0.197934	-0.753825
31215923	chr2:31215923:C:T	1.26105e-26	-0.0118396	-0.776939
31215949	chr2:31215949:T:C	1.30391e-26	-0.029154	-0.726199
31216566	chr2:31216566:T:C	1.31284e-26	0.0397209	-0.788252
31216577	chr2:31216577:T:C	1.27945e-26	0.00274305	-0.777033
31216769	chr2:31216769:G:A	1.55143e-26	-5.9706e-10	-0.581541
31217019	chr2:31217019:C:T	1.30281e-27	-1.7896	-1.26918
31217298	chr2:31217298:A:G	1.83397e-27	-2.24887	-0.467947
31217463	chr2:31217463:G:A	3.48336e-27	-0.880837	-1.19447
31217504	chr2:31217504:C:T	3.08537e-27	-1.00384	-1.19279
31217986	chr2:31217986:C:G	7.89749e-27	-5.9706e-10	-1.25676
31218152	chr2:31218152:T:C	1.39091e-26	-5.9706e-10	-0.690761
31218464	chr2:31218464:T:C	2.58351e-27	-2.37416	-2.94673e-10
31218489	chr2:31218489:CA:C	7.84896e-27	-5.9706e-10	-1.26292
31218530	chr2:31218530:A:G	4.19745e-27	-2.23238	0.343552
31218898	chr2:31218898:C:T	3.77413e-25	-5.9706e-10	2.61004
31219185	chr2:31219185:C:T	4.80542e-26	-5.9706e-10	0.549025
31219613	chr2:31219613:G:A	8.22706e-27	-5.9706e-10	-1.21588
31219752	chr2:31219752:A:G	5.04358e-25	-5.9706e-10	2.89998
31219756	chr2:31219756:G:T	1.24081e-25	1.17627	0.321363
31219881	chr2:31219881:G:A	1.4182e-27	-1.96003	-1.01389
31220009	chr2:31220009:C:T	8.71927e-28	-2.3743	-1.08606
31220033	chr2:31220033:C:T	1.13753e-26	-0.891864	-2.94673e-10
31220307	chr2:31220307:C:T	2.22125e-27	-1.50352	-1.02171
31220345	chr2:31220345:AC:A	6.09533e-27	-1.51578	-2.94673e-10
31220795	chr2:31220795:T:C	1.65178e-27	-1.601	-1.22045
31220875	chr2:31220875:A:G	2.50866e-27	-1.20089	-1.20267
31220954	chr2:31220954:G:A	9.56844e-27	-5.9706e-10	-1.06484
31220961	chr2:31220961:C:G	7.84406e-27	-5.9706e-10	-1.26355
31221184	chr2:31221184:A:G	2.97829e-26	0.143707	-0.0730783
31221396	chr2:31221396:T:C	1.66626e-27	-1.81496	-0.997768
31221755	chr2:31221755:A:T	9.56844e-27	-5.9706e-10	-1.06484
31221960	chr2:31221960:C:A	2.58033e-27	-1.53848	-0.836907
31222169	chr2:31222169:A:G	2.30229e-27	-1.63082	-0.858584
31222386	chr2:31222386:T:A	6.68133e-27	-1.42399	-2.94673e-10
31222406	chr2:31222406:T:G	1.7274e-26	0.390876	-0.864977
31222441	chr2:31222441:T:C	1.65347e-26	-5.9706e-10	-0.517843
31222600	chr2:31222600:G:A	1.71555e-27	-1.51039	-1.27318
31222749	chr2:31222749:A:G	2.72939e-27	-1.4908	-0.828431
31222825	chr2:31222825:A:C	1.41076e-27	-1.73172	-1.24745
31222893	chr2:31222893:G:A	2.80393e-27	-1.22479	-1.06749
31222929	chr2:31222929:A:G	7.3012e-27	-0.841415	-0.493852
31223033	chr2:31223033:A:G	2.59939e-27	-1.53942	-0.828607
31223123	chr2:31223123:C:A	5.349e-26	-5.9706e-10	0.656189
31223236	chr2:31223236:C:T	2.54653e-27	-2.38857	-2.94673e-10
31223280	chr2:31223280:T:C	8.01756e-27	-5.9706e-10	-1.24167
31223545	chr2:31223545:T:TTC	6.06293e-27	-1.52111	-2.94673e-10
31223565	chr2:31223565:G:A	1.50855e-27	-1.95275	-0.959405
31223588	chr2:31223588:G:A	1.34814e-27	-2.37624	-0.648335
31223630	chr2:31223630:G:A	1.73539e-27	-1.49997	-1.2721
31223673	chr2:31223673:C:T	9.64499e-28	-2.37953	-0.979925
31223686	chr2:31223686:G:A	5.30838e-26	-5.9706e-10	0.648566
31223810	chr2:31223810:G:A	2.5424e-27	-1.32385	-1.06635
31223877	chr2:31223877:T:A	1.45555e-27	-2.30383	-0.644091
31223988	chr2:31223988:C:T	8.21146e-27	-5.9706e-10	-1.21777
31223995	chr2:31223995:C:T	5.16137e-26	-5.9706e-10	0.620481
31224029	chr2:31224029:T:A	1.69631e-27	-2.27611	-0.518742
31224158	chr2:31224158:A:G	1.57482e-27	-2.31628	-0.55288
31224258	chr2:31224258:A:G	1.9659e-26	0.753071	-1.09784
31224275	chr2:31224275:C:T	5.40039e-27	-1.41223	-0.224608
31224364	chr2:31224364:T:C	4.51076e-26	-5.9706e-10	0.485746
31224441	chr2:31224441:G:A	1.58916e-27	-2.30838	-0.551721
31225393	chr2:31225393:A:G	1.02384e-27	-2.30382	-0.995926
31225650	chr2:31225650:G:A	7.77873e-27	-5.9706e-10	-1.27191
31225820	chr2:31225820:G:A	8.48877e-28	-2.21563	-1.27151
31225873	chr2:31225873:AAGAC:A	7.77706e-27	-5.9706e-10	-1.27213
31226047	chr2:31226047:T:C	2.60975e-27	-2.36405	-2.94673e-10
31226349	chr2:31226349:T:C	1.02237e-26	-5.9706e-10	-0.998601
31226457	chr2:31226457:G:C	8.1694e-27	-5.9706e-10	-1.22291
31226506	chr2:31226506:C:G	7.97318e-27	-5.9706e-10	-1.24722
31226532	chr2:31226532:C:T	9.25675e-27	-5.9706e-10	-1.09795
31226616	chr2:31226616:G:A	1.00196e-26	-5.9706e-10	-1.01876
31227257	chr2:31227257:C:T	2.54557e-27	-2.38895	-2.94673e-10
31227280	chr2:31227280:G:A	1.14634e-27	-2.36069	-0.826041
31227340	chr2:31227340:C:T	1.04137e-26	-5.9706e-10	-0.980185
31227583	chr2:31227583:T:C	9.40882e-27	-5.9706e-10	-1.08166
31227656	chr2:31227656:C:T	1.6815e-27	-2.3865	-0.417121
31227774	chr2:31227774:T:C	3.87673e-27	-0.717156	-1.25116
31227778	chr2:31227778:G:A	1.78522e-27	-2.38478	-0.358986
31227899	chr2:31227899:G:A	1.82263e-27	-2.38548	-0.337544
31228085	chr2:31228085:G:A	2.25962e-27	-1.40516	-1.10295
31228088	chr2:31228088:C:G	1.67725e-27	-2.23826	-0.56789
31228191	chr2:31228191:TC:T	6.24463e-27	-2.27976	0.788173
31228870	chr2:31228870:T:A	1.50093e-25	-1.4503	3.13825
31228871	chr2:31228871:C:A	1.49979e-25	-1.45364	3.14083
31229015	chr2:31229015:A:G	1.30568e-27	-2.31938	-0.737206
31229128	chr2:31229128:G:A	1.734e-27	-1.84902	-0.923854
31229157	chr2:31229157:G:A	1.64068e-26	0.183951	-0.709558
31229328	chr2:31229328:T:C	1.55478e-26	0.0836926	-0.66308
31229343	chr2:31229343:G:C	8.2011e-27	-5.9706e-10	-1.21904
31229365	chr2:31229365:G:A	2.63098e-26	0.903169	-0.956534
31229835	chr2:31229835:T:C	3.11267e-26	-1.60477	1.71953
31229994	chr2:31229994:C:T	1.91884e-27	-1.44543	-1.22615
31230199	chr2:31230199:C:G	1.74748e-26	-5.9706e-10	-0.462547
31230257	chr2:31230257:G:C	1.80065e-27	-2.18566	-0.549499
31230405	chr2:31230405:T:C	8.26345e-27	-5.9706e-10	-1.21146
31230985	chr2:31230985:G:A	1.56684e-26	-5.9706e-10	-0.571661
31231022	chr2:31231022:C:G	8.13697e-27	-5.9706e-10	-1.22689
31231073	chr2:31231073:T:C	1.051e-26	-5.9706e-10	-0.97098
31231114	chr2:31231114:T:C	1.67005e-26	-5.9706e-10	-0.507864
31231192	chr2:31231192:T:C	1.19754e-26	-5.9706e-10	-0.840454
31231295	chr2:31231295:A:G	4.9419e-27	-1.72556	-2.94673e-10
31231352	chr2:31231352:C:T	1.49123e-26	-5.9706e-10	-0.621117
31231388	chr2:31231388:C:T	1.34778e-23	6.73068	-0.545191
31231394	chr2:31231394:ACTT:A	1.90966e-26	-5.9706e-10	-0.373795
31231679	chr2:31231679:C:T	1.82827e-23	5.25914	1.23127
31231743	chr2:31231743:G:A	6.66224e-26	1.30822	-0.432482
31231753	chr2:31231753:C:G	1.48768e-26	-5.9706e-10	-0.623505
31231781	chr2:31231781:T:C	4.79666e-26	-5.9706e-10	0.547199
31231798	chr2:31231798:C:T	3.14132e-27	-2.17866	-2.94673e-10
31231799	chr2:31231799:G:A	3.7954e-26	1.32581	-1.01274
31231820	chr2:31231820:G:A	1.12909e-26	-5.9706e-10	-0.899307
31231883	chr2:31231883:C:A	8.42451e-27	-5.9706e-10	-1.19216
31232135	chr2:31232135:G:A	7.86457e-27	-5.9706e-10	-1.26094
31232282	chr2:31232282:C:T	3.65208e-19	17.5803	-1.18759
31232361	chr2:31232361:G:A	2.98851e-19	17.4184	-1.22627
31232528	chr2:31232528:T:C	1.54481e-26	-5.9706e-10	-0.585818
31233952	chr2:31233952:T:C	1.26885e-26	-5.9706e-10	-0.782609
31234426	chr2:31234426:G:A	8.3111e-27	-5.9706e-10	-1.20571
31234951	chr2:31234951:T:C	1.14076e-18	18.7593	-1.22769
31235115	chr2:31235115:T:C	8.68909e-08	41.5845	1.00338
31235324	chr2:31235324:G:A	9.95131e-07	44.4902	0.535925
31235470	chr2:31235470:T:C	1.47428e-26	-5.9706e-10	-0.632549
31236171	chr2:31236171:C:T	1.7075e-27	-2.35749	-0.430792
31236284	chr2:31236284:G:A	1.14859e-25	-5.9706e-10	1.4204
31236760	chr2:31236760:G:C	9.43842e-24	3.17688	2.65236
31236878	chr2:31236878:C:T	2.01161e-18	19.1694	-1.07053
31236978	chr2:31236978:G:A	1.16385e-26	-5.9706e-10	-0.868983
31237103	chr2:31237103:C:T	5.42227e-18	19.8789	-0.788434
31237259	chr2:31237259:TAGG:T	9.80107e-27	-5.9706e-10	-1.04081
31237485	chr2:31237485:A:C	4.71453e-27	-1.77266	-2.94673e-10
31237806	chr2:31237806:A:G	7.78695e-27	-5.9706e-10	-1.27086
31237842	chr2:31237842:C:G	3.42042e-26	-5.9706e-10	0.209042
31237993	chr2:31237993:T:G	4.08663e-26	-5.9706e-10	0.387
31238507	chr2:31238507:C:T	1.89561e-26	-5.9706e-10	-0.381178
31238529	chr2:31238529:G:A	5.03296e-24	2.47141	2.72905
31238762	chr2:31238762:G:A	1.19184e-26	-5.9706e-10	-0.845225
31238907	chr2:31238907:G:T	8.87695e-27	-5.9706e-10	-1.13985
31238921	chr2:31238921:G:A	8.88316e-27	-5.9706e-10	-1.13915
31238961	chr2:31238961:A:G	7.7931e-27	-5.9706e-10	-1.27007
31238964	chr2:31238964:G:A	1.9989e-23	2.75237	3.82726
31239116	chr2:31239116:C:T	7.21451e-24	3.52762	2.03292
31239135	chr2:31239135:A:G	1.41693e-26	-5.9706e-10	-0.672227
31239177	chr2:31239177:G:A	5.44418e-24	2.84442	2.43458
31239423	chr2:31239423:G:A	8.18266e-27	-5.9706e-10	-1.22129
31239440	chr2:31239440:C:A	2.54232e-27	-2.11028	-0.279943
31239448	chr2:31239448:G:A	2.27029e-26	-5.9706e-10	-0.200813
31239507	chr2:31239507:C:A	0.00398399	52.5247	0.796331
31239720	chr2:31239720:A:G	3.09058e-26	-5.9706e-10	0.10764
31239805	chr2:31239805:C:T	7.76785e-27	-5.9706e-10	-1.27331
31239937	chr2:31239937:G:A	3.51197e-23	7.14321	-2.94673e-10
31240032	chr2:31240032:G:A	7.84072e-27	-5.9706e-10	-1.26397
31240053	chr2:31240053:T:C	1.64229e-18	18.9814	-1.08535
31240152	chr2:31240152:G:A	9.83862e-27	-5.9706e-10	-1.03699
31240162	chr2:31240162:G:A	3.42878e-19	17.5322	-1.20263
31240178	chr2:31240178:A:T	8.6428e-08	40.7619	1.82066
31240584	chr2:31240584:C:T	7.81878e-27	-5.9706e-10	-1.26678
31240618	chr2:31240618:G:A	8.23706e-27	-5.9706e-10	-1.21466
31240668	chr2:31240668:C:A	2.9704e-06	45.8425	0.277165
31240694	chr2:31240694:C:T	9.58402e-27	-5.9706e-10	-1.06321
31240861	chr2:31240861:A:G	1.36364e-26	-5.9706e-10	-0.710563
31241122	chr2:31241122:C:T	8.8644e-27	-5.9706e-10	-1.14126
31241351	chr2:31241351:G:A	1.26466e-27	-2.0822	-1.0063
31241855	chr2:31241855:G:A	1.14633e-26	-5.9706e-10	-0.884159
31241963	chr2:31241963:A:G	0.0121809	53.5537	0.884948
31242084	chr2:31242084:GCTC:G	8.20275e-28	-2.26364	-1.25778
31242100	chr2:31242100:G:A	1.40274e-26	-5.9706e-10	-0.682295
31242108	chr2:31242108:C:T	3.61831e-05	47.9677	0.651911
31242162	chr2:31242162:C:T	9.49342e-27	-5.9706e-10	-1.07271
31242412	chr2:31242412:C:A	7.18422e-23	3.85758	4.00134
31242554	chr2:31242554:T:C	4.2408e-27	-1.87855	-2.94673e-10
31242669	chr2:31242669:T:G	8.96164e-27	-5.9706e-10	-1.13035
31242675	chr2:31242675:G:T	3.32448e-05	47.9053	0.629548
31242871	chr2:31242871:C:A	3.26072e-24	2.63651	2.12989
31242996	chr2:31242996:G:T	5.12199e-17	22.5956	-1.25955
31243105	chr2:31243105:C:T	1.46998e-26	-5.9706e-10	-0.635474
31243259	chr2:31243259:C:T	5.44681e-26	-5.9706e-10	0.67431
31243329	chr2:31243329:A:G	8.6691e-27	-5.9706e-10	-1.16354
31243459	chr2:31243459:TC:T	1.35265e-26	-5.9706e-10	-0.718653
31244485	chr2:31244485:T:A	6.49494e-16	24.556	-0.679826
31244553	chr2:31244553:G:C	1.68725e-26	-5.9706e-10	-0.49762
31245021	chr2:31245021:C:T	7.8225e-27	-5.9706e-10	-1.2663
31245186	chr2:31245186:G:A	3.47359e-27	-2.07812	-2.94673e-10
31245327	chr2:31245327:G:C	1.10715e-26	-5.9706e-10	-0.918929
31245860	chr2:31245860:C:T	8.91457e-27	-5.9706e-10	-1.13562
31245905	chr2:31245905:A:C	2.46589e-22	5.41715	3.67502
31246049	chr2:31246049:G:A	4.05775e-16	24.2799	-0.874117
31246156	chr2:31246156:G:A	8.56357e-18	20.8101	-1.26258
31246230	chr2:31246230:G:T	1.54195e-26	-5.9706e-10	-0.587671
31246641	chr2:31246641:C:T	8.05983e-27	-5.9706e-10	-1.23641
31247363	chr2:31247363:A:C	2.06438e-26	-5.9706e-10	-0.295891
31247407	chr2:31247407:A:G	1.04967e-26	-5.9706e-10	-0.972246
31247476	chr2:31247476:A:G	1.19551e-26	-5.9706e-10	-0.842145
31247781	chr2:31247781:A:G	1.0673e-26	-5.9706e-10	-0.955588
31248127	chr2:31248127:C:T	4.96434e-26	-5.9706e-10	0.581561
31248308	chr2:31248308:T:C	3.22295e-19	17.5392	-1.2715
31248927	chr2:31248927:C:T	7.82727e-27	-5.9706e-10	-1.26569
31248996	chr2:31248996:A:T	8.93032e-27	-5.9706e-10	-1.13385
31249040	chr2:31249040:G:T	2.99993e-27	-2.10056	-0.124157
31250329	chr2:31250329:C:T	6.07682e-18	20.4666	-1.26219
31250466	chr2:31250466:C:A	2.54716e-27	-2.38833	-2.94673e-10
31250940	chr2:31250940:G:C	8.66039e-27	-5.9706e-10	-1.16455
31251261	chr2:31251261:G:A	8.86605e-27	-5.9706e-10	-1.14108
31251621	chr2:31251621:A:C	7.24806e-05	49.1514	0.162885
31251653	chr2:31251653:C:T	5.34214e-26	0.654905	-2.94673e-10
31251807	chr2:31251807:C:T	7.86651e-27	-5.9706e-10	-1.26069
31252012	chr2:31252012:C:T	9.85382e-23	4.38902	3.78587
31252037	chr2:31252037:G:A	9.0244e-23	4.3183	3.76867
31252080	chr2:31252080:G:A	7.79357e-27	-5.9706e-10	-1.27001
31252218	chr2:31252218:A:G	1.78539e-26	-5.9706e-10	-0.441085
31252295	chr2:31252295:G:T	8.6945e-27	-5.9706e-10	-1.16061
31252388	chr2:31252388:A:G	2.37972e-23	4.87574	1.87828
31252447	chr2:31252447:A:G	8.74227e-27	-5.9706e-10	-1.15514
31252538	chr2:31252538:A:G	7.79677e-27	-5.9706e-10	-1.2696
31252543	chr2:31252543:C:T	7.76719e-27	-5.9706e-10	-1.2734
31252696	chr2:31252696:T:C	8.8708e-27	-5.9706e-10	-1.14054
31252960	chr2:31252960:C:T	2.54929e-27	-2.38749	-2.94673e-10
31253110	chr2:31253110:C:T	8.55493e-27	-5.9706e-10	-1.1768
31253908	chr2:31253908:G:A	7.87868e-27	-5.9706e-10	-1.25915
31254194	chr2:31254194:C:T	7.93889e-27	-5.9706e-10	-1.25153
31254309	chr2:31254309:A:T	1.87258e-25	1.94606	-0.0368826
31254486	chr2:31254486:G:A	9.91412e-27	-5.9706e-10	-1.02935
31254519	chr2:31254519:C:T	3.41707e-27	-2.09452	-2.94673e-10
31254683	chr2:31254683:G:A	2.60217e-27	-2.36696	-2.94673e-10
31254723	chr2:31254723:G:A	8.25501e-25	2.22107	1.17162
31254972	chr2:31254972:G:A	0.474471	56.0911	2.00986
31255425	chr2:31255425:TCCTCATTCAGCTCTACCACAGACC:T	7.99686e-27	-5.9706e-10	-1.24426
31255477	chr2:31255477:T:G	4.48059e-27	-1.92576	0.102213
31255826	chr2:31255826:G:A	1.312e-25	0.957347	0.596073
31255954	chr2:31255954:A:G	8.93482e-18	20.8634	-1.27345
31256368	chr2:31256368:G:A	8.5971e-26	0.583286	0.547419
31256559	chr2:31256559:G:A	7.4389e-26	0.743768	0.242235
31256687	chr2:31256687:A:G	8.46614e-27	-5.9706e-10	-1.18723
31256771	chr2:31256771:T:C	1.81608e-26	-5.9706e-10	-0.424039
31257033	chr2:31257033:C:T	2.10218e-27	-1.8171	-0.763231
31257034	chr2:31257034:C:T	0.00020877	46.9236	3.44858
31257116	chr2:31257116:A:C	7.93706e-27	-5.9706e-10	-1.25176
31257149	chr2:31257149:T:G	0.000301829	46.8483	3.89251
31257382	chr2:31257382:C:T	5.28556e-18	19.9421	-0.877176
31257453	chr2:31257453:G:A	8.27768e-27	-5.9706e-10	-1.20974
31257470	chr2:31257470:C:T	3.58504e-26	-5.9706e-10	0.25605
31257473	chr2:31257473:C:T	2.78685e-26	-5.9706e-10	0.00419306
31257485	chr2:31257485:C:T	0.00127431	48.8099	3.37126
31257629	chr2:31257629:C:A	0.00152618	48.9548	3.40667
31257736	chr2:31257736:C:A	2.85836e-26	-5.9706e-10	0.0295284
31257784	chr2:31257784:C:G	2.65837e-26	-5.9706e-10	-0.0430065
31257835	chr2:31257835:C:T	2.42745e-26	-5.9706e-10	-0.133878
31257928	chr2:31257928:C:T	2.83376e-26	-5.9706e-10	0.020883
31257934	chr2:31257934:G:A	1.00339e-26	-1.01734	-2.94673e-10
31258101	chr2:31258101:G:A	0.505907	54.0155	4.14958
31258197	chr2:31258197:C:T	5.68123e-19	17.2823	-0.44778
31258261	chr2:31258261:A:G	9.42335e-27	-5.9706e-10	-1.08011
31258442	chr2:31258442:A:G	1.41363e-26	0.256875	-0.931436
31258620	chr2:31258620:G:A	1.9048e-26	-5.9706e-10	-0.376344
31258908	chr2:31258908:G:GT	3.15429e-26	0.444119	-0.316076
31258975	chr2:31258975:T:C	7.86579e-27	-5.9706e-10	-1.26078
31258989	chr2:31258989:G:A	8.31814e-27	-5.9706e-10	-1.20487
31259171	chr2:31259171:C:G	1.22816e-26	-5.9706e-10	-0.8152
31259199	chr2:31259199:C:T	1.20053e-26	-5.9706e-10	-0.837954
31259347	chr2:31259347:C:G	9.94006e-27	-5.9706e-10	-1.02673
31259434	chr2:31259434:A:G	2.1882e-19	17.1408	-1.26031
31259759	chr2:31259759:C:A	7.83088e-27	-5.9706e-10	-1.26523
31259832	chr2:31259832:G:A	8.9827e-27	-5.9706e-10	-1.128
31259880	chr2:31259880:A:G	8.69506e-27	-5.9706e-10	-1.16055
31260029	chr2:31260029:T:C	8.05046e-27	-5.9706e-10	-1.23758
31260156	chr2:31260156:G:A	8.5885e-27	-5.9706e-10	-1.17288
31260157	chr2:31260157:T:C	8.75485e-27	-5.9706e-10	-1.1537
31260195	chr2:31260195:C:T	1.22601e-26	-5.9706e-10	-0.816953
31260244	chr2:31260244:C:T	9.26189e-27	-5.9706e-10	-1.0974
31260347	chr2:31260347:G:A	9.60524e-27	-5.9706e-10	-1.061
31260438	chr2:31260438:A:C	7.76722e-27	-5.9706e-10	-1.27339
31260652	chr2:31260652:A:G	8.72661e-27	-5.9706e-10	-1.15693
31261022	chr2:31261022:CAT:C	8.86222e-27	-5.9706e-10	-1.14151
31261024	chr2:31261024:T:C	7.30168e-27	-0.518631	-0.81657
31261169	chr2:31261169:T:C	8.24283e-27	-5.9706e-10	-1.21396
31261337	chr2:31261337:C:T	7.96817e-27	-5.9706e-10	-1.24785
31261468	chr2:31261468:G:A	1.78393e-20	13.3412	0.0324241
31262214	chr2:31262214:A:T	1.12504e-26	-5.9706e-10	-0.902904
31262232	chr2:31262232:T:C	8.11036e-27	-5.9706e-10	-1.23016
31262341	chr2:31262341:G:A	2.08955e-20	13.4552	0.0765218
31262466	chr2:31262466:T:C	4.19016e-24	5.95675	-0.939563
31263089	chr2:31263089:C:T	8.47696e-27	-5.9706e-10	-1.18595
31263172	chr2:31263172:C:T	2.33678e-26	-5.9706e-10	-0.171948
31263235	chr2:31263235:C:T	3.67398e-27	-2.02203	-2.94673e-10
31263772	chr2:31263772:C:T	8.82495e-27	-5.9706e-10	-1.14572
31264062	chr2:31264062:G:T	7.82336e-27	-5.9706e-10	-1.26619
31264296	chr2:31264296:T:C	7.77844e-27	-5.9706e-10	-1.27195
31264343	chr2:31264343:T:C	8.11097e-27	-5.9706e-10	-1.23009
31264375	chr2:31264375:G:A	8.44431e-27	-5.9706e-10	-1.18981
31264639	chr2:31264639:TTC:T	4.87794e-25	3.72585	-0.859263
31264736	chr2:31264736:T:C	3.2065e-26	0.610847	-0.466387
31264793	chr2:31264793:A:G	2.6847e-27	-2.33574	-2.94673e-10
31264839	chr2:31264839:G:C	3.24872e-20	14.544	-0.570954
31265212	chr2:31265212:C:T	3.22327e-20	13.9041	0.0611131
31265266	chr2:31265266:A:G	3.79041e-24	5.69235	-0.775427
31265272	chr2:31265272:G:A	6.60199e-26	1.96547	-1.09882
31265284	chr2:31265284:C:T	7.77239e-27	-5.9706e-10	-1.27273
31265391	chr2:31265391:G:A	2.87714e-20	13.7929	0.0586923
31265688	chr2:31265688:C:T	6.6656e-25	4.08321	-0.904381
31265962	chr2:31265962:A:G	8.76371e-27	-5.9706e-10	-1.15269
31266099	chr2:31266099:C:T	1.9262e-20	13.924	-0.473644
31266126	chr2:31266126:G:A	1.31638e-26	-5.9706e-10	-0.745835
31266500	chr2:31266500:G:A	9.13456e-27	-5.9706e-10	-1.11124
31266709	chr2:31266709:G:A	3.41149e-27	-2.09616	-2.94673e-10
31266861	chr2:31266861:T:C	5.25133e-20	14.987	-0.533713
31266891	chr2:31266891:C:G	7.88573e-27	-5.9706e-10	-1.25825
31266952	chr2:31266952:T:C	9.69096e-27	-5.9706e-10	-1.05211
31267043	chr2:31267043:G:T	7.76773e-27	-5.9706e-10	-1.27333
31267310	chr2:31267310:C:T	8.09586e-27	-5.9706e-10	-1.23195
31267531	chr2:31267531:A:G	2.30461e-26	-5.9706e-10	-0.185809
31267627	chr2:31267627:G:A	4.68907e-27	-1.77807	-2.94673e-10
31267782	chr2:31267782:G:A	7.82072e-27	-5.9706e-10	-1.26653
31267793	chr2:31267793:C:T	2.67679e-27	-2.33869	-2.94673e-10
31268300	chr2:31268300:A:G	1.10217e-27	-2.36379	-0.862229
31268324	chr2:31268324:A:G	3.79093e-27	-2.32351	0.332812
31268506	chr2:31268506:A:G	8.37988e-27	-5.9706e-10	-1.19747
31268602	chr2:31268602:C:T	2.64201e-26	0.0708227	-0.120003
31268824	chr2:31268824:T:C	1.64417e-26	0.0794033	-0.602886
31269027	chr2:31269027:T:C	7.96978e-27	-5.9706e-10	-1.24765
31269658	chr2:31269658:C:T	7.88419e-27	-5.9706e-10	-1.25845
31269847	chr2:31269847:A:G	7.767e-27	-5.9706e-10	-1.27342
31269903	chr2:31269903:T:C	1.72153e-25	2.49102	-0.665939
31270158	chr2:31270158:C:T	9.27462e-27	-5.9706e-10	-1.09602
31270320	chr2:31270320:C:T	8.18898e-27	-5.9706e-10	-1.22052
31270529	chr2:31270529:T:A	7.78095e-27	-5.9706e-10	-1.27163
31270618	chr2:31270618:AAT:A	2.11604e-25	2.56667	-0.535261
31270777	chr2:31270777:G:A	1.50311e-25	2.66061	-0.971207
31271038	chr2:31271038:T:C	4.47948e-27	-1.8238	-2.94673e-10
31271069	chr2:31271069:G:T	9.62783e-27	-5.9706e-10	-1.05865
31271309	chr2:31271309:C:T	8.33604e-27	-5.9706e-10	-1.20272
31271487	chr2:31271487:A:G	8.54061e-27	-5.9706e-10	-1.17847
31271562	chr2:31271562:A:G	2.30972e-25	2.91514	-0.796156
31271780	chr2:31271780:G:A	1.04983e-26	-5.9706e-10	-0.972094
31271989	chr2:31271989:A:C	7.63894e-27	-0.428491	-0.861557
31272412	chr2:31272412:C:A	1.62307e-27	-1.86787	-0.971112
31272504	chr2:31272504:G:GA	7.87062e-27	-5.9706e-10	-1.26017
31272535	chr2:31272535:G:C	9.21364e-27	-5.9706e-10	-1.10262
31272787	chr2:31272787:G:A	7.31099e-28	-2.38935	-1.24716
31272897	chr2:31272897:T:C	7.81119e-28	-2.3792	-1.19113
31272997	chr2:31272997:G:A	1.19181e-26	-5.9706e-10	-0.84525
31273134	chr2:31273134:A:C	8.42384e-27	-5.9706e-10	-1.19224
31273215	chr2:31273215:C:G	8.61046e-27	-5.9706e-10	-1.17033
31273550	chr2:31273550:T:C	1.09371e-26	-5.9706e-10	-0.931148
31273689	chr2:31273689:A:T	7.77461e-27	-5.9706e-10	-1.27244
31273812	chr2:31273812:C:T	8.33922e-26	2.17568	-1.07543
31274019	chr2:31274019:GTCTC:G	8.17595e-27	-5.9706e-10	-1.22211
31274118	chr2:31274118:A:G	1.18296e-25	2.69793	-1.24804
31274181	chr2:31274181:A:G	1.43994e-25	2.85896	-1.2125
31274573	chr2:31274573:C:T	7.89416e-27	-5.9706e-10	-1.25718
31274588	chr2:31274588:C:T	9.54295e-27	-5.9706e-10	-1.0675
31274707	chr2:31274707:C:G	8.63457e-27	-5.9706e-10	-1.16753
31274828	chr2:31274828:C:A	1.6423e-26	-5.9706e-10	-0.52462
31275164	chr2:31275164:C:A	7.78362e-27	-5.9706e-10	-1.27128
31275174	chr2:31275174:A:G	1.29026e-25	2.79192	-1.25521
31275232	chr2:31275232:G:T	7.85441e-27	-5.9706e-10	-1.26223
31275451	chr2:31275451:G:A	1.06543e-25	2.6081	-1.26286
31275778	chr2:31275778:A:G	7.78792e-27	-5.9706e-10	-1.27073
31275819	chr2:31275819:C:G	7.45314e-26	1.78995	-0.802036
31275925	chr2:31275925:A:C	1.19561e-26	-5.9706e-10	-0.84206
31276198	chr2:31276198:G:A	6.32405e-26	2.09383	-1.27019
31276617	chr2:31276617:C:T	7.1672e-28	-2.38596	-1.27042
31276619	chr2:31276619:G:GC	7.22439e-28	-2.37891	-1.26952
31276666	chr2:31276666:AATC:A	7.30816e-26	1.95049	-0.982215
31276792	chr2:31276792:A:G	8.99939e-27	-5.9706e-10	-1.12615
31276806	chr2:31276806:G:A	4.8988e-26	0.568269	-2.94673e-10
31276979	chr2:31276979:C:T	1.27584e-27	-2.36246	-0.717244
31277118	chr2:31277118:G:T	6.91841e-26	1.94772	-1.03426
31277327	chr2:31277327:G:C	7.4427e-28	-2.38403	-1.23463
31277413	chr2:31277413:TTA:T	2.86638e-25	3.43211	-1.09719
31277434	chr2:31277434:A:C	1.0053e-27	-2.26847	-1.04955
31277452	chr2:31277452:G:C	7.77058e-27	-5.9706e-10	-1.27296
31277731	chr2:31277731:C:T	1.08651e-26	-5.9706e-10	-0.937754
31277898	chr2:31277898:T:C	8.18906e-27	-5.9706e-10	-1.22051
31277967	chr2:31277967:A:T	1.32305e-25	2.50646	-0.944661
31278295	chr2:31278295:C:A	9.91188e-28	-2.33924	-0.992916
31278726	chr2:31278726:C:CTGA	8.3151e-27	-5.9706e-10	-1.20523
31279348	chr2:31279348:C:T	7.81398e-27	-5.9706e-10	-1.26739
31279516	chr2:31279516:G:A	1.58772e-25	2.54864	-0.804479
31279659	chr2:31279659:G:A	7.7894e-27	-5.9706e-10	-1.27054
31279774	chr2:31279774:G:A	2.65452e-26	-5.9706e-10	-0.0444578
31279935	chr2:31279935:G:A	7.76723e-27	-5.9706e-10	-1.27339
31280052	chr2:31280052:T:C	9.19221e-28	-2.38683	-1.0207
31280066	chr2:31280066:T:C	1.5235e-25	2.67462	-0.971746
31280090	chr2:31280090:C:T	8.44865e-28	-2.383	-1.10888
31280120	chr2:31280120:C:T	1.85794e-25	2.68702	-0.785689
31280200	chr2:31280200:T:A	8.28805e-28	-2.38746	-1.12362
31280233	chr2:31280233:C:G	1.0121e-26	-1.00869	-2.94673e-10
31280360	chr2:31280360:A:C	8.30479e-28	-2.37715	-1.13191
31280561	chr2:31280561:C:T	7.81692e-27	-5.9706e-10	-1.26701
31280703	chr2:31280703:C:T	8.32821e-27	-5.9706e-10	-1.20366
31280840	chr2:31280840:G:C	8.48398e-28	-2.38518	-1.10253
31280841	chr2:31280841:A:T	8.48512e-28	-2.38505	-1.10253
31281177	chr2:31281177:G:A	7.81569e-27	-5.9706e-10	-1.26717
31281187	chr2:31281187:A:C	8.55402e-27	-5.9706e-10	-1.1769
31281653	chr2:31281653:A:G	1.14271e-25	2.1021	-0.686833
31281822	chr2:31281822:C:T	9.54551e-28	-2.09886	-1.27096
31281839	chr2:31281839:A:G	4.93261e-25	3.62997	-0.75224
31282070	chr2:31282070:T:C	7.94825e-27	-5.9706e-10	-1.25035
31282120	chr2:31282120:G:A	7.77255e-27	-5.9706e-10	-1.27271
31282135	chr2:31282135:G:A	7.79573e-27	-5.9706e-10	-1.26973
31282149	chr2:31282149:C:T	4.38245e-27	-1.8457	-2.94673e-10
31282560	chr2:31282560:C:T	1.65336e-27	-1.82149	-0.99901
31282640	chr2:31282640:C:A	1.31743e-26	-5.9706e-10	-0.745039
31282971	chr2:31282971:T:C	9.64907e-27	-5.9706e-10	-1.05644
31283410	chr2:31283410:G:A	7.77545e-27	-5.9706e-10	-1.27233
31283639	chr2:31283639:CCCTGACTCATTCCGATTACCTGCTCCACCTGACTCATTCTGATTACCTGCTCCA:C	1.55827e-25	2.43366	-0.708214
31283810	chr2:31283810:T:A	9.88622e-27	-5.9706e-10	-1.03216
31283840	chr2:31283840:G:A	7.83306e-27	-5.9706e-10	-1.26495
31283910	chr2:31283910:T:G	8.54613e-27	-5.9706e-10	-1.17783
31284366	chr2:31284366:C:G	1.12352e-26	-5.9706e-10	-0.904258
31284465	chr2:31284465:G:A	7.82136e-27	-5.9706e-10	-1.26645
31284778	chr2:31284778:G:T	7.81975e-27	-5.9706e-10	-1.26665
31284808	chr2:31284808:G:A	8.37429e-27	-5.9706e-10	-1.19814
31284810	chr2:31284810:T:A	7.8982e-26	2.29831	-1.25239
31285037	chr2:31285037:C:G	8.47861e-27	-5.9706e-10	-1.18576
31285039	chr2:31285039:G:A	1.26299e-26	-5.9706e-10	-0.787239
31285111	chr2:31285111:C:T	9.77728e-27	-5.9706e-10	-1.04324
31285129	chr2:31285129:G:A	8.40515e-27	-5.9706e-10	-1.19446
31285307	chr2:31285307:C:G	7.81049e-28	-2.33747	-1.23295
31285475	chr2:31285475:A:G	8.46864e-27	-5.9706e-10	-1.18694
31285592	chr2:31285592:A:G	1.50437e-25	2.91811	-1.22787
31285665	chr2:31285665:T:C	4.14962e-27	-1.90029	-2.94673e-10
31285711	chr2:31285711:C:T	8.877e-27	-5.9706e-10	-1.13984
31285953	chr2:31285953:G:A	7.50999e-25	4.0067	-0.708602
31285990	chr2:31285990:G:T	8.74517e-27	-5.9706e-10	-1.1548
31286043	chr2:31286043:C:A	9.7772e-27	-5.9706e-10	-1.04325
31286091	chr2:31286091:G:A	8.93384e-27	-5.9706e-10	-1.13346
31286103	chr2:31286103:G:A	1.00837e-26	-5.9706e-10	-1.01239
31286133	chr2:31286133:G:A	2.83805e-27	-2.28019	-2.94673e-10
31286189	chr2:31286189:G:C	6.28769e-26	2.03795	-1.22007
31286285	chr2:31286285:G:A	2.54569e-27	-2.3889	-2.94673e-10
31286297	chr2:31286297:A:G	8.01651e-27	-5.9706e-10	-1.2418
31286576	chr2:31286576:A:T	7.22549e-28	-2.38594	-1.26234
31286645	chr2:31286645:C:T	7.79768e-27	-5.9706e-10	-1.26948
31286657	chr2:31286657:A:G	1.23144e-25	1.8222	-0.332156
31286763	chr2:31286763:T:C	2.44729e-25	2.66404	-0.487188
31286911	chr2:31286911:T:C	1.59077e-25	3.01954	-1.27345
31287072	chr2:31287072:A:G	8.47569e-27	-5.9706e-10	-1.1861
31287091	chr2:31287091:C:T	3.00495e-27	-2.22304	-2.94673e-10
31287307	chr2:31287307:A:G	1.25498e-25	2.78223	-1.27324
31287415	chr2:31287415:T:G	1.43557e-26	-5.9706e-10	-0.65916
31287499	chr2:31287499:A:G	1.89969e-26	-5.9706e-10	-0.379029
31287674	chr2:31287674:T:G	8.22365e-27	-5.9706e-10	-1.21629
31287820	chr2:31287820:C:T	1.41615e-26	-5.9706e-10	-0.67278
31288101	chr2:31288101:C:G	2.00424e-26	-5.9706e-10	-0.325454
31288156	chr2:31288156:C:T	8.22969e-28	-2.35441	-1.16374
31288285	chr2:31288285:G:A	1.17107e-26	-5.9706e-10	-0.8628
31288497	chr2:31288497:C:T	8.54674e-27	-5.9706e-10	-1.17776
31288605	chr2:31288605:A:C	2.49182e-26	-5.9706e-10	-0.107707
31288812	chr2:31288812:AGC:A	7.80314e-27	-5.9706e-10	-1.26878
31288884	chr2:31288884:C:A	8.03256e-28	-2.27882	-1.26357
31288888	chr2:31288888:T:C	8.15843e-27	-5.9706e-10	-1.22425
31288989	chr2:31288989:G:A	9.46309e-27	-5.9706e-10	-1.07591
31289088	chr2:31289088:T:C	5.37585e-26	1.90115	-1.23996
31289099	chr2:31289099:C:T	3.47489e-25	3.46166	-0.934228
31289218	chr2:31289218:TA:T	1.46421e-26	-5.9706e-10	-0.639406
31290180	chr2:31290180:G:A	1.36641e-26	-5.9706e-10	-0.708531
31290345	chr2:31290345:C:T	7.79191e-27	-5.9706e-10	-1.27022
31290441	chr2:31290441:C:T	1.47123e-26	-5.9706e-10	-0.634621
31290584	chr2:31290584:C:T	6.41464e-25	3.90507	-0.764621
31290941	chr2:31290941:G:A	2.684e-27	-2.336	-2.94673e-10
31291611	chr2:31291611:C:CA	2.469e-26	1.15311	-1.27002
31291684	chr2:31291684:A:G	8.24319e-27	-5.9706e-10	-1.21392
31291708	chr2:31291708:T:C	7.84431e-27	-5.9706e-10	-1.26352
31292527	chr2:31292527:T:C	2.6283e-27	-2.35697	-2.94673e-10
31292565	chr2:31292565:G:T	7.80961e-27	-5.9706e-10	-1.26795
31292612	chr2:31292612:A:AT	8.44315e-27	-5.9706e-10	-1.18995
31292634	chr2:31292634:A:G	1.13712e-27	-2.31855	-0.87625
31292955	chr2:31292955:A:T	1.17507e-26	-5.9706e-10	-0.859393
31293254	chr2:31293254:T:C	2.14472e-26	0.764641	-1.02235
31293815	chr2:31293815:A:G	1.00534e-25	2.40521	-1.11801
31293900	chr2:31293900:C:A	2.10957e-26	-5.9706e-10	-0.274238
31293912	chr2:31293912:T:C	2.27953e-26	-5.9706e-10	-0.196749
31293953	chr2:31293953:A:T	4.98827e-26	-5.9706e-10	0.586369
31294022	chr2:31294022:T:C	2.57371e-27	-2.37796	-2.94673e-10
31294064	chr2:31294064:C:G	5.90088e-26	1.93832	-1.18394
31294198	chr2:31294198:T:G	7.7938e-27	-5.9706e-10	-1.26998
31294518	chr2:31294518:C:T	1.04029e-26	-5.9706e-10	-0.981224
31294633	chr2:31294633:AAT:A	2.91458e-26	-5.9706e-10	0.0490054
31294637	chr2:31294637:C:G	2.91458e-26	-5.9706e-10	0.0490054
31294866	chr2:31294866:C:CA	7.77687e-27	-5.9706e-10	-1.27215
31295175	chr2:31295175:A:G	3.23867e-27	-2.14814	-2.94673e-10
31295302	chr2:31295302:C:T	2.66947e-27	-2.34142	-2.94673e-10
31295320	chr2:31295320:CA:C	1.10178e-27	-2.23293	-0.993441
31295325	chr2:31295325:A:G	3.56154e-26	0.775366	-0.525894
31295398	chr2:31295398:C:T	1.10055e-25	2.46634	-1.08866
31295480	chr2:31295480:A:G	6.20143e-25	-5.9706e-10	3.10664
31295501	chr2:31295501:C:T	8.58728e-27	-5.9706e-10	-1.17302
31295523	chr2:31295523:G:A	7.91258e-27	-5.9706e-10	-1.25485
31295603	chr2:31295603:C:A	1.23679e-26	0.448881	-1.25708
31295793	chr2:31295793:C:A	8.0442e-27	-5.9706e-10	-1.23835
31295942	chr2:31295942:CT:C	9.60923e-27	-5.9706e-10	-1.06058
31296123	chr2:31296123:G:A	9.72801e-27	-5.9706e-10	-1.0483
31296135	chr2:31296135:A:G	5.81944e-25	4.30932	-1.26625
31296418	chr2:31296418:TA:T	9.26019e-27	-5.9706e-10	-1.09758
31296649	chr2:31296649:G:A	8.13785e-26	1.07581	-2.94673e-10
31296970	chr2:31296970:G:A	1.12921e-27	-2.21361	-0.98818
31297157	chr2:31297157:A:G	2.9762e-27	-1.1388	-1.09386
31297958	chr2:31297958:C:T	9.30072e-27	-5.9706e-10	-1.09321
31298168	chr2:31298168:T:G	8.00697e-27	-5.9706e-10	-1.24299
31298370	chr2:31298370:T:C	1.13491e-26	0.377615	-1.27178
31298423	chr2:31298423:G:A	2.41835e-26	0.954784	-1.09242
31299667	chr2:31299667:C:G	8.10779e-27	-5.9706e-10	-1.23048
31299912	chr2:31299912:CTGGA:C	8.42971e-27	-5.9706e-10	-1.19154
31299988	chr2:31299988:G:T	1.06749e-27	-2.27015	-0.987846
31300297	chr2:31300297:G:T	8.25331e-27	-5.9706e-10	-1.21269
31300747	chr2:31300747:T:C	9.35543e-27	-5.9706e-10	-1.08735
31300883	chr2:31300883:T:C	1.16035e-27	-2.3893	-0.785279
31301245	chr2:31301245:C:G	1.63508e-26	-5.9706e-10	-0.529028
31301308	chr2:31301308:C:T	1.42476e-25	2.69455	-1.05868
31301398	chr2:31301398:A:G	1.70723e-26	0.414785	-0.900634
31301535	chr2:31301535:T:A	9.57718e-27	-5.9706e-10	-1.06392
31301552	chr2:31301552:G:A	1.04825e-26	-5.9706e-10	-0.973597
31301747	chr2:31301747:A:G	7.80321e-27	-5.9706e-10	-1.26877
31301889	chr2:31301889:C:A	2.44874e-25	3.41394	-1.23651
31301907	chr2:31301907:T:C	1.17395e-26	-5.9706e-10	-0.860344
31302086	chr2:31302086:A:G	1.15443e-27	-2.2793	-0.900403
31302523	chr2:31302523:A:G	7.50215e-28	-2.38936	-1.22134
31302534	chr2:31302534:C:A	9.92929e-28	-2.28584	-1.04457
31302713	chr2:31302713:T:A	3.87998e-27	-0.709916	-1.25756
31302765	chr2:31302765:T:C	1.78207e-26	-5.9706e-10	-0.442946
31302776	chr2:31302776:G:C	3.02225e-27	-2.2173	-2.94673e-10
31302810	chr2:31302810:G:A	9.17281e-27	-5.9706e-10	-1.10706
31303143	chr2:31303143:C:A	1.24941e-26	-5.9706e-10	-0.798053
31303446	chr2:31303446:A:T	2.02785e-26	-5.9706e-10	-0.313742
31303705	chr2:31303705:T:C	1.18618e-27	-2.24097	-0.911595
31303743	chr2:31303743:T:C	1.16101e-27	-2.25921	-0.914805
31304063	chr2:31304063:T:C	1.34288e-27	-2.372	-0.656496
31304107	chr2:31304107:C:T	9.52854e-28	-2.26664	-1.10495
31304247	chr2:31304247:T:C	1.03239e-27	-2.28603	-1.00539
31304332	chr2:31304332:T:C	1.73926e-26	-5.9706e-10	-0.467261
31304377	chr2:31304377:CCT:C	1.04886e-27	-2.28399	-0.991609
31304504	chr2:31304504:T:TGA	8.71207e-27	-5.9706e-10	-1.1586
31304653	chr2:31304653:G:C	1.1652e-27	-2.23345	-0.936961
31304770	chr2:31304770:T:C	7.8235e-27	-5.9706e-10	-1.26617
31304928	chr2:31304928:C:T	9.54617e-28	-2.3123	-1.05745
31304987	chr2:31304987:A:G	5.0725e-27	-0.693951	-1.00552
31305043	chr2:31305043:G:A	1.98933e-27	-1.52252	-1.11299
31305139	chr2:31305139:T:C	4.30122e-27	-1.86441	-2.94673e-10
31305260	chr2:31305260:T:C	7.81899e-27	-5.9706e-10	-1.26675
31305497	chr2:31305497:GT:G	2.55118e-27	-2.18358	-0.203168
31305600	chr2:31305600:C:T	2.44592e-27	-2.27676	-0.152126
31305882	chr2:31305882:G:A	7.57528e-28	-2.33386	-1.26714
31305921	chr2:31305921:T:C	3.41741e-26	-5.9706e-10	0.208162
31305931	chr2:31305931:T:C	7.94689e-27	-5.9706e-10	-1.25052
31306140	chr2:31306140:T:C	1.57832e-26	0.708091	-1.27245
31306315	chr2:31306315:T:C	1.31387e-26	-0.469488	-0.278253
31306503	chr2:31306503:C:G	1.35961e-27	-2.27731	-0.738794
31306874	chr2:31306874:G:A	1.38408e-27	-2.36141	-0.636863
31307482	chr2:31307482:A:T	1.53886e-26	-5.9706e-10	-0.58968
31307540	chr2:31307540:T:C	9.65234e-28	-2.37504	-0.983647
31308104	chr2:31308104:T:C	8.79035e-27	-5.9706e-10	-1.14965
31308189	chr2:31308189:A:AT	7.22738e-28	-2.38802	-1.25999
31308272	chr2:31308272:T:C	1.23423e-26	-5.9706e-10	-0.810271
31308398	chr2:31308398:A:C	9.73997e-27	-5.9706e-10	-1.04707
31308960	chr2:31308960:G:T	8.58337e-27	-1.17348	-2.94673e-10
31309059	chr2:31309059:C:T	2.14726e-27	-1.35198	-1.20713
31309130	chr2:31309130:G:C	1.7716e-27	-2.35423	-0.397191
31309446	chr2:31309446:C:T	8.11319e-27	-5.9706e-10	-1.22981
31309550	chr2:31309550:G:C	7.18004e-28	-2.3887	-1.26588
31309621	chr2:31309621:G:T	6.45233e-26	0.843721	-2.94673e-10
31309889	chr2:31309889:C:T	8.95228e-27	-5.9706e-10	-1.1314
31310112	chr2:31310112:A:C	2.05787e-26	-5.9706e-10	-0.29905
31310285	chr2:31310285:T:C	1.9501e-27	-2.37394	-0.281478
31310754	chr2:31310754:C:G	9.68829e-27	-5.9706e-10	-1.05239
31310825	chr2:31310825:T:C	8.32132e-27	-5.9706e-10	-1.20448
31310881	chr2:31310881:AG:A	7.12804e-28	-2.38917	-1.27268
31311180	chr2:31311180:G:A	7.34073e-28	-2.3876	-1.24485
31311684	chr2:31311684:C:A	8.80671e-27	-5.9706e-10	-1.14779
31311817	chr2:31311817:C:T	1.11404e-27	-2.23211	-0.983205
31312090	chr2:31312090:G:C	1.00728e-26	-5.9706e-10	-1.01346
31312181	chr2:31312181:G:C	1.39223e-26	-5.9706e-10	-0.689817
31312206	chr2:31312206:G:A	1.3604e-26	-5.9706e-10	-0.712944
31312321	chr2:31312321:G:A	8.52825e-27	-5.9706e-10	-1.17992
31312521	chr2:31312521:G:A	7.89613e-27	-5.9706e-10	-1.25693
31312766	chr2:31312766:A:C	1.02908e-26	-0.0355008	-0.956554
31312790	chr2:31312790:A:C	1.76502e-27	-2.33375	-0.421398
31312800	chr2:31312800:C:T	8.3057e-27	-5.9706e-10	-1.20636
31313097	chr2:31313097:G:A	8.94401e-27	-5.9706e-10	-1.13232
31313688	chr2:31313688:A:C	8.99684e-27	-5.9706e-10	-1.12643
31313946	chr2:31313946:C:T	8.10551e-27	-5.9706e-10	-1.23076
31314011	chr2:31314011:A:G	8.73474e-27	-5.9706e-10	-1.156
31314220	chr2:31314220:T:G	1.27646e-26	-5.9706e-10	-0.776633
31314432	chr2:31314432:G:C	8.57792e-27	-0.95495	-0.219163
31314560	chr2:31314560:T:C	1.64257e-26	0.373921	-0.898381
31314952	chr2:31314952:T:C	3.80454e-25	2.35206	0.266004
31315020	chr2:31315020:T:C	1.42539e-26	0.228343	-0.894617
31315065	chr2:31315065:T:C	1.9512e-26	-0.763671	0.411397
31315070	chr2:31315070:A:G	1.48203e-26	-5.9706e-10	-0.627306
31315071	chr2:31315071:G:A	1.30586e-26	-5.9706e-10	-0.753856
31315076	chr2:31315076:A:C	1.43703e-26	-5.9706e-10	-0.658143
31315114	chr2:31315114:T:C	1.8796e-26	-5.9706e-10	-0.38966
31315149	chr2:31315149:T:A	1.02521e-26	0.0556059	-1.05143
31315169	chr2:31315169:T:C	3.34886e-27	-0.841224	-1.27346
31315220	chr2:31315220:G:T	8.46769e-28	-2.37853	-1.1111
31315363	chr2:31315363:G:A	7.77517e-27	-5.9706e-10	-1.27237
31315772	chr2:31315772:C:T	1.06063e-26	-5.9706e-10	-0.961859
31315773	chr2:31315773:G:A	1.23555e-26	0.0992513	-0.908454
31315859	chr2:31315859:C:T	1.06063e-26	-5.9706e-10	-0.961859
31315868	chr2:31315868:C:T	8.6297e-27	-0.201006	-0.967089
31315957	chr2:31315957:T:G	1.06364e-26	0.263985	-1.22301
31316178	chr2:31316178:A:T	7.79113e-27	-5.9706e-10	-1.27032
31316476	chr2:31316476:A:G	8.51574e-27	0.0737313	-1.25512
31317102	chr2:31317102:G:A	9.39899e-27	-5.9706e-10	-1.0827
31317160	chr2:31317160:C:A	7.47539e-28	-2.34487	-1.2694
31317171	chr2:31317171:T:C	1.02125e-26	-5.9706e-10	-0.999693
31317262	chr2:31317262:G:T	1.01572e-26	-5.9706e-10	-1.00513
31317430	chr2:31317430:G:A	9.55875e-27	-0.221926	-0.843922
31317642	chr2:31317642:TCTCAGAATAGCATTTG:T	1.38227e-26	0.349444	-1.04643
31317675	chr2:31317675:C:T	8.34604e-27	-5.9706e-10	-1.20152
31317999	chr2:31317999:G:C	8.82963e-27	-5.9706e-10	-1.14519
31318060	chr2:31318060:T:C	7.07713e-27	-0.184187	-1.18225
31318525	chr2:31318525:T:C	7.44884e-28	-2.35285	-1.26498
31318549	chr2:31318549:T:C	3.16825e-27	-0.945986	-1.22414
31318569	chr2:31318569:C:G	8.71553e-28	-2.23087	-1.22991
31318810	chr2:31318810:G:A	1.41483e-26	-5.9706e-10	-0.67371
31319120	chr2:31319120:C:T	8.84455e-28	-2.38493	-1.06115
31319409	chr2:31319409:C:T	1.23085e-26	-5.9706e-10	-0.813014
31319516	chr2:31319516:A:T	1.03322e-26	-5.9706e-10	-0.98804
31320052	chr2:31320052:A:G	6.38594e-27	-0.210483	-1.25872
31320072	chr2:31320072:C:G	7.78725e-28	-2.30011	-1.2733
31320111	chr2:31320111:C:A	1.20758e-26	-0.832106	-2.94673e-10
31320182	chr2:31320182:G:A	8.46819e-27	-5.9706e-10	-1.18699
31320214	chr2:31320214:A:C	7.58637e-28	-2.34588	-1.25366
31320258	chr2:31320258:A:G	9.66401e-28	-2.13608	-1.2214
31320281	chr2:31320281:A:T	7.80634e-27	-5.9706e-10	-1.26837
31320320	chr2:31320320:A:T	8.17415e-27	-5.9706e-10	-1.22233
31320349	chr2:31320349:A:G	7.78151e-27	-5.9706e-10	-1.27156
31320441	chr2:31320441:G:A	8.48166e-27	-5.9706e-10	-1.1854
31320535	chr2:31320535:T:C	7.90502e-28	-2.28792	-1.27047
31320829	chr2:31320829:C:T	2.59761e-27	-2.36871	-2.94673e-10
31321237	chr2:31321237:G:A	7.5017e-28	-2.33783	-1.27293
31321290	chr2:31321290:G:T	7.44448e-28	-2.34546	-1.27296
31321507	chr2:31321507:A:G	7.45271e-28	-2.34516	-1.27215
31321858	chr2:31321858:T:C	9.94922e-28	-2.32164	-1.00675
31322000	chr2:31322000:G:A	7.63881e-28	-2.35484	-1.23781
31322037	chr2:31322037:G:A	8.41803e-27	-5.9706e-10	-1.19293
31322206	chr2:31322206:C:T	2.90035e-27	-2.25847	-2.94673e-10
31322327	chr2:31322327:T:G	9.82512e-27	-5.9706e-10	-1.03836
31322730	chr2:31322730:C:T	7.35653e-28	-2.38788	-1.24242
31322795	chr2:31322795:A:G	8.61073e-27	-1.84249	0.672193
31322843	chr2:31322843:T:C	7.81443e-27	-5.9706e-10	-1.26733
31323305	chr2:31323305:C:T	7.96508e-27	-1.24824	-2.94673e-10
31323596	chr2:31323596:T:C	1.36395e-26	-5.9706e-10	-0.710338
31323771	chr2:31323771:G:A	8.57743e-27	-5.9706e-10	-1.17417
31324218	chr2:31324218:A:G	8.23152e-26	-1.09654	2.18379
31324225	chr2:31324225:T:C	4.69258e-27	-1.98837	0.211048
31324372	chr2:31324372:G:A	8.16076e-26	-0.884009	1.96263
31324631	chr2:31324631:A:G	9.68157e-27	-5.9706e-10	-1.05308
31324907	chr2:31324907:A:G	5.31519e-27	-2.12145	0.46871
31324953	chr2:31324953:T:G	1.12386e-26	-5.9706e-10	-0.903954
31325636	chr2:31325636:C:A	1.15932e-26	-5.9706e-10	-0.87289
31326474	chr2:31326474:A:T	1.4021e-26	-5.9706e-10	-0.682751
31326660	chr2:31326660:C:T	7.95162e-27	-5.9706e-10	-1.24993
31326750	chr2:31326750:C:T	7.15705e-28	-2.38584	-1.27196
31326796	chr2:31326796:G:A	2.79468e-27	-2.28016	-0.0154217
31326801	chr2:31326801:A:C	1.17177e-26	-5.9706e-10	-0.862204
31326891	chr2:31326891:T:C	2.7046e-27	-2.32848	0.000123277
31327009	chr2:31327009:A:G	9.70546e-28	-2.18627	-1.16693
31327108	chr2:31327108:A:G	2.35059e-27	-1.22166	-1.24698
31327184	chr2:31327184:T:C	7.87989e-27	-5.9706e-10	-1.25899
31327314	chr2:31327314:G:A	6.26486e-27	-0.357972	-1.13038
31327334	chr2:31327334:C:T	7.80538e-27	-5.9706e-10	-1.26849
31327357	chr2:31327357:T:A	1.83181e-27	-2.38584	-0.332156
31327539	chr2:31327539:T:C	8.14619e-27	-5.9706e-10	-1.22576
31327584	chr2:31327584:A:G	7.83573e-27	-5.9706e-10	-1.26461
31327806	chr2:31327806:T:C	2.29922e-27	-2.37079	-0.119946
31328020	chr2:31328020:T:C	9.6861e-28	-2.1582	-1.197
31328418	chr2:31328418:T:G	7.62917e-28	-2.38891	-1.205
31328432	chr2:31328432:A:G	1.10688e-27	-2.37661	-0.845145
31328612	chr2:31328612:G:T	7.5995e-28	-2.32791	-1.2699
31328650	chr2:31328650:A:G	2.88019e-27	-2.26545	-2.94673e-10
31328986	chr2:31328986:G:A	5.69304e-26	-5.9706e-10	0.718524
31329211	chr2:31329211:A:T	7.81325e-27	-5.9706e-10	-1.26748
31329475	chr2:31329475:T:C	8.17409e-27	-5.9706e-10	-1.22234
31330036	chr2:31330036:C:A	1.40257e-27	-2.28784	-0.697156
31330292	chr2:31330292:C:G	3.58796e-27	-0.892397	-1.15332
31330528	chr2:31330528:G:A	2.15036e-27	-1.31199	-1.24568
31331121	chr2:31331121:C:A	1.2096e-27	-2.04106	-1.09196
31331254	chr2:31331254:C:A	3.88318e-27	-1.96665	-2.94673e-10
31331323	chr2:31331323:T:C	2.26583e-26	-0.202777	-2.94673e-10
31332166	chr2:31332166:T:C	9.74408e-28	-2.07644	-1.27279
31332250	chr2:31332250:C:A	4.09782e-26	-5.9706e-10	0.389735
31332553	chr2:31332553:C:T	9.79639e-27	0.0446094	-1.0859
31332575	chr2:31332575:C:T	1.03979e-26	-5.9706e-10	-0.981701
31332743	chr2:31332743:G:T	9.04004e-27	-5.9706e-10	-1.12164
31333396	chr2:31333396:T:C	8.53495e-27	-5.9706e-10	-1.17914
31333409	chr2:31333409:G:A	1.02634e-26	-5.9706e-10	-0.994717
31333600	chr2:31333600:T:C	6.6364e-26	-5.9706e-10	0.87185
31333973	chr2:31333973:T:G	7.96442e-27	-5.9706e-10	-1.24832
31334022	chr2:31334022:C:A	9.075e-27	-5.9706e-10	-1.11778
31334120	chr2:31334120:C:T	4.71394e-27	-0.554508	-1.21827
31334442	chr2:31334442:G:A	1.20923e-27	-2.28582	-0.847506
31334481	chr2:31334481:T:C	9.50264e-28	-2.31761	-1.05671
31334877	chr2:31334877:T:C	9.85384e-27	-5.9706e-10	-1.03544
31335080	chr2:31335080:A:G	1.58175e-26	-5.9706e-10	-0.562185
31335249	chr2:31335249:AAG:A	3.45905e-27	-0.850239	-1.23207
31335264	chr2:31335264:A:G	7.79006e-27	-5.9706e-10	-1.27046
31335440	chr2:31335440:T:C	1.43322e-27	-2.27526	-0.688127
31335917	chr2:31335917:C:G	1.08718e-26	-5.9706e-10	-0.937133
31336229	chr2:31336229:G:C	1.22024e-27	-2.27314	-0.851115
31337085	chr2:31337085:C:T	9.13241e-28	-2.34004	-1.07402
31337187	chr2:31337187:A:G	2.21365e-26	-5.9706e-10	-0.226078
31337283	chr2:31337283:A:T	1.25226e-26	-5.9706e-10	-0.795768
31337516	chr2:31337516:T:C	1.0876e-26	-5.9706e-10	-0.936747
31337627	chr2:31337627:G:C	1.60424e-25	-5.9706e-10	1.75452
31337655	chr2:31337655:T:C	1.61946e-25	-5.9706e-10	1.76396
31337706	chr2:31337706:G:A	5.20281e-27	-1.67411	-2.94673e-10
31338085	chr2:31338085:A:G	3.6107e-26	-5.9706e-10	0.263181
31338123	chr2:31338123:T:C	1.60139e-25	-5.9706e-10	1.75273
31338178	chr2:31338178:G:A	7.89644e-27	-5.9706e-10	-1.25689
31338260	chr2:31338260:C:T	1.32034e-26	-5.9706e-10	-0.742834
31338663	chr2:31338663:T:C	7.96624e-27	-5.9706e-10	-1.24809
31338869	chr2:31338869:A:G	8.78217e-27	-1.15058	-2.94673e-10
31339000	chr2:31339000:C:T	7.33137e-28	-2.36505	-1.26868
31339061	chr2:31339061:G:T	9.57767e-27	-5.9706e-10	-1.06387
31339110	chr2:31339110:C:T	1.21216e-23	6.07944	-2.94673e-10
31339457	chr2:31339457:G:C	1.47099e-26	-0.634782	-2.94673e-10
31339546	chr2:31339546:C:T	8.76099e-28	-2.18262	-1.27296
31340148	chr2:31340148:A:C	9.0011e-27	-1.12596	-2.94673e-10
31340241	chr2:31340241:C:A	2.65482e-26	-5.9706e-10	-0.044344
31340251	chr2:31340251:T:C	1.23812e-26	-5.9706e-10	-0.807129
31340610	chr2:31340610:C:T	7.81812e-27	-5.9706e-10	-1.26686
31340931	chr2:31340931:A:G	7.68191e-27	-1.28444	-2.94673e-10
31341019	chr2:31341019:C:T	8.94302e-28	-2.16194	-1.27308
31341439	chr2:31341439:T:C	7.76689e-27	-5.9706e-10	-1.27344
31341684	chr2:31341684:C:T	4.23666e-27	-1.87953	-2.94673e-10
31342159	chr2:31342159:A:C	8.14576e-27	-5.9706e-10	-1.22581
31342312	chr2:31342312:A:G	1.0391e-26	-5.9706e-10	-0.982365
31342557	chr2:31342557:C:A	6.21498e-26	-5.9706e-10	0.806242
31342573	chr2:31342573:A:T	1.72098e-26	-5.9706e-10	-0.477827
31343137	chr2:31343137:C:T	8.11515e-27	-5.9706e-10	-1.22957
31343156	chr2:31343156:C:G	7.97421e-27	-1.24709	-2.94673e-10
31343210	chr2:31343210:T:C	7.87515e-27	-5.9706e-10	-1.25959
31343634	chr2:31343634:GT:G	9.52881e-28	-2.12279	-1.24878
31344423	chr2:31344423:T:C	8.03383e-27	-5.9706e-10	-1.23964
31344432	chr2:31344432:T:G	4.59157e-27	-0.800079	-0.999005
31344765	chr2:31344765:G:A	1.19326e-26	-5.9706e-10	-0.844028
31344766	chr2:31344766:T:G	8.76098e-28	-2.38588	-1.0697
31344877	chr2:31344877:T:C	7.85588e-27	-1.26204	-2.94673e-10
31345061	chr2:31345061:C:T	9.29646e-26	-5.9706e-10	1.20891
31345063	chr2:31345063:G:A	2.60916e-27	-1.38601	-0.978271
31345221	chr2:31345221:A:T	8.41138e-27	-5.9706e-10	-1.19372
31345482	chr2:31345482:A:G	1.09772e-26	-5.9706e-10	-0.927485
31345495	chr2:31345495:T:C	2.03968e-27	-1.9294	-0.681114
31345860	chr2:31345860:T:C	1.93736e-27	-2.06142	-0.600553
31345926	chr2:31345926:CA:C	9.60163e-27	-5.9706e-10	-1.06137
31346048	chr2:31346048:T:G	8.05695e-27	-5.9706e-10	-1.23677
31346342	chr2:31346342:C:T	1.1872e-26	-5.9706e-10	-0.84912
31346439	chr2:31346439:A:G	3.78272e-27	-2.09085	0.0979926
31346444	chr2:31346444:G:A	2.39263e-27	-1.17768	-1.27324
31346508	chr2:31346508:C:G	3.69229e-27	-2.16535	0.148295
31346605	chr2:31346605:A:G	3.50628e-27	-2.30968	0.240931
31346727	chr2:31346727:C:A	1.99163e-26	-5.9706e-10	-0.331765
31346881	chr2:31346881:C:T	8.0187e-27	-5.9706e-10	-1.24153
31347057	chr2:31347057:G:A	4.874e-27	-0.485864	-1.25353
31347203	chr2:31347203:A:G	4.19911e-27	-2.09546	0.207025
31347221	chr2:31347221:T:C	1.14701e-26	-5.9706e-10	-0.883558
31347249	chr2:31347249:G:C	3.16621e-27	-1.08829	-1.08248
31347510	chr2:31347510:T:C	3.90177e-27	-2.05083	0.0889575
31347724	chr2:31347724:G:C	1.13141e-26	-5.9706e-10	-0.897259
31347760	chr2:31347760:C:T	2.47647e-27	-2.3391	-0.0773728
31347765	chr2:31347765:A:G	2.86494e-27	-2.3092	0.0384389
31347823	chr2:31347823:G:A	2.68557e-27	-2.29361	-0.0418016
31348000	chr2:31348000:C:T	7.91051e-27	-5.9706e-10	-1.25511
31348161	chr2:31348161:C:T	8.12786e-27	-5.9706e-10	-1.22801
31348198	chr2:31348198:T:C	2.6288e-27	-2.35678	-2.94673e-10
31348331	chr2:31348331:G:A	8.02511e-27	-5.9706e-10	-1.24073
31348565	chr2:31348565:C:T	8.02172e-27	-5.9706e-10	-1.24115
31348920	chr2:31348920:A:G	3.35386e-27	-2.33991	0.226717
31349018	chr2:31349018:T:C	7.96839e-27	-5.9706e-10	-1.24782
31349106	chr2:31349106:T:C	9.14934e-27	-5.9706e-10	-1.10962
31349319	chr2:31349319:C:G	2.14217e-27	-2.30921	-0.252279
31349405	chr2:31349405:C:T	2.19701e-26	-0.233624	-2.94673e-10
31349532	chr2:31349532:A:G	3.13073e-27	-1.32901	-0.85303
31349573	chr2:31349573:C:G	7.92459e-27	-5.9706e-10	-1.25333
31349866	chr2:31349866:C:T	3.61615e-27	-0.943946	-1.09395
31350589	chr2:31350589:A:T	4.18126e-27	-0.805541	-1.08715
31350871	chr2:31350871:C:T	1.57167e-27	-1.71739	-1.15377
31350903	chr2:31350903:G:A	1.44273e-27	-1.78145	-1.17531
31350943	chr2:31350943:AACT:A	2.65769e-26	-0.35501	0.311749
31350987	chr2:31350987:A:G	1.59505e-26	-5.9706e-10	-0.553812
31351323	chr2:31351323:T:C	1.73298e-26	-5.9706e-10	-0.470877
31351348	chr2:31351348:C:T	4.72385e-27	-0.884431	-0.88625
31351588	chr2:31351588:G:A	1.42794e-26	-0.664485	-2.94673e-10
31352036	chr2:31352036:A:G	1.23745e-26	-5.9706e-10	-0.807671
31352044	chr2:31352044:T:C	1.25557e-26	-5.9706e-10	-0.793131
31352076	chr2:31352076:C:T	2.06251e-26	-5.9706e-10	-0.296798
31352115	chr2:31352115:T:C	1.11903e-27	-2.05914	-1.1517
31352128	chr2:31352128:T:C	7.79639e-27	-5.9706e-10	-1.26965
31352449	chr2:31352449:A:C	4.09153e-27	-0.893883	-1.0205
31352800	chr2:31352800:C:T	7.26839e-28	-2.38821	-1.25414
31353055	chr2:31353055:T:C	3.15346e-27	-0.97476	-1.20005
31353322	chr2:31353322:G:A	1.25809e-27	-1.96636	-1.12735
31353855	chr2:31353855:T:C	7.76985e-27	-5.9706e-10	-1.27305
31354134	chr2:31354134:C:T	2.62267e-27	-2.35911	-2.94673e-10
31354218	chr2:31354218:C:A	2.68863e-26	-5.9706e-10	-0.0316882
31354369	chr2:31354369:T:C	4.1446e-27	-1.9015	-2.94673e-10
31354375	chr2:31354375:G:C	2.62363e-27	-2.35875	-2.94673e-10
31354572	chr2:31354572:C:G	9.89651e-26	-0.266171	1.53763
31355007	chr2:31355007:A:G	2.96941e-27	-2.23494	-2.94673e-10
31355014	chr2:31355014:A:C	3.91502e-26	0.387451	-0.0433506
31355383	chr2:31355383:T:C	3.40031e-26	0.227286	-0.0241393
31355657	chr2:31355657:T:C	3.11682e-26	0.308999	-0.192907
31355803	chr2:31355803:G:C	1.11701e-27	-1.96291	-1.24974
31355984	chr2:31355984:G:A	9.26195e-27	-5.9706e-10	-1.09739
31356069	chr2:31356069:A:C	1.81173e-26	-5.9706e-10	-0.426439
31356103	chr2:31356103:A:C	3.63472e-26	-1.36423	1.63405
31356468	chr2:31356468:G:C	5.15145e-26	-1.34291	1.96147
31356487	chr2:31356487:A:G	7.87575e-27	-5.9706e-10	-1.25952
31356976	chr2:31356976:A:G	8.79595e-27	-5.9706e-10	-1.14901
31357259	chr2:31357259:A:G	1.00566e-26	-5.9706e-10	-1.01507
31357384	chr2:31357384:A:T	4.57422e-27	-0.755929	-1.04694
31357480	chr2:31357480:T:C	7.89886e-27	-5.9706e-10	-1.25659
31357523	chr2:31357523:G:A	2.54475e-27	-2.38927	-2.94673e-10
31357604	chr2:31357604:G:C	1.4473e-26	-5.9706e-10	-0.651017
31357618	chr2:31357618:C:T	1.13119e-26	-1.20745	0.310008
31357649	chr2:31357649:TATA:T	5.16261e-27	-1.26791	-0.413954
31357928	chr2:31357928:A:C	1.40585e-26	-0.337669	-0.342407
31358337	chr2:31358337:T:C	2.64463e-27	-2.35078	-2.94673e-10
31358524	chr2:31358524:G:A	9.62977e-27	-5.9706e-10	-1.05845
31358573	chr2:31358573:C:T	7.32607e-28	-2.37191	-1.26255
31358840	chr2:31358840:T:C	1.07954e-27	-2.37748	-0.869287
31359419	chr2:31359419:C:T	7.51302e-28	-2.37328	-1.23597
31359446	chr2:31359446:C:T	9.71238e-28	-2.15283	-1.19966
31359576	chr2:31359576:C:T	9.87888e-27	-5.9706e-10	-1.03291
31359781	chr2:31359781:G:A	9.58203e-27	-5.9706e-10	-1.06342
31360146	chr2:31360146:G:A	9.79967e-27	-5.9706e-10	-1.04096
31360391	chr2:31360391:C:T	3.78726e-27	-0.982417	-1.00924
31360508	chr2:31360508:AAAAT:A	1.00711e-26	-5.9706e-10	-1.01363
31360552	chr2:31360552:T:C	7.66225e-28	-2.38226	-1.20732
31361169	chr2:31361169:C:T	9.19012e-28	-2.14867	-1.25909
31361664	chr2:31361664:T:C	5.36464e-27	-0.843387	-0.800089
31361973	chr2:31361973:G:A	2.73408e-26	-1.30076	1.28584
31362008	chr2:31362008:A:T	1.72232e-27	-2.18661	-0.593022
31362209	chr2:31362209:G:A	4.10455e-27	-0.787953	-1.12326
31362211	chr2:31362211:G:C	9.42117e-27	-5.9706e-10	-1.08035
31362349	chr2:31362349:T:A	7.7825e-28	-2.3458	-1.22822
31362783	chr2:31362783:G:C	6.68957e-27	-0.78773	-0.635026
31363105	chr2:31363105:A:G	9.95113e-28	-2.36398	-0.964223
31363217	chr2:31363217:C:T	1.8043e-26	-5.9706e-10	-0.430548
31363236	chr2:31363236:T:C	7.90492e-27	-5.9706e-10	-1.25582
31363420	chr2:31363420:C:T	1.50816e-26	-5.9706e-10	-0.609828
31363496	chr2:31363496:C:G	2.32306e-26	-5.9706e-10	-0.177835
31363510	chr2:31363510:G:A	5.49792e-26	-5.9706e-10	0.68365
31363549	chr2:31363549:A:C	7.79107e-27	-5.9706e-10	-1.27033
31363886	chr2:31363886:C:A	3.34279e-27	-2.1165	-2.94673e-10
31363995	chr2:31363995:G:A	7.77126e-27	-5.9706e-10	-1.27287
31364369	chr2:31364369:G:A	2.85486e-26	-1.45135	1.47966
31364645	chr2:31364645:C:A	8.51515e-27	-1.09204	-0.0894234
31365101	chr2:31365101:C:A	8.11144e-27	-5.9706e-10	-1.23003
31365354	chr2:31365354:T:C	8.22824e-27	-5.9706e-10	-1.21573
31365711	chr2:31365711:A:G	8.08558e-28	-2.30213	-1.23368
31366335	chr2:31366335:T:C	2.60542e-27	-2.36571	-2.94673e-10
31366548	chr2:31366548:T:C	8.56568e-28	-2.26562	-1.21251
31366788	chr2:31366788:T:C	9.83503e-28	-2.23243	-1.10751
31366981	chr2:31366981:G:A	3.96963e-27	-0.722259	-1.22237
31367232	chr2:31367232:A:G	2.72961e-27	-2.31915	-2.94673e-10
31367290	chr2:31367290:A:G	1.29257e-26	-0.0639385	-0.700152
31367463	chr2:31367463:G:A	7.91232e-27	-5.9706e-10	-1.25488
31367512	chr2:31367512:G:A	7.95118e-27	-1.24999	-2.94673e-10
31367679	chr2:31367679:A:G	8.92895e-28	-2.26091	-1.17568
31367750	chr2:31367750:G:A	8.44075e-27	-5.9706e-10	-1.19023
31367760	chr2:31367760:G:C	8.63091e-28	-2.24909	-1.22145
31367893	chr2:31367893:C:T	8.43102e-28	-2.27332	-1.22065
31367919	chr2:31367919:C:G	3.29632e-27	-1.25804	-0.872463
31368051	chr2:31368051:T:C	1.16218e-27	-2.26439	-0.908614
31368518	chr2:31368518:ACAGG:A	3.06616e-27	-2.20288	-2.94673e-10
31368895	chr2:31368895:T:C	3.40376e-27	-2.09842	-2.94673e-10
31369334	chr2:31369334:A:G	9.55926e-27	-5.9706e-10	-1.06579
31369457	chr2:31369457:A:C	1.0769e-26	-1.79236	0.845722
31369537	chr2:31369537:A:G	4.29132e-27	-1.49639	-0.370326
31369546	chr2:31369546:A:G	9.93916e-27	-5.9706e-10	-1.02682
31370029	chr2:31370029:C:T	3.94242e-27	-2.03395	0.0824389
31370089	chr2:31370089:T:C	8.71554e-28	-2.27845	-1.18233
31370110	chr2:31370110:C:T	7.94977e-27	-5.9706e-10	-1.25016
31370216	chr2:31370216:T:C	7.78763e-27	-5.9706e-10	-1.27077
31370259	chr2:31370259:T:C	7.43953e-28	-2.38591	-1.23317
31370567	chr2:31370567:T:C	9.21859e-27	-5.9706e-10	-1.10208
31370586	chr2:31370586:A:C	9.40541e-27	-5.9706e-10	-1.08202
31370638	chr2:31370638:A:G	7.76747e-27	-5.9706e-10	-1.27336
31371208	chr2:31371208:T:TG	2.82526e-27	-2.2847	-2.94673e-10
31371302	chr2:31371302:G:C	2.54575e-27	-2.38888	-2.94673e-10
31371307	chr2:31371307:T:C	8.60053e-28	-2.26437	-1.2097
31371771	chr2:31371771:G:A	1.69448e-26	-5.9706e-10	-0.493347
31371975	chr2:31371975:C:T	3.03137e-27	-2.21429	-2.94673e-10
31372009	chr2:31372009:G:A	2.5534e-27	-2.38588	-2.94673e-10
31372333	chr2:31372333:T:G	2.66953e-26	-5.9706e-10	-0.0388161
31372529	chr2:31372529:G:A	3.70974e-27	-2.01234	-2.94673e-10
31372558	chr2:31372558:T:C	1.17212e-27	-2.16412	-1.00038
31372708	chr2:31372708:A:G	2.63971e-27	-2.35264	-2.94673e-10
31372897	chr2:31372897:C:T	7.78222e-27	-5.9706e-10	-1.27146
31372966	chr2:31372966:A:G	7.77431e-27	-5.9706e-10	-1.27248
31373230	chr2:31373230:C:T	7.60638e-28	-2.3866	-1.2103
31373272	chr2:31373272:G:A	3.9964e-27	-1.93791	-2.94673e-10
31373547	chr2:31373547:TTG:T	1.15036e-27	-2.30759	-0.875646
31373653	chr2:31373653:G:A	8.70953e-28	-2.22119	-1.24028
31373865	chr2:31373865:G:A	3.34482e-27	-2.11589	-2.94673e-10
31374097	chr2:31374097:T:C	1.01124e-26	-2.34148	1.33194
31374264	chr2:31374264:G:A	1.00056e-27	-2.38471	-0.938039
31374299	chr2:31374299:T:C	1.47548e-27	-2.34536	-0.588968
31374361	chr2:31374361:G:T	7.87945e-27	-5.9706e-10	-1.25905
31374523	chr2:31374523:A:G	8.90579e-27	-5.9706e-10	-1.1366
31374544	chr2:31374544:A:G	2.41423e-27	-2.3893	-0.0526289
31374903	chr2:31374903:G:C	1.60526e-27	-2.35419	-0.495827
31374910	chr2:31374910:C:T	3.02256e-26	-5.9706e-10	0.0853834
31375064	chr2:31375064:A:G	2.88007e-27	-2.26549	-2.94673e-10
31375074	chr2:31375074:A:G	2.78087e-26	-0.890078	0.892122
31375128	chr2:31375128:T:C	2.49647e-27	-2.38849	-0.0199369
31375256	chr2:31375256:A:G	1.12008e-25	-5.9706e-10	1.39527
31375619	chr2:31375619:T:C	2.77542e-27	-1.2422	-1.06031
31375717	chr2:31375717:G:A	7.79086e-27	-5.9706e-10	-1.27035
31375835	chr2:31375835:A:C	8.09646e-27	-5.9706e-10	-1.23188
31375944	chr2:31375944:T:C	2.74259e-27	-2.3144	-2.94673e-10
31376051	chr2:31376051:T:C	2.19407e-26	-1.27165	1.03668
31376401	chr2:31376401:T:C	1.66918e-26	-5.9706e-10	-0.508386
31376700	chr2:31376700:A:G	2.037e-27	-2.05144	-0.560393
31376947	chr2:31376947:G:A	1.03391e-26	-5.9706e-10	-0.987373
31376983	chr2:31376983:G:C	8.40648e-27	-5.9706e-10	-1.1943
31377151	chr2:31377151:C:T	3.51666e-27	-2.06579	-2.94673e-10
31377280	chr2:31377280:T:C	3.06165e-26	-0.306869	0.405102
31377494	chr2:31377494:C:A	1.56685e-26	-5.9706e-10	-0.571654
31377692	chr2:31377692:C:T	9.19647e-27	-5.9706e-10	-1.10449
31377724	chr2:31377724:C:T	2.97319e-27	-2.23367	-2.94673e-10
31377895	chr2:31377895:C:G	1.05104e-26	-5.9706e-10	-0.970939
31378208	chr2:31378208:C:A	9.00094e-27	-5.9706e-10	-1.12598
31378326	chr2:31378326:C:T	9.92383e-27	-5.9706e-10	-1.02837
31378675	chr2:31378675:TG:T	9.85619e-28	-2.12014	-1.21765
31379034	chr2:31379034:A:T	8.34466e-27	-5.9706e-10	-1.20168
31379069	chr2:31379069:C:G	8.26048e-28	-2.38897	-1.12543
31379234	chr2:31379234:C:T	9.91331e-27	-5.9706e-10	-1.02943
31379281	chr2:31379281:G:A	2.67344e-27	-2.33994	-2.94673e-10
31379357	chr2:31379357:G:T	8.36409e-28	-2.38917	-1.11277
31379975	chr2:31379975:G:A	7.76925e-27	-5.9706e-10	-1.27313
31380198	chr2:31380198:G:A	6.62015e-27	-1.43319	-2.94673e-10
31380229	chr2:31380229:A:G	7.65746e-28	-2.37346	-1.21675
31380438	chr2:31380438:T:A	8.49688e-28	-2.36581	-1.12038
31380609	chr2:31380609:G:A	1.05846e-26	-5.9706e-10	-0.963903
31380637	chr2:31380637:C:T	1.43792e-26	-5.9706e-10	-0.657525
31381580	chr2:31381580:A:G	8.51547e-27	-5.9706e-10	-1.18142
31381906	chr2:31381906:A:G	2.91792e-27	-2.25243	-2.94673e-10
31381978	chr2:31381978:T:C	1.04929e-26	-5.9706e-10	-0.972611
31382324	chr2:31382324:A:G	9.18143e-28	-2.24765	-1.16106
31382390	chr2:31382390:T:TA	1.06617e-26	-5.9706e-10	-0.956643
31382545	chr2:31382545:T:G	2.05028e-27	-2.3795	-0.225827
31382581	chr2:31382581:C:T	1.30801e-27	-2.38843	-0.666364
31382659	chr2:31382659:T:TA	7.97672e-28	-2.28522	-1.26414
31382749	chr2:31382749:A:G	1.00602e-27	-2.37299	-0.944314
31383516	chr2:31383516:A:T	9.07823e-27	-5.9706e-10	-1.11743
31383517	chr2:31383517:G:A	8.58797e-27	-5.9706e-10	-1.17294
31383559	chr2:31383559:C:T	1.94486e-26	-5.9706e-10	-0.355528
31384199	chr2:31384199:C:T	7.39403e-28	-2.3729	-1.25232
31385052	chr2:31385052:G:A	2.74764e-27	-2.31256	-2.94673e-10
31385065	chr2:31385065:A:G	1.92572e-26	-5.9706e-10	-0.36542
31385069	chr2:31385069:T:C	7.76916e-27	-5.9706e-10	-1.27314
31385308	chr2:31385308:T:C	3.0155e-27	-2.21954	-2.94673e-10
31385474	chr2:31385474:T:C	2.99191e-27	-2.22739	-2.94673e-10
31385715	chr2:31385715:G:C	1.60583e-26	-5.9706e-10	-0.547081
31385851	chr2:31385851:C:T	2.62086e-27	-2.3598	-2.94673e-10
31385989	chr2:31385989:T:C	1.1812e-27	-2.3386	-0.818176
31386141	chr2:31386141:A:C	1.01107e-26	-1.00971	-2.94673e-10
31386179	chr2:31386179:T:A	8.76837e-28	-2.36705	-1.08769
31387076	chr2:31387076:G:A	2.77205e-27	-2.30372	-2.94673e-10
31387127	chr2:31387127:G:A	7.1771e-28	-2.38403	-1.27096
31387329	chr2:31387329:AG:A	7.96976e-27	-1.24765	-2.94673e-10
31387835	chr2:31387835:C:T	7.98708e-28	-2.30283	-1.24523
31388179	chr2:31388179:A:G	9.61234e-27	-5.9706e-10	-1.06026
31388277	chr2:31388277:C:T	7.84396e-28	-2.32107	-1.24507
31388334	chr2:31388334:A:G	7.99143e-27	-5.9706e-10	-1.24494
31388874	chr2:31388874:C:T	2.65515e-26	-5.9706e-10	-0.0442194
31389203	chr2:31389203:C:T	1.34961e-26	-5.9706e-10	-0.720904
31389660	chr2:31389660:A:G	9.52243e-27	-5.9706e-10	-1.06966
31389817	chr2:31389817:G:C	8.16062e-27	-5.9706e-10	-1.22399
31389915	chr2:31389915:C:T	1.83412e-27	-2.11364	-0.603102
31390080	chr2:31390080:T:C	8.2981e-26	-5.9706e-10	1.09531
31390227	chr2:31390227:G:C	8.16043e-27	-5.9706e-10	-1.22401
31390383	chr2:31390383:A:G	9.31452e-28	-2.15842	-1.2359
31391079	chr2:31391079:A:G	1.42639e-27	-2.26363	-0.704528
31391246	chr2:31391246:C:T	1.25087e-26	-5.9706e-10	-0.796877
31392034	chr2:31392034:A:G	3.08484e-27	-2.19681	-2.94673e-10
31392090	chr2:31392090:A:G	9.68961e-27	-5.9706e-10	-1.05225
31393334	chr2:31393334:G:C	1.17284e-26	-0.861296	-2.94673e-10
31393446	chr2:31393446:C:T	1.01658e-27	-2.15009	-1.15677
31393600	chr2:31393600:G:C	1.80454e-26	-5.9706e-10	-0.430417
31393883	chr2:31393883:A:G	7.4527e-28	-2.34386	-1.27345
31393932	chr2:31393932:T:C	7.96932e-28	-2.2929	-1.25739
31394152	chr2:31394152:T:G	6.64459e-27	-1.4295	-2.94673e-10
31394277	chr2:31394277:A:T	7.3602e-28	-2.38909	-1.24071
31394402	chr2:31394402:T:G	7.79264e-27	-5.9706e-10	-1.27013
31394554	chr2:31394554:T:A	7.58107e-28	-2.38082	-1.21941
31394906	chr2:31394906:C:T	2.66816e-27	-2.34192	-2.94673e-10
31395136	chr2:31395136:C:G	9.23012e-28	-2.2223	-1.18112
31395161	chr2:31395161:T:C	2.67196e-27	-2.34049	-2.94673e-10
31395278	chr2:31395278:C:T	8.28775e-28	-2.23941	-1.2717
31395657	chr2:31395657:T:C	8.65023e-28	-2.31832	-1.14998
31396024	chr2:31396024:G:A	2.95114e-27	-2.24111	-2.94673e-10
31396235	chr2:31396235:G:A	1.71135e-27	-1.7691	-1.01692
31396553	chr2:31396553:A:G	7.76769e-27	-5.9706e-10	-1.27333
31396564	chr2:31396564:T:C	1.59095e-26	-5.9706e-10	-0.556388
31396597	chr2:31396597:G:A	2.75696e-27	-2.30918	-2.94673e-10
31396693	chr2:31396693:A:G	1.15896e-27	-2.1917	-0.984085
31397432	chr2:31397432:C:T	1.08908e-26	-5.9706e-10	-0.935389
31398732	chr2:31398732:T:C	1.01845e-27	-2.27166	-1.03336
31399559	chr2:31399559:T:C	1.73145e-27	-2.14772	-0.626628
31399599	chr2:31399599:C:A	7.79211e-28	-2.32668	-1.2461
31399925	chr2:31399925:C:T	2.63995e-27	-2.35255	-2.94673e-10
31399938	chr2:31399938:G:A	1.40827e-27	-1.70956	-1.27138
31400944	chr2:31400944:T:C	1.21507e-27	-2.38073	-0.747775
31401405	chr2:31401405:G:A	1.83814e-26	-5.9706e-10	-0.411964
31401700	chr2:31401700:G:A	8.03703e-27	-5.9706e-10	-1.23925
31401797	chr2:31401797:C:A	1.7188e-25	1.82349	-2.94673e-10
31401970	chr2:31401970:C:T	7.97997e-28	-2.28452	-1.26444
31402120	chr2:31402120:CAG:C	1.21047e-27	-2.12528	-1.00701
31402177	chr2:31402177:C:T	8.87346e-27	-5.9706e-10	-1.14024
31402394	chr2:31402394:GT:G	2.60693e-27	-2.36513	-2.94673e-10
31402426	chr2:31402426:T:C	1.58819e-26	-5.9706e-10	-0.558128
31403228	chr2:31403228:C:A	1.20256e-27	-2.12763	-1.01123
31403519	chr2:31403519:A:G	7.42225e-28	-2.37668	-1.24473
31403582	chr2:31403582:CCT:C	1.51046e-26	-5.9706e-10	-0.608308
31403770	chr2:31403770:C:T	8.57757e-28	-2.22699	-1.24975
31404130	chr2:31404130:A:C	8.37406e-27	-5.9706e-10	-1.19817
31405081	chr2:31405081:A:G	1.37715e-27	-1.76983	-1.23346
31405716	chr2:31405716:C:A	1.53518e-26	-5.9706e-10	-0.592076
31405880	chr2:31405880:G:A	1.0133e-27	-2.29392	-1.01617
31406089	chr2:31406089:C:G	1.52121e-27	-1.93221	-0.97159
31406164	chr2:31406164:A:C	1.41795e-27	-1.93582	-1.03828
31406486	chr2:31406486:A:G	9.58772e-27	-5.9706e-10	-1.06282
31406646	chr2:31406646:C:T	1.05722e-27	-2.22722	-1.04045
31406783	chr2:31406783:A:G	9.58616e-27	-5.9706e-10	-1.06299
31407516	chr2:31407516:C:T	8.59419e-28	-2.38518	-1.08962
31407570	chr2:31407570:G:C	1.22728e-26	-5.9706e-10	-0.815924
31408001	chr2:31408001:C:T	1.00224e-27	-2.05732	-1.26375
31408924	chr2:31408924:T:C	2.58986e-27	-2.3717	-2.94673e-10
31409153	chr2:31409153:G:A	1.40854e-26	-5.9706e-10	-0.67817
31409837	chr2:31409837:C:A	2.90397e-27	-2.25722	-2.94673e-10
31409907	chr2:31409907:T:C	1.23386e-26	-5.9706e-10	-0.810571
31410148	chr2:31410148:T:G	1.18445e-27	-2.12952	-1.02451
31410572	chr2:31410572:C:T	9.81316e-28	-2.27555	-1.06662
31410843	chr2:31410843:G:A	1.2736e-26	-5.9706e-10	-0.778869
31411099	chr2:31411099:T:C	2.43137e-27	-1.70204	-0.732809
31411146	chr2:31411146:G:A	7.36768e-28	-2.37406	-1.25472
31411264	chr2:31411264:C:G	1.58337e-27	-2.13919	-0.724563
31411273	chr2:31411273:C:T	1.56066e-27	-2.02065	-0.857551
31411693	chr2:31411693:C:T	9.78623e-27	-5.9706e-10	-1.04233
31412451	chr2:31412451:GA:G	8.15191e-28	-2.25773	-1.26991
31412739	chr2:31412739:T:C	8.11727e-27	-5.9706e-10	-1.22931
31412999	chr2:31412999:A:G	8.41149e-27	-5.9706e-10	-1.19371
31413295	chr2:31413295:G:C	8.81493e-27	-5.9706e-10	-1.14686
31413710	chr2:31413710:G:T	2.24038e-26	-5.9706e-10	-0.214075
31413999	chr2:31413999:C:T	7.76896e-27	-5.9706e-10	-1.27317
31414387	chr2:31414387:G:A	1.42015e-26	-0.66996	-2.94673e-10
31414732	chr2:31414732:C:G	8.36305e-27	-5.9706e-10	-1.19948
31415003	chr2:31415003:C:T	1.06943e-27	-2.00392	-1.25226
31415007	chr2:31415007:G:A	1.98418e-26	-5.9706e-10	-0.335516
31416454	chr2:31416454:C:T	2.62676e-27	-2.35755	-2.94673e-10
31416776	chr2:31416776:T:C	1.64729e-26	-5.9706e-10	-0.521591
31417522	chr2:31417522:A:G	7.8837e-27	-5.9706e-10	-1.25851
31417904	chr2:31417904:T:C	2.55825e-27	-2.38398	-2.94673e-10
31418114	chr2:31418114:C:T	8.89678e-27	-5.9706e-10	-1.13762
31418459	chr2:31418459:C:T	2.54508e-26	-5.9706e-10	-0.0865601
31418640	chr2:31418640:T:C	7.87322e-27	-5.9706e-10	-1.25984
31419777	chr2:31419777:T:A	1.3861e-26	-5.9706e-10	-0.694225
31419872	chr2:31419872:T:C	7.84475e-28	-2.33653	-1.22952
31420595	chr2:31420595:C:T	1.35757e-27	-1.90568	-1.11193
31421801	chr2:31421801:G:A	2.67953e-27	-2.33766	-2.94673e-10
31421904	chr2:31421904:G:A	7.81192e-27	-5.9706e-10	-1.26765
31421947	chr2:31421947:C:G	1.64218e-26	-5.9706e-10	-0.524694
31422049	chr2:31422049:A:C	1.44646e-26	-5.9706e-10	-0.651599
31422073	chr2:31422073:G:T	8.95508e-28	-2.19612	-1.23755
31422108	chr2:31422108:G:A	1.28171e-27	-1.8094	-1.26571
31422117	chr2:31422117:T:C	2.85675e-27	-1.4329	-0.840719
31422426	chr2:31422426:C:G	1.49207e-27	-1.65268	-1.27045
31422451	chr2:31422451:T:C	1.36585e-26	-5.9706e-10	-0.708945
31423023	chr2:31423023:G:C	2.00686e-26	-5.9706e-10	-0.324148
31423111	chr2:31423111:C:T	2.72591e-27	-2.3205	-2.94673e-10
31423260	chr2:31423260:T:C	2.22544e-27	-1.83229	-0.69106
31424279	chr2:31424279:G:A	1.3453e-27	-2.3024	-0.724285
31424303	chr2:31424303:C:T	1.19426e-27	-1.90809	-1.23769
31424827	chr2:31424827:T:C	9.46828e-28	-2.36907	-1.00888
31424876	chr2:31424876:G:A	9.95332e-27	-5.9706e-10	-1.0254
31425369	chr2:31425369:T:G	1.77766e-26	-5.9706e-10	-0.445423
31425404	chr2:31425404:A:G	7.8828e-28	-2.30818	-1.25303
31425419	chr2:31425419:T:G	2.78572e-27	-2.2988	-2.94673e-10
31426248	chr2:31426248:G:A	3.05939e-27	-2.20509	-2.94673e-10
31426261	chr2:31426261:T:C	8.15721e-27	-5.9706e-10	-1.2244
31426800	chr2:31426800:G:A	1.14786e-27	-2.00493	-1.18048
31427295	chr2:31427295:C:T	7.30881e-28	-2.38385	-1.25296
31427631	chr2:31427631:T:C	9.88293e-28	-2.37883	-0.956256
31427870	chr2:31427870:G:A	8.98983e-28	-2.20526	-1.22454
31427872	chr2:31427872:C:T	2.68572e-27	-2.33536	-2.94673e-10
31428290	chr2:31428290:C:A	8.63117e-28	-2.31725	-1.15326
31428695	chr2:31428695:G:A	8.48626e-27	-5.9706e-10	-1.18486
31428735	chr2:31428735:T:A	2.69384e-27	-2.33234	-2.94673e-10
31428778	chr2:31428778:T:C	2.68703e-27	-2.33487	-2.94673e-10
31429034	chr2:31429034:G:A	9.64082e-27	-5.9706e-10	-1.0573
31429485	chr2:31429485:C:T	1.01256e-27	-2.10956	-1.20126
31429541	chr2:31429541:C:T	9.10642e-28	-2.34459	-1.07232
31429570	chr2:31429570:G:A	7.96072e-28	-2.32916	-1.22221
31429656	chr2:31429656:T:C	1.58189e-27	-1.6175	-1.24719
31429895	chr2:31429895:G:A	7.13947e-28	-2.38798	-1.27227
31430152	chr2:31430152:T:C	2.64527e-27	-2.35053	-2.94673e-10
31430466	chr2:31430466:C:A	2.69957e-27	-2.33021	-2.94673e-10
31430539	chr2:31430539:T:C	8.53393e-28	-2.2885	-1.19334
31430760	chr2:31430760:A:G	9.71432e-27	-5.9706e-10	-1.0497
31431241	chr2:31431241:T:C	7.97835e-27	-5.9706e-10	-1.24657
31431289	chr2:31431289:G:A	3.48428e-27	-2.07504	-2.94673e-10
31431652	chr2:31431652:C:A	5.61403e-27	-1.59804	-2.94673e-10
31431788	chr2:31431788:A:T	8.72371e-27	-5.9706e-10	-1.15726
31432465	chr2:31432465:A:G	9.01428e-27	-5.9706e-10	-1.1245
31432629	chr2:31432629:A:AGG	1.10862e-27	-2.20389	-1.01629
31432630	chr2:31432630:T:G	1.11941e-27	-2.20317	-1.00734
31432974	chr2:31432974:C:T	1.96176e-26	-5.9706e-10	-0.34688
31433514	chr2:31433514:C:T	9.32883e-28	-2.23694	-1.15584
31433516	chr2:31433516:T:C	1.006e-26	-5.9706e-10	-1.01474
31433730	chr2:31433730:A:G	1.27821e-27	-1.80998	-1.26787
31434149	chr2:31434149:G:A	2.01782e-26	-5.9706e-10	-0.318703
31434426	chr2:31434426:G:A	9.08445e-28	-2.24836	-1.17097
31434794	chr2:31434794:A:G	1.62635e-26	-5.9706e-10	-0.534382
31434795	chr2:31434795:C:T	1.15171e-27	-2.18317	-0.99889
31434878	chr2:31434878:A:G	2.13236e-26	-5.9706e-10	-0.263492
31435120	chr2:31435120:G:C	7.97515e-27	-5.9706e-10	-1.24697
31435139	chr2:31435139:G:C	8.68396e-27	-5.9706e-10	-1.16183
31435308	chr2:31435308:G:C	9.10696e-27	-5.9706e-10	-1.11427
31435587	chr2:31435587:T:C	2.63806e-27	-2.35326	-2.94673e-10
31435648	chr2:31435648:A:G	1.0636e-26	-5.9706e-10	-0.959061
31436039	chr2:31436039:A:G	1.51869e-26	-5.9706e-10	-0.602871
31436043	chr2:31436043:CA:C	1.14767e-26	-5.9706e-10	-0.882991
31436136	chr2:31436136:T:C	1.30006e-26	-5.9706e-10	-0.758314
31436226	chr2:31436226:C:T	3.69594e-26	-5.9706e-10	0.286514
31436352	chr2:31436352:A:C	2.59579e-27	-2.36942	-2.94673e-10
31436360	chr2:31436360:C:T	8.32138e-28	-2.29982	-1.20725
31436734	chr2:31436734:T:C	7.84778e-28	-2.38541	-1.18025
31437074	chr2:31437074:T:C	2.76947e-27	-2.30465	-2.94673e-10
31437114	chr2:31437114:T:G	6.52614e-27	-1.44749	-2.94673e-10
31437417	chr2:31437417:A:G	1.30564e-26	-5.9706e-10	-0.754029
31437471	chr2:31437471:G:A	1.04524e-26	-5.9706e-10	-0.976474
31437535	chr2:31437535:T:C	1.85819e-27	-2.38637	-0.317329
31437596	chr2:31437596:A:G	9.09134e-27	-5.9706e-10	-1.11598
31437732	chr2:31437732:G:C	8.13022e-27	-5.9706e-10	-1.22772
31437931	chr2:31437931:C:A	1.27159e-27	-2.29028	-0.792753
31438124	chr2:31438124:C:A	4.60393e-26	-5.9706e-10	0.506191
31438192	chr2:31438192:A:G	1.46772e-26	-5.9706e-10	-0.637008
31438382	chr2:31438382:A:C	1.13812e-26	-5.9706e-10	-0.891342
31438420	chr2:31438420:A:C	2.55438e-27	-2.3855	-2.94673e-10
31438572	chr2:31438572:A:G	1.59109e-26	-5.9706e-10	-0.5563
31438725	chr2:31438725:C:T	8.78856e-27	-5.9706e-10	-1.14985
31439453	chr2:31439453:C:T	1.75951e-27	-2.14645	-0.61182
31439632	chr2:31439632:T:A	1.62506e-26	-5.9706e-10	-0.535174
31440248	chr2:31440248:G:A	1.07273e-27	-2.28531	-0.967788
31440353	chr2:31440353:G:C	1.01875e-26	-5.9706e-10	-1.00215
31440604	chr2:31440604:C:T	1.46486e-27	-2.26555	-0.676004
31440808	chr2:31440808:C:A	2.59753e-27	-2.36874	-2.94673e-10
31440937	chr2:31440937:C:T	1.69466e-27	-2.21951	-0.576313
31441062	chr2:31441062:T:C	9.65345e-28	-2.36186	-0.996716
31441436	chr2:31441436:C:A	1.6006e-27	-2.21668	-0.636244
31442016	chr2:31442016:T:A	1.88494e-26	-5.9706e-10	-0.386825
31442096	chr2:31442096:A:G	1.85618e-26	-5.9706e-10	-0.402201
31442795	chr2:31442795:C:T	2.66127e-27	-2.3445	-2.94673e-10
31442972	chr2:31442972:C:T	7.76705e-27	-5.9706e-10	-1.27341
31443025	chr2:31443025:A:G	1.85545e-26	-5.9706e-10	-0.402592
31443371	chr2:31443371:G:C	1.073e-26	-5.9706e-10	-0.950265
31443374	chr2:31443374:T:A	8.23057e-27	-5.9706e-10	-1.21545
31444373	chr2:31444373:C:T	8.23657e-27	-5.9706e-10	-1.21472
31444387	chr2:31444387:G:C	1.34328e-27	-2.17939	-0.848805
31444399	chr2:31444399:C:T	2.57429e-26	-5.9706e-10	-0.0751484
31444525	chr2:31444525:C:T	8.11584e-27	-5.9706e-10	-1.22949
31444549	chr2:31444549:C:T	8.23657e-27	-5.9706e-10	-1.21472
31444809	chr2:31444809:C:T	8.2107e-27	-5.9706e-10	-1.21787
31445014	chr2:31445014:C:A	3.01278e-27	-2.22044	-2.94673e-10
31445498	chr2:31445498:A:G	1.35215e-26	-5.9706e-10	-0.719026
31446017	chr2:31446017:T:C	9.02168e-27	-5.9706e-10	-1.12368
31446045	chr2:31446045:A:G	1.32469e-26	-5.9706e-10	-0.739542
31446315	chr2:31446315:T:C	8.06651e-27	-5.9706e-10	-1.23558
31446650	chr2:31446650:A:G	1.08801e-27	-2.13932	-1.09964
31446706	chr2:31446706:C:T	1.47527e-27	-2.29529	-0.639174
31446761	chr2:31446761:T:C	1.32451e-27	-2.24491	-0.797347
31447101	chr2:31447101:C:T	2.64973e-27	-2.34885	-2.94673e-10
31447242	chr2:31447242:T:C	1.26464e-27	-2.19377	-0.89475
31447305	chr2:31447305:G:A	1.51774e-26	-5.9706e-10	-0.603497
31447357	chr2:31447357:A:G	1.35647e-26	-5.9706e-10	-0.715833
31447361	chr2:31447361:C:T	8.97305e-27	-5.9706e-10	-1.12908
31447657	chr2:31447657:A:G	1.23967e-27	-2.30868	-0.799782
31447772	chr2:31447772:C:T	1.17157e-26	-5.9706e-10	-0.862372
31448747	chr2:31448747:A:C	9.67854e-27	-5.9706e-10	-1.05339
31448792	chr2:31448792:C:A	1.23299e-27	-2.323	-0.790856
31448850	chr2:31448850:T:G	1.19317e-26	-5.9706e-10	-0.844103
31448902	chr2:31448902:C:T	1.83679e-26	-5.9706e-10	-0.4127
31448903	chr2:31448903:G:A	1.05381e-27	-2.33738	-0.933514
31449333	chr2:31449333:C:T	1.24339e-26	-5.9706e-10	-0.802876
31449629	chr2:31449629:C:T	1.89715e-26	-5.9706e-10	-0.380367
31449761	chr2:31449761:A:G	2.64343e-27	-2.35123	-2.94673e-10
31449911	chr2:31449911:C:T	7.95477e-28	-2.38619	-1.16592
31450049	chr2:31450049:T:C	1.06165e-27	-2.34698	-0.916496
31450307	chr2:31450307:A:G	2.60291e-27	-2.36668	-2.94673e-10
31450584	chr2:31450584:C:A	8.37449e-27	-5.9706e-10	-1.19812
31450668	chr2:31450668:G:A	8.42044e-27	-5.9706e-10	-1.19264
31450709	chr2:31450709:C:G	1.59098e-26	-5.9706e-10	-0.556369
31451257	chr2:31451257:T:C	7.81596e-27	-5.9706e-10	-1.26714
31451419	chr2:31451419:A:C	1.21504e-26	-5.9706e-10	-0.825945
31451874	chr2:31451874:G:A	8.3265e-28	-2.36476	-1.14169
31452075	chr2:31452075:C:T	8.33087e-27	-5.9706e-10	-1.20334
31452426	chr2:31452426:T:C	4.48296e-27	-1.82302	-2.94673e-10
31452445	chr2:31452445:G:A	1.32961e-27	-2.00681	-1.03161
31452624	chr2:31452624:A:G	3.67716e-27	-0.944592	-1.07657
31452838	chr2:31452838:G:A	1.28479e-26	-5.9706e-10	-0.770122
31452891	chr2:31452891:T:C	8.14274e-27	-5.9706e-10	-1.22618
31453137	chr2:31453137:T:C	2.70259e-27	-2.32909	-2.94673e-10
31453454	chr2:31453454:C:G	9.70314e-28	-2.24828	-1.10516
31453765	chr2:31453765:T:C	1.91133e-26	-5.9706e-10	-0.372919
31453772	chr2:31453772:GTCAAATAA:G	1.33238e-27	-2.29188	-0.744458
31454254	chr2:31454254:G:C	8.56338e-27	-5.9706e-10	-1.17581
31454731	chr2:31454731:C:T	9.57853e-27	-5.9706e-10	-1.06378
31454866	chr2:31454866:C:T	1.71635e-26	-5.9706e-10	-0.480518
31454892	chr2:31454892:T:C	1.81688e-27	-2.18839	-0.537799
31455277	chr2:31455277:C:T	1.87032e-26	-5.9706e-10	-0.39461
31455287	chr2:31455287:G:A	1.00476e-27	-2.14407	-1.17449
31455650	chr2:31455650:C:T	9.83759e-27	-5.9706e-10	-1.03709
31456188	chr2:31456188:T:C	8.1342e-28	-2.32173	-1.20808
31456445	chr2:31456445:T:G	7.95376e-27	-5.9706e-10	-1.24966
31456783	chr2:31456783:T:C	1.20513e-27	-1.89468	-1.24204
31457084	chr2:31457084:C:T	2.74596e-27	-2.31317	-2.94673e-10
31457288	chr2:31457288:A:G	4.73658e-27	-1.76799	-2.94673e-10
31457757	chr2:31457757:C:G	8.67692e-28	-2.36702	-1.0982
31457795	chr2:31457795:G:A	1.97412e-26	-5.9706e-10	-0.340598
31457886	chr2:31457886:G:T	1.10726e-27	-2.38827	-0.833146
31457907	chr2:31457907:C:A	1.81722e-26	-5.9706e-10	-0.423411
31458144	chr2:31458144:G:A	2.91099e-27	-2.25481	-2.94673e-10
31458357	chr2:31458357:G:T	1.92473e-26	-5.9706e-10	-0.365936
31458363	chr2:31458363:G:A	1.82141e-26	-5.9706e-10	-0.421111
31458383	chr2:31458383:G:T	7.7789e-27	-5.9706e-10	-1.27189
31458634	chr2:31458634:T:C	2.75346e-27	-2.31045	-2.94673e-10
31458695	chr2:31458695:G:T	8.34466e-27	-5.9706e-10	-1.20168
31458914	chr2:31458914:C:T	1.50853e-26	-5.9706e-10	-0.609582
31459308	chr2:31459308:G:A	1.77184e-26	-5.9706e-10	-0.448703
31459675	chr2:31459675:C:T	1.32754e-27	-2.03196	-1.00802
31459683	chr2:31459683:G:A	1.4834e-27	-2.22	-0.708968
31459977	chr2:31459977:A:G	1.19959e-26	-5.9706e-10	-0.838737
31460827	chr2:31460827:CAAATGAAATAAATTAAG:C	8.47222e-28	-2.305	-1.18409
31460873	chr2:31460873:A:C	2.6115e-27	-2.36338	-2.94673e-10
31460933	chr2:31460933:C:T	9.39148e-27	-5.9706e-10	-1.0835
31461074	chr2:31461074:C:A	9.04006e-28	-2.15653	-1.26769
31462830	chr2:31462830:T:C	1.43694e-27	-2.33696	-0.623825
31462923	chr2:31462923:T:C	8.39447e-28	-2.32392	-1.1744
31463046	chr2:31463046:C:T	1.94504e-26	-5.9706e-10	-0.355439
31463443	chr2:31463443:T:C	9.44241e-28	-2.24545	-1.13522
31463541	chr2:31463541:T:C	2.76145e-27	-2.30755	-2.94673e-10
31463872	chr2:31463872:C:G	2.30035e-26	-5.9706e-10	-0.187661
31463938	chr2:31463938:C:G	3.88598e-27	-1.96593	-2.94673e-10
31464700	chr2:31464700:GC:G	9.86829e-28	-2.27462	-1.06194
31464935	chr2:31464935:G:A	1.6501e-26	-5.9706e-10	-0.519884
31464986	chr2:31464986:T:A	9.87687e-28	-2.2768	-1.05889
31465373	chr2:31465373:A:C	1.43693e-26	-5.9706e-10	-0.658212
31466142	chr2:31466142:T:C	7.55637e-28	-2.35304	-1.25046
31466266	chr2:31466266:C:A	1.62412e-26	-5.9706e-10	-0.535751
31466306	chr2:31466306:G:A	1.52249e-26	-5.9706e-10	-0.600376
31466490	chr2:31466490:C:T	1.15249e-27	-2.14231	-1.03906
31466791	chr2:31466791:G:A	2.64184e-27	-2.35183	-2.94673e-10
31466860	chr2:31466860:G:A	9.58618e-27	-5.9706e-10	-1.06298
31467099	chr2:31467099:T:C	1.43384e-26	-5.9706e-10	-0.660361
31467108	chr2:31467108:G:T	7.7673e-27	-5.9706e-10	-1.27338
31467211	chr2:31467211:A:G	9.27033e-27	-5.9706e-10	-1.09649
31467955	chr2:31467955:C:T	1.59507e-27	-2.2968	-0.559586
31468415	chr2:31468415:T:A	8.69395e-27	-5.9706e-10	-1.16068
31468514	chr2:31468514:G:T	8.69436e-27	-5.9706e-10	-1.16063
31468558	chr2:31468558:T:C	1.93866e-26	-5.9706e-10	-0.358721
31468782	chr2:31468782:G:T	1.10949e-27	-2.31045	-0.908962
31468803	chr2:31468803:T:A	1.12245e-26	-5.9706e-10	-0.905209
31468963	chr2:31468963:C:T	8.2207e-28	-2.30391	-1.21533
31469061	chr2:31469061:G:A	8.59811e-27	-5.9706e-10	-1.17176
31469162	chr2:31469162:G:A	9.19792e-27	-5.9706e-10	-1.10433
31469471	chr2:31469471:T:C	1.32725e-26	-5.9706e-10	-0.737612
31469593	chr2:31469593:C:T	1.09952e-27	-2.23081	-0.997619
31469772	chr2:31469772:C:T	1.46479e-26	-5.9706e-10	-0.639009
31471692	chr2:31471692:G:A	1.22658e-27	-2.29095	-0.828118
31471765	chr2:31471765:A:C	2.83994e-27	-2.27952	-2.94673e-10
31472164	chr2:31472164:T:C	2.34145e-26	-5.9706e-10	-0.16995
31472542	chr2:31472542:C:T	1.58345e-26	-5.9706e-10	-0.561113
31472940	chr2:31472940:T:A	9.53281e-28	-2.10099	-1.27016
31473375	chr2:31473375:T:C	8.5579e-27	-5.9706e-10	-1.17645
31474097	chr2:31474097:A:G	1.02148e-26	-5.9706e-10	-0.999465
31474182	chr2:31474182:C:A	1.99274e-27	-2.19274	-0.441061
31474539	chr2:31474539:C:T	1.58345e-26	-5.9706e-10	-0.561113
31474815	chr2:31474815:T:C	9.29712e-28	-2.15418	-1.24201
31475340	chr2:31475340:G:A	2.69086e-27	-2.33345	-2.94673e-10
31475476	chr2:31475476:A:C	1.03067e-27	-2.04979	-1.2433
31475653	chr2:31475653:T:A	1.10519e-27	-2.24745	-0.975838
31475658	chr2:31475658:A:C	1.24825e-27	-2.30336	-0.798203
31475825	chr2:31475825:G:T	1.13678e-27	-2.24557	-0.949538
31476146	chr2:31476146:G:T	1.00756e-27	-2.25951	-1.05626
31476293	chr2:31476293:C:T	1.68791e-27	-2.30177	-0.498047
31477017	chr2:31477017:A:G	1.07331e-27	-2.26363	-0.988924
31477090	chr2:31477090:A:C	2.73567e-27	-2.31693	-2.94673e-10
31477266	chr2:31477266:C:T	9.16035e-27	-5.9706e-10	-1.10842
31477501	chr2:31477501:A:G	7.82312e-27	-5.9706e-10	-1.26622
31477527	chr2:31477527:T:C	1.22044e-27	-2.38724	-0.736856
31477754	chr2:31477754:T:C	2.59121e-27	-2.37118	-2.94673e-10
31477763	chr2:31477763:T:C	9.73743e-28	-2.35798	-0.991934
31477875	chr2:31477875:C:T	8.75615e-27	-1.15355	-2.94673e-10
31477932	chr2:31477932:C:T	9.34139e-28	-2.38735	-1.00409
31478174	chr2:31478174:C:A	1.21447e-26	-5.9706e-10	-0.826413
31478344	chr2:31478344:A:T	8.71898e-27	-5.9706e-10	-1.1578
31478377	chr2:31478377:T:A	2.10329e-26	-5.9706e-10	-0.277219
31478645	chr2:31478645:A:G	1.09579e-26	-5.9706e-10	-0.929246
31479572	chr2:31479572:T:C	7.84891e-27	-5.9706e-10	-1.26293
31479636	chr2:31479636:T:C	1.21089e-27	-2.37584	-0.756109
31480011	chr2:31480011:T:C	1.04855e-26	-5.9706e-10	-0.973313
31480465	chr2:31480465:T:G	9.18562e-27	-5.9706e-10	-1.10567
31480658	chr2:31480658:C:A	7.78559e-27	-5.9706e-10	-1.27103
31480738	chr2:31480738:G:C	1.00003e-26	-5.9706e-10	-1.02069
31480862	chr2:31480862:T:C	2.72867e-27	-2.31949	-2.94673e-10
31480938	chr2:31480938:T:C	2.55233e-27	-2.3863	-2.94673e-10
31480980	chr2:31480980:T:G	5.58852e-27	-1.60259	-2.94673e-10
31481060	chr2:31481060:A:AT	1.16076e-26	-5.9706e-10	-0.871641
31481087	chr2:31481087:T:A	2.73098e-27	-2.31864	-2.94673e-10
31482076	chr2:31482076:A:G	9.63381e-28	-2.08929	-1.27133
31482649	chr2:31482649:C:A	9.53315e-28	-2.35032	-1.0208
31482745	chr2:31482745:G:A	1.11633e-27	-2.23339	-0.979865
31482969	chr2:31482969:T:C	1.38837e-26	-5.9706e-10	-0.692587
31484188	chr2:31484188:G:A	7.7965e-28	-2.30614	-1.26608
31484700	chr2:31484700:G:A	7.76673e-27	-5.9706e-10	-1.27346
31486551	chr2:31486551:T:G	9.34656e-28	-2.22543	-1.16545
31486574	chr2:31486574:C:T	2.74419e-27	-2.31382	-2.94673e-10
31486580	chr2:31486580:G:A	2.67533e-27	-2.33923	-2.94673e-10
31486686	chr2:31486686:A:C	8.17159e-27	-5.9706e-10	-1.22264
31486895	chr2:31486895:C:A	4.39575e-26	-5.9706e-10	0.459917
31487918	chr2:31487918:A:G	1.79398e-26	-5.9706e-10	-0.436283
31487972	chr2:31487972:G:A	2.64648e-27	-2.35007	-2.94673e-10
31488233	chr2:31488233:G:C	1.78892e-26	-5.9706e-10	-0.439109
31488539	chr2:31488539:A:C	9.49925e-28	-2.20587	-1.1688
31488631	chr2:31488631:C:T	1.16067e-27	-2.33937	-0.834937
31488805	chr2:31488805:G:C	2.0694e-26	-5.9706e-10	-0.293461
31488950	chr2:31488950:C:A	8.12567e-27	-5.9706e-10	-1.22828
31489475	chr2:31489475:A:C	7.78167e-27	-5.9706e-10	-1.27153
31489929	chr2:31489929:G:A	7.77473e-27	-5.9706e-10	-1.27243
31489971	chr2:31489971:C:A	9.45134e-28	-2.18181	-1.19792
31490240	chr2:31490240:G:A	9.74636e-27	-5.9706e-10	-1.04641
31490437	chr2:31490437:C:T	1.06419e-26	-5.9706e-10	-0.958511
31490496	chr2:31490496:A:G	1.9469e-27	-2.36574	-0.291327
31490498	chr2:31490498:T:A	1.06125e-26	-5.9706e-10	-0.961269
31490657	chr2:31490657:T:C	9.35062e-27	-5.9706e-10	-1.08786
31490679	chr2:31490679:C:G	1.14028e-27	-1.97156	-1.22047
31491086	chr2:31491086:C:T	2.74206e-27	-2.3146	-2.94673e-10
31491336	chr2:31491336:G:A	2.78927e-27	-2.29752	-2.94673e-10
31491468	chr2:31491468:AC:A	1.99682e-26	-5.9706e-10	-0.329165
31491474	chr2:31491474:A:G	3.16689e-27	-2.17056	-2.94673e-10
31491679	chr2:31491679:C:T	2.67129e-27	-2.34074	-2.94673e-10
31491692	chr2:31491692:C:T	9.99588e-28	-2.16601	-1.15771
31492182	chr2:31492182:G:A	8.71596e-28	-2.20134	-1.25939
31493330	chr2:31493330:T:G	1.03379e-27	-2.1776	-1.11247
31493752	chr2:31493752:A:G	1.08165e-27	-2.20973	-1.03509
31494271	chr2:31494271:A:G	7.88507e-28	-2.37239	-1.18853
31494404	chr2:31494404:A:C	2.69918e-27	-2.33036	-2.94673e-10
31494685	chr2:31494685:G:T	1.07675e-27	-2.38539	-0.86396
31494729	chr2:31494729:A:G	9.30468e-27	-5.9706e-10	-1.09279
31494825	chr2:31494825:A:G	9.47058e-27	-5.9706e-10	-1.07512
31494959	chr2:31494959:T:A	8.87698e-28	-2.16901	-1.27342
31495165	chr2:31495165:A:G	8.51642e-28	-2.36335	-1.12054
31495181	chr2:31495181:G:A	2.75033e-27	-2.31158	-2.94673e-10
31495488	chr2:31495488:C:G	7.53909e-28	-2.37891	-1.22688
31495552	chr2:31495552:C:T	1.13374e-27	-2.07565	-1.12214
31495573	chr2:31495573:T:G	7.57978e-28	-2.37958	-1.22082
31495607	chr2:31495607:C:G	9.03992e-27	-5.9706e-10	-1.12165
31495843	chr2:31495843:A:G	9.74421e-27	-5.9706e-10	-1.04663
31496100	chr2:31496100:A:G	1.14406e-26	-5.9706e-10	-0.886134
31496262	chr2:31496262:T:G	8.28333e-28	-2.35899	-1.15265
31496281	chr2:31496281:G:A	7.17745e-28	-2.38693	-1.26802
31496406	chr2:31496406:C:T	7.90578e-28	-2.35704	-1.20125
31496586	chr2:31496586:ACC:A	2.12138e-26	-5.9706e-10	-0.268651
31496606	chr2:31496606:C:T	7.78139e-28	-2.34174	-1.23242
31496670	chr2:31496670:C:T	1.12707e-27	-2.36237	-0.841318
31496857	chr2:31496857:A:G	8.14918e-28	-2.3615	-1.16647
31497002	chr2:31497002:C:T	1.11605e-27	-1.94958	-1.26393
31497390	chr2:31497390:T:C	1.06535e-26	-5.9706e-10	-0.957417
31497440	chr2:31497440:C:T	1.01383e-27	-2.36527	-0.944303
31497531	chr2:31497531:A:G	1.12223e-26	-5.9706e-10	-0.905399
31497843	chr2:31497843:G:C	2.81233e-27	-2.28929	-2.94673e-10
31497904	chr2:31497904:G:C	1.09288e-27	-2.38415	-0.85034
31498051	chr2:31498051:C:T	1.14332e-26	-5.9706e-10	-0.886783
31498130	chr2:31498130:G:C	9.13364e-28	-2.16999	-1.24394
31498223	chr2:31498223:A:C	9.45043e-27	-5.9706e-10	-1.07725
31498297	chr2:31498297:C:G	9.15672e-28	-2.38936	-1.02204
31498438	chr2:31498438:A:T	2.73896e-27	-2.31573	-2.94673e-10
31498602	chr2:31498602:C:A	1.46331e-26	-5.9706e-10	-0.640017
31499892	chr2:31499892:C:A	7.58393e-28	-2.32995	-1.26991
31500071	chr2:31500071:C:T	2.90485e-27	-2.25692	-2.94673e-10
31501129	chr2:31501129:T:A	1.30198e-26	-5.9706e-10	-0.756832
31501197	chr2:31501197:C:T	7.14764e-28	-2.38779	-1.27132
31501198	chr2:31501198:C:T	2.26774e-26	-5.9706e-10	-0.201935
31501199	chr2:31501199:C:G	2.17996e-26	-5.9706e-10	-0.241414
31501426	chr2:31501426:C:A	1.05046e-27	-2.3846	-0.889476
31501580	chr2:31501580:C:T	8.23933e-28	-2.25197	-1.265
31501604	chr2:31501604:A:G	8.43242e-28	-2.38933	-1.10448
31501746	chr2:31501746:C:T	8.28901e-28	-2.38726	-1.1237
31501754	chr2:31501754:G:A	7.39435e-28	-2.38559	-1.23958
31501757	chr2:31501757:A:T	1.07982e-26	-0.943924	-2.94673e-10
31502063	chr2:31502063:T:C	9.05432e-28	-2.17321	-1.24944
31502121	chr2:31502121:G:A	1.29896e-25	1.54343	-2.94673e-10
31502150	chr2:31502150:G:A	7.5675e-28	-2.34953	-1.25249
31502443	chr2:31502443:A:C	9.98152e-27	-5.9706e-10	-1.02257
31502447	chr2:31502447:A:G	5.25711e-27	-1.66372	-2.94673e-10
31502448	chr2:31502448:TAA:T	7.77307e-27	-5.9706e-10	-1.27264
31502454	chr2:31502454:A:T	2.05928e-27	-2.37618	-0.22477
31502455	chr2:31502455:A:T	3.16686e-26	-5.9706e-10	0.132021
31502531	chr2:31502531:G:A	1.10868e-26	-5.9706e-10	-0.917554
31502569	chr2:31502569:G:A	7.65611e-28	-2.33575	-1.25464
31502642	chr2:31502642:G:A	1.01182e-26	-5.9706e-10	-1.00897
31503069	chr2:31503069:T:C	2.60849e-27	-2.36453	-2.94673e-10
31503216	chr2:31503216:A:C	7.41308e-28	-2.35178	-1.27086
31503298	chr2:31503298:T:G	8.8204e-27	-5.9706e-10	-1.14624
31503490	chr2:31503490:T:C	9.59139e-27	-5.9706e-10	-1.06244
31504133	chr2:31504133:C:T	9.42618e-27	-5.9706e-10	-1.07981
31504617	chr2:31504617:G:C	1.78892e-26	-5.9706e-10	-0.439109
31504774	chr2:31504774:C:T	7.78567e-27	-5.9706e-10	-1.27102
31504863	chr2:31504863:G:A	7.44859e-28	-2.35028	-1.26759
31504954	chr2:31504954:G:A	2.69038e-27	-2.33362	-2.94673e-10
31505185	chr2:31505185:C:T	8.43502e-28	-2.38935	-1.10414
31505188	chr2:31505188:TA:T	9.30624e-27	-5.9706e-10	-1.09262
31505720	chr2:31505720:A:C	1.46847e-26	-5.9706e-10	-0.6365
31505849	chr2:31505849:C:A	7.78971e-27	-5.9706e-10	-1.2705
31506050	chr2:31506050:A:T	8.57399e-28	-2.24076	-1.23639
31507050	chr2:31507050:G:T	2.76281e-27	-2.30706	-2.94673e-10
31507291	chr2:31507291:A:G	9.9475e-28	-2.38913	-0.939436
31507903	chr2:31507903:C:A	8.64899e-28	-2.33858	-1.12986
31508048	chr2:31508048:G:A	7.37194e-28	-2.38625	-1.24196
31508194	chr2:31508194:A:T	2.78298e-27	-2.29978	-2.94673e-10
31508347	chr2:31508347:A:G	9.15681e-28	-2.19448	-1.21692
31508473	chr2:31508473:T:G	1.30071e-27	-2.0566	-1.00379
31509846	chr2:31509846:G:A	9.73311e-28	-2.27174	-1.07862
31509984	chr2:31509984:T:C	8.89097e-27	-5.9706e-10	-1.13827
31510415	chr2:31510415:T:C	1.55772e-27	-2.18216	-0.697926
31510679	chr2:31510679:C:T	3.17304e-27	-2.16862	-2.94673e-10
31510996	chr2:31510996:T:C	5.28203e-27	-1.65899	-2.94673e-10
31511020	chr2:31511020:T:C	2.61364e-27	-2.36256	-2.94673e-10
31511263	chr2:31511263:T:C	1.19969e-26	-5.9706e-10	-0.838659
31512133	chr2:31512133:C:G	8.07248e-27	-5.9706e-10	-1.23484
31512159	chr2:31512159:C:CT	1.21023e-27	-2.37662	-0.755882
31512517	chr2:31512517:T:C	2.55591e-27	-2.3849	-2.94673e-10
31512987	chr2:31512987:C:A	8.61721e-27	-5.9706e-10	-1.16954
31513149	chr2:31513149:T:C	7.52794e-28	-2.38354	-1.22373
31513483	chr2:31513483:T:C	2.82559e-27	-2.28459	-2.94673e-10
31514268	chr2:31514268:C:T	2.57154e-27	-2.3788	-2.94673e-10
31514283	chr2:31514283:C:G	2.82463e-27	-2.28493	-2.94673e-10
31514301	chr2:31514301:G:A	2.604e-27	-2.36626	-2.94673e-10
31514377	chr2:31514377:T:C	2.71621e-27	-2.32407	-2.94673e-10
31514724	chr2:31514724:C:T	2.82416e-27	-2.2851	-2.94673e-10
31514882	chr2:31514882:C:A	2.90464e-27	-2.257	-2.94673e-10
31516037	chr2:31516037:A:G	5.99472e-27	-1.53243	-2.94673e-10
31516314	chr2:31516314:T:G	1.50624e-26	-5.9706e-10	-0.611101
31516369	chr2:31516369:G:T	2.80828e-27	-2.29073	-2.94673e-10
31516496	chr2:31516496:T:C	8.64955e-28	-2.23045	-1.23793
31516612	chr2:31516612:T:C	1.35528e-26	-5.9706e-10	-0.716713
31516710	chr2:31516710:G:A	2.55387e-27	-2.38569	-2.94673e-10
31516805	chr2:31516805:A:G	1.51482e-26	-5.9706e-10	-0.605421
31516880	chr2:31516880:A:C	8.33673e-28	-2.33245	-1.17277
31516883	chr2:31516883:T:C	2.65265e-27	-2.34775	-2.94673e-10
31516895	chr2:31516895:G:C	8.01367e-28	-2.32358	-1.22116
31517208	chr2:31517208:A:C	7.90295e-28	-2.31773	-1.24092
31517488	chr2:31517488:C:A	3.26964e-27	-2.13862	-2.94673e-10
31517592	chr2:31517592:C:T	8.8804e-28	-2.3748	-1.06725
31517792	chr2:31517792:T:A	8.43412e-28	-2.25351	-1.2401
31517826	chr2:31517826:A:AG	7.7339e-28	-2.37994	-1.20033
31517917	chr2:31517917:G:C	7.32204e-28	-2.38547	-1.24953
31518512	chr2:31518512:A:T	7.76881e-27	-5.9706e-10	-1.27319
31518597	chr2:31518597:TG:T	2.02783e-26	-5.9706e-10	-0.313753
31519060	chr2:31519060:C:T	8.38834e-28	-2.28047	-1.21858
31519510	chr2:31519510:A:T	1.15733e-27	-2.01504	-1.16215
31520061	chr2:31520061:G:A	1.40076e-26	-5.9706e-10	-0.683704
31520835	chr2:31520835:G:A	8.3155e-28	-2.25667	-1.2511
31521004	chr2:31521004:T:A	2.82367e-27	-1.63124	-0.654028
31521017	chr2:31521017:T:G	6.47008e-27	-1.45612	-2.94673e-10
31521519	chr2:31521519:G:A	3.00559e-27	-2.22283	-2.94673e-10
31521700	chr2:31521700:C:A	3.09667e-26	-5.9706e-10	0.109606
31521775	chr2:31521775:C:T	3.10145e-26	-5.9706e-10	0.11115
31521779	chr2:31521779:A:C	1.14232e-26	-5.9706e-10	-0.887659
31521897	chr2:31521897:G:C	1.04726e-27	-2.30881	-0.968324
31521906	chr2:31521906:G:A	1.03643e-27	-2.3131	-0.974423
31522654	chr2:31522654:G:A	1.7204e-26	-5.9706e-10	-0.478166
31522725	chr2:31522725:T:C	2.44138e-26	-5.9706e-10	-0.128159
31522803	chr2:31522803:C:T	8.44855e-27	-5.9706e-10	-1.18931
31522946	chr2:31522946:C:G	1.87551e-26	-5.9706e-10	-0.39184
31523491	chr2:31523491:G:A	1.11969e-26	-5.9706e-10	-0.907671
31523761	chr2:31523761:G:A	1.60227e-26	-5.9706e-10	-0.549302
31523958	chr2:31523958:T:C	7.93014e-28	-2.36655	-1.18867
31524007	chr2:31524007:G:A	1.77671e-26	-5.9706e-10	-0.445959
31524644	chr2:31524644:C:T	9.47782e-28	-2.26716	-1.10978
31524923	chr2:31524923:T:C	2.71215e-27	-2.32556	-2.94673e-10
31525824	chr2:31525824:C:T	2.1051e-26	-5.9706e-10	-0.276355
31525937	chr2:31525937:A:G	3.1762e-26	-5.9706e-10	0.134965
31526328	chr2:31526328:T:C	9.53186e-27	-5.9706e-10	-1.06867
31527555	chr2:31527555:G:A	1.47548e-26	-5.9706e-10	-0.631737
31527687	chr2:31527687:C:T	1.07786e-26	-5.9706e-10	-0.945742
31528293	chr2:31528293:G:A	3.00071e-26	-5.9706e-10	0.0781284
31528650	chr2:31528650:C:T	2.91137e-27	-2.25468	-2.94673e-10
31528761	chr2:31528761:A:G	4.70929e-27	-1.77377	-2.94673e-10
31529976	chr2:31529976:T:C	2.79865e-27	-2.29417	-2.94673e-10
31530226	chr2:31530226:C:T	2.79347e-27	-2.29602	-2.94673e-10
31530415	chr2:31530415:C:T	8.63088e-28	-2.22215	-1.24839
31530978	chr2:31530978:T:C	2.88114e-27	-2.26512	-2.94673e-10
31531894	chr2:31531894:A:C	1.12251e-26	-5.9706e-10	-0.905153
31531926	chr2:31531926:C:A	2.77128e-27	-2.304	-2.94673e-10
31531954	chr2:31531954:T:G	8.39753e-28	-2.24891	-1.24904
31532087	chr2:31532087:T:C	8.97209e-28	-2.34323	-1.08854
31532485	chr2:31532485:A:G	9.40483e-28	-2.30325	-1.08141
31532597	chr2:31532597:C:T	2.64196e-27	-2.35178	-2.94673e-10
31532985	chr2:31532985:T:TG	2.60054e-27	-2.36759	-2.94673e-10
31533133	chr2:31533133:C:A	8.36308e-27	-5.9706e-10	-1.19948
31533891	chr2:31533891:C:A	7.79973e-27	-5.9706e-10	-1.26922
31534216	chr2:31534216:T:C	1.17865e-27	-2.22167	-0.937267
31534571	chr2:31534571:A:G	5.48522e-26	-5.9706e-10	0.681337
31534878	chr2:31534878:A:G	1.87906e-26	-5.9706e-10	-0.389949
31535349	chr2:31535349:A:G	1.82847e-26	-5.9706e-10	-0.417242
31535687	chr2:31535687:C:A	9.94636e-27	-5.9706e-10	-1.0261
31535729	chr2:31535729:T:G	2.78978e-27	-2.29734	-2.94673e-10
31536048	chr2:31536048:C:T	1.96498e-27	-2.22075	-0.42707
31536510	chr2:31536510:G:A	1.07769e-27	-2.31043	-0.938052
31536695	chr2:31536695:A:C	1.24573e-26	-5.9706e-10	-0.801001
31537046	chr2:31537046:G:A	1.64055e-27	-2.18302	-0.645254
31537451	chr2:31537451:T:G	8.60118e-27	-5.9706e-10	-1.17141
31537540	chr2:31537540:G:C	8.91757e-27	-5.9706e-10	-1.13528
31538009	chr2:31538009:C:T	7.47987e-28	-2.34036	-1.27331
31538488	chr2:31538488:C:T	2.39111e-27	-2.33286	-0.118688
31538682	chr2:31538682:C:T	1.67562e-27	-2.33106	-0.476063
31538875	chr2:31538875:G:C	1.14365e-26	-5.9706e-10	-0.886496
31539007	chr2:31539007:A:C	8.47757e-27	-5.9706e-10	-1.18588
31539268	chr2:31539268:T:C	7.78411e-27	-5.9706e-10	-1.27122
31539402	chr2:31539402:A:G	2.40593e-26	-5.9706e-10	-0.142784
31539983	chr2:31539983:C:T	1.72544e-26	-5.9706e-10	-0.47524
31540440	chr2:31540440:T:C	1.24928e-27	-2.09074	-1.01
31540643	chr2:31540643:G:A	1.85789e-26	-5.9706e-10	-0.401278
31540684	chr2:31540684:C:T	2.54455e-27	-2.38935	-2.94673e-10
31540807	chr2:31540807:C:T	1.65125e-26	-5.9706e-10	-0.519186
31540923	chr2:31540923:A:G	2.61516e-27	-2.36198	-2.94673e-10
31540980	chr2:31540980:C:T	2.38823e-27	-2.25159	-0.201159
31541076	chr2:31541076:G:C	3.00214e-27	-2.22398	-2.94673e-10
31541928	chr2:31541928:C:T	8.47767e-28	-2.35672	-1.13173
31542061	chr2:31542061:A:G	1.54059e-27	-2.11353	-0.777614
31542121	chr2:31542121:C:A	1.12632e-26	-5.9706e-10	-0.901766
31542540	chr2:31542540:C:A	9.69044e-28	-2.19158	-1.16317
31542880	chr2:31542880:A:G	2.52491e-27	-2.21191	-0.185184
31543011	chr2:31543011:T:C	1.607e-26	-5.9706e-10	-0.546353
31543408	chr2:31543408:T:G	8.57314e-28	-2.35657	-1.12068
31543481	chr2:31543481:A:G	2.59271e-26	-5.9706e-10	-0.0680151
31543632	chr2:31543632:T:C	4.58055e-27	-1.80149	-2.94673e-10
31543774	chr2:31543774:G:A	8.76575e-27	-5.9706e-10	-1.15245
31543935	chr2:31543935:T:C	8.1874e-28	-2.30631	-1.21699
31544074	chr2:31544074:A:T	1.87146e-26	-5.9706e-10	-0.394003
31544179	chr2:31544179:A:G	1.85986e-26	-5.9706e-10	-0.400217
31544243	chr2:31544243:G:T	8.81792e-27	-5.9706e-10	-1.14652
31544666	chr2:31544666:C:A	1.28678e-26	-5.9706e-10	-0.76858
31544989	chr2:31544989:A:C	8.71886e-28	-2.36908	-1.09132
31545023	chr2:31545023:G:C	8.01711e-27	-5.9706e-10	-1.24173
31545116	chr2:31545116:A:C	2.08836e-26	-5.9706e-10	-0.284343
31545125	chr2:31545125:A:G	8.63164e-28	-2.36414	-1.10632
31545553	chr2:31545553:G:A	2.54453e-27	-2.38936	-2.94673e-10
31545722	chr2:31545722:CA:C	2.09675e-26	-5.9706e-10	-0.280334
31546057	chr2:31546057:G:A	4.86534e-27	-1.74117	-2.94673e-10
31546716	chr2:31546716:G:A	7.87732e-27	-5.9706e-10	-1.25932
31546764	chr2:31546764:C:T	7.79807e-27	-5.9706e-10	-1.26943
31547028	chr2:31547028:G:A	1.23126e-27	-1.86661	-1.24866
31547301	chr2:31547301:T:C	1.14717e-27	-2.21554	-0.97046
31547371	chr2:31547371:T:C	1.19539e-27	-2.28408	-0.860751
31547411	chr2:31547411:T:C	1.56443e-27	-2.07944	-0.796342
31547572	chr2:31547572:T:C	8.16181e-28	-2.27617	-1.25025
31547850	chr2:31547850:C:T	8.41482e-27	-5.9706e-10	-1.19331
31547852	chr2:31547852:C:T	9.46133e-27	-5.9706e-10	-1.07609
31547902	chr2:31547902:G:T	2.5592e-27	-2.38361	-2.94673e-10
31547976	chr2:31547976:C:G	8.20732e-27	-5.9706e-10	-1.21828
31548363	chr2:31548363:C:A	2.93138e-27	-2.34798	0.100145
31548677	chr2:31548677:T:C	7.37974e-28	-2.36944	-1.25771
31548683	chr2:31548683:C:T	2.5459e-27	-2.38882	-2.94673e-10
31548725	chr2:31548725:C:T	9.52574e-28	-2.24311	-1.12878
31548762	chr2:31548762:G:T	7.76799e-27	-5.9706e-10	-1.27329
31549042	chr2:31549042:A:G	1.15724e-26	-5.9706e-10	-0.874682
31549321	chr2:31549321:C:T	1.085e-27	-2.21696	-1.02476
31549952	chr2:31549952:A:T	8.00509e-27	-5.9706e-10	-1.24323
31550036	chr2:31550036:C:T	1.07883e-27	-2.30403	-0.943398
31551564	chr2:31551564:CA:C	1.73814e-26	-5.9706e-10	-0.467906
31551720	chr2:31551720:A:G	1.33491e-27	-2.15535	-0.879093
31551905	chr2:31551905:T:A	1.13852e-27	-2.34144	-0.852141
31552266	chr2:31552266:C:T	1.02931e-27	-2.25419	-1.04023
31552923	chr2:31552923:C:A	8.29174e-27	-5.9706e-10	-1.20805
31553069	chr2:31553069:A:C	1.0307e-27	-2.28272	-1.01035
31553780	chr2:31553780:C:T	2.57296e-27	-2.37825	-2.94673e-10
31553905	chr2:31553905:G:A	2.8128e-27	-2.28912	-2.94673e-10
31554283	chr2:31554283:A:T	7.18886e-28	-2.38032	-1.27304
31554334	chr2:31554334:T:A	8.98936e-28	-2.19572	-1.23413
31554471	chr2:31554471:A:G	2.05172e-26	-5.9706e-10	-0.302044
31554758	chr2:31554758:T:G	8.62431e-28	-2.37858	-1.09273
31554777	chr2:31554777:G:A	5.10893e-27	-1.69232	-2.94673e-10
31555226	chr2:31555226:C:T	2.60127e-27	-2.36731	-2.94673e-10
31555956	chr2:31555956:A:C	1.50353e-27	-2.3433	-0.572188
31557210	chr2:31557210:A:G	1.14225e-27	-2.38594	-0.804362
31558682	chr2:31558682:C:T	1.08932e-27	-2.38936	-0.848391
31558908	chr2:31558908:T:C	1.63625e-27	-2.31365	-0.517251
31558916	chr2:31558916:C:T	1.09607e-26	-5.9706e-10	-0.928989
31560362	chr2:31560362:T:TCCC	8.77679e-27	-5.9706e-10	-1.15119
31560378	chr2:31560378:T:A	7.77394e-27	-5.9706e-10	-1.27253
31560619	chr2:31560619:G:A	8.30544e-27	-5.9706e-10	-1.20639
31561391	chr2:31561391:C:T	9.0211e-28	-2.3737	-1.05262
31561399	chr2:31561399:T:C	1.10481e-27	-2.34272	-0.880908
31561411	chr2:31561411:G:T	1.10239e-26	-0.923237	-2.94673e-10
31561412	chr2:31561412:G:A	1.10072e-26	-0.924757	-2.94673e-10
31561567	chr2:31561567:C:T	1.62968e-27	-2.22773	-0.607191
31561723	chr2:31561723:A:G	1.40549e-27	-2.21879	-0.764134
31561797	chr2:31561797:A:T	1.68428e-26	-5.9706e-10	-0.499383
31561922	chr2:31561922:G:A	1.42827e-27	-2.37628	-0.590559
31561938	chr2:31561938:A:G	1.36742e-27	-2.23036	-0.780027
31561978	chr2:31561978:T:C	3.7129e-27	-2.01149	-2.94673e-10
31562599	chr2:31562599:T:G	2.45508e-27	-2.08228	-0.342867
31562695	chr2:31562695:C:G	1.8109e-26	-5.9706e-10	-0.426899
31562948	chr2:31562948:C:G	1.87089e-27	-2.38553	-0.311362
31563722	chr2:31563722:A:C	1.08366e-26	-5.9706e-10	-0.940379
31563919	chr2:31563919:G:A	1.21713e-27	-2.27494	-0.851876
31564690	chr2:31564690:C:A	2.54679e-27	-2.38847	-2.94673e-10
31564802	chr2:31564802:T:A	1.63625e-26	-5.9706e-10	-0.528312
31564937	chr2:31564937:AAAT:A	2.54955e-27	-2.38739	-2.94673e-10
31565941	chr2:31565941:A:G	1.32072e-26	-5.9706e-10	-0.742543
31566439	chr2:31566439:A:C	8.42653e-27	-5.9706e-10	-1.19192
31566609	chr2:31566609:T:A	2.82793e-27	-2.28376	-2.94673e-10
31566723	chr2:31566723:C:T	3.06306e-27	-1.99281	-0.211077
31566858	chr2:31566858:A:G	2.56788e-27	-2.38023	-2.94673e-10
31567252	chr2:31567252:T:C	7.77463e-27	-5.9706e-10	-1.27244
31567511	chr2:31567511:T:C	2.90277e-27	-2.0954	-0.162246
31568105	chr2:31568105:C:G	1.80268e-26	-5.9706e-10	-0.431448
31568349	chr2:31568349:G:A	7.39666e-28	-2.37976	-1.2451
31568761	chr2:31568761:C:A	8.10269e-27	-5.9706e-10	-1.23111
31568844	chr2:31568844:A:G	1.61997e-26	-5.9706e-10	-0.538311
31570615	chr2:31570615:A:G	7.775e-27	-5.9706e-10	-1.27239
31570627	chr2:31570627:C:T	2.64474e-27	-2.35073	-2.94673e-10
31570800	chr2:31570800:C:T	1.0203e-26	-5.9706e-10	-1.00062
31570840	chr2:31570840:A:G	1.59497e-26	-5.9706e-10	-0.553863
31571818	chr2:31571818:A:C	1.01598e-26	-5.9706e-10	-1.00487
31571900	chr2:31571900:C:T	3.0972e-27	-1.8749	-0.317904
31572148	chr2:31572148:C:T	8.71812e-27	-5.9706e-10	-1.1579
31572614	chr2:31572614:C:A	9.65396e-28	-2.3459	-1.01262
31572635	chr2:31572635:C:A	1.63881e-26	-5.9706e-10	-0.526747
31572741	chr2:31572741:C:A	1.67647e-27	-2.10278	-0.703829
31573128	chr2:31573128:G:A	1.52466e-26	-5.9706e-10	-0.598947
31573922	chr2:31573922:T:C	8.53997e-27	-5.9706e-10	-1.17855
31574038	chr2:31574038:A:G	9.742e-27	-5.9706e-10	-1.04686
31574793	chr2:31574793:C:A	8.85644e-28	-2.32249	-1.12225
31577325	chr2:31577325:C:G	3.80903e-27	-1.98593	-2.94673e-10
31577953	chr2:31577953:A:G	1.99123e-27	-2.11306	-0.521496
31578333	chr2:31578333:T:C	1.19636e-27	-2.30831	-0.835713
31578425	chr2:31578425:T:C	1.23659e-27	-2.23002	-0.880926
31578869	chr2:31578869:T:G	3.8326e-27	-2.11156	0.131797
31579528	chr2:31579528:T:A	9.53892e-27	-5.9706e-10	-1.06793
31580016	chr2:31580016:A:C	8.02691e-27	-5.9706e-10	-1.24051
31580233	chr2:31580233:G:A	2.85567e-27	-2.09372	-0.180276
31580605	chr2:31580605:A:G	2.60141e-27	-2.25737	-0.109878
31580636	chr2:31580636:G:C	2.68432e-27	-2.19747	-0.138412
31580756	chr2:31580756:C:T	2.75827e-27	-2.3087	-2.94673e-10
31581770	chr2:31581770:C:T	2.54469e-27	-2.3893	-2.94673e-10
31581917	chr2:31581917:C:A	2.57262e-27	-2.37838	-2.94673e-10
31581995	chr2:31581995:CCTT:C	1.66282e-26	-5.9706e-10	-0.512205
31582268	chr2:31582268:T:C	1.06335e-26	-5.9706e-10	-0.959301
31582363	chr2:31582363:G:A	2.55221e-27	-2.38635	-2.94673e-10
31582439	chr2:31582439:C:T	8.74558e-27	-5.9706e-10	-1.15476
31582871	chr2:31582871:T:C	1.22893e-27	-2.28621	-0.830955
31582884	chr2:31582884:TAGG:T	9.44203e-27	-5.9706e-10	-1.07813
31583127	chr2:31583127:A:C	6.17726e-27	-1.50243	-2.94673e-10
31583231	chr2:31583231:T:C	2.77841e-27	-2.0758	-0.225628
31583435	chr2:31583435:T:C	2.05471e-27	-2.38823	-0.214943
31583826	chr2:31583826:G:A	7.77352e-27	-5.9706e-10	-1.27258
31584309	chr2:31584309:A:G	8.68486e-27	-5.9706e-10	-1.16172
31584714	chr2:31584714:AGAG:A	1.09593e-26	-5.9706e-10	-0.929119
31584722	chr2:31584722:A:G	1.19398e-26	-5.9706e-10	-0.84343
31585775	chr2:31585775:T:C	7.4922e-28	-2.34037	-1.27166
31585905	chr2:31585905:T:A	1.56518e-27	-1.92103	-0.954279
31586237	chr2:31586237:G:A	1.31322e-27	-2.12593	-0.924897
31586466	chr2:31586466:A:C	2.59907e-27	-2.36815	-2.94673e-10
31586486	chr2:31586486:ATAGTGGTGGTGT:A	1.11777e-26	-5.9706e-10	-0.909387
31586620	chr2:31586620:A:G	2.55073e-27	-2.38692	-2.94673e-10
31586855	chr2:31586855:A:G	8.37712e-27	-5.9706e-10	-1.1978
31587120	chr2:31587120:C:T	2.31209e-26	-5.9706e-10	-0.18257
31587136	chr2:31587136:G:GA	8.96284e-27	-5.9706e-10	-1.13022
31587165	chr2:31587165:G:C	9.76269e-28	-2.07398	-1.27334
31587219	chr2:31587219:C:T	8.52102e-27	-1.18077	-2.94673e-10
31587220	chr2:31587220:G:A	9.66991e-27	-5.9706e-10	-1.05429
31587514	chr2:31587514:G:A	2.57717e-27	-2.37661	-2.94673e-10
31587756	chr2:31587756:A:G	2.59558e-27	-2.3695	-2.94673e-10
31587758	chr2:31587758:T:G	2.09764e-27	-2.3206	-0.261889
31588438	chr2:31588438:A:T	1.16965e-26	-5.9706e-10	-0.864018
31588468	chr2:31588468:T:A	2.57852e-27	-2.37609	-2.94673e-10
31588929	chr2:31588929:G:A	8.0875e-28	-2.38877	-1.1468
31589242	chr2:31589242:G:C	7.96107e-27	-5.9706e-10	-1.24874
31589383	chr2:31589383:A:G	1.03676e-27	-2.05695	-1.23025
31589578	chr2:31589578:C:T	7.82105e-27	-5.9706e-10	-1.26649
31589694	chr2:31589694:C:T	7.99901e-27	-5.9706e-10	-1.24399
31590327	chr2:31590327:T:C	8.88798e-28	-2.32992	-1.11127
31590384	chr2:31590384:A:G	1.16173e-27	-2.38717	-0.786224
31590405	chr2:31590405:T:C	9.51941e-27	-5.9706e-10	-1.06997
31590411	chr2:31590411:T:A	9.33088e-28	-2.30236	-1.0902
31590458	chr2:31590458:T:C	4.13736e-27	-1.90325	-2.94673e-10
31590513	chr2:31590513:T:C	1.72921e-27	-2.35325	-0.422391
31590566	chr2:31590566:C:T	1.48378e-26	-5.9706e-10	-0.626131
31590775	chr2:31590775:A:G	1.72337e-27	-2.28408	-0.494947
31591273	chr2:31591273:G:A	8.8024e-27	-5.9706e-10	-1.14828
31591353	chr2:31591353:C:T	1.02995e-26	-5.9706e-10	-0.991212
31591420	chr2:31591420:T:G	1.05384e-26	-5.9706e-10	-0.968278
31591656	chr2:31591656:T:C	2.55157e-27	-2.3866	-2.94673e-10
31591665	chr2:31591665:C:T	2.22965e-27	-1.89916	-0.6223
31592060	chr2:31592060:A:T	7.82462e-27	-5.9706e-10	-1.26603
31592165	chr2:31592165:A:C	1.04485e-26	-5.9706e-10	-0.976849
31592709	chr2:31592709:G:C	1.14368e-27	-2.10214	-1.08691
31593042	chr2:31593042:T:C	1.57077e-26	-5.9706e-10	-0.569154
31593749	chr2:31593749:C:T	1.64966e-26	-5.9706e-10	-0.520154
31593926	chr2:31593926:T:C	2.66014e-27	-2.34492	-2.94673e-10
31594488	chr2:31594488:C:T	1.4884e-27	-2.12687	-0.798732
31595096	chr2:31595096:C:T	8.60383e-28	-2.3581	-1.11558
31595187	chr2:31595187:A:G	8.16845e-28	-2.31728	-1.20833
31595856	chr2:31595856:A:G	1.2237e-26	-5.9706e-10	-0.81884
31596042	chr2:31596042:A:T	4.45244e-27	-1.82985	-2.94673e-10
31596100	chr2:31596100:T:C	1.73936e-26	-5.9706e-10	-0.467202
31596648	chr2:31596648:G:A	3.0218e-27	-2.21745	-2.94673e-10
31597703	chr2:31597703:G:A	1.30637e-27	-2.22769	-0.828369
31598217	chr2:31598217:T:C	9.60686e-27	-5.9706e-10	-1.06083
31598329	chr2:31598329:C:T	1.71754e-26	-5.9706e-10	-0.479828
31598540	chr2:31598540:A:G	9.78655e-27	-5.9706e-10	-1.0423
31598626	chr2:31598626:T:C	1.80951e-26	-5.9706e-10	-0.427664
31599257	chr2:31599257:A:G	1.96527e-26	-5.9706e-10	-0.345089
31599334	chr2:31599334:T:A	7.42264e-28	-2.36095	-1.2604
31599515	chr2:31599515:C:G	7.88527e-27	-5.9706e-10	-1.25831
31599545	chr2:31599545:G:C	7.76824e-27	-5.9706e-10	-1.27326
31599820	chr2:31599820:A:G	8.57356e-27	-5.9706e-10	-1.17462
31600111	chr2:31600111:G:A	2.56426e-27	-2.38163	-2.94673e-10
31600206	chr2:31600206:G:A	1.71826e-26	-5.9706e-10	-0.479409
31601074	chr2:31601074:C:T	8.44285e-27	-5.9706e-10	-1.18999
31601492	chr2:31601492:G:A	2.54536e-27	-2.38903	-2.94673e-10
31601691	chr2:31601691:C:G	1.35622e-26	-5.9706e-10	-0.716021
31601727	chr2:31601727:T:G	1.35499e-26	-5.9706e-10	-0.716924
31601960	chr2:31601960:C:T	8.81582e-27	-5.9706e-10	-1.14676
31602340	chr2:31602340:A:T	8.00434e-27	-5.9706e-10	-1.24332
31602465	chr2:31602465:G:A	7.57495e-28	-2.38238	-1.21867
31602827	chr2:31602827:A:C	1.37203e-26	-5.9706e-10	-0.704432
31602976	chr2:31602976:T:C	1.81535e-26	-5.9706e-10	-0.424441
31603295	chr2:31603295:A:G	4.24999e-27	-1.87639	-2.94673e-10
31603835	chr2:31603835:C:A	7.76708e-27	-5.9706e-10	-1.27341
31603890	chr2:31603890:T:G	2.55879e-27	-2.38377	-2.94673e-10
31604101	chr2:31604101:C:T	9.51412e-27	-5.9706e-10	-1.07053
31604756	chr2:31604756:G:A	1.35028e-27	-2.18358	-0.839418
31605081	chr2:31605081:G:A	8.9687e-27	-5.9706e-10	-1.12957
31605434	chr2:31605434:AACAACTCTGTAGGAAAAAAAACCTAATAACTCAATTAAAAATGGGCAAAACATCTGAATAGACACTTCTCAAAAT:A	7.81573e-27	-5.9706e-10	-1.26717
31605843	chr2:31605843:T:C	1.225e-27	-2.38083	-0.739535
31606167	chr2:31606167:G:A	1.32038e-26	-5.9706e-10	-0.7428
31606292	chr2:31606292:C:T	1.01312e-26	-5.9706e-10	-1.00768
31606660	chr2:31606660:T:A	1.01271e-26	-5.9706e-10	-1.00809
31607018	chr2:31607018:A:G	7.80449e-27	-5.9706e-10	-1.26861
31607278	chr2:31607278:G:C	8.15347e-27	-5.9706e-10	-1.22486
31607313	chr2:31607313:A:G	8.68575e-27	-5.9706e-10	-1.16162
31607713	chr2:31607713:C:T	7.81689e-27	-5.9706e-10	-1.26702
31608034	chr2:31608034:C:T	8.96655e-27	-5.9706e-10	-1.1298
31608492	chr2:31608492:T:C	7.91556e-28	-2.38172	-1.17534
31608621	chr2:31608621:A:G	9.5581e-27	-5.9706e-10	-1.06592
31608907	chr2:31608907:T:A	2.18391e-27	-2.02142	-0.520771
31609280	chr2:31609280:A:G	7.90141e-27	-5.9706e-10	-1.25626
31609784	chr2:31609784:T:C	8.05439e-27	-5.9706e-10	-1.23709
31610203	chr2:31610203:A:G	8.77407e-27	-5.9706e-10	-1.1515
31610784	chr2:31610784:TAA:T	1.71907e-26	-5.9706e-10	-0.478937
31611006	chr2:31611006:G:A	1.71822e-26	-5.9706e-10	-0.47943
31611589	chr2:31611589:A:C	1.11167e-27	-2.30911	-0.908332
31611740	chr2:31611740:G:T	9.04625e-27	-5.9706e-10	-1.12095
31611994	chr2:31611994:C:G	2.55189e-27	-2.38647	-2.94673e-10
31612268	chr2:31612268:A:C	8.03644e-27	-5.9706e-10	-1.23932
31612298	chr2:31612298:AG:A	2.81579e-26	-5.9706e-10	0.0145209
31612299	chr2:31612299:G:A	9.44031e-28	-2.32708	-1.05382
31614037	chr2:31614037:A:C	1.98125e-27	-1.86999	-0.769585
31614560	chr2:31614560:A:G	9.12214e-27	-5.9706e-10	-1.1126
31614846	chr2:31614846:T:C	8.09356e-27	-5.9706e-10	-1.23224
31615270	chr2:31615270:G:A	1.58612e-26	-5.9706e-10	-0.559427
31615752	chr2:31615752:T:A	2.31188e-27	-2.00075	-0.484494
31615987	chr2:31615987:T:A	7.34861e-28	-2.37879	-1.25259
31616500	chr2:31616500:G:A	7.82902e-27	-5.9706e-10	-1.26547
31616523	chr2:31616523:G:A	1.99263e-27	-2.12617	-0.507684
31616614	chr2:31616614:G:A	9.00409e-27	-5.9706e-10	-1.12563
31616795	chr2:31616795:C:T	1.08095e-26	-5.9706e-10	-0.942881
31616808	chr2:31616808:G:A	8.99449e-27	-5.9706e-10	-1.12669
31616881	chr2:31616881:C:T	3.23127e-27	-1.79759	-0.35284
31617312	chr2:31617312:G:T	1.23324e-27	-1.995	-1.11867
31618240	chr2:31618240:T:A	1.09048e-27	-2.37683	-0.859861
31618358	chr2:31618358:T:C	1.83612e-26	-0.413068	-2.94673e-10
31618877	chr2:31618877:T:C	4.86376e-27	-1.74149	-2.94673e-10
31618914	chr2:31618914:T:C	1.12857e-26	-5.9706e-10	-0.899768
31619191	chr2:31619191:A:G	8.09706e-27	-5.9706e-10	-1.2318
31619435	chr2:31619435:C:T	3.16478e-27	-1.66235	-0.508874
31620018	chr2:31620018:C:T	4.45152e-27	-1.83006	-2.94673e-10
31620097	chr2:31620097:T:C	7.87921e-27	-5.9706e-10	-1.25908
31620320	chr2:31620320:T:C	1.06497e-26	-5.9706e-10	-0.957777
31621043	chr2:31621043:T:C	7.98284e-27	-5.9706e-10	-1.24601
31621095	chr2:31621095:G:C	9.42402e-27	-5.9706e-10	-1.08004
31621372	chr2:31621372:T:C	8.90381e-27	-5.9706e-10	-1.13683
31621511	chr2:31621511:G:A	1.73972e-27	-2.11775	-0.651825
31621691	chr2:31621691:C:G	8.17409e-28	-2.34492	-1.18
31621815	chr2:31621815:C:T	8.12911e-28	-2.36112	-1.16932
31622750	chr2:31622750:G:T	1.69411e-26	-5.9706e-10	-0.493562
31622816	chr2:31622816:G:T	8.7854e-27	-5.9706e-10	-1.15021
31622852	chr2:31622852:T:C	2.57381e-27	-2.37792	-2.94673e-10
31622858	chr2:31622858:G:C	9.85934e-27	-5.9706e-10	-1.03489
31622994	chr2:31622994:G:C	8.84299e-27	-5.9706e-10	-1.14368
31623376	chr2:31623376:C:A	7.76169e-28	-2.34885	-1.22784
31623568	chr2:31623568:C:T	1.69257e-27	-2.00741	-0.789653
31624264	chr2:31624264:G:A	9.94799e-27	-5.9706e-10	-1.02593
31624966	chr2:31624966:G:A	1.95149e-27	-2.15547	-0.499241
31625163	chr2:31625163:G:C	7.12939e-28	-2.38824	-1.27342
31625239	chr2:31625239:C:A	1.45503e-27	-2.36303	-0.585251
31625331	chr2:31625331:G:C	8.90929e-27	-5.9706e-10	-1.13621
31625339	chr2:31625339:T:C	9.45814e-28	-2.35525	-1.02377
31625941	chr2:31625941:C:T	8.28019e-28	-2.34197	-1.17006
31626782	chr2:31626782:G:A	7.33097e-28	-2.38523	-1.24855
31627009	chr2:31627009:G:A	2.18807e-26	-5.9706e-10	-0.2377
31627503	chr2:31627503:T:C	1.40742e-26	-5.9706e-10	-0.678965
31628108	chr2:31628108:A:G	4.99052e-27	-1.71577	-2.94673e-10
31628133	chr2:31628133:C:T	1.68482e-27	-2.0346	-0.767049
31628605	chr2:31628605:A:G	1.83911e-27	-2.0972	-0.616821
31628820	chr2:31628820:T:C	2.55181e-27	-2.3865	-2.94673e-10
31629342	chr2:31629342:T:C	1.90956e-26	-5.9706e-10	-0.373849
31629385	chr2:31629385:C:T	8.39893e-28	-2.33488	-1.16291
31629450	chr2:31629450:A:G	7.89872e-27	-5.9706e-10	-1.2566
31629722	chr2:31629722:T:C	8.11203e-27	-5.9706e-10	-1.22996
31629799	chr2:31629799:C:T	1.68599e-26	-5.9706e-10	-0.498365
31630032	chr2:31630032:G:C	8.41123e-27	-5.9706e-10	-1.19374
31630252	chr2:31630252:G:T	2.6032e-27	-2.07528	-0.291288
31630932	chr2:31630932:G:A	7.13841e-28	-2.38899	-1.27141
31631071	chr2:31631071:C:T	2.54474e-27	-2.38928	-2.94673e-10
31631329	chr2:31631329:T:C	7.98569e-27	-5.9706e-10	-1.24565
31631372	chr2:31631372:G:A	1.07807e-27	-2.3826	-0.865534
31631373	chr2:31631373:C:T	8.42777e-27	-5.9706e-10	-1.19177
31631482	chr2:31631482:C:T	8.80032e-27	-5.9706e-10	-1.14852
31632035	chr2:31632035:T:C	2.35211e-26	-5.9706e-10	-0.165409
31632232	chr2:31632232:C:G	9.60188e-28	-2.29619	-1.06775
31632454	chr2:31632454:G:A	1.06376e-27	-2.18652	-1.07498
31633251	chr2:31633251:G:C	1.06411e-26	-5.9706e-10	-0.958585
31633500	chr2:31633500:C:G	1.74288e-26	-5.9706e-10	-0.465179
31634138	chr2:31634138:CT:C	2.37774e-27	-1.59111	-0.866046
31634645	chr2:31634645:T:C	4.40753e-27	-1.33303	-0.506963
31634850	chr2:31634850:A:G	1.09671e-27	-2.37603	-0.854961
31637678	chr2:31637678:G:A	9.21873e-28	-2.26879	-1.13586
31637969	chr2:31637969:T:C	1.09779e-26	-5.9706e-10	-0.927418
31638353	chr2:31638353:G:T	3.23724e-27	-2.14859	-2.94673e-10
31638403	chr2:31638403:C:T	3.05299e-27	-2.20718	-2.94673e-10
31638942	chr2:31638942:T:G	7.82614e-27	-5.9706e-10	-1.26584
31639005	chr2:31639005:C:T	1.09517e-27	-2.16866	-1.06374
31639013	chr2:31639013:T:C	8.57634e-27	-5.9706e-10	-1.1743
31639142	chr2:31639142:G:T	9.46035e-28	-2.38821	-0.990575
31639278	chr2:31639278:T:C	7.99286e-27	-5.9706e-10	-1.24476
31639492	chr2:31639492:G:T	8.44824e-27	-5.9706e-10	-1.18935
31639499	chr2:31639499:T:A	1.13698e-27	-1.99271	-1.20222
31639508	chr2:31639508:T:C	1.12576e-27	-2.0182	-1.18665
31639940	chr2:31639940:C:T	8.0939e-27	-5.9706e-10	-1.23219
31640288	chr2:31640288:C:T	9.07001e-27	-5.9706e-10	-1.11833
31640394	chr2:31640394:A:T	9.65844e-27	-5.9706e-10	-1.05547
31640655	chr2:31640655:G:A	8.46722e-27	-5.9706e-10	-1.1871
31640789	chr2:31640789:C:G	7.97186e-27	-5.9706e-10	-1.24739
31641033	chr2:31641033:C:T	1.52039e-26	-5.9706e-10	-0.601755
31641121	chr2:31641121:C:CTCAGT	8.66056e-27	-5.9706e-10	-1.16453
31641281	chr2:31641281:A:C	8.03636e-27	-5.9706e-10	-1.23933
31641526	chr2:31641526:C:T	8.29971e-28	-2.38336	-1.12631
31641627	chr2:31641627:T:G	1.07257e-27	-2.06094	-1.19231
31641645	chr2:31641645:A:C	8.84238e-27	-5.9706e-10	-1.14375
31642836	chr2:31642836:C:T	7.39034e-28	-2.35591	-1.26981
31642978	chr2:31642978:T:C	1.21437e-27	-2.35405	-0.77503
31642993	chr2:31642993:A:G	9.07402e-27	-5.9706e-10	-1.11789
31643367	chr2:31643367:A:G	1.24534e-26	-5.9706e-10	-0.801314
31643808	chr2:31643808:A:G	8.19871e-28	-2.38218	-1.13973
31644874	chr2:31644874:T:C	7.47065e-28	-2.38582	-1.22908
31645191	chr2:31645191:G:C	9.1258e-27	-5.9706e-10	-1.1122
31645360	chr2:31645360:A:T	8.66395e-27	-5.9706e-10	-1.16413
31645440	chr2:31645440:A:G	1.5379e-26	-5.9706e-10	-0.590302
31645469	chr2:31645469:C:T	2.92708e-27	-2.2493	-2.94673e-10
31645489	chr2:31645489:T:C	2.55589e-27	-2.38491	-2.94673e-10
31645984	chr2:31645984:C:T	8.11869e-28	-2.38193	-1.14979
31646445	chr2:31646445:C:T	7.39147e-27	-1.32298	-2.94673e-10
31647347	chr2:31647347:G:A	7.98037e-28	-2.38936	-1.15954
31647444	chr2:31647444:A:T	2.51911e-27	-1.81411	-0.58529
31648407	chr2:31648407:G:A	2.11418e-27	-1.88223	-0.692411
31648674	chr2:31648674:A:C	7.9057e-27	-5.9706e-10	-1.25572
31648677	chr2:31648677:G:C	7.9057e-27	-5.9706e-10	-1.25572
31650006	chr2:31650006:G:A	9.4521e-27	-5.9706e-10	-1.07707
31650086	chr2:31650086:T:C	8.2678e-27	-5.9706e-10	-1.21094
31650117	chr2:31650117:C:T	6.02216e-26	0.774726	-2.94673e-10
31650212	chr2:31650212:T:C	2.54454e-27	-2.38936	-2.94673e-10
31651396	chr2:31651396:A:G	8.83573e-27	-5.9706e-10	-1.1445
31651423	chr2:31651423:G:A	3.05792e-27	-1.27174	-0.933828
31651625	chr2:31651625:C:T	7.76722e-27	-5.9706e-10	-1.27339
31651819	chr2:31651819:C:T	9.28453e-27	-5.9706e-10	-1.09496
31651888	chr2:31651888:C:A	8.52788e-28	-2.38742	-1.09513
31652095	chr2:31652095:C:T	1.55035e-26	-5.9706e-10	-0.582242
31652838	chr2:31652838:A:C	1.79587e-27	-2.37917	-0.358643
31653530	chr2:31653530:G:A	8.58835e-28	-2.38035	-1.09513
31653662	chr2:31653662:T:C	1.71626e-27	-1.7449	-1.03826
31653860	chr2:31653860:T:C	2.54821e-27	-2.38792	-2.94673e-10
31653894	chr2:31653894:G:A	8.93663e-27	-5.9706e-10	-1.13315
31654051	chr2:31654051:TA:T	8.21779e-27	-5.9706e-10	-1.217
31654075	chr2:31654075:A:C	9.03387e-28	-2.3033	-1.12161
31654458	chr2:31654458:G:A	8.89256e-27	-5.9706e-10	-1.13809
31654771	chr2:31654771:G:C	8.25977e-28	-2.24767	-1.26682
31654831	chr2:31654831:C:T	8.58188e-27	-5.9706e-10	-1.17365
31654934	chr2:31654934:G:A	1.22316e-26	-5.9706e-10	-0.819283
31655161	chr2:31655161:G:A	9.62183e-27	-5.9706e-10	-1.05927
31655214	chr2:31655214:G:C	1.21045e-27	-2.26229	-0.870022
31655792	chr2:31655792:G:A	1.58399e-27	-1.59001	-1.27335
31656007	chr2:31656007:T:C	8.47198e-28	-2.38753	-1.1016
31656085	chr2:31656085:A:G	8.21931e-28	-2.38631	-1.13309
31657152	chr2:31657152:T:C	8.23741e-27	-5.9706e-10	-1.21462
31657428	chr2:31657428:G:T	3.81267e-27	-1.98497	-2.94673e-10
31658193	chr2:31658193:A:G	9.59634e-27	-5.9706e-10	-1.06192
31658887	chr2:31658887:A:G	7.41392e-27	-1.31995	-2.94673e-10
31658899	chr2:31658899:C:CAG	1.04822e-26	-5.9706e-10	-0.973631
31659437	chr2:31659437:A:G	2.54787e-27	-2.38805	-2.94673e-10
31659516	chr2:31659516:A:G	1.63956e-26	-5.9706e-10	-0.526293
31659840	chr2:31659840:A:G	8.15306e-27	-5.9706e-10	-1.22491
31660419	chr2:31660419:G:T	8.23862e-28	-2.38753	-1.12952
31660795	chr2:31660795:T:G	1.25037e-27	-1.84337	-1.2565
31661032	chr2:31661032:T:C	7.88465e-27	-5.9706e-10	-1.25839
31661631	chr2:31661631:G:T	8.33511e-27	-5.9706e-10	-1.20283
31661684	chr2:31661684:C:T	7.89475e-27	-5.9706e-10	-1.25711
31661779	chr2:31661779:C:T	2.19809e-26	-0.23313	-2.94673e-10
31662235	chr2:31662235:A:G	3.03647e-27	-2.21261	-2.94673e-10
31662245	chr2:31662245:G:C	8.66022e-27	-5.9706e-10	-1.16457
31662602	chr2:31662602:G:A	7.98019e-27	-5.9706e-10	-1.24634
31662668	chr2:31662668:G:T	8.29044e-27	-5.9706e-10	-1.2082
31663502	chr2:31663502:TAATA:T	7.66205e-28	-2.36071	-1.2289
31663553	chr2:31663553:A:C	1.36584e-26	-5.9706e-10	-0.708952
31663791	chr2:31663791:A:C	8.4169e-27	-5.9706e-10	-1.19306
31664159	chr2:31664159:C:T	8.0869e-27	-5.9706e-10	-1.23306
31664995	chr2:31664995:G:A	8.53451e-27	-5.9706e-10	-1.17919
31665059	chr2:31665059:C:T	8.29441e-27	-5.9706e-10	-1.20772
31665163	chr2:31665163:G:A	9.47257e-28	-2.13199	-1.2455
31665453	chr2:31665453:C:G	2.37923e-26	-5.9706e-10	-0.153944
31665946	chr2:31665946:C:T	9.4923e-27	-5.9706e-10	-1.07282
31666322	chr2:31666322:A:G	3.03287e-27	-2.2138	-2.94673e-10
31666502	chr2:31666502:G:A	3.18328e-27	-0.956175	-1.20922
31666664	chr2:31666664:A:G	2.96853e-27	-1.21912	-1.01612
31666858	chr2:31666858:A:T	9.271e-28	-2.17381	-1.22519
31667202	chr2:31667202:C:G	8.16571e-28	-2.25918	-1.26677
31667273	chr2:31667273:A:G	7.45074e-28	-2.36367	-1.25391
31667500	chr2:31667500:A:G	2.5641e-27	-2.3817	-2.94673e-10
31667899	chr2:31667899:G:C	7.86396e-27	-5.9706e-10	-1.26102
31668200	chr2:31668200:C:T	1.80133e-26	-5.9706e-10	-0.432194
31668642	chr2:31668642:T:C	4.55043e-27	-1.80808	-2.94673e-10
31668796	chr2:31668796:A:T	7.76916e-27	-5.9706e-10	-1.27314
31669176	chr2:31669176:G:A	8.74017e-27	-5.9706e-10	-1.15538
31669989	chr2:31669989:G:A	8.62189e-28	-2.3891	-1.08249
31670073	chr2:31670073:G:A	1.37464e-26	-5.9706e-10	-0.702528
31670761	chr2:31670761:T:A	9.86346e-28	-2.06628	-1.27077
31670999	chr2:31670999:G:C	8.61441e-27	-5.9706e-10	-1.16987
31671286	chr2:31671286:C:A	2.56361e-27	-2.38189	-2.94673e-10
31671364	chr2:31671364:T:C	7.97666e-27	-5.9706e-10	-1.24679
31671535	chr2:31671535:C:T	9.13638e-28	-2.14888	-1.26475
31671773	chr2:31671773:C:T	8.22532e-27	-1.21609	-2.94673e-10
31671781	chr2:31671781:G:A	1.70239e-25	1.8139	-2.94673e-10
31672247	chr2:31672247:T:A	1.54906e-26	-5.9706e-10	-0.583073
31672917	chr2:31672917:T:C	1.51947e-26	-5.9706e-10	-0.602361
31673854	chr2:31673854:T:C	1.59901e-26	-5.9706e-10	-0.551333
31673862	chr2:31673862:T:C	7.71252e-28	-2.38702	-1.19603
31674465	chr2:31674465:G:A	2.57551e-26	-5.9706e-10	-0.0746723
31674656	chr2:31674656:T:C	2.91373e-27	-2.25387	-2.94673e-10
31675334	chr2:31675334:G:T	1.55199e-26	-5.9706e-10	-0.581184
31675395	chr2:31675395:T:C	1.05901e-26	-5.9706e-10	-0.963385
31675663	chr2:31675663:G:C	4.2117e-27	-1.88544	-2.94673e-10
31676363	chr2:31676363:C:T	7.98695e-27	-5.9706e-10	-1.2455
31676392	chr2:31676392:C:T	1.09146e-27	-2.23171	-1.00409
31676400	chr2:31676400:T:A	8.80883e-28	-2.31938	-1.13075
31676615	chr2:31676615:T:A	7.77096e-27	-5.9706e-10	-1.27291
31676617	chr2:31676617:A:G	2.61371e-27	-2.36253	-2.94673e-10
31677212	chr2:31677212:GA:G	7.9322e-27	-5.9706e-10	-1.25237
31677381	chr2:31677381:T:C	7.66284e-28	-2.31732	-1.27219
31678249	chr2:31678249:C:G	8.4782e-27	-5.9706e-10	-1.18581
31678409	chr2:31678409:C:A	2.74542e-27	-2.31337	-2.94673e-10
31679324	chr2:31679324:C:T	2.61557e-27	-2.36182	-2.94673e-10
31679356	chr2:31679356:C:A	1.10201e-27	-2.33032	-0.89585
31679385	chr2:31679385:A:G	2.59216e-27	-2.37081	-2.94673e-10
31680007	chr2:31680007:T:A	8.19325e-27	-5.9706e-10	-1.21999
31680128	chr2:31680128:T:G	8.19493e-28	-2.25377	-1.2686
31680129	chr2:31680129:T:A	2.58312e-26	-5.9706e-10	-0.0717238
31680204	chr2:31680204:A:G	3.82764e-27	-1.98106	-2.94673e-10
31680494	chr2:31680494:G:A	1.15635e-27	-1.91378	-1.26426
31680601	chr2:31680601:C:T	8.30566e-27	-5.9706e-10	-1.20637
31680780	chr2:31680780:C:T	8.22868e-28	-2.28671	-1.23155
31680859	chr2:31680859:T:A	1.55438e-26	-5.9706e-10	-0.579642
31681775	chr2:31681775:C:G	2.66314e-27	-2.3438	-2.94673e-10
31682465	chr2:31682465:C:T	1.08965e-26	-5.9706e-10	-0.934861
31682557	chr2:31682557:T:C	1.26402e-26	-5.9706e-10	-0.786426
31682667	chr2:31682667:C:T	2.56628e-27	-2.38085	-2.94673e-10
31682864	chr2:31682864:C:G	7.9177e-27	-5.9706e-10	-1.2542
31683018	chr2:31683018:T:C	1.51304e-26	-5.9706e-10	-0.606598
31683170	chr2:31683170:G:C	7.91173e-27	-5.9706e-10	-1.25496
31683188	chr2:31683188:C:T	1.45684e-26	-5.9706e-10	-0.64445
31684739	chr2:31684739:A:G	8.12947e-27	-5.9706e-10	-1.22781
31685131	chr2:31685131:A:G	8.54362e-27	-5.9706e-10	-1.17812
31685486	chr2:31685486:A:T	2.68818e-27	-2.33444	-2.94673e-10
31686040	chr2:31686040:T:C	1.45006e-26	-5.9706e-10	-0.649115
31686242	chr2:31686242:GT:G	8.80534e-27	-5.9706e-10	-1.14795
31686469	chr2:31686469:A:T	8.80931e-27	-5.9706e-10	-1.1475
31686830	chr2:31686830:G:A	7.81162e-27	-5.9706e-10	-1.26769
31687013	chr2:31687013:G:GC	8.73181e-27	-5.9706e-10	-1.15633
31687070	chr2:31687070:G:C	1.54789e-26	-5.9706e-10	-0.583826
31687090	chr2:31687090:T:TTG	9.75108e-28	-2.35518	-0.993333
31687730	chr2:31687730:A:G	1.55074e-26	-5.9706e-10	-0.581987
31688396	chr2:31688396:G:T	1.0084e-27	-2.37558	-0.939367
31688447	chr2:31688447:A:C	1.45293e-26	-5.9706e-10	-0.64714
31689575	chr2:31689575:T:C	1.27208e-26	-5.9706e-10	-0.780064
31689649	chr2:31689649:C:T	7.49161e-28	-2.34079	-1.27131
31689852	chr2:31689852:C:T	2.84389e-27	-2.27813	-2.94673e-10
31690193	chr2:31690193:C:G	7.9465e-28	-2.29585	-1.25731
31690273	chr2:31690273:A:G	1.55375e-26	-5.9706e-10	-0.580052
31690644	chr2:31690644:G:A	8.68909e-27	-5.9706e-10	-1.16124
31691777	chr2:31691777:C:T	1.5851e-26	-0.560074	-2.94673e-10
31692505	chr2:31692505:C:T	9.35831e-28	-2.24316	-1.14647
31692589	chr2:31692589:G:A	1.53186e-26	-5.9706e-10	-0.594236
31692832	chr2:31692832:G:A	7.91619e-27	-5.9706e-10	-1.2544
31692959	chr2:31692959:T:C	1.45006e-26	-5.9706e-10	-0.649115
31692961	chr2:31692961:C:T	8.2184e-27	-5.9706e-10	-1.21693
31693105	chr2:31693105:G:A	7.33195e-28	-2.3608	-1.27285
31693143	chr2:31693143:G:T	5.0206e-27	-1.70976	-2.94673e-10
31693260	chr2:31693260:A:G	1.60587e-26	-5.9706e-10	-0.547055
31693495	chr2:31693495:A:C	1.29342e-27	-2.16348	-0.902536
31693660	chr2:31693660:G:A	1.85698e-27	-2.38253	-0.32182
31693702	chr2:31693702:C:T	6.62631e-27	-1.43226	-2.94673e-10
31694988	chr2:31694988:G:A	1.55662e-26	-5.9706e-10	-0.578203
31695226	chr2:31695226:C:T	8.16987e-28	-2.35831	-1.16712
31695272	chr2:31695272:C:A	2.59314e-27	-2.37043	-2.94673e-10
31696005	chr2:31696005:G:A	1.01555e-26	-5.9706e-10	-1.00529
31696057	chr2:31696057:G:T	1.00903e-27	-2.2518	-1.06252
31696137	chr2:31696137:G:A	2.74781e-27	-2.3125	-2.94673e-10
31696176	chr2:31696176:T:C	1.45305e-26	-5.9706e-10	-0.647053
31696254	chr2:31696254:G:C	1.45006e-26	-5.9706e-10	-0.649115
31696326	chr2:31696326:A:T	1.18391e-27	-2.2673	-0.887183
31696938	chr2:31696938:G:C	7.91814e-27	-5.9706e-10	-1.25415
31697037	chr2:31697037:G:T	1.32242e-26	-5.9706e-10	-0.741255
31697381	chr2:31697381:A:G	7.46215e-28	-2.38355	-1.23249
31697467	chr2:31697467:A:G	2.78873e-27	-2.29772	-2.94673e-10
31697569	chr2:31697569:G:A	8.61405e-28	-2.36105	-1.11145
31697769	chr2:31697769:G:A	9.41566e-27	-5.9706e-10	-1.08093
31697806	chr2:31697806:T:C	8.50684e-27	-5.9706e-10	-1.18244
31698134	chr2:31698134:C:A	2.57344e-26	-5.9706e-10	-0.0754767
31698137	chr2:31698137:G:A	1.62406e-26	-5.9706e-10	-0.535788
31698148	chr2:31698148:C:T	8.78301e-28	-2.35345	-1.09962
31698283	chr2:31698283:G:A	2.17356e-26	-5.9706e-10	-0.244354
31698845	chr2:31698845:C:A	8.2491e-27	-5.9706e-10	-1.2132
31699038	chr2:31699038:A:G	7.62747e-28	-2.32159	-1.27254
31699139	chr2:31699139:C:T	7.86088e-27	-5.9706e-10	-1.26141
31699255	chr2:31699255:T:C	8.21479e-28	-2.37594	-1.14401
31699376	chr2:31699376:A:G	1.02848e-27	-2.08025	-1.21497
31700051	chr2:31700051:C:T	1.54973e-26	-5.9706e-10	-0.582642
31700552	chr2:31700552:T:A	9.01055e-27	-5.9706e-10	-1.12491
31700698	chr2:31700698:G:C	7.74907e-28	-2.30506	-1.27326
31701012	chr2:31701012:A:G	7.77164e-27	-5.9706e-10	-1.27282
31701529	chr2:31701529:G:A	9.14301e-27	-5.9706e-10	-1.11032
31701610	chr2:31701610:A:G	8.1657e-28	-2.25487	-1.27108
31701756	chr2:31701756:G:GA	1.8048e-26	-5.9706e-10	-0.430272
31701986	chr2:31701986:G:C	2.62129e-27	-2.35964	-2.94673e-10
31702100	chr2:31702100:T:G	1.00213e-26	-5.9706e-10	-1.01859
31702173	chr2:31702173:T:C	1.02547e-27	-2.1097	-1.18845
31702432	chr2:31702432:G:A	7.87751e-27	-5.9706e-10	-1.25929
31702877	chr2:31702877:A:G	1.32645e-26	-5.9706e-10	-0.738216
31702963	chr2:31702963:C:A	8.34831e-27	-5.9706e-10	-1.20125
31703216	chr2:31703216:T:C	1.18214e-27	-2.18422	-0.97176
31703487	chr2:31703487:T:C	1.50461e-26	-5.9706e-10	-0.612189
31703717	chr2:31703717:G:T	7.76669e-27	-5.9706e-10	-1.27346
31703830	chr2:31703830:G:A	1.03576e-27	-2.23834	-1.04983
31704088	chr2:31704088:A:G	2.56865e-27	-2.37992	-2.94673e-10
31704314	chr2:31704314:G:T	8.27423e-27	-5.9706e-10	-1.21016
31704366	chr2:31704366:G:A	1.3803e-26	-5.9706e-10	-0.698418
31704540	chr2:31704540:A:T	1.42408e-26	-5.9706e-10	-0.667196
31706209	chr2:31706209:T:C	1.58436e-26	-5.9706e-10	-0.560539
31706262	chr2:31706262:T:C	2.56852e-27	-2.37997	-2.94673e-10
31706506	chr2:31706506:C:G	1.42526e-26	-5.9706e-10	-0.666369
31707104	chr2:31707104:A:G	8.39164e-28	-2.37172	-1.12694
31707989	chr2:31707989:G:A	1.26536e-26	-0.785365	-2.94673e-10
31708573	chr2:31708573:T:C	1.04959e-27	-2.27835	-0.99656
31708820	chr2:31708820:A:C	1.37966e-27	-2.32513	-0.676336
31708827	chr2:31708827:C:T	8.39789e-28	-2.30788	-1.19003
31709023	chr2:31709023:T:G	9.12346e-27	-5.9706e-10	-1.11246
31709554	chr2:31709554:T:C	1.06852e-26	-5.9706e-10	-0.954443
31709996	chr2:31709996:C:T	7.80978e-27	-5.9706e-10	-1.26793
31710075	chr2:31710075:A:G	8.28038e-28	-2.31175	-1.20025
31710913	chr2:31710913:G:C	7.78163e-27	-5.9706e-10	-1.27154
31710989	chr2:31710989:G:T	8.5081e-28	-2.34321	-1.14166
31711781	chr2:31711781:G:A	8.94932e-27	-5.9706e-10	-1.13173
31711830	chr2:31711830:C:T	1.83805e-27	-1.9441	-0.770505
31712398	chr2:31712398:T:TCATGG	9.33532e-27	-5.9706e-10	-1.0895
31716428	chr2:31716428:G:C	8.6296e-27	-5.9706e-10	-1.16811
31716504	chr2:31716504:G:A	3.79381e-27	-1.98993	-2.94673e-10
31716598	chr2:31716598:T:C	7.44843e-28	-2.38875	-1.22914
31716632	chr2:31716632:G:A	8.30951e-27	-5.9706e-10	-1.2059
31716677	chr2:31716677:C:T	1.18884e-26	-0.847739	-2.94673e-10
31716708	chr2:31716708:A:G	1.31345e-26	-5.9706e-10	-0.748061
31716832	chr2:31716832:A:G	1.51159e-26	-5.9706e-10	-0.607556
31716929	chr2:31716929:A:C	2.19434e-26	-0.234839	-2.94673e-10
31717154	chr2:31717154:C:T	8.43917e-28	-2.37867	-1.11434
31717224	chr2:31717224:T:C	9.48293e-27	-5.9706e-10	-1.07381
31717409	chr2:31717409:G:C	8.23368e-27	-5.9706e-10	-1.21507
31719368	chr2:31719368:C:A	1.52802e-26	-5.9706e-10	-0.596744
31719711	chr2:31719711:A:G	1.4291e-26	-5.9706e-10	-0.663677
31721528	chr2:31721528:C:T	8.84339e-27	-5.9706e-10	-1.14364
31721804	chr2:31721804:C:T	2.56271e-27	-2.38224	-2.94673e-10
31722695	chr2:31722695:A:C	1.62749e-26	-5.9706e-10	-0.533681
31722754	chr2:31722754:T:C	2.17087e-26	-5.9706e-10	-0.245594
31722768	chr2:31722768:A:G	7.57486e-28	-2.38905	-1.21201
31723388	chr2:31723388:T:C	1.00099e-26	-5.9706e-10	-1.01974
31724845	chr2:31724845:C:G	8.41409e-27	-5.9706e-10	-1.1934
31724869	chr2:31724869:A:G	9.40024e-27	-1.08257	-2.94673e-10
31725187	chr2:31725187:G:A	2.54573e-27	-2.38889	-2.94673e-10
31725635	chr2:31725635:G:T	9.90249e-27	-5.9706e-10	-1.03052
31725986	chr2:31725986:G:T	9.33477e-28	-2.19202	-1.20013
31726045	chr2:31726045:A:G	1.50214e-26	-5.9706e-10	-0.613831
31726662	chr2:31726662:C:A	1.18758e-27	-2.36748	-0.783901
31727383	chr2:31727383:T:C	1.42092e-27	-2.38936	-0.582639
31727511	chr2:31727511:C:T	7.84542e-27	-5.9706e-10	-1.26338
31727581	chr2:31727581:T:G	7.49978e-28	-2.35676	-1.25425
31728024	chr2:31728024:A:G	8.51978e-28	-2.35874	-1.12476
31728312	chr2:31728312:A:G	1.55199e-26	-5.9706e-10	-0.581184
31728337	chr2:31728337:T:A	7.78396e-28	-2.30067	-1.27315
31728440	chr2:31728440:T:G	2.54632e-27	-2.38866	-2.94673e-10
31729026	chr2:31729026:A:C	7.60778e-28	-2.32997	-1.26675
31729048	chr2:31729048:C:CAA	8.84353e-27	-5.9706e-10	-1.14362
31729243	chr2:31729243:A:T	1.05579e-27	-2.38889	-0.880127
31729269	chr2:31729269:T:G	9.21119e-27	-5.9706e-10	-1.10289
31729396	chr2:31729396:C:T	1.87456e-26	-5.9706e-10	-0.392347
31729647	chr2:31729647:A:C	2.57456e-27	-2.37763	-2.94673e-10
31729750	chr2:31729750:G:A	8.08774e-28	-2.26433	-1.27121
31730317	chr2:31730317:G:C	1.5392e-26	-5.9706e-10	-0.589457
31730524	chr2:31730524:C:T	2.55267e-27	-2.38617	-2.94673e-10
31730550	chr2:31730550:A:C	2.55349e-27	-2.38585	-2.94673e-10
31730974	chr2:31730974:T:C	1.48706e-26	-5.9706e-10	-0.62392
31730984	chr2:31730984:T:C	2.71129e-27	-2.32588	-2.94673e-10
31732509	chr2:31732509:A:G	2.89284e-27	-2.26107	-2.94673e-10
31733176	chr2:31733176:C:T	2.55562e-27	-2.38501	-2.94673e-10
31733278	chr2:31733278:C:T	2.72973e-27	-2.3191	-2.94673e-10
31733597	chr2:31733597:A:G	8.42144e-28	-2.3801	-1.11501
31733637	chr2:31733637:G:A	1.7179e-26	-5.9706e-10	-0.479617
31733780	chr2:31733780:T:G	2.03742e-26	-5.9706e-10	-0.309035
31733909	chr2:31733909:C:G	1.19544e-27	-2.23162	-0.913169
31733960	chr2:31733960:G:C	2.54583e-27	-2.38885	-2.94673e-10
31734148	chr2:31734148:G:A	8.53271e-27	-5.9706e-10	-1.1794
31734970	chr2:31734970:C:T	2.63806e-27	-2.35326	-2.94673e-10
31735165	chr2:31735165:A:C	2.78653e-27	-2.29851	-2.94673e-10
31735408	chr2:31735408:G:A	7.96408e-27	-5.9706e-10	-1.24836
31736057	chr2:31736057:G:C	2.44494e-26	-5.9706e-10	-0.126701
31736336	chr2:31736336:T:C	8.45212e-27	-5.9706e-10	-1.18889
31736399	chr2:31736399:C:T	9.74742e-28	-2.14087	-1.20802
31736443	chr2:31736443:T:C	7.79246e-27	-5.9706e-10	-1.27015
31736899	chr2:31736899:T:C	4.05255e-27	-1.92396	-2.94673e-10
31737465	chr2:31737465:T:A	2.64037e-27	-2.35239	-2.94673e-10
31737649	chr2:31737649:C:T	2.12731e-26	-5.9706e-10	-0.265863
31737821	chr2:31737821:C:T	3.88872e-26	0.33736	-2.94673e-10
31738217	chr2:31738217:A:G	2.59004e-27	-2.37163	-2.94673e-10
31738657	chr2:31738657:G:C	3.21619e-27	-1.52903	-0.626074
31739166	chr2:31739166:T:A	4.29861e-27	-1.86501	-2.94673e-10
31739173	chr2:31739173:T:C	1.06328e-26	-5.9706e-10	-0.959364
31739681	chr2:31739681:A:C	1.76425e-27	-2.38502	-0.370559
31740225	chr2:31740225:A:T	2.54482e-27	-2.38925	-2.94673e-10
31740578	chr2:31740578:T:C	8.99011e-27	-5.9706e-10	-1.12718
31740623	chr2:31740623:C:T	1.30796e-27	-2.00818	-1.04666
31740879	chr2:31740879:T:C	1.09181e-27	-2.02257	-1.2129
31741262	chr2:31741262:C:T	7.82472e-27	-5.9706e-10	-1.26602
31741302	chr2:31741302:C:T	2.55753e-27	-2.38426	-2.94673e-10
31741325	chr2:31741325:G:C	2.57551e-26	-5.9706e-10	-0.0746723
31741347	chr2:31741347:T:A	1.94745e-26	-5.9706e-10	-0.354198
31741698	chr2:31741698:T:G	9.65562e-27	-5.9706e-10	-1.05576
31741959	chr2:31741959:A:G	8.48423e-28	-2.29384	-1.19384
31742064	chr2:31742064:T:C	2.57207e-26	-5.9706e-10	-0.0760092
31742065	chr2:31742065:G:A	2.48211e-26	-5.9706e-10	-0.111612
31742079	chr2:31742079:A:G	2.48492e-26	-5.9706e-10	-0.11048
31742095	chr2:31742095:G:A	3.70122e-27	-2.01464	-2.94673e-10
31742371	chr2:31742371:C:T	1.06047e-26	-5.9706e-10	-0.962004
31742471	chr2:31742471:C:A	1.06623e-26	-5.9706e-10	-0.956587
31742472	chr2:31742472:A:G	1.06714e-26	-5.9706e-10	-0.955741
31742776	chr2:31742776:C:T	9.38317e-28	-2.1157	-1.27127
31743137	chr2:31743137:A:T	9.22284e-28	-2.17331	-1.2309
31743267	chr2:31743267:T:A	7.79918e-27	-5.9706e-10	-1.26929
31743624	chr2:31743624:T:C	1.94407e-27	-2.38748	-0.271041
31743865	chr2:31743865:T:C	1.88239e-26	-5.9706e-10	-0.38818
31744252	chr2:31744252:A:T	1.04328e-27	-2.09696	-1.18398
31745220	chr2:31745220:T:A	2.59832e-27	-2.36844	-2.94673e-10
31745503	chr2:31745503:G:A	8.4246e-27	-5.9706e-10	-1.19215
31745505	chr2:31745505:A:G	8.66619e-28	-2.19494	-1.27152
31745532	chr2:31745532:G:A	7.94311e-28	-2.30223	-1.25136
31745858	chr2:31745858:C:T	2.57991e-26	-5.9706e-10	-0.0729659
31745963	chr2:31745963:A:G	8.28144e-27	-5.9706e-10	-1.20929
31746189	chr2:31746189:C:A	9.91277e-28	-2.12947	-1.2026
31746190	chr2:31746190:C:T	1.15322e-26	-5.9706e-10	-0.878166
31746400	chr2:31746400:G:C	8.47062e-27	-5.9706e-10	-1.1867
31746669	chr2:31746669:A:G	1.76142e-26	-5.9706e-10	-0.454601
31746760	chr2:31746760:G:A	1.89986e-26	-5.9706e-10	-0.378939
31746905	chr2:31746905:A:T	7.47834e-28	-2.34376	-1.27012
31747267	chr2:31747267:T:G	2.13681e-26	-5.9706e-10	-0.261405
31747368	chr2:31747368:T:C	1.53036e-26	-5.9706e-10	-0.595216
31747441	chr2:31747441:A:G	7.84774e-27	-5.9706e-10	-1.26308
31747997	chr2:31747997:T:C	1.09993e-26	-5.9706e-10	-0.925472
31748058	chr2:31748058:T:C	1.61959e-27	-2.02226	-0.818871
31748089	chr2:31748089:G:A	8.77934e-27	-5.9706e-10	-1.1509
31748341	chr2:31748341:G:GT	9.31812e-27	-5.9706e-10	-1.09134
31748381	chr2:31748381:T:C	1.29754e-27	-2.20147	-0.861372
31748598	chr2:31748598:G:A	8.0213e-28	-2.33921	-1.20458
31748686	chr2:31748686:C:T	1.23522e-27	-2.12293	-0.989127
31748731	chr2:31748731:CA:C	1.12403e-26	-5.9706e-10	-0.903804
31748776	chr2:31748776:A:T	2.55307e-27	-2.38601	-2.94673e-10
31749032	chr2:31749032:C:A	2.57407e-26	-5.9706e-10	-0.0752311
31749244	chr2:31749244:A:T	3.1171e-27	-2.1864	-2.94673e-10
31749354	chr2:31749354:A:G	8.15873e-28	-2.38389	-1.14291
31749372	chr2:31749372:G:C	9.63013e-28	-2.14684	-1.21415
31749474	chr2:31749474:G:A	1.03851e-27	-2.11379	-1.17173
31749992	chr2:31749992:G:A	2.7936e-27	-2.20964	-0.0863282
31750029	chr2:31750029:G:A	2.71445e-27	-1.62069	-0.704031
31750369	chr2:31750369:A:G	7.70829e-28	-2.32568	-1.25792
31750808	chr2:31750808:T:C	4.07225e-27	-1.91911	-2.94673e-10
31751451	chr2:31751451:T:C	7.16372e-28	-2.38388	-1.27298
31751565	chr2:31751565:A:G	3.51955e-27	-2.06497	-2.94673e-10
31751600	chr2:31751600:CT:C	3.30756e-27	-2.37931	0.252218
31751816	chr2:31751816:A:G	1.55199e-26	-5.9706e-10	-0.581184
31751857	chr2:31751857:T:A	1.22141e-26	-5.9706e-10	-0.820718
31752382	chr2:31752382:T:A	9.72548e-28	-2.08575	-1.26539
31752522	chr2:31752522:A:G	9.2399e-28	-2.13601	-1.26635
31752782	chr2:31752782:T:A	1.14075e-26	-5.9706e-10	-0.88903
31752901	chr2:31752901:G:A	8.47954e-28	-2.22735	-1.26089
31752935	chr2:31752935:C:A	8.1161e-27	-5.9706e-10	-1.22946
31752949	chr2:31752949:A:C	1.55463e-26	-5.9706e-10	-0.579484
31753084	chr2:31753084:C:G	7.76669e-27	-5.9706e-10	-1.27346
31753163	chr2:31753163:G:T	2.73961e-27	-2.31549	-2.94673e-10
31753236	chr2:31753236:T:C	1.13319e-26	-5.9706e-10	-0.895683
31753270	chr2:31753270:A:T	2.57207e-27	-2.37859	-2.94673e-10
31753443	chr2:31753443:T:C	7.47518e-28	-2.3467	-1.2676
31753476	chr2:31753476:A:G	1.41666e-27	-2.14166	-0.833349
31753497	chr2:31753497:G:A	8.75003e-27	-5.9706e-10	-1.15425
31753734	chr2:31753734:T:C	9.12368e-28	-2.26238	-1.15264
31753800	chr2:31753800:A:G	1.15881e-26	-5.9706e-10	-0.873324
31754050	chr2:31754050:A:G	7.73273e-28	-2.3088	-1.27163
31754155	chr2:31754155:A:C	7.89764e-27	-5.9706e-10	-1.25674
31754231	chr2:31754231:C:T	1.05065e-27	-2.00044	-1.27346
31754302	chr2:31754302:C:T	8.22265e-27	-5.9706e-10	-1.21641
31754336	chr2:31754336:T:C	1.08581e-27	-1.97102	-1.26995
31754406	chr2:31754406:A:G	2.79052e-27	-2.29708	-2.94673e-10
31754545	chr2:31754545:G:A	1.02124e-26	-5.9706e-10	-0.999699
31754563	chr2:31754563:A:G	1.00944e-27	-2.05136	-1.26255
31754821	chr2:31754821:G:A	1.04305e-26	-5.9706e-10	-0.978569
```
