## Supplementary material for "Characterization of shared and ancestry-specific signals driving complex traits using multi-ancestry fine-mapping": susiex_nc2.cs80.snp

```
BP	SNP	PIP(CS1)	LogBF(CS1,Pop1)	LogBF(CS1,Pop2)
30755108	chr2:30755108:C:T	5.8891e-27	-5.9706e-10	-1.25765
30755297	chr2:30755297:G:T	6.20157e-27	-5.9706e-10	-1.20595
30755345	chr2:30755345:G:C	9.01466e-27	-5.9706e-10	-0.831899
30755504	chr2:30755504:T:G	3.17659e-26	-5.9706e-10	0.427642
30755620	chr2:30755620:T:C	6.90181e-27	-5.9706e-10	-1.09897
30755858	chr2:30755858:G:A	1.09166e-26	-0.678547	0.0380769
30756050	chr2:30756050:C:T	4.98759e-27	-0.169554	-1.25424
30756191	chr2:30756191:A:G	6.19494e-27	-5.9706e-10	-1.20702
30756217	chr2:30756217:C:T	8.27287e-27	0.335099	-1.25287
30756279	chr2:30756279:G:A	7.17714e-28	-2.09963	-1.26281
30756621	chr2:30756621:T:C	2.43077e-27	-0.934842	-1.2077
30756854	chr2:30756854:T:C	2.30483e-27	-1.06562	-1.13013
30756899	chr2:30756899:C:T	6.2415e-27	-5.9706e-10	-1.19953
30757005	chr2:30757005:C:T	1.19076e-27	-1.79159	-1.06457
30757363	chr2:30757363:C:T	1.35738e-27	-2.25311	-0.472089
30757393	chr2:30757393:C:T	1.40467e-27	-2.23863	-0.45232
30757542	chr2:30757542:C:T	9.46184e-27	-5.9706e-10	-0.783484
30757783	chr2:30757783:G:A	6.16011e-28	-2.27796	-1.23729
30758074	chr2:30758074:C:T	1.54557e-27	-1.33422	-1.26114
30758277	chr2:30758277:A:AG	5.70098e-26	-5.9706e-10	1.01247
30758406	chr2:30758406:T:A	1.35178e-26	-5.9706e-10	-0.426747
30759207	chr2:30759207:C:T	2.16904e-26	-5.9706e-10	0.0461172
30759252	chr2:30759252:T:G	5.63885e-28	-2.34547	-1.25819
30759543	chr2:30759543:T:C	2.08774e-27	-2.29467	-2.94673e-10
30759545	chr2:30759545:C:G	1.44701e-27	-1.97736	-0.683887
30759606	chr2:30759606:C:A	6.24757e-28	-2.24181	-1.25933
30759616	chr2:30759616:C:G	7.3494e-28	-2.30553	-1.03318
30759754	chr2:30759754:G:T	1.11837e-26	-5.9706e-10	-0.616293
30759864	chr2:30759864:T:C	7.94796e-27	-5.9706e-10	-0.957836
30759866	chr2:30759866:G:C	6.8249e-27	-5.9706e-10	-1.11017
30759929	chr2:30759929:T:C	2.77181e-27	-2.20737	0.196117
30760017	chr2:30760017:G:A	6.48685e-28	-2.24014	-1.22341
30760018	chr2:30760018:A:G	8.55252e-28	-1.92865	-1.25846
30760221	chr2:30760221:C:T	5.46632e-28	-2.38898	-1.24575
30760439	chr2:30760439:A:G	5.56703e-28	-2.34337	-1.27311
30760568	chr2:30760568:G:A	2.30124e-27	-1.33178	-0.865522
30760724	chr2:30760724:T:C	5.99521e-27	-5.9706e-10	-1.23979
30760830	chr2:30760830:G:A	5.95051e-28	-2.3165	-1.23336
30760974	chr2:30760974:C:T	6.2035e-27	-5.9706e-10	-1.20564
30760979	chr2:30760979:G:A	5.91739e-27	-5.9706e-10	-1.25285
30761021	chr2:30761021:G:A	5.83637e-27	-5.9706e-10	-1.26664
30761048	chr2:30761048:C:G	7.5981e-28	-2.21472	-1.09072
30761222	chr2:30761222:G:A	5.44118e-25	-5.9706e-10	3.26842
30761420	chr2:30761420:C:T	1.30418e-26	-5.9706e-10	-0.462587
30761459	chr2:30761459:C:T	3.34017e-26	-5.9706e-10	0.477856
30761667	chr2:30761667:A:T	6.35926e-27	-2.20881	1.02797
30761789	chr2:30761789:T:C	5.89003e-27	-5.9706e-10	-1.25749
30761984	chr2:30761984:G:T	7.96582e-28	-2.3875	-0.870671
30762031	chr2:30762031:A:G	6.40533e-27	-5.9706e-10	-1.17362
30762175	chr2:30762175:T:C	2.98709e-26	-5.9706e-10	0.366132
30762323	chr2:30762323:C:T	3.51402e-26	-5.9706e-10	0.528595
30762582	chr2:30762582:C:G	3.06691e-26	-5.9706e-10	0.392506
30762610	chr2:30762610:T:C	5.80599e-27	-5.9706e-10	-1.27186
30762719	chr2:30762719:C:T	5.81025e-27	-5.9706e-10	-1.27113
30762901	chr2:30762901:ACTT:A	1.28108e-26	-5.9706e-10	-0.480463
30762963	chr2:30762963:C:T	8.65273e-28	-1.98323	-1.19223
30763430	chr2:30763430:T:C	5.98312e-27	-5.9706e-10	-1.24181
30763779	chr2:30763779:C:T	5.69142e-28	-2.3555	-1.23887
30763987	chr2:30763987:A:G	1.31298e-27	-2.36211	-0.396339
30764044	chr2:30764044:C:T	9.34e-27	-5.9706e-10	-0.796444
30764123	chr2:30764123:G:T	8.89711e-28	-2.03051	-1.1171
30764124	chr2:30764124:T:C	6.90675e-27	-5.9706e-10	-1.09825
30764379	chr2:30764379:A:G	1.77249e-26	-5.9706e-10	-0.155779
30764468	chr2:30764468:C:T	5.79648e-27	-5.9706e-10	-1.2735
30764543	chr2:30764543:A:T	5.80055e-27	-5.9706e-10	-1.2728
30764560	chr2:30764560:C:T	6.44597e-27	-5.9706e-10	-1.1673
30764779	chr2:30764779:G:A	6.35523e-27	-5.9706e-10	-1.18147
30764828	chr2:30764828:G:A	1.03414e-26	-5.9706e-10	-0.694598
30765234	chr2:30765234:T:A	7.27718e-28	-2.34322	-1.00537
30765235	chr2:30765235:T:G	7.45403e-28	-2.30562	-1.01896
30765282	chr2:30765282:G:A	6.55321e-28	-2.3264	-1.12698
30765509	chr2:30765509:A:G	5.91739e-28	-2.38852	-1.16692
30765612	chr2:30765612:T:C	5.8608e-27	-5.9706e-10	-1.26247
30765795	chr2:30765795:A:G	7.36939e-27	-5.9706e-10	-1.03342
30766164	chr2:30766164:G:A	1.21657e-27	-1.79306	-1.04166
30767099	chr2:30767099:C:T	6.52887e-27	-5.9706e-10	-1.15452
30767462	chr2:30767462:G:T	1.00006e-27	-2.38858	-0.642112
30767530	chr2:30767530:C:T	6.59411e-27	-5.9706e-10	-1.14457
30767723	chr2:30767723:T:C	8.92213e-27	-5.9706e-10	-0.842217
30767767	chr2:30767767:T:C	5.88925e-27	-5.9706e-10	-1.25762
30767877	chr2:30767877:C:T	7.9982e-28	-2.36665	-0.887471
30768043	chr2:30768043:G:A	5.88033e-27	-5.9706e-10	-1.25914
30768075	chr2:30768075:A:G	9.1713e-28	-2.38895	-0.728309
30768112	chr2:30768112:G:A	5.85565e-27	-5.9706e-10	-1.26334
30768210	chr2:30768210:C:T	2.11372e-27	-2.2823	-2.94673e-10
30768278	chr2:30768278:A:G	5.93207e-27	-5.9706e-10	-1.25038
30768509	chr2:30768509:C:T	7.3825e-27	-5.9706e-10	-1.03164
30768599	chr2:30768599:T:G	6.10261e-27	-5.9706e-10	-1.22203
30769204	chr2:30769204:C:T	5.9005e-27	-5.9706e-10	-1.25571
30769284	chr2:30769284:T:A	5.96645e-27	-5.9706e-10	-1.2446
30769365	chr2:30769365:C:T	1.00458e-27	-2.28704	-0.73914
30769411	chr2:30769411:G:A	1.90217e-27	-2.38775	-2.94673e-10
30769726	chr2:30769726:T:A	3.68602e-25	-5.9706e-10	2.87897
30769853	chr2:30769853:G:T	9.1225e-28	-2.34364	-0.778952
30769955	chr2:30769955:A:G	6.3357e-28	-2.22069	-1.26645
30769992	chr2:30769992:G:A	2.20308e-27	-0.970354	-1.27054
30770008	chr2:30770008:C:T	6.83492e-27	-5.9706e-10	-1.10871
30770011	chr2:30770011:G:A	5.90507e-28	-2.37597	-1.18155
30770266	chr2:30770266:G:T	1.1479e-26	-5.9706e-10	-0.590229
30770296	chr2:30770296:G:A	5.80205e-27	-5.9706e-10	-1.27254
30770462	chr2:30770462:C:G	8.20737e-27	-5.9706e-10	-0.925718
30770588	chr2:30770588:G:T	6.01449e-27	-5.9706e-10	-1.23658
30770952	chr2:30770952:A:G	5.86954e-27	-5.9706e-10	-1.26097
30771272	chr2:30771272:A:G	5.93521e-28	-2.32143	-1.231
30771356	chr2:30771356:G:A	7.75204e-26	-5.9706e-10	1.31979
30771438	chr2:30771438:T:C	5.82364e-27	-5.9706e-10	-1.26883
30771510	chr2:30771510:A:G	1.65215e-27	-2.27017	-0.258503
30772056	chr2:30772056:T:C	5.83435e-27	-5.9706e-10	-1.26699
30772161	chr2:30772161:T:C	7.26464e-28	-2.34338	-1.00693
30772377	chr2:30772377:C:G	6.01977e-27	-5.9706e-10	-1.2357
30772723	chr2:30772723:T:C	9.7903e-27	-5.9706e-10	-0.749359
30772853	chr2:30772853:C:T	2.56338e-27	-2.13749	0.0480638
30773014	chr2:30773014:T:C	1.32193e-27	-2.36874	-0.382919
30773112	chr2:30773112:C:A	8.79623e-27	-5.9706e-10	-0.856427
30773113	chr2:30773113:T:C	7.30157e-28	-2.36323	-0.982019
30773327	chr2:30773327:A:G	5.99899e-28	-2.27223	-1.26951
30773331	chr2:30773331:ACT:A	5.87659e-27	-5.9706e-10	-1.25977
30773349	chr2:30773349:G:GA	5.51214e-28	-2.36657	-1.25981
30773476	chr2:30773476:A:G	9.29839e-27	-5.9706e-10	-0.800909
30773614	chr2:30773614:T:C	5.96225e-27	-1.2453	-2.94673e-10
30774004	chr2:30774004:A:G	5.94364e-27	-5.9706e-10	-1.24843
30774017	chr2:30774017:CAG:C	1.12126e-27	-1.92825	-0.988052
30774073	chr2:30774073:G:A	1.372e-27	-2.23811	-0.476367
30774427	chr2:30774427:G:A	1.99468e-27	-2.10714	-0.233124
30774447	chr2:30774447:A:T	1.19247e-26	-5.9706e-10	-0.55214
30775032	chr2:30775032:A:G	5.87562e-27	-5.9706e-10	-1.25994
30775119	chr2:30775119:T:C	6.20948e-27	-5.9706e-10	-1.20467
30775159	chr2:30775159:T:G	6.9968e-28	-2.11555	-1.27233
30775289	chr2:30775289:A:T	2.49471e-27	-0.863878	-1.2527
30775456	chr2:30775456:C:T	8.60258e-28	-2.36296	-0.818317
30775484	chr2:30775484:A:G	2.41274e-27	-0.887725	-1.26226
30775517	chr2:30775517:G:A	2.01503e-27	-2.33012	-2.94673e-10
30776325	chr2:30776325:G:A	3.20954e-25	-5.9706e-10	2.74055
30776402	chr2:30776402:A:G	6.40941e-27	-5.9706e-10	-1.17298
30776422	chr2:30776422:A:C	5.8737e-27	-5.9706e-10	-1.26027
30776482	chr2:30776482:A:G	2.83903e-27	-0.734307	-1.25298
30776610	chr2:30776610:T:C	2.81218e-27	-0.754456	-1.24234
30776967	chr2:30776967:G:A	5.71118e-28	-2.3177	-1.27321
30777145	chr2:30777145:C:G	5.87014e-27	-5.9706e-10	-1.26087
30777229	chr2:30777229:G:A	1.60061e-26	-5.9706e-10	-0.257779
30777377	chr2:30777377:T:G	5.86996e-28	-2.30918	-1.25431
30777442	chr2:30777442:T:C	3.36048e-27	-1.81867	-2.94673e-10
30777504	chr2:30777504:G:C	5.59648e-28	-2.35807	-1.25313
30777571	chr2:30777571:G:A	1.82678e-26	-5.9706e-10	-0.12561
30777696	chr2:30777696:C:T	1.09715e-26	-5.9706e-10	-0.635447
30777777	chr2:30777777:C:T	1.55177e-26	-5.9706e-10	-0.288772
30778028	chr2:30778028:A:G	7.21498e-27	-1.05459	-2.94673e-10
30778041	chr2:30778041:T:C	7.78084e-27	-5.9706e-10	-0.979087
30778234	chr2:30778234:C:T	5.89835e-27	-5.9706e-10	-1.25608
30778301	chr2:30778301:A:G	5.89574e-28	-2.28568	-1.27342
30778672	chr2:30778672:G:C	1.44939e-26	-5.9706e-10	-0.357021
30778739	chr2:30778739:G:C	5.82796e-28	-2.2978	-1.27287
30778891	chr2:30778891:C:T	1.81022e-26	-0.134716	-2.94673e-10
30778933	chr2:30778933:G:A	6.10572e-28	-2.25302	-1.27109
30779256	chr2:30779256:C:T	6.15804e-27	-5.9706e-10	-1.21299
30779461	chr2:30779461:G:T	8.57191e-27	-5.9706e-10	-0.88226
30780153	chr2:30780153:G:A	9.01182e-28	-1.96477	-1.17003
30780319	chr2:30780319:C:A	5.81813e-27	-5.9706e-10	-1.26977
30780579	chr2:30780579:A:T	8.2952e-28	-2.03803	-1.17963
30780580	chr2:30780580:AC:A	8.2524e-28	-2.0417	-1.18114
30780932	chr2:30780932:T:C	8.13051e-28	-2.07185	-1.16586
30780933	chr2:30780933:G:A	5.71649e-28	-2.3555	-1.23449
30780971	chr2:30780971:G:A	5.99412e-27	-5.9706e-10	-1.23997
30781499	chr2:30781499:G:A	9.08807e-28	-1.96089	-1.16549
30781500	chr2:30781500:C:T	4.30801e-27	-0.317753	-1.25252
30781885	chr2:30781885:T:C	7.97567e-27	-5.9706e-10	-0.954355
30782263	chr2:30782263:C:T	6.31914e-28	-2.21744	-1.27231
30782310	chr2:30782310:T:C	8.92822e-28	-2.07517	-1.06894
30782431	chr2:30782431:T:C	8.36559e-28	-2.05096	-1.15825
30782546	chr2:30782546:G:A	5.48934e-28	-2.36673	-1.2638
30782618	chr2:30782618:A:G	9.32768e-28	-2.07561	-1.02474
30782757	chr2:30782757:C:G	9.06759e-28	-2.36267	-0.765962
30783005	chr2:30783005:A:G	6.01834e-28	-2.32402	-1.2145
30783161	chr2:30783161:T:G	6.33006e-27	-5.9706e-10	-1.18544
30783198	chr2:30783198:G:T	6.15923e-27	-5.9706e-10	-1.2128
30783203	chr2:30783203:C:T	5.83848e-27	-5.9706e-10	-1.26628
30783267	chr2:30783267:T:C	5.72014e-28	-2.32787	-1.26147
30783379	chr2:30783379:C:G	6.6132e-27	-5.9706e-10	-1.14168
30783561	chr2:30783561:G:A	6.88146e-28	-2.31807	-1.08643
30783770	chr2:30783770:C:T	1.15292e-27	-2.07572	-0.812724
30783902	chr2:30783902:T:C	7.78982e-28	-2.1111	-1.16942
30784022	chr2:30784022:G:A	6.33875e-28	-2.3698	-1.11686
30784057	chr2:30784057:G:T	6.36768e-28	-2.37217	-1.10993
30784269	chr2:30784269:T:C	1.18748e-27	-2.0427	-0.816222
30784468	chr2:30784468:C:T	6.62378e-28	-2.37789	-1.06478
30784534	chr2:30784534:T:C	6.09699e-25	-5.9706e-10	3.38221
30784625	chr2:30784625:G:A	7.57949e-28	-2.36016	-0.947733
30784813	chr2:30784813:C:T	7.31765e-28	-2.1081	-1.23495
30784926	chr2:30784926:C:G	8.53725e-28	-2.09479	-1.09411
30784962	chr2:30784962:A:T	5.80097e-27	-5.9706e-10	-1.27273
30785096	chr2:30785096:T:C	3.07534e-27	-2.38782	0.480483
30785173	chr2:30785173:C:A	6.62464e-28	-2.38154	-1.061
30785185	chr2:30785185:C:A	6.16038e-27	-5.9706e-10	-1.21261
30785276	chr2:30785276:T:C	6.27048e-28	-2.38675	-1.11074
30785465	chr2:30785465:G:A	6.0734e-28	-2.37809	-1.15133
30785704	chr2:30785704:C:T	6.00952e-27	-5.9706e-10	-1.23741
30786345	chr2:30786345:G:T	9.31409e-28	-1.84214	-1.25967
30786440	chr2:30786440:C:G	5.9805e-28	-2.29315	-1.25168
30786534	chr2:30786534:A:G	6.24918e-28	-2.37981	-1.12108
30786830	chr2:30786830:C:T	7.33423e-27	-5.9706e-10	-1.0382
30787006	chr2:30787006:T:C	2.31303e-27	-2.19219	-2.94673e-10
30787010	chr2:30787010:T:C	6.08988e-28	-2.25361	-1.2731
30787767	chr2:30787767:C:T	5.89548e-27	-5.9706e-10	-1.25657
30787955	chr2:30787955:T:C	6.22581e-27	-5.9706e-10	-1.20205
30788058	chr2:30788058:C:T	1.00914e-27	-1.75286	-1.2688
30788061	chr2:30788061:T:C	2.18392e-27	-2.24963	-2.94673e-10
30788116	chr2:30788116:A:G	7.68189e-27	-5.9706e-10	-0.991885
30788247	chr2:30788247:A:G	7.07659e-27	-5.9706e-10	-1.07396
30788273	chr2:30788273:T:C	1.23022e-26	-5.9706e-10	-0.520969
30788406	chr2:30788406:G:A	7.77053e-27	-5.9706e-10	-0.980412
30789196	chr2:30789196:T:C	2.39291e-26	-5.9706e-10	0.144343
30789340	chr2:30789340:A:C	1.00966e-26	-5.9706e-10	-0.718548
30789417	chr2:30789417:T:C	9.12743e-27	-5.9706e-10	-0.819467
30789754	chr2:30789754:G:A	5.88816e-27	-5.9706e-10	-1.25781
30789945	chr2:30789945:G:T	5.86813e-27	-5.9706e-10	-1.26121
30790063	chr2:30790063:G:A	9.97339e-27	-5.9706e-10	-0.730831
30790078	chr2:30790078:G:A	5.85061e-27	-5.9706e-10	-1.2642
30790178	chr2:30790178:C:T	5.87939e-27	-5.9706e-10	-1.2593
30790504	chr2:30790504:A:G	1.78153e-27	-2.18067	-0.272608
30790572	chr2:30790572:C:T	1.90462e-27	-2.38647	-2.94673e-10
30790773	chr2:30790773:G:A	1.39087e-26	-5.9706e-10	-0.398233
30790984	chr2:30790984:C:T	2.14142e-27	-2.26928	-2.94673e-10
30791000	chr2:30791000:A:G	5.90778e-27	-5.9706e-10	-1.25448
30791064	chr2:30791064:T:A	1.0602e-26	-5.9706e-10	-0.669705
30791084	chr2:30791084:C:T	6.01356e-27	-5.9706e-10	-1.23673
30791300	chr2:30791300:A:C	1.56538e-27	-1.44084	-1.14178
30792423	chr2:30792423:A:G	1.05845e-26	-5.9706e-10	-0.671364
30792655	chr2:30792655:C:T	4.22853e-27	-1.5889	-2.94673e-10
30792790	chr2:30792790:G:A	1.01984e-26	-5.9706e-10	-0.708518
30792890	chr2:30792890:T:C	1.2467e-26	-5.9706e-10	-0.507664
30792981	chr2:30792981:G:C	5.33544e-28	-2.38781	-1.27115
30793327	chr2:30793327:A:C	1.4256e-27	-2.19029	-0.48587
30793373	chr2:30793373:A:C	5.68812e-28	-2.37212	-1.22284
30793599	chr2:30793599:A:T	5.82969e-27	-5.9706e-10	-1.26779
30793725	chr2:30793725:T:G	8.99785e-27	-5.9706e-10	-0.833765
30794149	chr2:30794149:G:A	1.0195e-26	-5.9706e-10	-0.708857
30795068	chr2:30795068:T:C	8.35349e-27	-5.9706e-10	-0.908072
30795222	chr2:30795222:A:G	8.57391e-28	-1.91522	-1.26939
30795385	chr2:30795385:T:C	8.06016e-27	-5.9706e-10	-0.943817
30795530	chr2:30795530:T:C	6.01894e-27	-5.9706e-10	-1.23584
30795736	chr2:30795736:G:A	9.06827e-28	-2.31584	-0.812715
30795820	chr2:30795820:C:T	9.71195e-27	-5.9706e-10	-0.757393
30796041	chr2:30796041:A:G	1.28661e-26	-5.9706e-10	-0.476155
30796499	chr2:30796499:T:G	6.73038e-26	-5.9706e-10	1.17847
30796766	chr2:30796766:G:A	6.14024e-27	-5.9706e-10	-1.21589
30796883	chr2:30796883:A:C	5.8189e-27	-5.9706e-10	-1.26964
30797510	chr2:30797510:T:A	6.72776e-27	-5.9706e-10	-1.12451
30797568	chr2:30797568:TG:T	3.05544e-26	-5.9706e-10	0.388757
30797797	chr2:30797797:T:C	1.86929e-26	-5.9706e-10	-0.102606
30798224	chr2:30798224:A:G	1.32033e-26	-5.9706e-10	-0.450285
30798232	chr2:30798232:G:A	1.20788e-26	-5.9706e-10	-0.539298
30798276	chr2:30798276:T:C	5.85696e-27	-5.9706e-10	-1.26312
30798526	chr2:30798526:G:A	9.34719e-27	-5.9706e-10	-0.795675
30798543	chr2:30798543:T:C	5.88249e-27	-5.9706e-10	-1.25877
30798718	chr2:30798718:C:T	2.71065e-26	-5.9706e-10	0.269022
30798910	chr2:30798910:C:T	1.09707e-27	-1.72662	-1.21149
30799206	chr2:30799206:G:A	8.57352e-27	-5.9706e-10	-0.882072
30799264	chr2:30799264:CAT:C	1.07942e-26	-5.9706e-10	-0.651738
30799618	chr2:30799618:C:T	1.20122e-27	-2.15326	-0.694154
30799619	chr2:30799619:G:A	5.79788e-27	-5.9706e-10	-1.27326
30799647	chr2:30799647:T:C	5.37858e-28	-2.37946	-1.27145
30799746	chr2:30799746:ATGAAG:A	9.71192e-27	-5.9706e-10	-0.757397
30799751	chr2:30799751:G:A	6.32186e-28	-2.36047	-1.12885
30799863	chr2:30799863:G:A	9.83121e-27	-5.9706e-10	-0.745188
30799884	chr2:30799884:T:C	9.73533e-27	-5.9706e-10	-0.75499
30799889	chr2:30799889:C:T	6.04731e-28	-2.26041	-1.27331
30799902	chr2:30799902:T:C	5.90365e-27	-5.9706e-10	-1.25518
30799952	chr2:30799952:C:T	6.85834e-28	-2.19866	-1.20921
30800372	chr2:30800372:C:G	8.48891e-27	-5.9706e-10	-0.89199
30800454	chr2:30800454:C:T	2.01793e-27	-2.32868	-2.94673e-10
30800651	chr2:30800651:A:G	5.87527e-27	-5.9706e-10	-1.26
30800673	chr2:30800673:A:G	6.22288e-27	-5.9706e-10	-1.20252
30800777	chr2:30800777:T:G	2.07507e-27	-2.30076	-2.94673e-10
30800864	chr2:30800864:T:C	2.12984e-27	-2.27471	-2.94673e-10
30801016	chr2:30801016:T:C	7.10547e-28	-2.11296	-1.25951
30801278	chr2:30801278:C:A	6.22157e-27	-5.9706e-10	-1.20273
30801640	chr2:30801640:GAAA:G	6.08598e-27	-5.9706e-10	-1.22476
30802030	chr2:30802030:A:G	5.87622e-27	-5.9706e-10	-1.25984
30802056	chr2:30802056:G:A	2.54879e-26	-5.9706e-10	0.207452
30802891	chr2:30802891:C:T	2.30395e-26	-5.9706e-10	0.106459
30802954	chr2:30802954:T:C	1.02224e-26	-5.9706e-10	-0.706172
30803007	chr2:30803007:T:A	5.80633e-27	-5.9706e-10	-1.2718
30803309	chr2:30803309:A:G	5.79946e-27	-5.9706e-10	-1.27299
30803404	chr2:30803404:G:T	6.42745e-28	-2.21846	-1.2543
30803648	chr2:30803648:G:A	5.16235e-26	-5.9706e-10	0.913226
30803721	chr2:30803721:T:TAA	5.87047e-27	-5.9706e-10	-1.26082
30803737	chr2:30803737:A:C	8.87357e-28	-1.9321	-1.21816
30803871	chr2:30803871:T:C	8.02291e-28	-1.9781	-1.27294
30804023	chr2:30804023:T:C	5.80044e-27	-5.9706e-10	-1.27282
30804265	chr2:30804265:A:T	7.36636e-27	-5.9706e-10	-1.03383
30804269	chr2:30804269:C:T	1.1955e-26	-5.9706e-10	-0.549604
30804386	chr2:30804386:A:G	7.90434e-28	-2.01774	-1.24819
30804644	chr2:30804644:A:G	1.03602e-27	-1.93274	-1.06262
30805096	chr2:30805096:A:C	1.04276e-27	-1.97725	-1.01163
30805220	chr2:30805220:T:C	1.64209e-26	-5.9706e-10	-0.232197
30805274	chr2:30805274:C:T	1.47679e-26	-5.9706e-10	-0.338296
30805437	chr2:30805437:T:C	2.68785e-27	-2.04201	-2.94673e-10
30805665	chr2:30805665:G:T	6.67022e-28	-2.25031	-1.18537
30805895	chr2:30805895:T:G	3.59917e-26	-5.9706e-10	0.552537
30805981	chr2:30805981:T:C	3.0598e-27	-1.13458	-0.777821
30806079	chr2:30806079:T:C	6.75378e-27	-0.0862206	-1.03443
30806230	chr2:30806230:T:A	8.23466e-27	-0.2094	-0.712998
30806370	chr2:30806370:C:T	2.58072e-26	-0.32511	0.545011
30806430	chr2:30806430:A:T	7.80793e-26	-5.9706e-10	1.32697
30806554	chr2:30806554:G:A	6.92301e-27	-5.9706e-10	-1.0959
30806588	chr2:30806588:T:C	1.17447e-27	-2.38768	-0.482256
30806812	chr2:30806812:C:T	8.51373e-28	-2.11472	-1.07694
30806871	chr2:30806871:T:C	1.91665e-26	-5.9706e-10	-0.0775883
30807158	chr2:30807158:C:T	2.35286e-26	-0.0641407	0.191606
30807751	chr2:30807751:T:G	8.6946e-27	-5.9706e-10	-0.868049
30807846	chr2:30807846:C:T	6.91482e-27	0.0512998	-1.14838
30807948	chr2:30807948:A:G	8.56346e-27	-5.9706e-10	-0.883246
30808015	chr2:30808015:G:A	8.27749e-27	-5.9706e-10	-0.917211
30808682	chr2:30808682:A:T	5.81018e-27	-5.9706e-10	-1.27114
30808980	chr2:30808980:G:C	8.56948e-27	-5.9706e-10	-0.882543
30809173	chr2:30809173:G:A	1.10908e-26	-5.9706e-10	-0.624639
30809377	chr2:30809377:G:T	3.13986e-27	-0.807823	-1.07875
30809379	chr2:30809379:C:T	2.90165e-26	-5.9706e-10	0.337113
30809632	chr2:30809632:G:C	1.40195e-26	-5.9706e-10	-0.390303
30809945	chr2:30809945:C:A	2.24962e-26	-5.9706e-10	0.0825935
30809987	chr2:30809987:T:C	8.73133e-27	-5.9706e-10	-0.863833
30810045	chr2:30810045:A:C	7.90814e-27	-5.9706e-10	-0.962858
30810733	chr2:30810733:C:T	4.70126e-27	-0.429358	-1.05356
30810972	chr2:30810972:A:G	8.17684e-27	-0.174583	-0.754862
30811018	chr2:30811018:A:T	2.5663e-26	-5.9706e-10	0.214299
30811046	chr2:30811046:A:C	6.12251e-27	-1.21878	-2.94673e-10
30811141	chr2:30811141:C:T	8.3505e-27	-0.180421	-0.728008
30811302	chr2:30811302:T:C	8.39836e-27	-0.148452	-0.754262
30811391	chr2:30811391:G:A	2.32248e-27	-1.10925	-1.07887
30811457	chr2:30811457:CT:C	9.44859e-27	-5.9706e-10	-0.784886
30811661	chr2:30811661:C:T	4.76568e-27	-0.23868	-1.23063
30811781	chr2:30811781:G:A	7.05316e-27	-5.9706e-10	-1.07727
30811965	chr2:30811965:C:T	8.21094e-27	-0.173484	-0.7518
30811968	chr2:30811968:C:A	5.81063e-27	-5.9706e-10	-1.27106
30812301	chr2:30812301:A:T	1.17178e-27	-2.37145	-0.500779
30812591	chr2:30812591:T:C	8.60603e-27	-0.167368	-0.71092
30812887	chr2:30812887:T:C	8.34494e-27	-5.9706e-10	-0.909095
30812915	chr2:30812915:C:T	6.29167e-27	-1.4242	0.232681
30812982	chr2:30812982:G:A	6.89881e-27	-5.9706e-10	-1.0994
30813023	chr2:30813023:T:C	1.14619e-26	-5.9706e-10	-0.591721
30813142	chr2:30813142:G:A	7.50714e-27	-5.9706e-10	-1.0149
30813766	chr2:30813766:G:A	9.45416e-27	-5.9706e-10	-0.784296
30813890	chr2:30813890:C:T	1.82065e-26	-5.9706e-10	-0.128973
30814194	chr2:30814194:T:C	7.7338e-27	-0.126202	-0.858949
30814269	chr2:30814269:A:G	7.89712e-27	-0.964252	-2.94673e-10
30814313	chr2:30814313:G:A	1.89872e-26	-5.9706e-10	-0.0869876
30814344	chr2:30814344:G:A	1.18571e-26	-5.9706e-10	-0.55782
30814824	chr2:30814824:C:A	8.23172e-27	-5.9706e-10	-0.922756
30814998	chr2:30814998:C:T	8.70874e-28	-2.131	-1.03801
30815439	chr2:30815439:A:T	9.05554e-28	-2.05504	-1.07492
30815927	chr2:30815927:C:A	8.51686e-28	-2.11356	-1.07773
30816137	chr2:30816137:C:T	5.09724e-27	-0.244172	-1.15788
30816499	chr2:30816499:G:A	1.17338e-26	-5.9706e-10	-0.568279
30816547	chr2:30816547:C:A	8.56734e-28	-2.07146	-1.11392
30817443	chr2:30817443:C:T	6.63297e-28	-2.18723	-1.25406
30817496	chr2:30817496:G:T	7.69381e-27	-0.0916874	-0.898647
30817697	chr2:30817697:A:T	1.1882e-26	-5.9706e-10	-0.555723
30817980	chr2:30817980:C:A	6.95174e-27	-0.110928	-0.980831
30818191	chr2:30818191:T:C	3.12393e-27	-1.89166	-2.94673e-10
30818222	chr2:30818222:A:C	1.57136e-25	-5.9706e-10	2.02636
30818387	chr2:30818387:C:T	2.35061e-26	-5.9706e-10	0.126509
30818472	chr2:30818472:A:G	5.92408e-27	-0.242281	-1.00944
30818513	chr2:30818513:G:A	6.84103e-27	-5.9706e-10	-1.10781
30818959	chr2:30818959:A:C	1.3874e-25	-5.9706e-10	1.90185
30819219	chr2:30819219:A:C	1.95295e-27	-2.36141	-2.94673e-10
30819237	chr2:30819237:C:T	8.12109e-27	-5.9706e-10	-0.936286
30819300	chr2:30819300:C:A	1.99249e-26	-5.9706e-10	-0.0387803
30819479	chr2:30819479:G:A	1.14769e-26	-5.9706e-10	-0.590414
30819722	chr2:30819722:C:T	5.79832e-27	-5.9706e-10	-1.27318
30819931	chr2:30819931:A:G	1.27436e-26	-5.9706e-10	-0.485721
30820177	chr2:30820177:C:T	3.13118e-26	-5.9706e-10	0.413245
30820887	chr2:30820887:G:C	1.9679e-26	-5.9706e-10	-0.0512003
30820918	chr2:30820918:AC:A	1.29428e-26	0.685598	-1.15581
30821153	chr2:30821153:G:A	2.02077e-26	-5.9706e-10	-0.0246877
30821308	chr2:30821308:A:G	1.27799e-26	-5.9706e-10	-0.482874
30821397	chr2:30821397:C:T	6.12881e-27	-5.9706e-10	-1.21775
30821415	chr2:30821415:T:C	6.1687e-27	-5.9706e-10	-1.21126
30821757	chr2:30821757:C:T	6.59265e-26	-5.9706e-10	1.15779
30822223	chr2:30822223:A:G	6.94869e-27	-5.9706e-10	-1.0922
30822378	chr2:30822378:G:C	1.49462e-26	-5.9706e-10	-0.326294
30822404	chr2:30822404:G:A	8.27441e-27	-5.9706e-10	-0.917583
30822413	chr2:30822413:T:G	1.75524e-26	-5.9706e-10	-0.165563
30822670	chr2:30822670:A:G	9.22338e-27	-5.9706e-10	-0.809009
30823332	chr2:30823332:C:T	8.32955e-27	-5.9706e-10	-0.910941
30823483	chr2:30823483:C:T	5.17697e-27	-1.38653	-2.94673e-10
30824384	chr2:30824384:G:A	7.03319e-27	0.17562	-1.25573
30824695	chr2:30824695:T:A	1.13463e-26	-5.9706e-10	-0.601858
30824949	chr2:30824949:T:G	1.1411e-26	-5.9706e-10	-0.596177
30825081	chr2:30825081:G:A	1.13663e-26	-5.9706e-10	-0.6001
30825246	chr2:30825246:C:T	1.47313e-26	-5.9706e-10	-0.340774
30825329	chr2:30825329:A:G	1.14099e-26	-5.9706e-10	-0.59627
30825341	chr2:30825341:C:T	1.10716e-26	-5.9706e-10	-0.626368
30825498	chr2:30825498:C:T	7.91679e-27	-5.9706e-10	-0.961766
30825518	chr2:30825518:A:G	5.93091e-27	0.0189204	-1.26949
30825523	chr2:30825523:G:A	2.83925e-27	-1.98721	-2.94673e-10
30825551	chr2:30825551:C:T	2.64629e-27	-0.811073	-1.24652
30825751	chr2:30825751:G:A	6.01355e-27	0.0350935	-1.27183
30825916	chr2:30825916:C:T	8.35567e-28	-2.03558	-1.17481
30826202	chr2:30826202:G:T	1.43528e-26	-5.9706e-10	-0.366805
30826240	chr2:30826240:G:A	4.50092e-26	-5.9706e-10	0.776116
30826567	chr2:30826567:A:G	7.24225e-27	-5.9706e-10	-1.05082
30827029	chr2:30827029:T:C	7.52407e-27	-5.9706e-10	-1.01264
30827065	chr2:30827065:A:G	2.72092e-26	-5.9706e-10	0.272805
30827170	chr2:30827170:T:C	5.97649e-27	0.0206507	-1.26357
30827416	chr2:30827416:A:G	1.31756e-26	-5.9706e-10	-0.452381
30827944	chr2:30827944:C:T	7.88562e-27	-5.9706e-10	-0.96571
30828144	chr2:30828144:G:A	1.00809e-26	-5.9706e-10	-0.720106
30828198	chr2:30828198:C:T	6.10707e-27	-5.9706e-10	-1.2213
30828352	chr2:30828352:G:T	5.07619e-26	-5.9706e-10	0.896396
30828387	chr2:30828387:C:T	9.34093e-28	-1.97461	-1.12432
30828524	chr2:30828524:T:C	1.60676e-26	-5.9706e-10	-0.253944
30828562	chr2:30828562:A:G	5.01463e-27	-1.47263	0.0542414
30828711	chr2:30828711:G:A	2.70654e-26	-5.9706e-10	0.267506
30828852	chr2:30828852:C:G	1.57113e-26	-5.9706e-10	-0.276371
30828969	chr2:30828969:G:T	1.59284e-27	-1.30069	-1.26454
30829573	chr2:30829573:G:T	4.83484e-27	-1.28825	-0.166649
30829579	chr2:30829579:A:G	9.91015e-28	-2.07091	-0.96887
30829875	chr2:30829875:A:C	6.0943e-27	-5.9706e-10	-1.2234
30830361	chr2:30830361:T:G	1.66083e-26	-5.9706e-10	-0.220847
30830373	chr2:30830373:T:C	7.61871e-28	-2.09086	-1.21187
30830517	chr2:30830517:G:A	1.68936e-27	-2.22471	-0.281686
30830628	chr2:30830628:C:T	9.86182e-27	-5.9706e-10	-0.74208
30831091	chr2:30831091:A:G	6.52728e-27	-5.9706e-10	-1.15476
30831411	chr2:30831411:T:C	5.94864e-26	-5.9706e-10	1.055
30832032	chr2:30832032:T:C	1.68785e-26	-5.9706e-10	-0.204709
30832501	chr2:30832501:G:C	1.14699e-26	-5.9706e-10	-0.591024
30833054	chr2:30833054:G:T	9.46369e-27	-5.9706e-10	-0.783288
30833750	chr2:30833750:A:G	3.25657e-27	-1.85008	-2.94673e-10
30834007	chr2:30834007:G:C	7.46064e-28	-2.09606	-1.22763
30834165	chr2:30834165:G:A	1.20094e-26	-5.9706e-10	-0.54506
30834315	chr2:30834315:A:G	2.80261e-27	-2.0002	-2.94673e-10
30834413	chr2:30834413:C:T	6.7192e-26	-5.9706e-10	1.1768
30834537	chr2:30834537:C:T	5.53776e-27	-1.31916	-2.94673e-10
30835129	chr2:30835129:G:A	8.89248e-28	-2.13924	-1.00889
30835254	chr2:30835254:A:C	8.81256e-28	-1.98895	-1.16821
30835682	chr2:30835682:G:A	7.65269e-28	-2.03226	-1.26602
30836441	chr2:30836441:C:T	1.05656e-26	-5.9706e-10	-0.673149
30836547	chr2:30836547:C:T	8.89376e-27	-5.9706e-10	-0.845401
30836729	chr2:30836729:G:A	1.02257e-26	-5.9706e-10	-0.705843
30836914	chr2:30836914:T:A	1.07926e-26	-5.9706e-10	-0.651893
30837049	chr2:30837049:T:G	5.83887e-27	-5.9706e-10	-1.26621
30837231	chr2:30837231:G:C	6.96809e-27	-5.9706e-10	-1.08941
30837285	chr2:30837285:T:G	2.73383e-27	-2.02505	-2.94673e-10
30837817	chr2:30837817:C:A	7.0524e-28	-2.28288	-1.09709
30838030	chr2:30838030:T:C	9.95825e-27	-5.9706e-10	-0.732349
30838110	chr2:30838110:C:T	8.87061e-27	-5.9706e-10	-0.848008
30838526	chr2:30838526:G:T	9.43071e-28	-1.93035	-1.15901
30838670	chr2:30838670:A:G	2.20827e-27	-1.03742	-1.20112
30838773	chr2:30838773:A:G	9.35152e-27	-5.9706e-10	-0.795212
30839052	chr2:30839052:T:C	6.27439e-27	-5.9706e-10	-1.19427
30839482	chr2:30839482:G:A	1.05943e-27	-2.37697	-0.596052
30839690	chr2:30839690:A:G	1.42721e-26	-5.9706e-10	-0.372443
30839812	chr2:30839812:T:C	1.02469e-26	-5.9706e-10	-0.703772
30839990	chr2:30839990:C:T	9.01116e-27	-5.9706e-10	-0.832287
30840438	chr2:30840438:A:T	7.07513e-27	-5.9706e-10	-1.07416
30840555	chr2:30840555:C:T	1.97634e-26	-5.9706e-10	-0.0469184
30840726	chr2:30840726:A:G	9.23343e-27	-5.9706e-10	-0.80792
30841447	chr2:30841447:C:T	5.12805e-27	-1.44891	0.0528855
30841644	chr2:30841644:GA:G	2.62517e-26	-5.9706e-10	0.236979
30842463	chr2:30842463:G:A	7.44722e-27	-5.9706e-10	-1.02291
30842478	chr2:30842478:C:A	1.06795e-26	-5.9706e-10	-0.662423
30842489	chr2:30842489:AAATT:A	7.48913e-28	-2.04698	-1.27291
30842662	chr2:30842662:C:T	7.49488e-28	-2.04749	-1.27162
30842914	chr2:30842914:A:T	9.40861e-28	-1.99821	-1.09351
30843033	chr2:30843033:A:G	7.4629e-27	-5.9706e-10	-1.02081
30843272	chr2:30843272:G:C	6.76496e-26	-5.9706e-10	1.18359
30843544	chr2:30843544:A:G	8.60029e-28	-2.01536	-1.16618
30843951	chr2:30843951:T:C	5.08702e-27	-2.36419	0.960128
30843957	chr2:30843957:A:G	7.38113e-27	-5.9706e-10	-1.03182
30843985	chr2:30843985:C:A	1.92196e-27	-2.37741	-2.94673e-10
30844010	chr2:30844010:A:G	2.55787e-27	-2.09158	-2.94673e-10
30844067	chr2:30844067:G:A	2.62086e-26	-5.9706e-10	0.235336
30844457	chr2:30844457:T:C	7.65295e-27	-5.9706e-10	-0.99566
30844991	chr2:30844991:ACATC:A	2.36084e-27	-2.17173	-2.94673e-10
30845153	chr2:30845153:C:G	9.84337e-28	-2.03414	-1.01239
30845184	chr2:30845184:T:C	2.38117e-27	-2.16316	-2.94673e-10
30845424	chr2:30845424:A:G	6.33318e-27	-0.209402	-0.975547
30846452	chr2:30846452:G:A	1.04957e-26	-5.9706e-10	-0.679784
30846619	chr2:30846619:G:A	8.19333e-28	-2.07503	-1.15498
30846662	chr2:30846662:A:G	5.80273e-27	-5.9706e-10	-1.27242
30846854	chr2:30846854:C:T	1.50806e-26	-5.9706e-10	-0.317339
30847504	chr2:30847504:A:G	1.68286e-26	-5.9706e-10	-0.20767
30847598	chr2:30847598:T:C	8.2763e-27	-5.9706e-10	-0.917355
30847736	chr2:30847736:A:G	6.56113e-27	-5.9706e-10	-1.14959
30847805	chr2:30847805:A:G	3.98669e-27	-0.454129	-1.19366
30847831	chr2:30847831:C:G	1.11207e-26	-5.9706e-10	-0.621947
30847848	chr2:30847848:T:G	1.39672e-27	-2.02642	-0.670203
30847850	chr2:30847850:C:A	5.89397e-27	-5.9706e-10	-1.25682
30847908	chr2:30847908:T:C	6.61806e-27	-5.9706e-10	-1.14095
30848172	chr2:30848172:C:G	5.14428e-27	-1.39287	-2.94673e-10
30848804	chr2:30848804:C:A	4.51018e-27	-0.277135	-1.24728
30848822	chr2:30848822:G:C	9.19037e-27	-5.9706e-10	-0.812595
30849365	chr2:30849365:C:A	4.3462e-26	-5.9706e-10	0.741137
30849487	chr2:30849487:T:C	2.36198e-26	-5.9706e-10	0.131334
30849497	chr2:30849497:G:T	6.06351e-27	-5.9706e-10	-1.22846
30849499	chr2:30849499:A:C	6.52423e-27	-5.9706e-10	-1.15523
30849960	chr2:30849960:C:G	1.00719e-26	-5.9706e-10	-0.720998
30850004	chr2:30850004:C:A	5.46186e-27	-0.0635202	-1.26944
30850098	chr2:30850098:T:G	3.15473e-27	-1.88185	-2.94673e-10
30850176	chr2:30850176:G:T	6.07343e-27	-5.9706e-10	-1.22683
30850203	chr2:30850203:A:G	4.46844e-27	-0.264481	-1.26923
30850236	chr2:30850236:T:C	2.44354e-26	-5.9706e-10	0.165283
30850440	chr2:30850440:C:A	5.94955e-27	-5.9706e-10	-1.24744
30850522	chr2:30850522:G:A	4.14864e-27	-0.381986	-1.22599
30850594	chr2:30850594:C:T	1.07585e-26	-5.9706e-10	-0.65505
30850610	chr2:30850610:C:G	2.39255e-27	-1.07537	-1.08303
30850785	chr2:30850785:A:G	1.17972e-26	-5.9706e-10	-0.562889
30850840	chr2:30850840:G:A	1.00666e-26	-5.9706e-10	-0.721528
30851251	chr2:30851251:G:C	1.86981e-26	-5.9706e-10	-0.102327
30851320	chr2:30851320:T:A	2.34643e-27	-0.924473	-1.25338
30851379	chr2:30851379:A:C	4.15745e-26	-5.9706e-10	0.696735
30851393	chr2:30851393:G:A	6.07013e-27	-5.9706e-10	-1.22737
30851442	chr2:30851442:C:G	4.01321e-26	-5.9706e-10	0.661425
30851489	chr2:30851489:A:G	4.70134e-27	-0.287051	-1.19585
30851537	chr2:30851537:T:C	9.24361e-27	-5.9706e-10	-0.806818
30851712	chr2:30851712:C:T	6.37476e-27	-5.9706e-10	-1.1784
30851893	chr2:30851893:A:G	2.11411e-27	-1.50966	-0.77246
30852358	chr2:30852358:C:A	6.52453e-27	-5.9706e-10	-1.15518
30852424	chr2:30852424:A:G	6.03648e-27	-5.9706e-10	-1.23293
30852467	chr2:30852467:T:C	6.90395e-27	-5.9706e-10	-1.09866
30852474	chr2:30852474:T:G	6.89996e-27	-5.9706e-10	-1.09924
30852633	chr2:30852633:G:A	1.10786e-26	-5.9706e-10	-0.62574
30852959	chr2:30852959:C:A	3.06524e-26	-5.9706e-10	0.391961
30853102	chr2:30853102:C:T	7.53631e-27	0.2258	-1.23682
30853125	chr2:30853125:G:C	5.80608e-27	-5.9706e-10	-1.27185
30853665	chr2:30853665:C:T	2.21204e-27	-2.23683	-2.94673e-10
30853872	chr2:30853872:G:A	1.04466e-27	-2.2458	-0.741265
30853988	chr2:30853988:G:A	7.37755e-27	0.130603	-1.16291
30854110	chr2:30854110:C:T	8.04314e-27	-5.9706e-10	-0.945931
30854141	chr2:30854141:G:A	1.06666e-26	-5.9706e-10	-0.663636
30854371	chr2:30854371:T:A	5.86496e-27	-5.9706e-10	-1.26175
30854380	chr2:30854380:C:T	9.00538e-27	-5.9706e-10	-0.832928
30854390	chr2:30854390:A:G	2.22515e-27	-1.50635	-0.724579
30854651	chr2:30854651:C:T	8.8466e-27	-5.9706e-10	-0.850718
30854896	chr2:30854896:G:A	1.12068e-27	-2.38513	-0.531686
30854915	chr2:30854915:T:C	1.02427e-27	-1.75349	-1.25328
30855091	chr2:30855091:T:C	7.04896e-28	-2.26454	-1.11591
30855124	chr2:30855124:A:G	1.20342e-27	-2.37419	-0.471393
30855130	chr2:30855130:C:T	2.35035e-27	-1.40153	-0.774657
30855512	chr2:30855512:A:G	1.24021e-26	-5.9706e-10	-0.512882
30855598	chr2:30855598:A:T	1.06516e-26	-5.9706e-10	-0.665037
30855977	chr2:30855977:C:T	6.24424e-27	-5.9706e-10	-1.19909
30856240	chr2:30856240:G:A	3.20581e-26	-5.9706e-10	0.4368
30856765	chr2:30856765:T:A	1.94269e-27	-1.17452	-1.19215
30856822	chr2:30856822:G:A	8.27482e-27	-5.9706e-10	-0.917534
30856832	chr2:30856832:TA:T	1.08886e-26	-5.9706e-10	-0.643032
30857113	chr2:30857113:G:A	6.55751e-28	-2.18071	-1.27201
30857232	chr2:30857232:T:C	1.50047e-26	-5.9706e-10	-0.322384
30857400	chr2:30857400:C:T	5.80689e-27	-5.9706e-10	-1.27171
30857736	chr2:30857736:C:T	1.38694e-27	-1.47223	-1.23143
30857780	chr2:30857780:C:T	1.67915e-27	-1.27972	-1.23275
30857851	chr2:30857851:A:ATTATG	6.8099e-27	-5.9706e-10	-1.11237
30857964	chr2:30857964:C:T	3.14862e-26	-5.9706e-10	0.418799
30858011	chr2:30858011:T:C	6.17901e-27	-5.9706e-10	-1.20959
30858760	chr2:30858760:A:G	3.35792e-26	-5.9706e-10	0.483156
30858782	chr2:30858782:A:G	1.89479e-27	-1.63432	-0.757325
30858821	chr2:30858821:C:G	3.40092e-27	-0.550559	-1.25615
30859068	chr2:30859068:G:A	9.10001e-27	-5.9706e-10	-0.822475
30859101	chr2:30859101:G:T	2.11042e-27	-1.38462	-0.899243
30859408	chr2:30859408:A:G	4.59736e-27	-0.429407	-1.07586
30859414	chr2:30859414:GAAAT:G	1.88781e-27	-1.43196	-0.963377
30859714	chr2:30859714:A:G	9.71083e-27	-5.9706e-10	-0.757509
30859898	chr2:30859898:A:G	6.16363e-27	-5.9706e-10	-1.21208
30859901	chr2:30859901:TCATGACTTACA:T	1.27589e-26	-5.9706e-10	-0.48452
30860039	chr2:30860039:A:G	1.8204e-26	-5.9706e-10	-0.129111
30860087	chr2:30860087:T:A	1.02285e-26	-5.9706e-10	-0.705568
30860891	chr2:30860891:G:C	1.22078e-26	-5.9706e-10	-0.528673
30861526	chr2:30861526:G:C	1.21478e-26	-5.9706e-10	-0.533602
30861595	chr2:30861595:AATAAAATACAG:A	1.17583e-26	-5.9706e-10	-0.566194
30861741	chr2:30861741:T:G	2.28243e-27	-2.20551	-2.94673e-10
30862189	chr2:30862189:A:G	1.28088e-26	-5.9706e-10	-0.480615
30862240	chr2:30862240:C:T	1.92726e-27	-2.37465	-2.94673e-10
30862365	chr2:30862365:T:C	6.38004e-27	-5.9706e-10	-1.17758
30862528	chr2:30862528:A:T	5.92117e-27	-5.9706e-10	-1.25222
30862612	chr2:30862612:T:TA	9.93549e-26	-5.9706e-10	1.56795
30862679	chr2:30862679:A:T	9.77568e-27	-5.9706e-10	-0.750853
30862861	chr2:30862861:T:C	2.76762e-27	-1.03941	-0.973352
30863119	chr2:30863119:C:A	1.23473e-26	-5.9706e-10	-0.517313
30863178	chr2:30863178:A:G	1.27968e-27	-2.19862	-0.585525
30863869	chr2:30863869:T:C	1.26602e-27	-1.68099	-1.11388
30863966	chr2:30863966:A:C	9.41967e-27	-5.9706e-10	-0.787951
30864055	chr2:30864055:G:A	1.01931e-26	-5.9706e-10	-0.709038
30864114	chr2:30864114:T:G	2.04147e-27	-2.31708	-2.94673e-10
30864117	chr2:30864117:T:G	1.17254e-26	-5.9706e-10	-0.56899
30864641	chr2:30864641:G:A	5.89219e-27	-1.41978	0.162658
30864779	chr2:30864779:T:G	3.31337e-27	-0.602238	-1.23055
30864929	chr2:30864929:T:C	7.23168e-27	-5.9706e-10	-1.05228
30865080	chr2:30865080:A:T	3.67255e-27	-1.43017	-0.299696
30865398	chr2:30865398:T:C	6.08127e-27	-5.9706e-10	-1.22554
30865615	chr2:30865615:T:C	1.57615e-26	-1.38368	1.1105
30865672	chr2:30865672:C:T	6.00694e-27	-5.9706e-10	-1.23784
30865983	chr2:30865983:C:T	4.92704e-27	-1.42964	-0.00637669
30865993	chr2:30865993:TA:T	5.95185e-27	-5.9706e-10	-1.24705
30866440	chr2:30866440:T:A	2.05323e-27	-2.31134	-2.94673e-10
30866710	chr2:30866710:A:G	5.91094e-27	-5.9706e-10	-1.25395
30867752	chr2:30867752:C:A	1.24394e-27	-1.65395	-1.15852
30868050	chr2:30868050:G:A	8.07294e-27	-5.9706e-10	-0.942233
30868265	chr2:30868265:T:C	7.28147e-27	-5.9706e-10	-1.04542
30868563	chr2:30868563:T:C	8.64132e-27	-5.9706e-10	-0.874195
30868627	chr2:30868627:G:A	2.25529e-27	-1.49842	-0.719049
30868724	chr2:30868724:C:A	1.33825e-26	-5.9706e-10	-0.436801
30868746	chr2:30868746:G:A	9.16758e-27	-5.9706e-10	-0.815077
30868813	chr2:30868813:A:T	1.52525e-27	-1.45715	-1.15144
30869539	chr2:30869539:C:T	7.81831e-27	-5.9706e-10	-0.974282
30869555	chr2:30869555:G:A	6.29028e-27	-5.9706e-10	-1.19174
30869822	chr2:30869822:A:G	6.91418e-27	-5.9706e-10	-1.09718
30869893	chr2:30869893:G:C	5.92286e-27	-5.9706e-10	-1.25193
30869984	chr2:30869984:G:A	1.25504e-26	-1.86976	1.36876
30870373	chr2:30870373:C:A	9.36451e-27	-5.9706e-10	-0.793823
30870568	chr2:30870568:T:C	1.29488e-26	-5.9706e-10	-0.46975
30870572	chr2:30870572:A:C	6.80551e-27	-5.9706e-10	-1.11302
30870636	chr2:30870636:A:G	2.85739e-27	-2.02045	0.0396096
30870824	chr2:30870824:T:C	5.8859e-27	-5.9706e-10	-1.25819
30871301	chr2:30871301:T:C	7.02524e-27	-5.9706e-10	-1.08124
30871999	chr2:30871999:A:G	1.03478e-26	-5.9706e-10	-0.69398
30872307	chr2:30872307:C:T	6.56064e-27	-1.66361	0.513947
30872310	chr2:30872310:C:G	6.17796e-27	-5.9706e-10	-1.20976
30872659	chr2:30872659:T:C	8.20642e-27	-5.9706e-10	-0.925834
30873069	chr2:30873069:A:T	2.3155e-27	-2.19112	-2.94673e-10
30873264	chr2:30873264:C:T	8.96599e-27	-5.9706e-10	-0.837312
30873501	chr2:30873501:C:T	1.21148e-26	-5.9706e-10	-0.536324
30874642	chr2:30874642:C:T	1.90473e-27	-2.38641	-2.94673e-10
30875077	chr2:30875077:C:T	1.27318e-26	-5.9706e-10	-0.486651
30875199	chr2:30875199:C:T	1.43397e-27	-2.12433	-0.545976
30875426	chr2:30875426:C:T	1.19769e-27	-1.61898	-1.23138
30875564	chr2:30875564:T:C	1.58834e-26	-5.9706e-10	-0.265479
30875694	chr2:30875694:C:T	6.20657e-27	-5.9706e-10	-1.20514
30876345	chr2:30876345:C:T	1.98723e-27	-2.32022	-0.0237914
30876444	chr2:30876444:C:T	5.80466e-27	-5.9706e-10	-1.27209
30876785	chr2:30876785:A:G	6.53218e-27	-5.9706e-10	-1.15401
30876804	chr2:30876804:T:G	2.53328e-27	-2.10124	-2.94673e-10
30876854	chr2:30876854:T:C	5.91182e-27	-5.9706e-10	-1.2538
30876929	chr2:30876929:C:T	6.11839e-27	-5.9706e-10	-1.21945
30876966	chr2:30876966:C:T	6.95802e-27	-1.65234	0.561482
30877477	chr2:30877477:T:C	1.03924e-26	-5.9706e-10	-0.689675
30878040	chr2:30878040:T:C	2.7544e-27	-2.17162	0.154069
30878454	chr2:30878454:G:A	5.94543e-27	-5.9706e-10	-1.24813
30878461	chr2:30878461:T:C	8.1449e-27	-5.9706e-10	-0.933358
30878736	chr2:30878736:C:T	8.65454e-27	-5.9706e-10	-0.872667
30878780	chr2:30878780:C:A	7.55675e-27	-1.64654	0.638235
30878998	chr2:30878998:T:C	8.27116e-27	-5.9706e-10	-0.917976
30879010	chr2:30879010:AT:A	7.12297e-27	-5.9706e-10	-1.06743
30879447	chr2:30879447:C:G	6.27378e-27	-5.9706e-10	-1.19437
30879692	chr2:30879692:C:G	6.93352e-27	-5.9706e-10	-1.09438
30879698	chr2:30879698:G:A	1.23969e-27	-2.28514	-0.530753
30879924	chr2:30879924:G:C	7.13946e-27	-1.65073	0.585612
30879942	chr2:30879942:T:G	8.73791e-27	-1.6852	0.822118
30879959	chr2:30879959:G:A	9.17967e-27	-1.70668	0.892922
30879960	chr2:30879960:T:C	6.0714e-27	-5.9706e-10	-1.22716
30880030	chr2:30880030:A:C	7.79122e-27	-5.9706e-10	-0.977753
30880316	chr2:30880316:A:G	1.02723e-26	-1.56067	0.859366
30880389	chr2:30880389:GC:G	5.92288e-27	-5.9706e-10	-1.25193
30880529	chr2:30880529:T:C	6.19932e-27	-5.9706e-10	-1.20631
30880597	chr2:30880597:G:A	1.2465e-26	-5.9706e-10	-0.507824
30880922	chr2:30880922:G:A	2.34536e-26	-1.74627	1.87054
30881085	chr2:30881085:G:C	9.74022e-27	-1.72425	0.969762
30881222	chr2:30881222:G:A	9.93542e-27	-1.68096	0.946319
30881242	chr2:30881242:T:A	5.86061e-27	-5.9706e-10	-1.2625
30881281	chr2:30881281:T:C	7.46875e-27	-5.9706e-10	-1.02002
30881307	chr2:30881307:A:G	9.7917e-27	-1.72601	0.976796
30881498	chr2:30881498:G:A	6.08185e-27	-5.9706e-10	-1.22544
30881499	chr2:30881499:C:A	6.08185e-27	-5.9706e-10	-1.22544
30881606	chr2:30881606:C:T	2.93143e-26	-1.7367	2.08402
30881641	chr2:30881641:C:T	2.62419e-26	-1.71742	1.95402
30881701	chr2:30881701:T:C	3.11304e-26	-1.71849	2.12593
30881850	chr2:30881850:T:C	7.51593e-27	-5.9706e-10	-1.01373
30881872	chr2:30881872:A:C	2.17948e-26	-1.81222	1.86314
30881873	chr2:30881873:G:A	1.80589e-26	-1.51933	1.38222
30881879	chr2:30881879:C:T	7.67974e-27	-5.9706e-10	-0.992165
30882205	chr2:30882205:C:A	2.56168e-27	-2.09009	-2.94673e-10
30882354	chr2:30882354:A:T	1.75818e-26	-1.81194	1.64805
30882479	chr2:30882479:C:T	2.90485e-26	-1.9266	2.26481
30882902	chr2:30882902:T:C	1.52964e-26	-1.97256	1.66943
30882942	chr2:30882942:T:C	1.71289e-26	-2.00567	1.81569
30882957	chr2:30882957:T:C	1.704e-26	-2.01094	1.81575
30883069	chr2:30883069:C:G	6.49693e-27	-5.9706e-10	-1.15942
30883083	chr2:30883083:T:C	7.28373e-27	-5.9706e-10	-1.04511
30883108	chr2:30883108:C:A	2.05819e-26	-2.02053	2.01419
30883239	chr2:30883239:G:A	5.92965e-27	-5.9706e-10	-1.25079
30883270	chr2:30883270:A:G	1.61233e-26	-2.00634	1.75585
30883309	chr2:30883309:C:T	7.7423e-27	-5.9706e-10	-0.984052
30883310	chr2:30883310:G:A	1.96351e-26	-1.95248	1.89905
30883346	chr2:30883346:A:C	1.49781e-26	-1.98048	1.65632
30883373	chr2:30883373:G:A	3.09717e-27	-2.06072	0.160462
30883379	chr2:30883379:A:G	8.09944e-27	-1.97829	1.03933
30883443	chr2:30883443:T:C	2.42929e-27	-0.86985	-1.2733
30883543	chr2:30883543:AG:A	7.70452e-27	-5.9706e-10	-0.988944
30883958	chr2:30883958:G:A	1.84986e-26	-2.03494	1.92189
30884094	chr2:30884094:T:C	1.47944e-26	-2.16266	1.82616
30884237	chr2:30884237:T:C	8.25277e-27	-5.9706e-10	-0.920202
30884288	chr2:30884288:A:G	1.34979e-27	-2.21064	-0.520168
30884315	chr2:30884315:T:C	4.22398e-27	-1.90649	0.316514
30884487	chr2:30884487:ACAGGCCTGGCCCTGTCTGGCACCAGC:A	1.21366e-26	-2.07971	1.54519
30884773	chr2:30884773:C:T	7.81673e-27	-5.9706e-10	-0.974484
30885185	chr2:30885185:C:T	7.71451e-27	-5.9706e-10	-0.987648
30885239	chr2:30885239:C:T	1.38364e-26	-1.54871	1.14526
30885391	chr2:30885391:G:A	1.16026e-26	-1.54402	0.964496
30885414	chr2:30885414:A:G	7.72545e-27	-5.9706e-10	-0.98623
30885613	chr2:30885613:T:G	1.16362e-26	-1.54908	0.97245
30885638	chr2:30885638:C:T	1.18963e-26	-1.57507	1.02055
30885752	chr2:30885752:G:C	1.18075e-26	-1.49772	0.935702
30885893	chr2:30885893:C:T	1.36884e-26	-1.42209	1.00789
30885935	chr2:30885935:G:T	5.85041e-27	-5.9706e-10	-1.26424
30886029	chr2:30886029:A:G	6.43556e-27	-5.9706e-10	-1.16891
30886625	chr2:30886625:G:T	8.42862e-27	-5.9706e-10	-0.899117
30886638	chr2:30886638:T:C	1.17502e-27	-2.21423	-0.655231
30886954	chr2:30886954:T:C	6.34375e-28	-2.27731	-1.20855
30887121	chr2:30887121:T:A	1.63085e-27	-2.27575	-0.265894
30887188	chr2:30887188:T:G	1.60656e-27	-2.29598	-0.260673
30887537	chr2:30887537:T:C	1.65285e-27	-2.31631	-0.211938
30887681	chr2:30887681:A:G	1.53808e-27	-2.23277	-0.367444
30887712	chr2:30887712:T:A	8.99615e-27	-5.9706e-10	-0.833954
30887952	chr2:30887952:C:T	5.81401e-27	-5.9706e-10	-1.27048
30888245	chr2:30888245:C:G	9.65613e-27	-5.9706e-10	-0.763158
30888685	chr2:30888685:C:T	1.29634e-26	-5.9706e-10	-0.468621
30888688	chr2:30888688:G:C	1.44624e-27	-1.71352	-0.948265
30889034	chr2:30889034:C:T	9.76285e-27	-5.9706e-10	-0.752166
30889352	chr2:30889352:C:A	2.02974e-27	-2.32284	-2.94673e-10
30889434	chr2:30889434:G:A	1.03951e-27	-1.81593	-1.17608
30889536	chr2:30889536:C:T	1.77476e-27	-1.28377	-1.17331
30889567	chr2:30889567:G:A	5.35586e-28	-2.38479	-1.27036
30889605	chr2:30889605:T:C	1.33557e-27	-1.48526	-1.25613
30889679	chr2:30889679:G:A	5.4936e-28	-2.35907	-1.27068
30889804	chr2:30889804:G:A	1.51436e-26	-5.9706e-10	-0.313175
30889862	chr2:30889862:C:T	5.83428e-27	-5.9706e-10	-1.267
30889902	chr2:30889902:A:G	9.98227e-27	-5.9706e-10	-0.72994
30890038	chr2:30890038:A:G	7.15879e-28	-2.37805	-0.986944
30890042	chr2:30890042:G:A	5.83042e-27	-5.9706e-10	-1.26766
30890583	chr2:30890583:T:C	5.66433e-28	-2.36562	-1.23352
30890589	chr2:30890589:G:A	5.40545e-28	-2.38899	-1.25694
30890955	chr2:30890955:GA:G	1.10986e-26	-5.9706e-10	-0.623936
30891038	chr2:30891038:A:G	3.87708e-27	-1.82797	0.152296
30891090	chr2:30891090:G:A	1.25931e-26	-5.9706e-10	-0.497603
30891202	chr2:30891202:A:G	7.10769e-27	-5.9706e-10	-1.06957
30891394	chr2:30891394:A:G	1.47843e-26	-5.9706e-10	-0.337183
30891446	chr2:30891446:T:C	1.2077e-26	-5.9706e-10	-0.539445
30891558	chr2:30891558:C:T	1.07635e-27	-2.38612	-0.571052
30891693	chr2:30891693:G:A	6.10952e-28	-2.29167	-1.23182
30891954	chr2:30891954:GC:G	1.03457e-27	-2.35778	-0.63898
30891977	chr2:30891977:C:G	6.79609e-27	-5.9706e-10	-1.1144
30892032	chr2:30892032:C:A	1.15382e-26	-5.9706e-10	-0.58509
30892106	chr2:30892106:C:T	3.52919e-27	-0.499435	-1.27025
30892172	chr2:30892172:T:C	5.80383e-27	-5.9706e-10	-1.27223
30892380	chr2:30892380:T:A	1.21719e-27	-2.38808	-0.44613
30892447	chr2:30892447:G:C	1.24217e-26	-5.9706e-10	-0.51131
30892588	chr2:30892588:T:A	6.64529e-27	-1.97555	0.838712
30892654	chr2:30892654:T:G	9.14334e-27	-5.9706e-10	-0.817725
30892982	chr2:30892982:A:G	1.04869e-26	-0.680626	-2.94673e-10
30893027	chr2:30893027:C:T	4.33075e-27	-0.307294	-1.25772
30893037	chr2:30893037:T:C	5.8005e-27	-5.9706e-10	-1.27281
30893896	chr2:30893896:T:C	1.08432e-27	-1.73125	-1.21854
30894268	chr2:30894268:T:G	7.65362e-27	-5.9706e-10	-0.995572
30894453	chr2:30894453:T:A	5.89589e-27	-5.9706e-10	-1.2565
30894784	chr2:30894784:G:A	1.20559e-27	-1.66294	-1.18085
30894851	chr2:30894851:G:C	6.31032e-27	-5.9706e-10	-1.18856
30894929	chr2:30894929:C:T	6.94935e-27	0.126034	-1.21814
30894967	chr2:30894967:C:T	7.161e-28	-2.38863	-0.976056
30895005	chr2:30895005:C:T	4.41489e-27	-1.54577	-2.94673e-10
30895192	chr2:30895192:A:G	1.05719e-27	-1.70269	-1.27244
30895345	chr2:30895345:CT:C	9.1237e-28	-1.85251	-1.26995
30895463	chr2:30895463:C:G	4.18959e-27	-1.59815	-2.94673e-10
30895497	chr2:30895497:G:C	9.57152e-27	-5.9706e-10	-0.771959
30896132	chr2:30896132:A:C	6.03475e-27	-1.23322	-2.94673e-10
30896417	chr2:30896417:T:C	2.16602e-27	-2.25786	-2.94673e-10
30896513	chr2:30896513:T:C	2.0151e-27	-2.33008	-2.94673e-10
30896992	chr2:30896992:C:CTCACA	8.62253e-27	-5.9706e-10	-0.876372
30897748	chr2:30897748:C:T	6.1693e-28	-2.33997	-1.17378
30897831	chr2:30897831:C:T	7.27978e-27	-5.9706e-10	-1.04565
30898098	chr2:30898098:C:T	6.25396e-27	-5.9706e-10	-1.19754
30898125	chr2:30898125:T:TA	5.93048e-27	-5.9706e-10	-1.25065
30898251	chr2:30898251:C:G	5.39726e-28	-2.3889	-1.25854
30898298	chr2:30898298:A:T	6.68204e-27	-5.9706e-10	-1.13133
30898306	chr2:30898306:T:C	1.12002e-26	-5.9706e-10	-0.614822
30899573	chr2:30899573:T:G	1.41582e-26	-5.9706e-10	-0.380458
30899732	chr2:30899732:C:T	8.27601e-28	-2.34901	-0.870965
30899935	chr2:30899935:A:G	6.51222e-27	0.08211	-1.23918
30900219	chr2:30900219:A:G	9.54667e-27	-5.9706e-10	-0.774558
30900444	chr2:30900444:T:G	7.60531e-27	-5.9706e-10	-1.0019
30901148	chr2:30901148:C:T	2.12627e-27	-2.27638	-2.94673e-10
30901153	chr2:30901153:C:G	6.62447e-27	-5.9706e-10	-1.13998
30901353	chr2:30901353:C:G	2.01786e-27	-2.32871	-2.94673e-10
30901530	chr2:30901530:CCTTT:C	8.38234e-27	-5.9706e-10	-0.904624
30901967	chr2:30901967:T:C	8.58486e-27	-5.9706e-10	-0.88075
30902090	chr2:30902090:C:G	5.9039e-27	-5.9706e-10	-1.25514
30902183	chr2:30902183:C:T	1.71204e-26	0.359505	-0.549986
30902189	chr2:30902189:T:C	5.79847e-27	-5.9706e-10	-1.27316
30902460	chr2:30902460:G:C	3.61521e-27	-1.7456	-2.94673e-10
30902532	chr2:30902532:T:G	6.90583e-27	-5.9706e-10	-1.09838
30903002	chr2:30903002:C:T	6.42558e-27	-5.9706e-10	-1.17046
30903018	chr2:30903018:C:T	1.90918e-26	-5.9706e-10	-0.0814894
30903647	chr2:30903647:C:G	1.14504e-26	-5.9706e-10	-0.592728
30904260	chr2:30904260:C:T	6.16111e-27	-5.9706e-10	-1.21249
30904410	chr2:30904410:T:G	1.09214e-27	-1.69953	-1.24308
30904468	chr2:30904468:A:G	1.1347e-27	-1.63384	-1.27054
30904950	chr2:30904950:C:G	3.25294e-26	-5.9706e-10	0.451394
30905239	chr2:30905239:G:A	1.95257e-26	-5.9706e-10	-0.0590214
30905523	chr2:30905523:A:G	1.37071e-26	-5.9706e-10	-0.412837
30905605	chr2:30905605:A:G	1.09957e-26	-5.9706e-10	-0.633243
30905916	chr2:30905916:TAAAG:T	7.12058e-27	-5.9706e-10	-1.06776
30906337	chr2:30906337:A:G	9.44218e-28	-1.85087	-1.23728
30906616	chr2:30906616:T:C	8.10246e-27	-5.9706e-10	-0.938583
30906672	chr2:30906672:T:C	3.35372e-26	-5.9706e-10	0.481904
30906939	chr2:30906939:C:T	8.40158e-27	-5.9706e-10	-0.902332
30906999	chr2:30906999:C:T	7.8393e-27	-5.9706e-10	-0.971601
30907272	chr2:30907272:C:G	8.12065e-27	-5.9706e-10	-0.93634
30907692	chr2:30907692:C:T	1.13374e-26	-0.602645	-2.94673e-10
30908614	chr2:30908614:A:G	1.27165e-27	-1.58668	-1.20376
30909477	chr2:30909477:C:A	8.2498e-27	-5.9706e-10	-0.920562
30909801	chr2:30909801:C:G	9.4221e-28	-1.91561	-1.17467
30909929	chr2:30909929:A:C	5.95789e-27	-5.9706e-10	-1.24603
30909946	chr2:30909946:A:G	6.05182e-27	-5.9706e-10	-1.23039
30910526	chr2:30910526:C:T	3.58465e-27	-1.75409	-2.94673e-10
30911073	chr2:30911073:G:C	3.0975e-27	-0.824241	-1.07592
30911206	chr2:30911206:T:C	5.79661e-27	-5.9706e-10	-1.27348
30911251	chr2:30911251:A:T	8.17849e-27	-5.9706e-10	-0.929243
30911611	chr2:30911611:T:C	6.44558e-27	-5.9706e-10	-1.16736
30911660	chr2:30911660:G:A	6.10325e-27	-5.9706e-10	-1.22193
30912189	chr2:30912189:T:C	6.2437e-27	-5.9706e-10	-1.19918
30912229	chr2:30912229:G:A	6.88551e-27	-5.9706e-10	-1.10133
30912318	chr2:30912318:G:T	3.22909e-27	-0.599917	-1.25863
30912461	chr2:30912461:T:C	6.16838e-27	-5.9706e-10	-1.21131
30912661	chr2:30912661:A:G	9.86574e-27	-5.9706e-10	-0.741682
30912904	chr2:30912904:G:C	1.82642e-26	-5.9706e-10	-0.125811
30912979	chr2:30912979:G:A	6.28622e-27	-5.9706e-10	-1.19239
30913367	chr2:30913367:T:G	7.36027e-27	-5.9706e-10	-1.03465
30913634	chr2:30913634:C:T	8.85709e-27	-5.9706e-10	-0.849533
30914513	chr2:30914513:G:C	3.50917e-27	-1.77537	-2.94673e-10
30914572	chr2:30914572:G:A	1.93998e-26	-5.9706e-10	-0.0654904
30914820	chr2:30914820:G:A	7.58565e-27	-5.9706e-10	-1.00449
30916180	chr2:30916180:G:T	7.71719e-27	-5.9706e-10	-0.987301
30916826	chr2:30916826:C:T	7.28372e-27	-5.9706e-10	-1.04511
30916911	chr2:30916911:T:C	4.17648e-27	-0.917991	-0.68329
30917298	chr2:30917298:A:G	2.40664e-27	-0.911525	-1.241
30917306	chr2:30917306:G:T	3.93155e-27	-0.816849	-0.844868
30917462	chr2:30917462:T:C	5.85519e-27	-5.9706e-10	-1.26342
30917638	chr2:30917638:C:T	7.37566e-27	-5.9706e-10	-1.03257
30917648	chr2:30917648:T:A	6.63779e-27	-5.9706e-10	-1.13797
30918927	chr2:30918927:C:A	6.83823e-27	-5.9706e-10	-1.10822
30919070	chr2:30919070:C:T	7.01408e-27	-5.9706e-10	-1.08283
30919204	chr2:30919204:C:CCTGGAGA	4.14937e-27	-0.455591	-1.1522
30919528	chr2:30919528:C:G	7.50299e-27	-5.9706e-10	-1.01545
30919572	chr2:30919572:G:C	5.96104e-27	-5.9706e-10	-1.24551
30919777	chr2:30919777:G:T	1.07722e-27	-2.06135	-0.895024
30919894	chr2:30919894:A:C	4.48195e-27	-0.265281	-1.26541
30919986	chr2:30919986:T:C	3.08714e-27	-0.664262	-1.23924
30920116	chr2:30920116:C:T	1.5484e-26	-5.9706e-10	-0.290945
30921758	chr2:30921758:A:G	1.86228e-27	-1.24882	-1.16013
30922260	chr2:30922260:T:C	7.39677e-27	-5.9706e-10	-1.02971
30922535	chr2:30922535:T:C	5.4163e-27	-0.176157	-1.16518
30922951	chr2:30922951:G:A	6.65474e-27	-5.9706e-10	-1.13542
30923203	chr2:30923203:C:T	4.67187e-27	-0.456437	-1.03276
30923547	chr2:30923547:G:A	6.35423e-27	-5.9706e-10	-1.18163
30923631	chr2:30923631:G:T	6.27188e-27	-0.224375	-0.9703
30924001	chr2:30924001:A:G	5.83145e-27	-5.9706e-10	-1.26749
30924391	chr2:30924391:C:T	5.86506e-27	-5.9706e-10	-1.26174
30924430	chr2:30924430:G:A	2.83577e-27	-1.98844	-2.94673e-10
30924919	chr2:30924919:C:T	1.61488e-26	-5.9706e-10	-0.248906
30925159	chr2:30925159:G:C	1.59895e-27	-1.30094	-1.26046
30925643	chr2:30925643:T:C	5.82238e-27	-5.9706e-10	-1.26904
30925828	chr2:30925828:C:G	6.33441e-27	-5.9706e-10	-1.18475
30925955	chr2:30925955:G:A	6.41855e-27	-5.9706e-10	-1.17156
30926011	chr2:30926011:C:T	2.55761e-26	-5.9706e-10	0.210907
30926200	chr2:30926200:C:T	4.57038e-27	-0.723459	-0.787695
30926804	chr2:30926804:G:A	6.18746e-27	-5.9706e-10	-1.20823
30926999	chr2:30926999:T:C	8.56577e-27	-5.9706e-10	-0.882977
30927148	chr2:30927148:C:T	6.76572e-27	-5.9706e-10	-1.11888
30927250	chr2:30927250:G:A	2.099e-27	-2.28929	-2.94673e-10
30927309	chr2:30927309:T:C	8.56577e-27	-5.9706e-10	-0.882977
30927979	chr2:30927979:G:C	8.24025e-27	-5.9706e-10	-0.92172
30928081	chr2:30928081:T:C	1.83722e-26	-5.9706e-10	-0.119911
30928394	chr2:30928394:G:A	2.1502e-26	-5.9706e-10	0.0373934
30928710	chr2:30928710:A:G	6.60206e-27	-5.9706e-10	-1.14337
30928776	chr2:30928776:C:T	5.80342e-27	-5.9706e-10	-1.2723
30929516	chr2:30929516:T:C	8.23161e-27	-5.9706e-10	-0.922769
30929846	chr2:30929846:C:A	8.07877e-27	-0.941511	-2.94673e-10
30929951	chr2:30929951:A:G	7.03156e-27	-5.9706e-10	-1.08034
30930178	chr2:30930178:AC:A	6.67951e-28	-2.37465	-1.05965
30930231	chr2:30930231:G:A	6.43576e-27	-5.9706e-10	-1.16888
30930254	chr2:30930254:C:T	5.79715e-27	-5.9706e-10	-1.27338
30930348	chr2:30930348:T:C	2.23153e-27	-2.22806	-2.94673e-10
30930548	chr2:30930548:A:G	3.59224e-27	-1.75198	-2.94673e-10
30931842	chr2:30931842:G:A	3.00129e-27	-0.658437	-1.27327
30931879	chr2:30931879:C:T	6.93288e-28	-2.13964	-1.25742
30931881	chr2:30931881:C:T	6.73943e-28	-2.16863	-1.25673
30932124	chr2:30932124:G:C	7.42706e-27	-5.9706e-10	-1.02562
30933119	chr2:30933119:T:G	1.94318e-27	-2.36643	-2.94673e-10
30933156	chr2:30933156:A:C	1.39983e-27	-1.43059	-1.26381
30933427	chr2:30933427:G:A	3.11239e-27	-1.89536	-2.94673e-10
30934110	chr2:30934110:G:A	5.57033e-27	-1.3133	-2.94673e-10
30934315	chr2:30934315:A:C	1.66581e-26	-5.9706e-10	-0.217852
30935167	chr2:30935167:C:T	8.60278e-27	-5.9706e-10	-0.878665
30935431	chr2:30935431:T:C	6.07678e-27	-5.9706e-10	-1.22628
30935647	chr2:30935647:G:A	9.33696e-27	-5.9706e-10	-0.79677
30935694	chr2:30935694:C:T	2.03575e-27	-2.37607	0.0561888
30935881	chr2:30935881:A:G	2.46058e-27	-1.72298	-0.407372
30935909	chr2:30935909:A:G	9.59696e-28	-1.86298	-1.20891
30936009	chr2:30936009:C:T	6.64434e-27	-1.13699	-2.94673e-10
30936241	chr2:30936241:G:A	6.05999e-27	-5.9706e-10	-1.22904
30936446	chr2:30936446:A:G	9.25506e-28	-1.87693	-1.23123
30936666	chr2:30936666:T:C	6.53589e-28	-2.18479	-1.27124
30936713	chr2:30936713:C:T	1.15548e-26	-5.9706e-10	-0.583653
30936886	chr2:30936886:T:C	5.83833e-27	-5.9706e-10	-1.26631
30936933	chr2:30936933:A:G	1.95543e-27	-2.36014	-2.94673e-10
30937646	chr2:30937646:T:C	7.01695e-28	-2.22597	-1.15904
30938006	chr2:30938006:A:G	7.01921e-27	-5.9706e-10	-1.0821
30938185	chr2:30938185:T:G	8.35686e-27	-5.9706e-10	-0.907668
30941165	chr2:30941165:T:C	6.57211e-28	-2.26025	-1.19025
30941229	chr2:30941229:T:G	6.24404e-27	-5.9706e-10	-1.19912
30941550	chr2:30941550:T:C	7.3798e-28	-2.26493	-1.06966
30941975	chr2:30941975:C:T	1.27452e-26	-5.9706e-10	-0.485593
30942040	chr2:30942040:G:A	1.23113e-27	-1.65259	-1.17023
30942432	chr2:30942432:A:G	3.94139e-27	-1.65922	-2.94673e-10
30942479	chr2:30942479:T:C	3.57716e-27	-1.9145	0.158319
30942529	chr2:30942529:T:C	6.85012e-28	-2.29149	-1.11758
30943090	chr2:30943090:C:A	6.36561e-28	-2.29646	-1.18596
30943130	chr2:30943130:G:A	7.96492e-28	-2.14321	-1.11508
30943324	chr2:30943324:A:C	1.15821e-26	-5.9706e-10	-0.58129
30943510	chr2:30943510:T:G	5.99835e-27	-5.9706e-10	-1.23927
30943839	chr2:30943839:T:A	5.85133e-27	-5.9706e-10	-1.26408
30943929	chr2:30943929:A:G	7.74734e-28	-2.12878	-1.15721
30944161	chr2:30944161:G:A	4.80583e-27	-1.46092	-2.94673e-10
30944493	chr2:30944493:G:C	7.25515e-27	-5.9706e-10	-1.04904
30945153	chr2:30945153:A:G	6.93427e-27	-5.9706e-10	-1.09428
30945395	chr2:30945395:C:T	5.81573e-27	-5.9706e-10	-1.27019
30945466	chr2:30945466:C:A	5.80357e-27	-5.9706e-10	-1.27228
30945543	chr2:30945543:A:G	5.79186e-28	-2.31571	-1.26117
30945614	chr2:30945614:A:T	2.16568e-27	-2.25802	-2.94673e-10
30945661	chr2:30945661:G:T	2.70243e-27	-2.0366	-2.94673e-10
30946273	chr2:30946273:T:C	5.98685e-27	-5.9706e-10	-1.24119
30946375	chr2:30946375:A:G	7.04356e-28	-2.13738	-1.24384
30947398	chr2:30947398:C:T	5.81237e-27	-5.9706e-10	-1.27076
30947402	chr2:30947402:C:G	8.54985e-27	-5.9706e-10	-0.884837
30947412	chr2:30947412:T:G	2.13348e-27	-2.273	-2.94673e-10
30947761	chr2:30947761:C:T	1.28453e-27	-2.16867	-0.611684
30948173	chr2:30948173:A:G	1.91054e-27	-2.38337	-2.94673e-10
30948544	chr2:30948544:C:T	5.86188e-28	-2.38179	-1.18308
30948939	chr2:30948939:T:C	5.51108e-28	-2.36416	-1.26242
30949090	chr2:30949090:T:C	6.16376e-27	-5.9706e-10	-1.21206
30949431	chr2:30949431:G:A	5.4172e-27	-1.34117	-2.94673e-10
30949489	chr2:30949489:C:T	6.4499e-27	-5.9706e-10	-1.16669
30949627	chr2:30949627:C:T	7.70295e-28	-2.15892	-1.13281
30949658	chr2:30949658:G:A	6.43577e-28	-2.36076	-1.1107
30949804	chr2:30949804:C:T	7.21727e-27	-5.9706e-10	-1.05427
30950553	chr2:30950553:G:A	2.42183e-27	-2.14623	-2.94673e-10
30950958	chr2:30950958:A:G	3.24533e-27	-1.59423	-0.259304
30951231	chr2:30951231:G:A	8.55393e-27	-5.9706e-10	-0.88436
30951406	chr2:30951406:G:A	5.99221e-28	-2.31864	-1.22424
30951727	chr2:30951727:G:A	6.18965e-28	-2.29346	-1.217
30951732	chr2:30951732:A:G	5.87601e-27	-5.9706e-10	-1.25987
30951760	chr2:30951760:A:G	1.92172e-27	-1.51269	-0.864846
30952010	chr2:30952010:C:G	6.11409e-27	-5.9706e-10	-1.22015
30952526	chr2:30952526:C:T	1.25931e-26	-5.9706e-10	-0.4976
30952897	chr2:30952897:G:A	1.95007e-27	-2.36288	-2.94673e-10
30953111	chr2:30953111:G:A	5.52503e-28	-2.35056	-1.27348
30953455	chr2:30953455:C:T	7.16579e-27	-5.9706e-10	-1.06143
30953592	chr2:30953592:G:A	6.27543e-27	-5.9706e-10	-1.19411
30953597	chr2:30953597:C:T	1.70417e-26	-5.9706e-10	-0.195089
30953753	chr2:30953753:C:T	1.14161e-26	-5.9706e-10	-0.595728
30953887	chr2:30953887:C:T	5.40683e-28	-2.38424	-1.26143
30953941	chr2:30953941:T:C	1.67545e-27	-1.61325	-0.901417
30953992	chr2:30953992:A:G	5.96418e-27	-5.9706e-10	-1.24498
30954585	chr2:30954585:C:T	5.56618e-28	-2.35285	-1.26378
30954923	chr2:30954923:G:T	6.31715e-27	-5.9706e-10	-1.18748
30955227	chr2:30955227:G:A	6.50508e-27	-5.9706e-10	-1.15817
30955301	chr2:30955301:C:T	6.84426e-27	-5.9706e-10	-1.10734
30955356	chr2:30955356:T:A	7.73593e-28	-2.01619	-1.27127
30955430	chr2:30955430:AC:A	6.05007e-27	-5.9706e-10	-1.23068
30955465	chr2:30955465:C:T	6.13742e-27	-5.9706e-10	-1.21635
30955527	chr2:30955527:T:C	5.63113e-28	-2.3603	-1.24473
30955583	chr2:30955583:C:T	5.79917e-27	-5.9706e-10	-1.27304
30955952	chr2:30955952:C:T	5.605e-28	-2.36898	-1.2407
30956092	chr2:30956092:C:T	6.09137e-27	-5.9706e-10	-1.22388
30956410	chr2:30956410:T:C	6.16277e-27	-5.9706e-10	-1.21222
30956427	chr2:30956427:A:G	6.49276e-28	-2.19841	-1.26423
30956546	chr2:30956546:G:A	6.41699e-28	-2.2172	-1.25719
30956884	chr2:30956884:G:C	6.18972e-27	-5.9706e-10	-1.20786
30956931	chr2:30956931:T:G	1.15039e-27	-1.66846	-1.2222
30957032	chr2:30957032:G:A	1.18655e-27	-1.62091	-1.23879
30957279	chr2:30957279:C:A	5.81731e-27	-5.9706e-10	-1.26991
30957496	chr2:30957496:T:C	7.11986e-28	-2.0985	-1.27195
30957784	chr2:30957784:G:A	3.88362e-27	-1.67398	-2.94673e-10
30957911	chr2:30957911:T:G	8.24689e-27	-5.9706e-10	-0.920915
30958028	chr2:30958028:A:G	1.77118e-27	-1.56219	-0.896911
30958069	chr2:30958069:A:G	5.58906e-28	-2.3656	-1.24693
30958117	chr2:30958117:G:T	7.35957e-28	-2.06562	-1.27171
30958273	chr2:30958273:C:T	5.81458e-28	-2.32747	-1.24549
30958502	chr2:30958502:T:C	5.97162e-27	-5.9706e-10	-1.24373
30959296	chr2:30959296:A:G	5.73741e-28	-2.31297	-1.27336
30959776	chr2:30959776:T:G	1.1833e-26	-5.9706e-10	-0.559858
30959932	chr2:30959932:G:A	6.2394e-27	-5.9706e-10	-1.19987
30960129	chr2:30960129:G:C	9.28222e-27	-5.9706e-10	-0.80265
30960731	chr2:30960731:C:G	5.93605e-27	-5.9706e-10	-1.24971
30961049	chr2:30961049:C:T	4.6527e-27	-1.4933	-2.94673e-10
30961268	chr2:30961268:T:C	6.3958e-26	-5.9706e-10	1.12748
30961514	chr2:30961514:C:T	5.81807e-27	-5.9706e-10	-1.26978
30961616	chr2:30961616:C:T	5.35231e-28	-2.3852	-1.2706
30961854	chr2:30961854:TG:T	4.22399e-27	-1.58997	-2.94673e-10
30961867	chr2:30961867:T:G	6.51427e-27	-5.9706e-10	-1.15676
30962108	chr2:30962108:A:G	1.5272e-27	-1.33839	-1.26892
30962114	chr2:30962114:G:A	5.8512e-27	-5.9706e-10	-1.2641
30962156	chr2:30962156:C:T	6.00026e-28	-2.27021	-1.27132
30962165	chr2:30962165:G:A	1.43304e-26	-5.9706e-10	-0.368365
30962645	chr2:30962645:T:C	8.56792e-28	-1.91546	-1.26985
30962652	chr2:30962652:G:A	7.48716e-28	-2.0519	-1.26824
30962730	chr2:30962730:G:T	7.61628e-28	-2.03455	-1.2685
30962981	chr2:30962981:C:T	5.80015e-27	-5.9706e-10	-1.27287
30963150	chr2:30963150:C:T	4.5648e-26	-5.9706e-10	0.790208
30963201	chr2:30963201:A:G	1.70797e-27	-1.22597	-1.26948
30963496	chr2:30963496:C:T	5.95974e-27	-5.9706e-10	-1.24572
30963626	chr2:30963626:G:A	1.20366e-26	-5.9706e-10	-0.5428
30963660	chr2:30963660:A:C	3.40984e-26	-5.9706e-10	0.498501
30963898	chr2:30963898:T:G	1.78208e-27	-1.31505	-1.13792
30964114	chr2:30964114:G:A	2.40157e-26	-5.9706e-10	0.147959
30964232	chr2:30964232:C:T	5.73746e-28	-2.31325	-1.27307
30964244	chr2:30964244:C:T	1.3021e-26	-5.9706e-10	-0.464189
30964584	chr2:30964584:C:T	1.26131e-27	-1.65009	-1.14851
30965022	chr2:30965022:A:G	5.79806e-27	-5.9706e-10	-1.27323
30965050	chr2:30965050:C:T	2.55873e-27	-2.09124	-2.94673e-10
30965070	chr2:30965070:G:A	5.87071e-27	-5.9706e-10	-1.26078
30965095	chr2:30965095:G:A	1.38186e-27	-1.55929	-1.14803
30965220	chr2:30965220:CT:C	5.72196e-28	-2.32572	-1.2633
30965296	chr2:30965296:C:T	2.32486e-27	-2.18709	-2.94673e-10
30965590	chr2:30965590:A:T	5.56327e-28	-2.34376	-1.27339
30965603	chr2:30965603:G:A	5.68622e-28	-2.3224	-1.27289
30965940	chr2:30965940:G:A	5.46823e-28	-2.36306	-1.27132
30966091	chr2:30966091:C:T	8.07512e-28	-2.11474	-1.12981
30966370	chr2:30966370:G:A	5.85645e-28	-2.31866	-1.24714
30966438	chr2:30966438:T:C	5.68536e-28	-2.34899	-1.24645
30966535	chr2:30966535:A:G	5.70645e-28	-2.34304	-1.2487
30966973	chr2:30966973:T:C	7.84548e-27	-5.9706e-10	-0.970813
30967132	chr2:30967132:G:A	7.65875e-28	-2.32085	-0.976633
30967486	chr2:30967486:G:A	6.69017e-27	-5.9706e-10	-1.13011
30967725	chr2:30967725:C:G	1.3746e-27	-1.55565	-1.15694
30968303	chr2:30968303:C:T	6.13426e-27	-5.9706e-10	-1.21686
30968397	chr2:30968397:T:C	1.11826e-26	-5.9706e-10	-0.616389
30968518	chr2:30968518:C:T	7.93538e-27	-5.9706e-10	-0.95942
30968561	chr2:30968561:A:C	1.13821e-26	-5.9706e-10	-0.598707
30968595	chr2:30968595:T:C	6.06418e-28	-2.29077	-1.24016
30968615	chr2:30968615:A:C	6.03057e-28	-2.28351	-1.25298
30968815	chr2:30968815:G:C	5.48255e-28	-2.36194	-1.26983
30968847	chr2:30968847:C:T	6.12052e-28	-2.26889	-1.2528
30968938	chr2:30968938:A:G	5.95447e-28	-2.309	-1.24019
30969018	chr2:30969018:G:C	7.3062e-27	-5.9706e-10	-1.04203
30969303	chr2:30969303:T:C	6.02632e-28	-2.28495	-1.25225
30969377	chr2:30969377:A:G	6.03445e-28	-2.28318	-1.25268
30969462	chr2:30969462:T:C	6.04724e-28	-2.28105	-1.25268
30969565	chr2:30969565:C:T	5.96076e-28	-2.29546	-1.25268
30969694	chr2:30969694:A:G	6.16934e-28	-2.27183	-1.24192
30969997	chr2:30969997:A:G	5.62862e-28	-2.34145	-1.26402
30970013	chr2:30970013:T:C	6.1978e-28	-2.25471	-1.25443
30970016	chr2:30970016:A:G	6.34027e-28	-2.26154	-1.22488
30970066	chr2:30970066:C:T	6.07737e-28	-2.27609	-1.25268
30970314	chr2:30970314:A:G	6.37368e-28	-2.24522	-1.23594
30970373	chr2:30970373:C:T	7.4881e-28	-2.13012	-1.1899
30970522	chr2:30970522:G:A	6.06663e-27	-5.9706e-10	-1.22795
30970575	chr2:30970575:G:C	1.45413e-27	-1.64599	-1.01035
30970647	chr2:30970647:A:G	1.56146e-26	-5.9706e-10	-0.282547
30970872	chr2:30970872:C:T	1.61755e-27	-2.38887	-0.160962
30971148	chr2:30971148:G:A	1.2581e-27	-1.59847	-1.20268
30971273	chr2:30971273:G:A	2.08024e-27	-2.29827	-2.94673e-10
30971361	chr2:30971361:G:A	1.18598e-27	-1.60218	-1.25801
30971499	chr2:30971499:T:C	6.44064e-28	-2.27338	-1.19733
30971503	chr2:30971503:A:G	9.06316e-28	-2.2583	-0.870818
30971680	chr2:30971680:C:T	9.33885e-28	-2.15993	-0.939221
30972480	chr2:30972480:C:T	7.40194e-28	-2.27545	-1.05614
30972524	chr2:30972524:G:A	5.26423e-27	-1.36982	-2.94673e-10
30973051	chr2:30973051:C:T	6.87622e-28	-2.30619	-1.09907
30973056	chr2:30973056:G:C	6.87116e-28	-2.30636	-1.09964
30973221	chr2:30973221:C:T	1.30423e-27	-1.54316	-1.22198
30973227	chr2:30973227:G:A	7.26456e-28	-2.29488	-1.05545
30973262	chr2:30973262:T:A	5.89549e-27	-5.9706e-10	-1.25656
30973575	chr2:30973575:T:C	7.20858e-27	-5.9706e-10	-1.05548
30973691	chr2:30973691:C:T	5.51751e-28	-2.37087	-1.25454
30973912	chr2:30973912:A:G	7.25724e-28	-2.30312	-1.04822
30973956	chr2:30973956:T:C	7.46664e-28	-2.27268	-1.05021
30974288	chr2:30974288:C:T	6.43396e-28	-2.3749	-1.09685
30974572	chr2:30974572:G:A	6.25508e-28	-2.23156	-1.26838
30974817	chr2:30974817:T:C	7.46839e-28	-2.27613	-1.04653
30974867	chr2:30974867:A:G	5.46379e-28	-2.37932	-1.25587
30975242	chr2:30975242:G:A	7.94293e-28	-2.24903	-1.01203
30975252	chr2:30975252:A:G	6.80161e-28	-2.33063	-1.08555
30975416	chr2:30975416:C:G	6.29705e-28	-2.37446	-1.11879
30975538	chr2:30975538:T:C	1.03698e-26	-5.9706e-10	-0.691855
30975548	chr2:30975548:T:C	8.0312e-28	-2.23052	-1.01948
30975748	chr2:30975748:T:A	6.51924e-27	-5.9706e-10	-1.15599
30975944	chr2:30975944:A:C	6.82899e-27	-5.9706e-10	-1.10957
30975955	chr2:30975955:G:T	6.55636e-28	-2.34964	-1.10326
30976337	chr2:30976337:A:G	6.38625e-28	-2.34465	-1.13454
30976354	chr2:30976354:G:A	6.34538e-28	-2.35149	-1.13412
30976395	chr2:30976395:C:T	6.1395e-28	-2.36323	-1.15536
30976548	chr2:30976548:C:A	6.25045e-28	-2.36623	-1.13446
30976617	chr2:30976617:GTGTA:G	1.90014e-27	-2.38882	-2.94673e-10
30976626	chr2:30976626:T:C	5.79511e-28	-2.30348	-1.27285
30976725	chr2:30976725:T:C	3.50361e-26	-5.9706e-10	0.525628
30976753	chr2:30976753:T:C	5.82771e-27	-5.9706e-10	-1.26813
30977234	chr2:30977234:C:T	5.72139e-28	-2.31663	-1.27249
30977280	chr2:30977280:A:G	3.77985e-26	-5.9706e-10	0.601519
30977291	chr2:30977291:A:G	5.86783e-28	-2.29344	-1.27041
30977301	chr2:30977301:G:A	5.73287e-28	-2.31393	-1.27319
30977343	chr2:30977343:G:A	6.34635e-28	-2.33073	-1.15473
30977528	chr2:30977528:T:C	5.95565e-28	-2.33722	-1.21178
30978022	chr2:30978022:T:C	6.30046e-28	-2.37454	-1.11817
30978044	chr2:30978044:C:G	5.61577e-28	-2.33967	-1.26809
30978191	chr2:30978191:A:G	6.66772e-28	-2.28302	-1.15303
30978257	chr2:30978257:G:A	6.80642e-28	-2.28797	-1.1275
30978273	chr2:30978273:C:T	3.73033e-26	-5.9706e-10	0.58833
30978579	chr2:30978579:C:T	1.34635e-27	-1.48204	-1.25132
30978705	chr2:30978705:C:T	5.80806e-27	-5.9706e-10	-1.2715
30978769	chr2:30978769:C:T	7.00866e-27	-5.9706e-10	-1.0836
30978781	chr2:30978781:A:G	6.5473e-28	-2.29273	-1.16156
30978811	chr2:30978811:T:C	5.42137e-28	-2.38832	-1.25467
30978838	chr2:30978838:T:A	6.84979e-28	-2.32475	-1.08437
30978892	chr2:30978892:A:G	6.14634e-28	-2.27316	-1.24431
30978992	chr2:30978992:C:T	5.87047e-27	-5.9706e-10	-1.26082
30979084	chr2:30979084:T:C	1.17106e-27	-2.37437	-0.498473
30979093	chr2:30979093:T:C	9.32571e-28	-2.3638	-0.736761
30979107	chr2:30979107:T:C	6.16463e-28	-2.38572	-1.12879
30979108	chr2:30979108:G:A	5.84858e-27	-5.9706e-10	-1.26455
30979168	chr2:30979168:G:A	6.12482e-27	-5.9706e-10	-1.2184
30979177	chr2:30979177:G:C	1.3696e-27	-1.4833	-1.23294
30979211	chr2:30979211:G:A	6.39678e-27	-5.9706e-10	-1.17496
30979268	chr2:30979268:C:T	2.10098e-27	-2.28835	-2.94673e-10
30979312	chr2:30979312:C:T	2.0852e-27	-2.29589	-2.94673e-10
30979446	chr2:30979446:C:T	6.30421e-28	-2.36572	-1.1264
30979665	chr2:30979665:A:G	7.29398e-28	-2.34985	-0.99644
30979692	chr2:30979692:A:T	6.17156e-28	-2.355	-1.15838
30979814	chr2:30979814:G:A	6.03355e-27	-5.9706e-10	-1.23342
30979835	chr2:30979835:C:T	1.04239e-27	-1.73759	-1.25165
30979899	chr2:30979899:G:T	6.34422e-27	-5.9706e-10	-1.18321
30980053	chr2:30980053:C:A	1.15535e-26	-5.9706e-10	-0.583759
30980165	chr2:30980165:C:T	1.89598e-26	-5.9706e-10	-0.0884312
30980185	chr2:30980185:G:C	2.24833e-26	-5.9706e-10	0.0820239
30980234	chr2:30980234:T:C	5.80323e-27	-5.9706e-10	-1.27234
30980292	chr2:30980292:C:T	2.04817e-27	-2.3138	-2.94673e-10
30980682	chr2:30980682:T:G	2.38309e-26	-5.9706e-10	0.140231
30981014	chr2:30981014:G:A	1.71304e-26	-5.9706e-10	-0.189898
30981161	chr2:30981161:C:T	1.83518e-26	-0.121024	-2.94673e-10
30981415	chr2:30981415:T:C	6.41203e-28	-2.24936	-1.2258
30981467	chr2:30981467:T:C	5.49453e-27	-2.04172	0.714724
30981741	chr2:30981741:CA:C	4.22975e-27	-1.58861	-2.94673e-10
30981755	chr2:30981755:C:G	5.88386e-28	-2.37513	-1.18599
30982115	chr2:30982115:T:G	8.36722e-28	-2.28883	-0.920187
30982302	chr2:30982302:G:A	1.31921e-27	-1.89553	-0.858191
30982907	chr2:30982907:A:G	7.56573e-27	-5.9706e-10	-1.00712
30983083	chr2:30983083:G:A	1.62067e-27	-2.12259	-0.42532
30983291	chr2:30983291:G:A	1.99126e-26	-5.9706e-10	-0.039397
30983318	chr2:30983318:TG:T	9.5617e-28	-2.38744	-0.68813
30983319	chr2:30983319:G:T	5.91901e-27	-5.9706e-10	-1.25258
30983353	chr2:30983353:T:C	1.16153e-26	-5.9706e-10	-0.578427
30984274	chr2:30984274:C:T	5.78306e-28	-2.38356	-1.19484
30984386	chr2:30984386:C:T	5.86983e-27	-5.9706e-10	-1.26093
30984939	chr2:30984939:AAATTCGTGTATT:A	1.9494e-26	-5.9706e-10	-0.0606451
30984980	chr2:30984980:C:T	5.83141e-27	-5.9706e-10	-1.26749
30985049	chr2:30985049:GGCCCACTAGGCCAT:G	9.00821e-27	-1.82239	0.989774
30985195	chr2:30985195:G:A	6.6882e-28	-2.17282	-1.26017
30985469	chr2:30985469:C:A	6.08728e-27	-5.9706e-10	-1.22455
30985664	chr2:30985664:T:C	4.75598e-27	-2.02926	0.557914
30985670	chr2:30985670:A:T	8.46212e-27	-5.9706e-10	-0.895151
30985714	chr2:30985714:C:T	1.15834e-26	-5.9706e-10	-0.581178
30986013	chr2:30986013:A:G	2.38376e-27	-2.03547	-0.126604
30986053	chr2:30986053:C:G	6.89092e-28	-2.38426	-1.01888
30986606	chr2:30986606:G:C	6.48167e-28	-2.24345	-1.22091
30986674	chr2:30986674:G:T	1.41144e-27	-1.42616	-1.25998
30987097	chr2:30987097:A:G	4.67063e-27	-1.6239	0.134441
30987206	chr2:30987206:C:T	6.13988e-27	-5.9706e-10	-1.21594
30987403	chr2:30987403:A:G	4.52872e-26	-1.67856	2.46083
30988021	chr2:30988021:C:T	1.50785e-27	-1.46739	-1.15268
30988167	chr2:30988167:T:C	3.00781e-27	-1.92954	-2.94673e-10
30988429	chr2:30988429:A:G	8.26182e-28	-1.96126	-1.26043
30988791	chr2:30988791:C:T	8.40704e-28	-1.93218	-1.27209
30988795	chr2:30988795:G:A	1.03539e-26	-5.9706e-10	-0.693384
30988832	chr2:30988832:T:C	7.26614e-27	-5.9706e-10	-1.04753
30989191	chr2:30989191:T:C	9.98022e-27	-0.730146	-2.94673e-10
30989250	chr2:30989250:T:C	8.237e-26	-5.9706e-10	1.38047
30989728	chr2:30989728:T:C	3.42192e-26	-5.9706e-10	0.502036
30989853	chr2:30989853:A:T	1.45943e-27	-1.38859	-1.26412
30990033	chr2:30990033:C:T	1.94884e-27	-1.51503	-0.848484
30990038	chr2:30990038:G:C	1.34845e-27	-1.46311	-1.26868
30990084	chr2:30990084:T:A	6.95396e-27	-5.9706e-10	-1.09144
30990107	chr2:30990107:A:G	6.74728e-27	-5.9706e-10	-1.12161
30990396	chr2:30990396:G:A	6.82785e-27	-5.9706e-10	-1.10974
30990479	chr2:30990479:TGTGAG:T	1.42125e-27	-1.41837	-1.26085
30990584	chr2:30990584:G:A	1.45748e-27	-1.39715	-1.25689
30990704	chr2:30990704:C:T	1.23665e-26	-0.515759	-2.94673e-10
30990732	chr2:30990732:T:A	1.46282e-27	-1.39516	-1.25522
30990764	chr2:30990764:T:C	7.29636e-27	-5.9706e-10	-1.04338
30990813	chr2:30990813:G:A	1.38698e-27	-1.43674	-1.26688
30990867	chr2:30990867:G:A	1.27902e-27	-1.52458	-1.26007
30990872	chr2:30990872:C:A	1.33409e-27	-1.4836	-1.2589
30990968	chr2:30990968:C:T	5.93197e-27	-5.9706e-10	-1.25039
30991044	chr2:30991044:C:T	1.15107e-27	-2.37658	-0.513483
30991077	chr2:30991077:TAGA:T	1.1745e-26	-5.9706e-10	-0.567325
30991184	chr2:30991184:G:A	6.42379e-27	-5.9706e-10	-1.17074
30991454	chr2:30991454:A:C	5.90359e-27	-5.9706e-10	-1.25519
30991911	chr2:30991911:T:C	5.8116e-27	-5.9706e-10	-1.2709
30992121	chr2:30992121:C:G	5.80934e-27	-5.9706e-10	-1.27128
30992408	chr2:30992408:C:G	7.28786e-28	-2.07402	-1.27311
30992487	chr2:30992487:C:T	2.49633e-26	-5.9706e-10	0.186654
30992576	chr2:30992576:G:T	5.86254e-26	-5.9706e-10	1.04042
30992639	chr2:30992639:T:G	5.86254e-26	-5.9706e-10	1.04042
30992932	chr2:30992932:C:T	2.25125e-26	-5.9706e-10	0.0833185
30992933	chr2:30992933:G:A	1.93249e-27	-2.37194	-2.94673e-10
30993139	chr2:30993139:C:A	4.49561e-26	-5.9706e-10	0.774936
30993664	chr2:30993664:A:T	1.14661e-26	-5.9706e-10	-0.591358
30993671	chr2:30993671:T:A	6.49357e-27	-5.9706e-10	-1.15994
30993801	chr2:30993801:G:A	2.82832e-26	-5.9706e-10	0.311518
30993836	chr2:30993836:T:C	7.16017e-28	-2.18043	-1.18438
30993921	chr2:30993921:G:A	1.23312e-26	-5.9706e-10	-0.518618
30994100	chr2:30994100:C:T	7.24513e-27	-5.9706e-10	-1.05042
30994102	chr2:30994102:CTG:C	2.8242e-26	-5.9706e-10	0.310061
30994163	chr2:30994163:G:C	8.43895e-28	-2.0052	-1.19528
30994318	chr2:30994318:C:T	6.25558e-27	-5.9706e-10	-1.19728
30994383	chr2:30994383:G:A	8.83326e-28	-1.95218	-1.20264
30994475	chr2:30994475:C:T	1.96597e-27	-1.96243	-0.392337
30995277	chr2:30995277:T:G	5.82594e-27	-5.9706e-10	-1.26843
30995279	chr2:30995279:C:T	9.65588e-28	-2.38663	-0.679138
30995283	chr2:30995283:G:T	7.36259e-27	-5.9706e-10	-1.03434
30995543	chr2:30995543:G:C	2.64715e-26	-5.9706e-10	0.245316
30995698	chr2:30995698:C:A	5.93078e-27	-5.9706e-10	-1.2506
30995735	chr2:30995735:G:A	7.98395e-28	-1.98413	-1.27177
30995862	chr2:30995862:A:G	1.31532e-26	-5.9706e-10	-0.454088
30996050	chr2:30996050:C:T	6.65341e-27	-5.9706e-10	-1.13562
30996051	chr2:30996051:G:A	6.05099e-27	-5.9706e-10	-1.23053
30996243	chr2:30996243:G:C	1.37131e-26	-5.9706e-10	-0.412396
30996405	chr2:30996405:G:A	5.81373e-27	-5.9706e-10	-1.27053
30996583	chr2:30996583:T:C	5.75623e-28	-2.35288	-1.23017
30997291	chr2:30997291:G:A	1.9e-27	-2.3889	-2.94673e-10
30997333	chr2:30997333:C:T	8.77067e-28	-2.06892	-1.093
30997509	chr2:30997509:C:A	1.5579e-26	-5.9706e-10	-0.284826
30998222	chr2:30998222:G:A	6.17507e-27	-5.9706e-10	-1.21023
30998458	chr2:30998458:C:G	6.08976e-27	-5.9706e-10	-1.22414
30998627	chr2:30998627:T:C	7.59839e-27	-5.9706e-10	-1.00281
30998766	chr2:30998766:C:T	8.24159e-27	-5.9706e-10	-0.921558
30999085	chr2:30999085:C:T	5.92089e-27	-5.9706e-10	-1.25226
30999336	chr2:30999336:C:T	7.41351e-28	-2.35091	-0.979119
30999480	chr2:30999480:G:A	1.24676e-27	-1.57202	-1.23819
30999788	chr2:30999788:T:C	6.31462e-27	-5.9706e-10	-1.18788
30999946	chr2:30999946:A:G	1.23616e-27	-1.69738	-1.12137
31000648	chr2:31000648:G:A	9.353e-28	-2.37249	-0.725149
31000662	chr2:31000662:T:C	1.34038e-27	-1.47482	-1.26298
31000689	chr2:31000689:T:C	7.60508e-27	-5.9706e-10	-1.00194
31000895	chr2:31000895:G:A	6.71048e-28	-2.28389	-1.14577
31000950	chr2:31000950:A:G	9.56174e-27	-5.9706e-10	-0.772981
31001503	chr2:31001503:A:C	5.89556e-27	-5.9706e-10	-1.25655
31001628	chr2:31001628:T:C	1.43685e-27	-1.5219	-1.1464
31002122	chr2:31002122:T:G	8.62745e-28	-1.90608	-1.27231
31002228	chr2:31002228:G:A	6.75332e-27	-5.9706e-10	-1.12072
31002302	chr2:31002302:C:T	6.69034e-28	-2.25968	-1.17299
31002306	chr2:31002306:C:T	7.28064e-28	-2.11905	-1.22906
31002409	chr2:31002409:G:A	6.13353e-27	-5.9706e-10	-1.21698
31003008	chr2:31003008:G:A	6.7287e-27	-5.9706e-10	-1.12437
31003122	chr2:31003122:G:T	9.99596e-27	-5.9706e-10	-0.72857
31004003	chr2:31004003:A:C	2.21911e-27	-2.23365	-2.94673e-10
31004081	chr2:31004081:G:A	6.12903e-27	-5.9706e-10	-1.21771
31004165	chr2:31004165:G:A	9.85137e-28	-1.84412	-1.20161
31004382	chr2:31004382:G:A	5.91095e-27	-5.9706e-10	-1.25394
31004392	chr2:31004392:A:G	6.41073e-27	-5.9706e-10	-1.17278
31004546	chr2:31004546:G:C	6.00436e-27	-5.9706e-10	-1.23826
31005064	chr2:31005064:T:C	1.09711e-26	-5.9706e-10	-0.635484
31005092	chr2:31005092:C:G	8.65278e-28	-1.902	-1.27346
31005097	chr2:31005097:G:A	5.81364e-27	-5.9706e-10	-1.27054
31005348	chr2:31005348:G:A	2.32032e-27	-2.18905	-2.94673e-10
31005701	chr2:31005701:C:T	2.10894e-27	-2.28456	-2.94673e-10
31006295	chr2:31006295:G:A	1.9963e-27	-2.33946	-2.94673e-10
31006641	chr2:31006641:T:C	9.04935e-28	-1.86928	-1.26136
31006685	chr2:31006685:T:C	7.02749e-27	-5.9706e-10	-1.08092
31007078	chr2:31007078:G:A	9.64245e-28	-1.79622	-1.27094
31007450	chr2:31007450:A:C	7.80574e-27	-5.9706e-10	-0.975892
31007536	chr2:31007536:A:G	1.00892e-26	-5.9706e-10	-0.719282
31007638	chr2:31007638:C:T	9.47815e-28	-1.83447	-1.24988
31007657	chr2:31007657:C:T	8.48308e-27	-5.9706e-10	-0.892677
31007908	chr2:31007908:T:C	2.0304e-27	-2.32252	-2.94673e-10
31007967	chr2:31007967:G:A	9.62663e-28	-1.80875	-1.26006
31008008	chr2:31008008:A:G	5.8062e-27	-5.9706e-10	-1.27182
31008091	chr2:31008091:C:T	9.69338e-28	-1.79665	-1.26524
31008131	chr2:31008131:C:G	5.88081e-27	-5.9706e-10	-1.25906
31008305	chr2:31008305:C:G	5.89521e-27	-5.9706e-10	-1.25661
31008324	chr2:31008324:T:C	5.80705e-27	-5.9706e-10	-1.27168
31008372	chr2:31008372:C:T	7.61087e-27	-5.9706e-10	-1.00117
31008505	chr2:31008505:G:A	1.0471e-27	-2.27056	-0.71417
31008665	chr2:31008665:T:G	5.43865e-28	-2.38453	-1.25528
31008667	chr2:31008667:A:G	9.20059e-28	-1.84856	-1.26551
31009061	chr2:31009061:C:T	9.50695e-28	-1.98801	-1.0933
31009250	chr2:31009250:A:G	9.10584e-28	-1.85595	-1.26847
31009278	chr2:31009278:T:C	5.99842e-27	-5.9706e-10	-1.23926
31009418	chr2:31009418:A:G	9.76876e-28	-1.94993	-1.10422
31009473	chr2:31009473:G:A	2.08929e-27	-2.03998	-0.253948
31009506	chr2:31009506:C:A	8.91936e-27	-5.9706e-10	-0.842526
31009646	chr2:31009646:C:A	5.59915e-28	-2.36841	-1.24231
31009771	chr2:31009771:C:T	6.64461e-27	-5.9706e-10	-1.13695
31010117	chr2:31010117:T:C	8.81976e-28	-1.88295	-1.2734
31010177	chr2:31010177:G:A	9.24718e-28	-1.83713	-1.27188
31010327	chr2:31010327:T:C	2.85337e-27	-0.761872	-1.22038
31010370	chr2:31010370:C:T	8.73689e-28	-1.90645	-1.25933
31010373	chr2:31010373:G:A	2.53568e-27	-2.10029	-2.94673e-10
31010382	chr2:31010382:G:A	7.72547e-28	-2.13131	-1.1575
31010472	chr2:31010472:G:A	1.00088e-27	-1.84051	-1.18936
31010475	chr2:31010475:C:T	8.53084e-28	-2.36325	-0.826397
31010485	chr2:31010485:A:G	8.45071e-28	-1.96889	-1.23019
31010531	chr2:31010531:C:T	8.67335e-27	-5.9706e-10	-0.870495
31010565	chr2:31010565:G:A	2.03999e-27	-1.16542	-1.15239
31010632	chr2:31010632:C:T	7.28323e-28	-2.12666	-1.2211
31010665	chr2:31010665:C:T	7.98232e-28	-2.03154	-1.22457
31011134	chr2:31011134:T:A	6.01103e-27	-5.9706e-10	-1.23715
31011456	chr2:31011456:G:A	7.73543e-28	-2.0449	-1.24263
31011697	chr2:31011697:T:C	5.81139e-27	-5.9706e-10	-1.27093
31011728	chr2:31011728:G:A	5.81572e-27	-5.9706e-10	-1.27019
31011908	chr2:31011908:G:A	8.0337e-27	-5.9706e-10	-0.947105
31011937	chr2:31011937:T:A	7.11157e-27	-5.9706e-10	-1.06903
31011997	chr2:31011997:AG:A	7.00034e-27	-5.9706e-10	-1.08479
31012196	chr2:31012196:C:T	7.87698e-28	-2.03485	-1.23454
31012307	chr2:31012307:C:T	9.38979e-27	-5.9706e-10	-0.791128
31012441	chr2:31012441:G:A	7.3037e-28	-2.1049	-1.24006
31012745	chr2:31012745:C:A	5.82284e-27	-5.9706e-10	-1.26896
31013160	chr2:31013160:C:T	5.85236e-27	-5.9706e-10	-1.26391
31013271	chr2:31013271:AT:A	7.74544e-28	-2.02175	-1.26449
31013278	chr2:31013278:C:G	7.555e-28	-2.04483	-1.2663
31013541	chr2:31013541:A:G	9.55072e-28	-2.33273	-0.743993
31013625	chr2:31013625:G:A	7.38836e-28	-2.08747	-1.24596
31013698	chr2:31013698:AGTCT:A	1.23919e-26	-5.9706e-10	-0.513709
31013958	chr2:31013958:T:C	5.61337e-28	-2.35159	-1.2566
31014050	chr2:31014050:G:A	1.36833e-27	-2.08003	-0.637128
31014136	chr2:31014136:AT:A	5.82403e-27	-5.9706e-10	-1.26876
31014305	chr2:31014305:G:T	5.92224e-27	-5.9706e-10	-1.25204
31014418	chr2:31014418:G:A	8.72449e-27	-5.9706e-10	-0.864617
31014768	chr2:31014768:C:T	5.80467e-27	-5.9706e-10	-1.27209
31015302	chr2:31015302:A:T	1.08706e-26	-5.9706e-10	-0.644686
31015339	chr2:31015339:C:T	1.31992e-26	-5.9706e-10	-0.450596
31015650	chr2:31015650:C:G	7.85258e-27	-5.9706e-10	-0.969909
31015658	chr2:31015658:C:T	6.7156e-28	-2.33767	-1.09123
31016193	chr2:31016193:A:C	1.13794e-26	-5.9706e-10	-0.598948
31016324	chr2:31016324:C:T	1.12371e-26	-5.9706e-10	-0.611533
31016452	chr2:31016452:G:A	1.1397e-26	-5.9706e-10	-0.597402
31016464	chr2:31016464:C:T	1.1397e-26	-5.9706e-10	-0.597402
31016848	chr2:31016848:A:G	9.74699e-27	-5.9706e-10	-0.753793
31017007	chr2:31017007:C:T	7.11405e-27	-5.9706e-10	-1.06868
31017024	chr2:31017024:T:C	8.67054e-27	-5.9706e-10	-0.870819
31017150	chr2:31017150:C:T	5.80666e-27	-5.9706e-10	-1.27175
31017249	chr2:31017249:T:C	1.46269e-26	-5.9706e-10	-0.347887
31017293	chr2:31017293:T:G	7.072e-27	-5.9706e-10	-1.07461
31017380	chr2:31017380:A:G	5.48049e-28	-2.36373	-1.26841
31017400	chr2:31017400:A:C	2.01264e-27	-2.3313	-2.94673e-10
31017460	chr2:31017460:C:G	6.12335e-28	-2.35334	-1.16789
31017927	chr2:31017927:G:A	2.11153e-27	-2.28334	-2.94673e-10
31017970	chr2:31017970:G:A	9.36206e-27	-5.9706e-10	-0.794086
31017971	chr2:31017971:C:T	1.23499e-27	-2.3707	-0.44899
31018212	chr2:31018212:G:A	8.12856e-27	-5.9706e-10	-0.935367
31018260	chr2:31018260:C:T	2.30666e-27	-2.25014	0.0551907
31018274	chr2:31018274:G:A	6.24028e-28	-2.33835	-1.16396
31018281	chr2:31018281:T:C	2.02193e-27	-2.3267	-2.94673e-10
31018426	chr2:31018426:T:C	1.45415e-26	-5.9706e-10	-0.353743
31018553	chr2:31018553:G:A	2.25831e-26	-5.9706e-10	0.08645
31018641	chr2:31018641:C:G	9.8905e-28	-2.26857	-0.773195
31018986	chr2:31018986:G:A	2.22904e-27	-2.22918	-2.94673e-10
31019036	chr2:31019036:GCA:G	1.94524e-27	-1.76068	-0.604682
31019291	chr2:31019291:G:A	6.21853e-28	-2.23299	-1.27281
31019328	chr2:31019328:T:C	6.19676e-28	-2.23878	-1.27053
31020273	chr2:31020273:T:C	1.56456e-26	-5.9706e-10	-0.280562
31020561	chr2:31020561:C:G	1.38998e-26	-5.9706e-10	-0.398874
31020666	chr2:31020666:AG:A	6.36997e-27	-5.9706e-10	-1.17916
31020834	chr2:31020834:TC:T	1.63549e-26	-5.9706e-10	-0.236225
31020936	chr2:31020936:C:T	5.89019e-27	-5.9706e-10	-1.25746
31020989	chr2:31020989:C:T	1.16874e-27	-1.99689	-0.877935
31021098	chr2:31021098:G:C	7.92266e-27	-5.9706e-10	-0.961024
31021431	chr2:31021431:A:G	1.07881e-27	-1.87265	-1.08225
31021691	chr2:31021691:C:T	7.52197e-27	-5.9706e-10	-1.01292
31021782	chr2:31021782:T:C	7.6946e-27	-5.9706e-10	-0.990233
31021818	chr2:31021818:A:G	1.05377e-27	-1.88508	-1.09329
31022086	chr2:31022086:C:T	8.12397e-27	-5.9706e-10	-0.935932
31022306	chr2:31022306:G:A	1.11457e-27	-1.88448	-1.0378
31022424	chr2:31022424:T:C	1.13614e-27	-1.89282	-1.01029
31022499	chr2:31022499:A:C	5.87171e-27	-5.9706e-10	-1.2606
31022662	chr2:31022662:A:G	1.06951e-27	-2.10563	-0.857928
31022784	chr2:31022784:A:T	1.67447e-27	-2.27444	-0.240815
31022883	chr2:31022883:T:C	6.68417e-28	-2.38886	-1.04473
31022938	chr2:31022938:G:A	2.31206e-27	-2.35103	0.158419
31022943	chr2:31022943:G:A	8.71217e-27	-5.9706e-10	-0.86603
31023161	chr2:31023161:A:C	1.03419e-27	-2.23918	-0.757949
31023174	chr2:31023174:AAAAC:A	9.00456e-28	-2.26746	-0.868149
31023447	chr2:31023447:A:G	5.79721e-27	-5.9706e-10	-1.27337
31023557	chr2:31023557:T:C	1.43342e-27	-2.25112	-0.419563
31023680	chr2:31023680:C:T	1.79348e-27	-2.1906	-0.255995
31023880	chr2:31023880:C:T	5.55662e-28	-2.35874	-1.2596
31023918	chr2:31023918:A:G	1.01631e-27	-2.27839	-0.736183
31024009	chr2:31024009:G:A	7.07839e-27	-5.9706e-10	-1.0737
31024023	chr2:31024023:T:A	1.0517e-26	-5.9706e-10	-0.677754
31024139	chr2:31024139:A:G	9.05428e-27	-5.9706e-10	-0.827513
31024370	chr2:31024370:C:T	6.98786e-27	-5.9706e-10	-1.08658
31024466	chr2:31024466:T:C	1.03613e-27	-2.26975	-0.725504
31024619	chr2:31024619:T:C	1.04306e-27	-2.25961	-0.728979
31024648	chr2:31024648:G:T	1.77906e-27	-2.2512	-0.203465
31025063	chr2:31025063:TAA:T	8.07521e-27	-5.9706e-10	-0.941952
31025196	chr2:31025196:A:G	1.0436e-27	-2.26655	-0.721532
31025272	chr2:31025272:C:T	1.10042e-27	-2.16098	-0.774077
31025282	chr2:31025282:G:A	2.92433e-26	-5.9706e-10	0.344898
31025318	chr2:31025318:G:C	1.16099e-27	-2.11534	-0.766141
31025381	chr2:31025381:A:G	2.07649e-27	-2.30007	-2.94673e-10
31025434	chr2:31025434:T:C	1.07027e-27	-2.19186	-0.770977
31025557	chr2:31025557:C:T	1.08723e-27	-2.22071	-0.726408
31025711	chr2:31025711:A:G	1.648e-26	-5.9706e-10	-0.228601
31026148	chr2:31026148:T:C	6.20024e-28	-2.32555	-1.1832
31026670	chr2:31026670:G:A	8.1707e-27	-5.9706e-10	-0.930196
31026881	chr2:31026881:C:A	2.07895e-27	-2.29889	-2.94673e-10
31026928	chr2:31026928:C:T	1.60308e-27	-2.25196	-0.306857
31027068	chr2:31027068:G:A	9.39138e-27	-5.9706e-10	-0.790959
31027108	chr2:31027108:T:C	1.0806e-27	-2.19603	-0.757211
31027229	chr2:31027229:T:C	9.46386e-28	-2.27468	-0.811175
31027294	chr2:31027294:T:C	6.55448e-28	-2.32633	-1.12685
31028168	chr2:31028168:G:C	6.65625e-28	-2.30089	-1.13689
31028222	chr2:31028222:A:C	1.61857e-26	-5.9706e-10	-0.246622
31028281	chr2:31028281:G:A	8.1754e-28	-2.29936	-0.932845
31028338	chr2:31028338:T:C	1.49647e-26	-5.9706e-10	-0.325059
31028533	chr2:31028533:A:G	6.92674e-28	-2.26304	-1.13491
31028577	chr2:31028577:G:A	7.19591e-27	-5.9706e-10	-1.05724
31028633	chr2:31028633:C:T	5.60024e-28	-2.37934	-1.23119
31029157	chr2:31029157:A:G	2.90437e-26	-5.9706e-10	0.33805
31029362	chr2:31029362:A:T	6.08445e-27	-5.9706e-10	-1.22501
31029512	chr2:31029512:C:T	1.79463e-27	-2.21894	-0.227014
31029542	chr2:31029542:G:A	1.13129e-27	-2.19077	-0.716625
31030060	chr2:31030060:G:A	5.80201e-28	-2.34687	-1.22826
31030321	chr2:31030321:G:A	7.41773e-28	-2.22696	-1.1025
31030761	chr2:31030761:T:C	5.80034e-27	-5.9706e-10	-1.27283
31030914	chr2:31030914:T:C	5.91129e-27	-5.9706e-10	-1.25389
31030933	chr2:31030933:G:A	2.83758e-26	-5.9706e-10	0.314786
31030954	chr2:31030954:C:T	1.05194e-26	-5.9706e-10	-0.677529
31031089	chr2:31031089:G:A	2.04555e-26	-5.9706e-10	-0.0125012
31031179	chr2:31031179:G:A	6.43271e-27	-5.9706e-10	-1.16935
31031482	chr2:31031482:C:T	6.79925e-28	-2.24698	-1.16954
31031685	chr2:31031685:G:GA	1.61726e-26	-5.9706e-10	-0.247433
31031886	chr2:31031886:T:C	6.65188e-28	-2.28229	-1.15615
31031984	chr2:31031984:C:T	7.50404e-27	-5.9706e-10	-1.01531
31032101	chr2:31032101:A:G	6.91399e-27	-5.9706e-10	-1.0972
31032137	chr2:31032137:G:A	9.89661e-27	-5.9706e-10	-0.738558
31033373	chr2:31033373:G:A	5.92155e-27	-5.9706e-10	-1.25215
31033545	chr2:31033545:T:G	8.58896e-27	-5.9706e-10	-0.880273
31033713	chr2:31033713:A:C	1.98089e-27	-2.24049	-0.106716
31033893	chr2:31033893:G:GATC	7.31357e-27	-5.9706e-10	-1.04102
31033935	chr2:31033935:A:G	9.29631e-27	-5.9706e-10	-0.801133
31034071	chr2:31034071:C:T	2.38144e-27	-2.22242	0.0593742
31034424	chr2:31034424:T:C	1.40739e-26	-5.9706e-10	-0.386426
31034441	chr2:31034441:C:T	7.51246e-27	-5.9706e-10	-1.01419
31034828	chr2:31034828:T:C	9.89661e-27	-5.9706e-10	-0.738558
31035006	chr2:31035006:G:A	7.96792e-27	-5.9706e-10	-0.955327
31035400	chr2:31035400:T:C	6.36048e-28	-2.27492	-1.20831
31035506	chr2:31035506:G:A	1.2047e-26	-5.9706e-10	-0.541932
31035624	chr2:31035624:C:T	1.64564e-26	-5.9706e-10	-0.230035
31035626	chr2:31035626:C:T	5.92039e-27	-5.9706e-10	-1.25235
31035753	chr2:31035753:C:T	6.53829e-28	-2.38899	-1.06667
31035910	chr2:31035910:C:G	8.80343e-28	-2.37559	-0.782607
31036046	chr2:31036046:T:C	2.13647e-26	-5.9706e-10	0.030987
31036873	chr2:31036873:T:C	1.05354e-26	-5.9706e-10	-0.676012
31037052	chr2:31037052:C:A	7.02347e-28	-2.11058	-1.2735
31037289	chr2:31037289:C:T	1.7915e-26	-5.9706e-10	-0.145114
31037376	chr2:31037376:C:G	1.46157e-27	-2.2188	-0.432435
31037512	chr2:31037512:T:C	6.88131e-27	-5.9706e-10	-1.10194
31037560	chr2:31037560:T:C	7.28196e-27	-5.9706e-10	-1.04535
31037794	chr2:31037794:G:A	6.1056e-28	-2.26111	-1.26302
31037967	chr2:31037967:T:A	6.08821e-28	-2.25949	-1.26749
31037980	chr2:31037980:A:G	7.53924e-27	-5.9706e-10	-1.01063
31038260	chr2:31038260:A:C	7.83e-27	-5.9706e-10	-0.972788
31038287	chr2:31038287:T:C	1.00616e-26	-5.9706e-10	-0.722029
31038342	chr2:31038342:C:T	9.34389e-27	-5.9706e-10	-0.796029
31038494	chr2:31038494:T:C	1.61703e-26	-5.9706e-10	-0.247574
31038508	chr2:31038508:C:T	8.38544e-27	-5.9706e-10	-0.904254
31038576	chr2:31038576:A:G	5.95996e-28	-2.31168	-1.23659
31038633	chr2:31038633:G:A	6.54595e-27	-5.9706e-10	-1.1519
31038723	chr2:31038723:CT:C	6.32727e-27	-5.9706e-10	-1.18588
31038908	chr2:31038908:G:A	9.85865e-27	-5.9706e-10	-0.742401
31039032	chr2:31039032:C:T	9.31925e-27	-5.9706e-10	-0.798669
31039741	chr2:31039741:C:T	8.4287e-27	-5.9706e-10	-0.899108
31040037	chr2:31040037:A:G	1.36791e-27	-2.22916	-0.488299
31040441	chr2:31040441:G:C	1.31958e-26	-5.9706e-10	-0.450854
31040567	chr2:31040567:C:A	6.18078e-28	-2.24037	-1.27152
31040904	chr2:31040904:C:T	1.50652e-26	-5.9706e-10	-0.318365
31041170	chr2:31041170:A:G	1.11e-27	-2.37568	-0.550708
31042016	chr2:31042016:C:T	9.23008e-27	-5.9706e-10	-0.808283
31042216	chr2:31042216:A:G	5.69119e-28	-2.38786	-1.20656
31042552	chr2:31042552:G:A	2.10786e-27	-2.28508	-2.94673e-10
31042722	chr2:31042722:T:C	1.17664e-27	-1.84348	-1.0246
31042799	chr2:31042799:C:A	1.11433e-27	-2.30671	-0.615787
31043007	chr2:31043007:C:T	4.56114e-26	-5.9706e-10	0.789406
31043060	chr2:31043060:A:G	6.87516e-27	-5.9706e-10	-1.10284
31043138	chr2:31043138:G:C	1.56182e-26	-5.9706e-10	-0.282313
31043183	chr2:31043183:A:G	1.68671e-27	-1.84836	-0.659613
31043215	chr2:31043215:T:C	6.30062e-27	-5.9706e-10	-1.1901
31043269	chr2:31043269:T:G	3.74475e-27	-1.99001	0.279617
31043419	chr2:31043419:A:G	2.36044e-26	-1.71431	1.84499
31043426	chr2:31043426:C:T	2.16708e-26	-1.70925	1.75447
31043869	chr2:31043869:T:C	6.91684e-26	-1.24649	2.45228
31043950	chr2:31043950:CTCCCTGCA:C	7.56554e-26	-1.26653	2.56197
31043986	chr2:31043986:G:A	6.9551e-26	-1.30629	2.5176
31043992	chr2:31043992:T:C	3.27132e-26	-5.9706e-10	0.457028
31044060	chr2:31044060:T:C	2.15426e-26	-1.07934	1.11862
31044525	chr2:31044525:A:C	3.57381e-26	-1.78392	2.32939
31044576	chr2:31044576:A:G	4.17496e-26	-1.6821	2.38304
31044578	chr2:31044578:T:C	5.87979e-27	-5.9706e-10	-1.25923
31044589	chr2:31044589:G:A	1.48915e-26	-5.9706e-10	-0.329957
31044598	chr2:31044598:T:C	5.52312e-28	-2.35307	-1.27133
31044599	chr2:31044599:G:A	1.36697e-26	-5.9706e-10	-0.415571
31044601	chr2:31044601:T:C	6.34286e-28	-2.36704	-1.11897
31044640	chr2:31044640:G:A	3.44721e-26	-5.9706e-10	0.509401
31044751	chr2:31044751:CTACAAAAA:C	6.06357e-28	-2.31188	-1.21916
31044868	chr2:31044868:C:T	3.55905e-26	-5.9706e-10	0.541328
31044896	chr2:31044896:C:T	7.68728e-26	-1.2656	2.577
31045175	chr2:31045175:G:A	1.65143e-26	-1.50891	1.28238
31045423	chr2:31045423:C:T	1.90519e-27	-2.38617	-2.94673e-10
31045556	chr2:31045556:G:A	1.63095e-26	-5.9706e-10	-0.239004
31045636	chr2:31045636:C:T	1.69193e-26	-1.39297	1.19067
31046058	chr2:31046058:C:T	3.86476e-26	-5.9706e-10	0.623734
31046074	chr2:31046074:A:G	6.89454e-27	-5.9706e-10	-1.10002
31046375	chr2:31046375:T:C	6.66939e-28	-2.36843	-1.06738
31046503	chr2:31046503:C:T	9.76596e-28	-2.37052	-0.683913
31046520	chr2:31046520:G:A	6.4755e-27	-5.9706e-10	-1.16273
31046561	chr2:31046561:T:C	7.01238e-28	-2.36485	-1.02081
31046614	chr2:31046614:ATG:A	5.4237e-28	-2.377	-1.26556
31046621	chr2:31046621:T:C	5.43698e-28	-2.37487	-1.26524
31046622	chr2:31046622:GGAAACTT:G	5.42318e-28	-2.37782	-1.26483
31046775	chr2:31046775:G:A	6.66801e-27	-5.9706e-10	-1.13343
31046838	chr2:31046838:G:A	1.29879e-26	-5.9706e-10	-0.466733
31047069	chr2:31047069:G:C	1.9195e-27	-2.37869	-2.94673e-10
31047165	chr2:31047165:C:A	1.10214e-25	-5.9706e-10	1.67167
31047552	chr2:31047552:G:C	1.91698e-27	-2.38	-2.94673e-10
31047558	chr2:31047558:T:C	1.52252e-26	-5.9706e-10	-0.307799
31047751	chr2:31047751:T:C	5.52971e-28	-2.36549	-1.25771
31047816	chr2:31047816:T:C	5.36341e-28	-2.38731	-1.26643
31047969	chr2:31047969:C:G	7.83079e-28	-2.15236	-1.12291
31047983	chr2:31047983:C:T	3.49043e-27	-1.70952	-0.071203
31048029	chr2:31048029:G:C	1.91721e-27	-2.37988	-2.94673e-10
31048066	chr2:31048066:G:A	4.27172e-26	-5.9706e-10	0.723851
31048071	chr2:31048071:G:A	1.01918e-27	-2.29937	-0.712385
31048129	chr2:31048129:A:G	5.37462e-28	-2.38306	-1.26859
31048239	chr2:31048239:G:A	5.46004e-26	-5.9706e-10	0.96929
31048328	chr2:31048328:G:C	1.92476e-27	-2.37595	-2.94673e-10
31048416	chr2:31048416:G:A	7.61037e-27	-5.9706e-10	-1.00124
31048418	chr2:31048418:C:T	2.36883e-27	-1.70972	-0.458631
31048423	chr2:31048423:C:T	5.39847e-28	-2.38887	-1.25835
31048432	chr2:31048432:T:C	8.32026e-27	-5.9706e-10	-0.912058
31048791	chr2:31048791:A:G	5.69436e-27	-1.44015	0.148877
31048895	chr2:31048895:G:A	1.9373e-26	-5.9706e-10	-0.0668728
31048910	chr2:31048910:G:T	6.15191e-27	-1.41568	0.201697
31048915	chr2:31048915:A:G	5.70125e-26	-5.9706e-10	1.01252
31049016	chr2:31049016:T:C	6.19179e-27	-1.39298	0.185457
31049076	chr2:31049076:G:A	6.11521e-27	-1.37571	0.155734
31049160	chr2:31049160:T:C	9.33058e-27	-5.9706e-10	-0.797454
31049264	chr2:31049264:A:G	2.7421e-27	-1.75768	-0.264345
31049312	chr2:31049312:T:C	6.27462e-27	-1.36746	0.173218
31049333	chr2:31049333:G:C	1.01866e-26	-5.9706e-10	-0.709678
31049392	chr2:31049392:C:T	2.1388e-26	-5.9706e-10	0.0320812
31049500	chr2:31049500:A:G	2.0857e-26	-1.18188	1.18882
31049665	chr2:31049665:C:G	9.33058e-27	-5.9706e-10	-0.797454
31049800	chr2:31049800:G:T	6.54676e-27	-1.27893	0.127145
31049939	chr2:31049939:G:A	7.29955e-27	-1.23745	0.19451
31050032	chr2:31050032:T:C	6.70323e-27	-1.26321	0.135051
31050050	chr2:31050050:C:T	8.80573e-27	-5.9706e-10	-0.855348
31050221	chr2:31050221:C:T	6.53826e-27	-1.25741	0.104328
31050324	chr2:31050324:G:A	2.06385e-27	-1.63723	-0.668949
31050368	chr2:31050368:T:G	6.13421e-27	-1.26418	0.0473086
31050403	chr2:31050403:C:G	6.86601e-27	-1.27407	0.169905
31050423	chr2:31050423:G:A	5.82512e-27	-1.20003	-0.0685397
31050732	chr2:31050732:G:A	8.29634e-27	-5.9706e-10	-0.914936
31050870	chr2:31050870:G:T	5.82631e-28	-2.33293	-1.23802
31050917	chr2:31050917:C:T	6.98025e-28	-2.2707	-1.11955
31050987	chr2:31050987:A:C	1.35091e-26	-1.40705	0.979659
31051020	chr2:31051020:G:A	4.63176e-27	-1.49781	-2.94673e-10
31051246	chr2:31051246:G:A	5.48252e-26	-5.9706e-10	0.973399
31051285	chr2:31051285:G:C	1.36324e-26	-5.9706e-10	-0.418299
31051532	chr2:31051532:C:T	5.1377e-27	-1.67501	0.280867
31051583	chr2:31051583:C:T	6.43309e-27	-1.50484	0.335544
31051650	chr2:31051650:T:C	6.2885e-27	-5.9706e-10	-1.19203
31051681	chr2:31051681:G:A	1.06039e-26	-5.9706e-10	-0.669529
31051739	chr2:31051739:C:A	7.87228e-27	-1.25878	0.291377
31051909	chr2:31051909:C:T	1.06726e-26	-5.9706e-10	-0.663073
31052073	chr2:31052073:C:T	2.37668e-26	-5.9706e-10	0.137538
31052181	chr2:31052181:A:C	2.71967e-26	-5.9706e-10	0.272346
31052199	chr2:31052199:T:C	5.94637e-27	-5.9706e-10	-1.24797
31052244	chr2:31052244:T:C	9.88411e-27	-5.9706e-10	-0.739822
31052423	chr2:31052423:G:A	1.56739e-26	-0.991887	0.713135
31052466	chr2:31052466:A:G	5.65827e-27	-1.47958	0.181944
31052680	chr2:31052680:C:T	3.09895e-26	-0.966573	1.36947
31052831	chr2:31052831:T:A	4.75918e-27	-1.2724	-0.198277
31052854	chr2:31052854:T:A	1.14855e-26	-5.9706e-10	-0.589669
31053138	chr2:31053138:G:C	7.90934e-27	-5.9706e-10	-0.962706
31053316	chr2:31053316:T:C	8.02197e-27	-5.9706e-10	-0.948567
31053337	chr2:31053337:C:T	7.89346e-27	-5.9706e-10	-0.964716
31053370	chr2:31053370:C:G	6.37438e-27	-5.9706e-10	-1.17846
31053414	chr2:31053414:G:C	2.24443e-26	-5.9706e-10	0.0802837
31053429	chr2:31053429:C:T	7.88165e-27	-5.9706e-10	-0.966213
31053471	chr2:31053471:A:G	7.7282e-27	-5.9706e-10	-0.985875
31053473	chr2:31053473:A:C	7.41215e-27	-5.9706e-10	-1.02763
31053581	chr2:31053581:C:T	3.16531e-26	-5.9706e-10	0.424087
31053770	chr2:31053770:A:G	9.65202e-27	-5.9706e-10	-0.763584
31053881	chr2:31053881:G:T	1.00183e-26	-5.9706e-10	-0.726339
31054040	chr2:31054040:C:G	6.03394e-27	-5.9706e-10	-1.23335
31054144	chr2:31054144:C:T	7.71119e-27	-5.9706e-10	-0.988078
31054420	chr2:31054420:T:C	6.61107e-27	-5.9706e-10	-1.14201
31054990	chr2:31054990:G:T	2.81109e-26	-5.9706e-10	0.305408
31055044	chr2:31055044:T:C	8.20939e-27	-5.9706e-10	-0.925472
31055089	chr2:31055089:T:C	8.22712e-27	-5.9706e-10	-0.923315
31055319	chr2:31055319:T:C	7.99181e-27	-5.9706e-10	-0.952334
31055377	chr2:31055377:C:G	8.21713e-27	-5.9706e-10	-0.924529
31055491	chr2:31055491:C:T	8.57366e-27	-5.9706e-10	-0.882057
31055705	chr2:31055705:T:A	5.88848e-27	-5.9706e-10	-1.25775
31056094	chr2:31056094:C:G	5.93416e-27	-5.9706e-10	-1.25003
31056332	chr2:31056332:G:A	9.72833e-28	-2.38094	-0.677356
31056374	chr2:31056374:A:G	5.80137e-27	-5.9706e-10	-1.27266
31056436	chr2:31056436:G:A	1.94384e-27	-2.36608	-2.94673e-10
31056491	chr2:31056491:A:G	5.9786e-27	-5.9706e-10	-1.24256
31056846	chr2:31056846:C:T	6.8355e-27	-5.9706e-10	-1.10862
31057007	chr2:31057007:A:T	8.0294e-27	-5.9706e-10	-0.947641
31057150	chr2:31057150:G:A	5.84835e-27	-5.9706e-10	-1.26459
31057228	chr2:31057228:C:T	7.33794e-27	-5.9706e-10	-1.03769
31057272	chr2:31057272:T:C	2.22871e-27	-0.963785	-1.26554
31057314	chr2:31057314:TATAA:T	9.31714e-27	-5.9706e-10	-0.798896
31057478	chr2:31057478:T:C	8.43835e-27	-5.9706e-10	-0.897964
31057650	chr2:31057650:C:T	6.09096e-27	-5.9706e-10	-1.22395
31058051	chr2:31058051:C:T	1.1339e-26	-0.705822	0.103322
31058176	chr2:31058176:G:A	6.08959e-27	-5.9706e-10	-1.22417
31058304	chr2:31058304:G:A	5.82745e-27	-5.9706e-10	-1.26817
31058367	chr2:31058367:G:A	4.8959e-27	-1.25238	-0.189976
31058409	chr2:31058409:G:A	2.78303e-27	-2.00721	-2.94673e-10
31058556	chr2:31058556:G:C	2.12275e-27	-2.2272	-0.0508374
31058731	chr2:31058731:G:A	6.07036e-27	-5.9706e-10	-1.22733
31058851	chr2:31058851:G:A	1.29415e-26	-5.9706e-10	-0.470315
31058995	chr2:31058995:C:T	6.56483e-27	-5.9706e-10	-1.14902
31059254	chr2:31059254:A:T	1.3688e-26	-5.9706e-10	-0.414233
31059282	chr2:31059282:A:G	1.50644e-26	-5.9706e-10	-0.318418
31059654	chr2:31059654:A:G	6.21159e-27	-5.9706e-10	-1.20433
31059663	chr2:31059663:C:T	7.03315e-27	-5.9706e-10	-1.08012
31059746	chr2:31059746:G:A	5.84872e-27	-5.9706e-10	-1.26453
31059956	chr2:31059956:C:T	6.0331e-27	-5.9706e-10	-1.23349
31060114	chr2:31060114:G:A	6.51736e-27	-5.9706e-10	-1.15628
31060491	chr2:31060491:A:C	6.57105e-27	-5.9706e-10	-1.14808
31060578	chr2:31060578:T:C	5.8123e-27	-5.9706e-10	-1.27078
31060621	chr2:31060621:C:T	6.02427e-27	-5.9706e-10	-1.23495
31060696	chr2:31060696:A:G	5.80547e-27	-5.9706e-10	-1.27195
31060777	chr2:31060777:C:T	5.88939e-27	-5.9706e-10	-1.2576
31061038	chr2:31061038:C:G	5.83729e-27	-5.9706e-10	-1.26648
31061503	chr2:31061503:G:C	2.67564e-27	-2.04656	-2.94673e-10
31062051	chr2:31062051:T:C	6.4144e-27	-5.9706e-10	-1.1722
31062296	chr2:31062296:G:A	2.40685e-27	-2.15243	-2.94673e-10
31062440	chr2:31062440:T:A	5.81296e-27	-5.9706e-10	-1.27066
31062546	chr2:31062546:G:A	1.63582e-27	-1.34602	-1.19258
31062630	chr2:31062630:T:A	6.0391e-27	-5.9706e-10	-1.2325
31062717	chr2:31062717:G:A	1.78513e-26	-5.9706e-10	-0.148672
31063483	chr2:31063483:T:C	1.69219e-27	-1.59251	-0.912218
31063496	chr2:31063496:C:T	1.96316e-27	-1.10142	-1.25477
31063508	chr2:31063508:T:C	8.68732e-27	-5.9706e-10	-0.868886
31063526	chr2:31063526:T:C	1.56437e-26	-5.9706e-10	-0.280682
31063604	chr2:31063604:A:G	1.36636e-26	-5.9706e-10	-0.416018
31063707	chr2:31063707:C:T	7.14935e-28	-2.16251	-1.2038
31063871	chr2:31063871:G:A	1.53323e-27	-1.79169	-0.811685
31064044	chr2:31064044:T:C	7.04872e-28	-2.35307	-1.02742
31064128	chr2:31064128:GCT:G	1.26989e-27	-1.52868	-1.26314
31064451	chr2:31064451:C:T	1.1659e-27	-1.61215	-1.26511
31064625	chr2:31064625:A:G	2.41568e-27	-2.14877	-2.94673e-10
31065081	chr2:31065081:T:C	7.03315e-27	-5.9706e-10	-1.08012
31065130	chr2:31065130:T:G	1.03148e-27	-2.11408	-0.885679
31065260	chr2:31065260:C:T	7.17134e-28	-2.31185	-1.05139
31065351	chr2:31065351:T:C	5.90037e-27	-5.9706e-10	-1.25574
31066206	chr2:31066206:T:A	8.32485e-27	-5.9706e-10	-0.911506
31066669	chr2:31066669:G:A	7.39157e-27	-5.9706e-10	-1.03041
31066723	chr2:31066723:G:A	6.18065e-28	-2.28312	-1.22879
31066949	chr2:31066949:C:T	3.61215e-27	-2.37026	0.623817
31067158	chr2:31067158:T:C	8.79805e-28	-2.21419	-0.944617
31067508	chr2:31067508:A:G	6.0913e-28	-2.28459	-1.24189
31067520	chr2:31067520:A:C	8.75548e-27	-5.9706e-10	-0.861071
31069214	chr2:31069214:T:C	6.16206e-28	-2.28169	-1.23324
31069503	chr2:31069503:A:G	7.26844e-27	-5.9706e-10	-1.04721
31069598	chr2:31069598:C:G	7.34512e-27	-5.9706e-10	-1.03672
31069604	chr2:31069604:T:G	1.17696e-26	-5.9706e-10	-0.565231
31069777	chr2:31069777:G:A	9.8092e-27	-5.9706e-10	-0.74743
31069849	chr2:31069849:C:T	8.23273e-28	-2.38001	-0.845205
31069861	chr2:31069861:C:G	7.55368e-27	-5.9706e-10	-1.00872
31069951	chr2:31069951:C:T	9.83023e-28	-1.80818	-1.23969
31070042	chr2:31070042:G:A	3.94372e-26	-5.9706e-10	0.643958
31070165	chr2:31070165:C:A	1.2861e-27	-1.67954	-1.0996
31070195	chr2:31070195:C:A	1.25263e-26	-2.01718	1.51425
31070524	chr2:31070524:A:G	5.90604e-27	-5.9706e-10	-1.25478
31070877	chr2:31070877:A:T	8.14758e-28	-2.04105	-1.19456
31070950	chr2:31070950:T:G	1.4938e-27	-1.37554	-1.25389
31071197	chr2:31071197:A:G	6.43997e-27	-5.9706e-10	-1.16823
31071243	chr2:31071243:T:C	1.3308e-27	-1.47151	-1.27346
31071600	chr2:31071600:C:T	1.23358e-27	-1.55172	-1.26911
31072178	chr2:31072178:C:T	5.62132e-28	-2.36106	-1.2457
31072364	chr2:31072364:T:C	7.03312e-28	-2.22066	-1.16204
31072431	chr2:31072431:G:A	1.89794e-26	-5.9706e-10	-0.0873986
31072739	chr2:31072739:A:G	2.02063e-26	-5.9706e-10	-0.0247546
31073072	chr2:31073072:T:C	6.15532e-27	-1.21343	-2.94673e-10
31073293	chr2:31073293:T:C	7.10975e-28	-2.20088	-1.17098
31073524	chr2:31073524:G:A	1.49935e-27	-2.03654	-0.589177
31073778	chr2:31073778:A:G	5.75731e-28	-2.32838	-1.25448
31073795	chr2:31073795:C:T	1.78538e-26	-5.9706e-10	-0.148534
31073854	chr2:31073854:G:A	7.77881e-27	-5.9706e-10	-0.979348
31073882	chr2:31073882:T:C	1.33658e-26	-5.9706e-10	-0.438048
31073905	chr2:31073905:A:G	7.8679e-28	-1.99712	-1.27342
31074050	chr2:31074050:G:A	3.00085e-27	-1.93186	-2.94673e-10
31074167	chr2:31074167:G:A	5.48549e-28	-2.3578	-1.27343
31074561	chr2:31074561:T:G	5.43098e-28	-2.36995	-1.27127
31074658	chr2:31074658:T:G	6.1784e-28	-2.30566	-1.20662
31075022	chr2:31075022:G:T	6.29518e-27	-5.9706e-10	-1.19097
31075179	chr2:31075179:C:T	9.06806e-28	-1.8552	-1.27337
31075203	chr2:31075203:C:T	7.64101e-27	-5.9706e-10	-0.997221
31075416	chr2:31075416:C:T	6.50628e-27	-1.15798	-2.94673e-10
31075482	chr2:31075482:T:C	2.96176e-27	-1.94497	-2.94673e-10
31075638	chr2:31075638:G:A	1.53632e-27	-1.33319	-1.26817
31075868	chr2:31075868:A:G	5.53066e-28	-2.35073	-1.2723
31076633	chr2:31076633:T:A	1.44453e-26	-5.9706e-10	-0.360384
31077240	chr2:31077240:A:G	8.69412e-28	-1.89798	-1.2727
31077338	chr2:31077338:A:G	7.31131e-27	-5.9706e-10	-1.04133
31077427	chr2:31077427:C:T	3.07314e-27	-1.90805	-2.94673e-10
31077678	chr2:31077678:G:A	1.58198e-27	-2.10773	-0.464349
31077762	chr2:31077762:A:G	6.41888e-27	-5.9706e-10	-1.17151
31077918	chr2:31077918:A:G	1.50956e-26	-5.9706e-10	-0.316349
31077924	chr2:31077924:G:A	5.55794e-28	-2.37114	-1.24697
31078026	chr2:31078026:T:C	6.56805e-28	-2.25402	-1.1971
31078481	chr2:31078481:C:T	1.32594e-27	-2.11647	-0.632153
31078620	chr2:31078620:C:A	9.63082e-27	-5.9706e-10	-0.765782
31078689	chr2:31078689:G:A	5.41318e-28	-2.37422	-1.27027
31078768	chr2:31078768:G:T	1.95493e-27	-1.48493	-0.87547
31079551	chr2:31079551:C:G	6.01532e-27	-5.9706e-10	-1.23644
31079847	chr2:31079847:T:C	8.44496e-28	-1.94003	-1.25973
31079881	chr2:31079881:C:T	7.02672e-27	-5.9706e-10	-1.08103
31079886	chr2:31079886:C:A	1.93933e-27	-1.21362	-1.15479
31080817	chr2:31080817:C:T	7.26689e-28	-2.16375	-1.18625
31081105	chr2:31081105:T:C	6.82583e-28	-2.20969	-1.20293
31081129	chr2:31081129:T:C	8.37829e-27	-5.9706e-10	-0.905107
31081148	chr2:31081148:C:A	6.05759e-28	-2.30725	-1.22478
31081281	chr2:31081281:T:C	6.12411e-28	-2.2911	-1.23
31081685	chr2:31081685:A:T	8.01752e-27	-5.9706e-10	-0.949122
31082256	chr2:31082256:A:G	5.80829e-27	-5.9706e-10	-1.27146
31082328	chr2:31082328:C:T	5.93883e-27	-5.9706e-10	-1.24924
31082954	chr2:31082954:G:A	1.80919e-27	-2.05921	-0.378661
31082970	chr2:31082970:A:G	1.42672e-27	-1.42409	-1.25128
31082998	chr2:31082998:C:A	1.18892e-27	-1.65473	-1.20298
31083407	chr2:31083407:G:A	5.77552e-28	-2.34515	-1.23456
31083523	chr2:31083523:T:C	2.79719e-26	-5.9706e-10	0.30045
31083647	chr2:31083647:A:C	6.01514e-27	-5.9706e-10	-1.23647
31083794	chr2:31083794:G:A	2.70023e-26	-5.9706e-10	0.265172
31084230	chr2:31084230:G:A	5.56264e-28	-2.35461	-1.26265
31084356	chr2:31084356:G:A	5.54403e-28	-2.36137	-1.25924
31084762	chr2:31084762:C:T	6.26833e-27	-5.9706e-10	-1.19524
31085012	chr2:31085012:A:G	5.87093e-28	-2.30816	-1.25516
31085752	chr2:31085752:C:T	1.35229e-27	-1.61356	-1.1154
31085765	chr2:31085765:T:C	8.27166e-28	-1.9506	-1.2699
31086169	chr2:31086169:C:T	8.09507e-27	-5.9706e-10	-0.939496
31086877	chr2:31086877:T:A	6.78956e-28	-2.21177	-1.20618
31087021	chr2:31087021:G:A	7.89658e-28	-2.17491	-1.092
31087027	chr2:31087027:A:C	8.91858e-28	-1.87875	-1.26644
31087064	chr2:31087064:G:A	1.6134e-27	-2.11936	-0.433051
31087256	chr2:31087256:T:C	8.00331e-27	-5.9706e-10	-0.950895
31087310	chr2:31087310:G:A	5.68106e-27	-1.29361	-2.94673e-10
31087503	chr2:31087503:A:T	5.81395e-27	-5.9706e-10	-1.27049
31087887	chr2:31087887:C:T	5.8458e-27	-5.9706e-10	-1.26503
31088008	chr2:31088008:C:A	3.0169e-27	-1.92652	-2.94673e-10
31088093	chr2:31088093:C:T	5.909e-27	-5.9706e-10	-1.25428
31088164	chr2:31088164:T:C	2.08751e-27	-1.3502	-0.944577
31088202	chr2:31088202:G:A	7.97434e-28	-2.17631	-1.0808
31088459	chr2:31088459:C:T	1.83919e-27	-1.47653	-0.944899
31088553	chr2:31088553:C:T	5.84702e-27	-5.9706e-10	-1.26482
31088646	chr2:31088646:T:C	3.11946e-26	-5.9706e-10	0.409494
31088682	chr2:31088682:T:C	6.85134e-28	-2.15636	-1.25253
31088715	chr2:31088715:G:C	3.02435e-25	-5.9706e-10	2.68111
31088752	chr2:31088752:A:G	7.30632e-27	-5.9706e-10	-1.04201
31088819	chr2:31088819:T:G	1.59029e-26	-5.9706e-10	-0.264252
31088829	chr2:31088829:G:A	6.89886e-28	-2.17476	-1.22722
31089052	chr2:31089052:G:A	6.17447e-27	-5.9706e-10	-1.21033
31089182	chr2:31089182:C:T	5.82131e-27	-5.9706e-10	-1.26923
31089305	chr2:31089305:G:A	6.29432e-27	-5.9706e-10	-1.1911
31089409	chr2:31089409:AT:A	6.19335e-27	-5.9706e-10	-1.20727
31089595	chr2:31089595:C:T	6.78588e-28	-2.22043	-1.19806
31089855	chr2:31089855:G:A	6.65256e-28	-2.25056	-1.18777
31090176	chr2:31090176:C:T	1.06222e-26	-5.9706e-10	-0.667803
31090815	chr2:31090815:G:A	5.80641e-27	-1.27179	-2.94673e-10
31090855	chr2:31090855:T:C	6.1227e-27	-5.9706e-10	-1.21875
31090874	chr2:31090874:GAAGT:G	6.39518e-28	-2.22452	-1.25327
31091689	chr2:31091689:T:C	1.19979e-27	-1.72328	-1.12532
31092077	chr2:31092077:C:G	1.20587e-27	-1.61078	-1.23277
31092398	chr2:31092398:T:C	9.01195e-28	-2.07868	-1.0561
31092548	chr2:31092548:G:A	1.76807e-27	-1.46647	-0.994394
31092642	chr2:31092642:G:A	5.80835e-27	-5.9706e-10	-1.27145
31092689	chr2:31092689:T:C	1.04712e-27	-2.11164	-0.873073
31092815	chr2:31092815:C:T	9.49332e-28	-1.84202	-1.24073
31092839	chr2:31092839:G:A	8.89834e-27	-5.9706e-10	-0.844886
31093055	chr2:31093055:G:A	4.8437e-27	-1.45307	-2.94673e-10
31093549	chr2:31093549:A:G	8.74083e-28	-2.12354	-1.04179
31093643	chr2:31093643:C:T	1.05208e-27	-1.72427	-1.25571
31093660	chr2:31093660:A:G	8.79815e-28	-2.17796	-0.980837
31094266	chr2:31094266:T:C	1.0849e-26	-5.9706e-10	-0.646682
31094412	chr2:31094412:G:A	8.15246e-27	-5.9706e-10	-0.932431
31094918	chr2:31094918:C:T	1.12845e-26	-5.9706e-10	-0.607321
31095393	chr2:31095393:C:T	1.60037e-26	-5.9706e-10	-0.257934
31095412	chr2:31095412:A:C	5.79923e-27	-5.9706e-10	-1.27303
31095485	chr2:31095485:T:C	6.82542e-28	-2.14197	-1.27071
31095731	chr2:31095731:T:C	7.00673e-27	-5.9706e-10	-1.08388
31095831	chr2:31095831:A:G	9.29782e-28	-2.15199	-0.95157
31095972	chr2:31095972:G:A	5.84108e-28	-2.36415	-1.20427
31096280	chr2:31096280:C:A	8.42884e-28	-1.98015	-1.22153
31096440	chr2:31096440:G:A	6.783e-27	-5.9706e-10	-1.11633
31096644	chr2:31096644:C:A	2.11149e-27	-2.28336	-2.94673e-10
31096702	chr2:31096702:C:T	5.85132e-27	-5.9706e-10	-1.26408
31096935	chr2:31096935:T:A	1.43525e-27	-1.60405	-1.06536
31096943	chr2:31096943:C:T	1.7606e-27	-1.5693	-0.895802
31097460	chr2:31097460:T:G	1.04779e-27	-1.97955	-1.00452
31097942	chr2:31097942:G:A	9.72904e-27	-5.9706e-10	-0.755636
31097968	chr2:31097968:T:C	1.16953e-27	-1.69076	-1.18339
31098165	chr2:31098165:A:T	7.17026e-27	-5.9706e-10	-1.06081
31098458	chr2:31098458:A:G	9.38575e-28	-1.82251	-1.27164
31098466	chr2:31098466:T:C	8.74743e-28	-2.07332	-1.09126
31098606	chr2:31098606:T:G	5.07134e-27	-1.40715	-2.94673e-10
31098781	chr2:31098781:G:A	7.43698e-28	-2.17018	-1.15669
31099274	chr2:31099274:T:A	3.04976e-27	-1.91569	-2.94673e-10
31099308	chr2:31099308:CATTTTTATTGACCCTTTGGAACTCTTT:C	1.36072e-26	-5.9706e-10	-0.420149
31099724	chr2:31099724:G:A	5.78643e-28	-2.35131	-1.22651
31099878	chr2:31099878:T:G	1.45181e-26	-5.9706e-10	-0.355358
31100010	chr2:31100010:A:G	5.13047e-27	-1.39555	-2.94673e-10
31100044	chr2:31100044:T:C	1.15902e-27	-1.69717	-1.18601
31100178	chr2:31100178:T:G	6.2437e-28	-2.2326	-1.26916
31100222	chr2:31100222:A:G	6.44884e-27	-5.9706e-10	-1.16685
31100437	chr2:31100437:T:C	1.16362e-27	-1.67234	-1.20688
31100458	chr2:31100458:T:C	1.19678e-27	-1.66776	-1.18335
31100571	chr2:31100571:G:T	6.4703e-28	-2.23982	-1.2263
31100598	chr2:31100598:G:A	9.75969e-28	-1.79943	-1.25565
31100664	chr2:31100664:G:A	5.83839e-28	-2.35642	-1.21247
31100812	chr2:31100812:C:A	9.554e-28	-1.82417	-1.2522
31100817	chr2:31100817:C:A	8.54541e-28	-2.06818	-1.11976
31100942	chr2:31100942:C:T	1.10156e-26	-5.9706e-10	-0.631439
31101020	chr2:31101020:G:T	7.62745e-28	-2.15169	-1.1499
31101136	chr2:31101136:A:T	5.30009e-27	-1.36303	-2.94673e-10
31101163	chr2:31101163:T:C	8.00428e-28	-2.13387	-1.11949
31101187	chr2:31101187:T:C	1.17402e-26	-5.9706e-10	-0.56773
31101232	chr2:31101232:T:C	5.35144e-28	-2.38248	-1.27349
31101464	chr2:31101464:A:AT	7.33676e-28	-2.22083	-1.1196
31101465	chr2:31101465:G:GCTTACCTATTT	7.20111e-28	-2.23729	-1.12181
31101718	chr2:31101718:A:C	6.67614e-27	-5.9706e-10	-1.13221
31101745	chr2:31101745:T:C	7.45943e-28	-2.21548	-1.10837
31101863	chr2:31101863:C:G	5.77548e-28	-2.36608	-1.21364
31101982	chr2:31101982:G:T	5.80599e-27	-5.9706e-10	-1.27186
31102265	chr2:31102265:C:A	7.82472e-27	-0.973463	-2.94673e-10
31102332	chr2:31102332:G:C	8.27119e-28	-2.19387	-1.02669
31102410	chr2:31102410:G:A	6.98766e-27	-5.9706e-10	-1.0866
31102436	chr2:31102436:G:A	6.04875e-27	-5.9706e-10	-1.2309
31103890	chr2:31103890:T:C	1.34285e-26	-5.9706e-10	-0.433371
31104099	chr2:31104099:T:C	6.06496e-27	-5.9706e-10	-1.22822
31104109	chr2:31104109:C:T	1.99038e-27	-2.34242	-2.94673e-10
31104501	chr2:31104501:C:T	5.79738e-27	-5.9706e-10	-1.27334
31104682	chr2:31104682:C:T	6.15603e-28	-2.26267	-1.25324
31104685	chr2:31104685:A:G	6.33353e-28	-2.24534	-1.24214
31104755	chr2:31104755:G:T	1.35682e-26	-5.9706e-10	-0.423021
31104952	chr2:31104952:A:G	1.23484e-26	-5.9706e-10	-0.517223
31104984	chr2:31104984:G:A	9.52966e-28	-2.17061	-0.90832
31105689	chr2:31105689:T:C	6.24361e-28	-2.23275	-1.26903
31105721	chr2:31105721:T:C	3.58948e-27	-1.75274	-2.94673e-10
31105945	chr2:31105945:T:C	1.67609e-27	-1.57614	-0.938144
31106516	chr2:31106516:C:A	8.74016e-27	-5.9706e-10	-0.862822
31106700	chr2:31106700:G:C	5.85338e-27	-5.9706e-10	-1.26373
31106776	chr2:31106776:CT:C	5.80963e-27	-5.9706e-10	-1.27123
31107145	chr2:31107145:T:A	9.01757e-27	-5.9706e-10	-0.831576
31107829	chr2:31107829:CT:C	8.93359e-27	-5.9706e-10	-0.840932
31107850	chr2:31107850:T:C	1.04224e-26	-5.9706e-10	-0.686793
31108077	chr2:31108077:A:G	6.36311e-27	-5.9706e-10	-1.18023
31108237	chr2:31108237:G:A	6.10804e-27	-5.9706e-10	-1.22115
31109823	chr2:31109823:A:G	6.25962e-27	-5.9706e-10	-1.19663
31110005	chr2:31110005:G:A	1.10147e-26	-5.9706e-10	-0.631524
31110172	chr2:31110172:G:A	8.599e-27	-5.9706e-10	-0.879105
31110242	chr2:31110242:C:T	6.20995e-27	-1.2046	-2.94673e-10
31110678	chr2:31110678:C:T	9.83802e-28	-1.80281	-1.24427
31110859	chr2:31110859:A:G	1.47972e-27	-1.8651	-0.773804
31110873	chr2:31110873:A:G	1.34475e-26	-5.9706e-10	-0.43196
31110927	chr2:31110927:C:T	8.50091e-27	-5.9706e-10	-0.890578
31111339	chr2:31111339:C:T	8.19344e-27	-5.9706e-10	-0.927417
31111521	chr2:31111521:CT:C	1.77897e-26	-5.9706e-10	-0.152132
31111665	chr2:31111665:A:G	6.44465e-27	-5.9706e-10	-1.1675
31111736	chr2:31111736:G:C	4.35297e-27	-1.55989	-2.94673e-10
31111859	chr2:31111859:T:G	8.67488e-27	-5.9706e-10	-0.870319
31112339	chr2:31112339:T:C	5.89812e-27	-5.9706e-10	-1.25612
31112575	chr2:31112575:C:T	5.86166e-27	-5.9706e-10	-1.26232
31112981	chr2:31112981:T:C	8.96392e-27	-5.9706e-10	-0.837543
31113232	chr2:31113232:C:G	6.24433e-28	-2.30949	-1.19217
31113295	chr2:31113295:G:A	9.12977e-27	-5.9706e-10	-0.81921
31113619	chr2:31113619:C:G	7.00763e-28	-2.26346	-1.12287
31113800	chr2:31113800:C:T	1.07094e-26	-5.9706e-10	-0.659628
31114080	chr2:31114080:C:G	1.99543e-27	-1.68931	-0.650587
31114218	chr2:31114218:T:C	6.25285e-28	-2.27169	-1.22861
31114276	chr2:31114276:A:G	1.90427e-27	-2.38665	-2.94673e-10
31114289	chr2:31114289:G:A	4.64656e-27	-1.57822	0.0835992
31114581	chr2:31114581:C:A	6.17455e-27	-5.9706e-10	-1.21031
31114634	chr2:31114634:G:A	6.2376e-27	-5.9706e-10	-1.20016
31114682	chr2:31114682:G:A	1.00198e-26	-5.9706e-10	-0.726186
31114995	chr2:31114995:C:T	7.73062e-27	-5.9706e-10	-0.985562
31115124	chr2:31115124:T:C	4.0846e-27	-0.954093	-0.669434
31115447	chr2:31115447:A:G	2.84339e-27	-1.98575	-2.94673e-10
31115586	chr2:31115586:G:A	7.28733e-27	-5.9706e-10	-1.04461
31115657	chr2:31115657:T:C	2.71885e-27	-2.03054	-2.94673e-10
31116131	chr2:31116131:C:T	8.62773e-28	-2.15915	-1.0192
31116729	chr2:31116729:A:G	3.55436e-27	-1.09891	-0.663667
31116761	chr2:31116761:T:A	1.37154e-26	-5.9706e-10	-0.412231
31116787	chr2:31116787:A:G	5.27321e-27	-0.639648	-0.728463
31117067	chr2:31117067:C:T	1.43224e-26	-5.9706e-10	-0.368926
31117362	chr2:31117362:G:A	1.41616e-27	-1.84561	-0.837195
31117641	chr2:31117641:T:C	8.57584e-27	-5.9706e-10	-0.881802
31117780	chr2:31117780:G:A	9.40724e-28	-2.3132	-0.778656
31117885	chr2:31117885:C:T	2.82945e-27	-1.38742	-0.603245
31117913	chr2:31117913:A:G	6.5586e-28	-2.21017	-1.24239
31118116	chr2:31118116:G:A	6.87767e-27	-5.9706e-10	-1.10247
31118244	chr2:31118244:T:C	1.43096e-27	-2.38654	-0.285868
31118366	chr2:31118366:C:T	2.39856e-27	-2.23894	0.0830552
31118665	chr2:31118665:G:A	5.45304e-28	-2.37008	-1.26709
31118820	chr2:31118820:G:A	6.64288e-28	-2.18057	-1.25922
31118860	chr2:31118860:C:T	6.75513e-28	-2.16415	-1.25889
31118871	chr2:31118871:T:C	7.0118e-27	-5.9706e-10	-1.08316
31119065	chr2:31119065:T:A	1.72957e-27	-1.74513	-0.73775
31119088	chr2:31119088:T:C	1.37431e-27	-1.75598	-0.956816
31119220	chr2:31119220:C:T	6.60282e-28	-2.20443	-1.24141
31119309	chr2:31119309:T:C	3.18807e-27	-2.36946	0.498124
31119434	chr2:31119434:C:T	2.2927e-27	-2.22232	0.0213018
31119483	chr2:31119483:A:G	2.4313e-27	-2.18832	0.0460004
31119511	chr2:31119511:C:T	2.35922e-27	-2.23844	0.0660177
31119522	chr2:31119522:C:A	5.86004e-27	-5.9706e-10	-1.26259
31120418	chr2:31120418:G:A	3.62698e-27	-1.74235	-2.94673e-10
31120427	chr2:31120427:T:C	1.89988e-27	-2.38896	-2.94673e-10
31120713	chr2:31120713:C:T	5.803e-27	-5.9706e-10	-1.27238
31120781	chr2:31120781:T:A	6.57988e-27	-5.9706e-10	-1.14673
31120824	chr2:31120824:G:A	1.00372e-27	-1.87774	-1.1493
31121205	chr2:31121205:T:G	1.06344e-26	-5.9706e-10	-0.666654
31121253	chr2:31121253:T:C	1.17836e-27	-1.77835	-1.08827
31121327	chr2:31121327:A:G	5.84901e-27	-2.12646	0.86198
31121567	chr2:31121567:C:G	5.90478e-27	-5.9706e-10	-1.25499
31121764	chr2:31121764:C:T	5.8954e-27	-5.9706e-10	-1.25658
31122370	chr2:31122370:C:G	2.78881e-27	-1.70499	-0.300144
31122840	chr2:31122840:T:C	5.89212e-27	-5.9706e-10	-1.25713
31122921	chr2:31122921:C:T	8.22515e-27	-5.9706e-10	-0.923554
31123212	chr2:31123212:G:A	6.13777e-27	-5.9706e-10	-1.21629
31123334	chr2:31123334:C:T	5.94206e-28	-2.30276	-1.24852
31123401	chr2:31123401:G:A	2.49205e-27	-0.863172	-1.25448
31123404	chr2:31123404:T:C	1.93899e-27	-2.36858	-2.94673e-10
31123487	chr2:31123487:T:C	6.27843e-27	-5.9706e-10	-1.19363
31123633	chr2:31123633:G:A	6.31691e-27	-5.9706e-10	-1.18752
31123731	chr2:31123731:A:G	1.00376e-27	-2.11608	-0.910923
31123732	chr2:31123732:C:T	1.44476e-27	-1.48675	-1.17606
31123809	chr2:31123809:G:A	6.85246e-27	-5.9706e-10	-1.10614
31123880	chr2:31123880:T:C	8.9461e-28	-1.91161	-1.23051
31123902	chr2:31123902:A:T	5.50255e-28	-2.35572	-1.27241
31123934	chr2:31123934:C:G	1.93517e-27	-2.37055	-2.94673e-10
31124598	chr2:31124598:T:C	7.99888e-27	-5.9706e-10	-0.95145
31125030	chr2:31125030:T:C	2.01486e-27	-2.3302	-2.94673e-10
31125118	chr2:31125118:G:A	6.19521e-27	-5.9706e-10	-1.20697
31125151	chr2:31125151:T:C	1.10813e-26	-5.9706e-10	-0.625493
31125350	chr2:31125350:T:C	2.81205e-27	-1.99684	-2.94673e-10
31125441	chr2:31125441:G:A	8.25999e-27	-5.9706e-10	-0.919327
31125469	chr2:31125469:ACC:A	1.25279e-27	-1.6154	-1.18998
31125561	chr2:31125561:G:A	7.6253e-27	-5.9706e-10	-0.999279
31125725	chr2:31125725:A:G	2.80837e-27	-1.99815	-2.94673e-10
31125844	chr2:31125844:C:G	5.60807e-28	-2.37762	-1.23151
31126210	chr2:31126210:C:T	1.34412e-26	-5.9706e-10	-0.432425
31126417	chr2:31126417:T:C	7.29755e-27	-1.16368	0.120472
31126577	chr2:31126577:A:C	5.87617e-27	-5.9706e-10	-1.25985
31126706	chr2:31126706:C:T	1.47086e-26	-0.594769	0.252452
31127159	chr2:31127159:C:T	9.74925e-27	-5.9706e-10	-0.75356
31127548	chr2:31127548:A:G	7.1194e-28	-2.36931	-1.0012
31128015	chr2:31128015:T:C	1.15805e-27	-2.25224	-0.631774
31128677	chr2:31128677:T:TA	7.26963e-28	-2.33852	-1.01111
31128977	chr2:31128977:A:AC	2.03737e-27	-2.31909	-2.94673e-10
31129084	chr2:31129084:T:C	7.68865e-27	-5.9706e-10	-0.991006
31129259	chr2:31129259:A:G	6.61344e-27	-5.9706e-10	-1.14165
31129281	chr2:31129281:C:A	5.82477e-27	-5.9706e-10	-1.26863
31129310	chr2:31129310:A:T	6.38131e-27	-0.824231	-0.353147
31129789	chr2:31129789:G:A	5.86131e-28	-2.38844	-1.17652
31129790	chr2:31129790:C:A	5.84057e-28	-2.38839	-1.18011
31129922	chr2:31129922:C:G	7.26305e-28	-2.30707	-1.04347
31130314	chr2:31130314:G:A	7.47041e-27	-5.9706e-10	-1.0198
31131088	chr2:31131088:A:G	7.32575e-27	-5.9706e-10	-1.03936
31131109	chr2:31131109:G:C	1.32366e-26	-5.9706e-10	-0.447763
31131404	chr2:31131404:A:G	8.73078e-28	-1.89864	-1.26784
31131631	chr2:31131631:T:C	5.94755e-27	-5.9706e-10	-1.24777
31131642	chr2:31131642:C:T	7.69603e-28	-2.02422	-1.26841
31131930	chr2:31131930:C:T	5.3214e-27	-1.35901	-2.94673e-10
31131941	chr2:31131941:G:T	6.31951e-27	-5.9706e-10	-1.18711
31132181	chr2:31132181:G:A	8.00625e-28	-2.21812	-1.03499
31132205	chr2:31132205:C:T	5.80602e-27	-1.71451	0.442657
31132868	chr2:31132868:G:T	8.37945e-27	-5.9706e-10	-0.904968
31133052	chr2:31133052:A:C	7.41197e-27	-5.9706e-10	-1.02765
31133195	chr2:31133195:C:T	7.11654e-27	-5.9706e-10	-1.06833
31133430	chr2:31133430:G:A	2.13633e-27	-2.27166	-2.94673e-10
31133769	chr2:31133769:T:C	7.17482e-27	-5.9706e-10	-1.06017
31133998	chr2:31133998:C:A	9.41808e-27	-5.9706e-10	-0.788119
31134638	chr2:31134638:G:A	6.2773e-27	-5.9706e-10	-1.19381
31135077	chr2:31135077:C:G	8.38195e-28	-2.26194	-0.945317
31135624	chr2:31135624:G:A	1.91801e-27	-2.37946	-2.94673e-10
31135702	chr2:31135702:C:T	9.39565e-28	-2.21484	-0.878248
31135921	chr2:31135921:G:C	1.27182e-26	-5.9706e-10	-0.487713
31136122	chr2:31136122:C:A	6.21127e-27	-5.9706e-10	-1.20439
31136144	chr2:31136144:T:C	2.42173e-27	-2.14627	-2.94673e-10
31136340	chr2:31136340:A:G	8.96232e-27	-5.9706e-10	-0.837722
31136447	chr2:31136447:A:C	8.06365e-28	-1.97414	-1.27183
31136689	chr2:31136689:A:C	6.9515e-27	-5.9706e-10	-1.09179
31137006	chr2:31137006:G:C	1.02698e-27	-1.91613	-1.088
31137158	chr2:31137158:T:A	6.70904e-27	-5.9706e-10	-1.1273
31137191	chr2:31137191:T:G	8.43982e-27	-5.9706e-10	-0.89779
31137814	chr2:31137814:T:A	2.11142e-27	-1.93461	-0.348782
31138199	chr2:31138199:C:A	8.61922e-27	-5.9706e-10	-0.876757
31139046	chr2:31139046:T:C	7.50206e-27	-5.9706e-10	-1.01557
31139810	chr2:31139810:G:A	7.67293e-27	-5.9706e-10	-0.993053
31139868	chr2:31139868:A:C	5.97595e-27	-5.9706e-10	-1.24301
31139995	chr2:31139995:C:T	9.87942e-28	-1.78236	-1.26052
31140008	chr2:31140008:T:A	7.63858e-27	-5.9706e-10	-0.997539
31140022	chr2:31140022:G:A	1.0257e-26	-5.9706e-10	-0.702787
31140101	chr2:31140101:C:T	1.04834e-26	-5.9706e-10	-0.680959
31140107	chr2:31140107:C:T	1.71993e-27	-2.08233	-0.406142
31140131	chr2:31140131:T:C	7.43465e-27	-5.9706e-10	-1.0246
31140427	chr2:31140427:G:A	7.39629e-27	-5.9706e-10	-1.02977
31141257	chr2:31141257:AT:A	1.74882e-27	-2.07165	-0.400159
31141628	chr2:31141628:G:A	8.81844e-27	-5.9706e-10	-0.853906
31141880	chr2:31141880:C:A	2.34505e-27	-2.17844	-2.94673e-10
31142056	chr2:31142056:C:G	8.42774e-27	-5.9706e-10	-0.899223
31142078	chr2:31142078:A:G	1.68281e-27	-1.87196	-0.638327
31142237	chr2:31142237:T:C	2.07986e-27	-1.68496	-0.613486
31142433	chr2:31142433:G:A	6.62507e-27	-5.9706e-10	-1.13989
31142859	chr2:31142859:C:T	5.84271e-27	-5.9706e-10	-1.26556
31142980	chr2:31142980:G:A	1.98428e-27	-2.3455	-2.94673e-10
31143054	chr2:31143054:G:A	7.05127e-27	-5.9706e-10	-1.07754
31143275	chr2:31143275:A:T	1.65508e-27	-1.89607	-0.630831
31143343	chr2:31143343:C:G	5.8692e-27	-5.9706e-10	-1.26103
31143377	chr2:31143377:T:A	1.00946e-27	-1.75268	-1.26865
31143707	chr2:31143707:G:A	1.86876e-26	-0.102892	-2.94673e-10
31144059	chr2:31144059:C:T	1.09299e-27	-1.72728	-1.21455
31144779	chr2:31144779:C:T	7.76864e-27	-5.9706e-10	-0.980656
31145122	chr2:31145122:A:C	7.17307e-27	-5.9706e-10	-1.06042
31145252	chr2:31145252:C:G	7.78369e-27	-5.9706e-10	-0.978721
31145581	chr2:31145581:T:C	6.06262e-27	-5.9706e-10	-1.22861
31145647	chr2:31145647:G:A	1.89984e-27	-2.38898	-2.94673e-10
31146051	chr2:31146051:T:C	6.0563e-27	-5.9706e-10	-1.22965
31146650	chr2:31146650:C:T	1.19559e-26	-5.9706e-10	-0.549525
31146755	chr2:31146755:C:T	4.60195e-27	-1.50427	-2.94673e-10
31146871	chr2:31146871:CA:C	6.09698e-27	-5.9706e-10	-1.22296
31146874	chr2:31146874:C:T	6.06441e-27	-5.9706e-10	-1.22831
31146937	chr2:31146937:A:G	7.49989e-27	-5.9706e-10	-1.01586
31147391	chr2:31147391:C:T	1.39154e-27	-2.0476	-0.65274
31147782	chr2:31147782:T:C	9.07591e-27	-5.9706e-10	-0.825128
31148408	chr2:31148408:A:T	8.12246e-27	-5.9706e-10	-0.936118
31148502	chr2:31148502:C:G	6.13932e-27	-5.9706e-10	-1.21604
31148750	chr2:31148750:G:A	6.09056e-27	-5.9706e-10	-1.22401
31148792	chr2:31148792:C:G	6.67989e-27	-5.9706e-10	-1.13165
31148863	chr2:31148863:T:C	9.64215e-28	-2.13024	-0.936955
31148962	chr2:31148962:T:C	1.01983e-26	-5.9706e-10	-0.708525
31149265	chr2:31149265:A:T	6.22285e-27	-1.20252	-2.94673e-10
31149563	chr2:31149563:C:T	9.20157e-28	-1.86845	-1.24551
31149603	chr2:31149603:G:A	1.46348e-27	-1.97248	-0.677447
31150149	chr2:31150149:G:A	6.05367e-27	-5.9706e-10	-1.23009
31150632	chr2:31150632:G:A	5.96744e-27	-5.9706e-10	-1.24443
31150922	chr2:31150922:C:T	6.01285e-27	-5.9706e-10	-1.23685
31151140	chr2:31151140:G:C	7.78935e-27	-5.9706e-10	-0.977993
31151143	chr2:31151143:T:A	1.27607e-26	-0.484383	-2.94673e-10
31151154	chr2:31151154:G:C	1.05518e-26	-5.9706e-10	-0.674457
31151364	chr2:31151364:C:A	6.3914e-28	-2.2377	-1.24068
31151496	chr2:31151496:A:C	1.08821e-27	-2.01827	-0.927942
31151867	chr2:31151867:A:G	1.20261e-27	-1.60597	-1.24028
31151900	chr2:31151900:ATAG:A	6.89142e-27	-5.9706e-10	-1.10047
31151911	chr2:31151911:G:A	6.08471e-27	-5.9706e-10	-1.22497
31152277	chr2:31152277:C:T	1.01731e-26	-5.9706e-10	-0.711
31152442	chr2:31152442:C:G	1.16221e-27	-1.66836	-1.21207
31153079	chr2:31153079:A:G	1.003e-26	-5.9706e-10	-0.725167
31153268	chr2:31153268:C:A	7.7811e-28	-2.33795	-0.94369
31153788	chr2:31153788:G:C	7.50443e-27	-5.9706e-10	-1.01526
31153822	chr2:31153822:A:G	1.52354e-27	-1.98559	-0.624126
31153855	chr2:31153855:G:A	7.72118e-27	-5.9706e-10	-0.986784
31154207	chr2:31154207:T:A	5.7075e-27	-2.23836	0.94939
31154428	chr2:31154428:C:T	6.8923e-27	-5.9706e-10	-1.10035
31154568	chr2:31154568:G:A	6.31365e-27	-5.9706e-10	-1.18804
31154628	chr2:31154628:C:T	1.57147e-27	-1.83614	-0.742601
31155755	chr2:31155755:G:C	1.00088e-26	-5.9706e-10	-0.727282
31156293	chr2:31156293:G:A	7.04832e-28	-2.18586	-1.19469
31156306	chr2:31156306:G:A	1.41771e-26	-5.9706e-10	-0.379126
31156366	chr2:31156366:C:G	1.90293e-27	-2.38736	-2.94673e-10
31156565	chr2:31156565:C:G	1.36884e-26	-5.9706e-10	-0.414206
31156817	chr2:31156817:T:C	7.98476e-27	-5.9706e-10	-0.953216
31157022	chr2:31157022:G:A	1.01165e-26	-5.9706e-10	-0.716583
31157137	chr2:31157137:C:T	5.93508e-27	-5.9706e-10	-1.24987
31157247	chr2:31157247:G:C	8.13015e-28	-2.0126	-1.22515
31157265	chr2:31157265:C:T	4.00429e-26	-5.9706e-10	0.659201
31158463	chr2:31158463:G:A	7.89948e-27	-5.9706e-10	-0.963954
31158727	chr2:31158727:C:T	5.79932e-27	-5.9706e-10	-1.27301
31158826	chr2:31158826:A:G	5.79675e-27	-5.9706e-10	-1.27345
31158867	chr2:31158867:C:T	6.12213e-27	-5.9706e-10	-1.21884
31159046	chr2:31159046:G:A	7.17241e-28	-2.17862	-1.18448
31159092	chr2:31159092:T:C	9.96174e-27	-5.9706e-10	-0.731999
31159128	chr2:31159128:C:T	7.56592e-27	-5.9706e-10	-1.0071
31159520	chr2:31159520:T:C	7.11241e-27	-5.9706e-10	-1.06891
31159722	chr2:31159722:C:T	8.06983e-28	-2.17455	-1.07065
31159868	chr2:31159868:A:G	5.90028e-28	-2.29402	-1.26431
31159871	chr2:31159871:C:T	5.76067e-28	-2.31505	-1.26724
31159993	chr2:31159993:A:G	1.28574e-26	-5.9706e-10	-0.476832
31160318	chr2:31160318:C:T	6.46341e-27	-5.9706e-10	-1.16459
31160662	chr2:31160662:T:C	5.81338e-27	-5.9706e-10	-1.27059
31160877	chr2:31160877:C:T	9.33703e-27	-5.9706e-10	-0.796762
31160948	chr2:31160948:C:T	5.49134e-28	-2.36765	-1.26252
31161143	chr2:31161143:C:T	9.25429e-28	-1.84499	-1.26326
31161538	chr2:31161538:G:A	5.89405e-27	-5.9706e-10	-1.25681
31161582	chr2:31161582:A:G	2.51162e-27	-2.10982	-2.94673e-10
31161735	chr2:31161735:G:A	6.17735e-27	-5.9706e-10	-1.20986
31161848	chr2:31161848:T:G	2.50563e-27	-2.11221	-2.94673e-10
31161963	chr2:31161963:A:C	9.8914e-28	-1.76862	-1.27305
31162018	chr2:31162018:G:A	2.52822e-27	-2.10323	-2.94673e-10
31162462	chr2:31162462:A:C	9.96083e-28	-1.81152	-1.22315
31162490	chr2:31162490:T:C	2.42629e-27	-2.14439	-2.94673e-10
31162617	chr2:31162617:T:C	5.80879e-27	-5.9706e-10	-1.27138
31162687	chr2:31162687:G:T	2.49859e-27	-2.11502	-2.94673e-10
31162804	chr2:31162804:A:G	7.1075e-27	-5.9706e-10	-1.0696
31162981	chr2:31162981:T:G	6.8336e-27	-5.9706e-10	-1.1089
31163243	chr2:31163243:G:A	1.63021e-26	-5.9706e-10	-0.239459
31163455	chr2:31163455:G:A	6.22092e-27	-5.9706e-10	-1.20283
31163729	chr2:31163729:G:A	1.92049e-27	-2.37817	-2.94673e-10
31164499	chr2:31164499:T:C	5.7969e-27	-5.9706e-10	-1.27343
31164556	chr2:31164556:C:T	1.24331e-26	-5.9706e-10	-0.510385
31165063	chr2:31165063:C:A	7.17845e-28	-2.0905	-1.27175
31165091	chr2:31165091:A:G	5.57141e-28	-2.34575	-1.26994
31165387	chr2:31165387:A:G	9.11561e-28	-2.28689	-0.836461
31165450	chr2:31165450:A:T	6.69502e-28	-2.23874	-1.19324
31165759	chr2:31165759:G:A	5.85892e-27	-5.9706e-10	-1.26279
31165841	chr2:31165841:G:C	7.29601e-28	-2.1492	-1.19681
31166295	chr2:31166295:A:G	5.97518e-27	-5.9706e-10	-1.24314
31166566	chr2:31166566:G:A	2.4772e-27	-2.12362	-2.94673e-10
31166721	chr2:31166721:G:A	6.19177e-27	-5.9706e-10	-1.20753
31166738	chr2:31166738:G:T	6.32321e-27	-5.9706e-10	-1.18652
31167157	chr2:31167157:C:T	2.00683e-27	-1.13938	-1.19482
31167589	chr2:31167589:TG:T	1.9462e-27	-2.36487	-2.94673e-10
31167886	chr2:31167886:G:A	3.81097e-26	-5.9706e-10	0.609718
31168262	chr2:31168262:G:C	6.46067e-28	-2.27797	-1.18963
31168459	chr2:31168459:C:T	5.98256e-27	-5.9706e-10	-1.2419
31168495	chr2:31168495:G:A	8.82874e-28	-1.9964	-1.15892
31168583	chr2:31168583:C:A	6.41408e-27	-5.9706e-10	-1.17225
31168856	chr2:31168856:T:G	5.42388e-26	-5.9706e-10	0.962645
31169034	chr2:31169034:C:T	6.57795e-28	-2.2756	-1.17401
31169036	chr2:31169036:G:C	6.31118e-28	-2.24472	-1.24629
31169070	chr2:31169070:C:T	8.91612e-28	-1.93221	-1.21327
31169511	chr2:31169511:C:T	7.40104e-28	-2.08826	-1.24345
31169541	chr2:31169541:C:T	6.83791e-28	-2.27316	-1.13769
31169647	chr2:31169647:G:A	5.79693e-27	-5.9706e-10	-1.27342
31169978	chr2:31169978:T:C	9.29699e-28	-2.27181	-0.831835
31170155	chr2:31170155:C:A	7.1189e-28	-2.22867	-1.14191
31170256	chr2:31170256:T:C	1.04367e-27	-2.07906	-0.908951
31170348	chr2:31170348:G:A	1.58287e-27	-1.84832	-0.723193
31170616	chr2:31170616:C:A	6.17548e-27	-5.9706e-10	-1.21016
31170631	chr2:31170631:T:C	6.39275e-27	-5.9706e-10	-1.17559
31170697	chr2:31170697:C:G	6.08865e-27	-5.9706e-10	-1.22433
31171160	chr2:31171160:G:A	5.98773e-27	-5.9706e-10	-1.24104
31171161	chr2:31171161:G:A	9.40951e-28	-1.93686	-1.15476
31171184	chr2:31171184:C:T	4.33194e-26	-5.9706e-10	0.73785
31171281	chr2:31171281:T:C	9.0681e-28	-2.36954	-0.75903
31171354	chr2:31171354:G:C	7.08424e-28	-2.12452	-1.25094
31171368	chr2:31171368:C:T	8.46698e-26	-5.9706e-10	1.40801
31171383	chr2:31171383:A:T	5.71311e-28	-2.33527	-1.2553
31171436	chr2:31171436:T:C	4.21477e-26	-5.9706e-10	0.71043
31171810	chr2:31171810:A:G	2.15939e-26	0.97607	-0.934408
31171819	chr2:31171819:T:C	7.16913e-26	-5.9706e-10	1.24162
31171850	chr2:31171850:A:G	1.7321e-27	-1.95361	-0.527802
31171856	chr2:31171856:G:A	8.64269e-28	-1.98972	-1.1869
31172033	chr2:31172033:T:C	8.82176e-28	-1.96441	-1.1917
31172149	chr2:31172149:C:T	6.19425e-27	-5.9706e-10	-1.20713
31172523	chr2:31172523:T:G	6.05999e-27	-5.9706e-10	-1.22904
31172769	chr2:31172769:A:G	5.8359e-27	-5.9706e-10	-1.26672
31172953	chr2:31172953:T:C	5.76489e-28	-2.35676	-1.22479
31173111	chr2:31173111:T:G	6.80805e-27	-5.9706e-10	-1.11264
31173150	chr2:31173150:A:T	1.46607e-27	-2.0948	-0.553367
31173193	chr2:31173193:A:G	7.76463e-28	-2.36955	-0.914209
31173197	chr2:31173197:C:T	7.59674e-28	-2.13649	-1.16913
31173249	chr2:31173249:G:A	9.11186e-28	-2.12287	-1.00089
31173531	chr2:31173531:G:A	6.79859e-27	-5.9706e-10	-1.11404
31173790	chr2:31173790:A:G	6.16475e-28	-2.27695	-1.23754
31173863	chr2:31173863:A:G	7.15178e-28	-2.17776	-1.18821
31173935	chr2:31173935:A:G	1.07161e-27	-2.12452	-0.837072
31173946	chr2:31173946:G:A	5.38035e-28	-2.37712	-1.27346
31174088	chr2:31174088:C:T	5.93809e-27	-5.9706e-10	-1.24936
31174139	chr2:31174139:C:T	5.68891e-28	-2.38148	-1.21333
31174466	chr2:31174466:A:C	1.39746e-27	-1.53605	-1.16004
31174506	chr2:31174506:G:T	5.42471e-28	-2.37869	-1.26368
31174575	chr2:31174575:T:A	9.15638e-27	-5.9706e-10	-0.8163
31174596	chr2:31174596:G:A	8.00379e-27	-5.9706e-10	-0.950836
31174830	chr2:31174830:G:C	6.41537e-28	-2.33575	-1.13889
31174861	chr2:31174861:T:C	6.51535e-28	-2.33693	-1.12224
31174879	chr2:31174879:T:A	8.34937e-27	-5.9706e-10	-0.908565
31175195	chr2:31175195:G:C	3.26579e-26	-5.9706e-10	0.455337
31175546	chr2:31175546:A:G	1.6163e-27	-2.14617	-0.404434
31175553	chr2:31175553:G:A	6.83427e-28	-2.27364	-1.13774
31175672	chr2:31175672:T:C	6.86266e-28	-2.26881	-1.13843
31175945	chr2:31175945:T:C	1.9364e-26	-5.9706e-10	-0.0673333
31176004	chr2:31176004:C:T	6.84558e-28	-2.25949	-1.15024
31176028	chr2:31176028:T:C	9.06981e-26	-5.9706e-10	1.47679
31176054	chr2:31176054:C:A	7.7012e-28	-2.28336	-1.0086
31176198	chr2:31176198:G:T	6.43371e-27	-5.9706e-10	-1.1692
31176223	chr2:31176223:G:A	6.75949e-28	-2.27957	-1.14282
31176224	chr2:31176224:C:G	6.87278e-28	-2.27426	-1.13151
31176492	chr2:31176492:T:G	6.93268e-28	-2.26507	-1.13202
31176555	chr2:31176555:G:A	3.59523e-27	-1.75114	-2.94673e-10
31176616	chr2:31176616:C:T	3.26579e-26	-5.9706e-10	0.455337
31176746	chr2:31176746:C:T	9.77762e-26	-5.9706e-10	1.55193
31176885	chr2:31176885:T:G	7.41153e-28	-2.26137	-1.06893
31176932	chr2:31176932:C:T	1.09106e-26	-5.9706e-10	-0.641019
31177186	chr2:31177186:A:C	8.24106e-27	-5.9706e-10	-0.921622
31177334	chr2:31177334:AC:A	6.53066e-28	-2.29403	-1.1628
31177397	chr2:31177397:T:G	7.0585e-28	-2.29225	-1.08685
31177598	chr2:31177598:A:C	1.09325e-25	-5.9706e-10	1.66358
31177636	chr2:31177636:A:C	2.80161e-27	-1.99369	-0.00686458
31177644	chr2:31177644:G:A	7.48862e-28	-2.23449	-1.08546
31177856	chr2:31177856:G:A	7.42445e-28	-2.26214	-1.06642
31177995	chr2:31177995:G:A	1.00661e-26	-1.88662	1.16504
31178001	chr2:31178001:T:C	9.42211e-28	-2.25426	-0.836022
31178210	chr2:31178210:T:G	6.10524e-27	-5.9706e-10	-1.2216
31178322	chr2:31178322:A:C	8.95082e-28	-1.86845	-1.27314
31178373	chr2:31178373:C:T	6.28859e-27	-5.9706e-10	-1.19201
31178424	chr2:31178424:A:C	6.8728e-27	-5.9706e-10	-1.10318
31178490	chr2:31178490:G:T	6.35169e-27	-5.9706e-10	-1.18203
31178633	chr2:31178633:G:A	7.05621e-28	-2.2486	-1.13083
31178732	chr2:31178732:G:A	1.54801e-26	-5.9706e-10	-0.291196
31178834	chr2:31178834:G:T	8.20902e-28	-2.29702	-0.931079
31178853	chr2:31178853:T:C	9.00291e-28	-2.22709	-0.908697
31178897	chr2:31178897:G:T	4.27175e-27	-2.01175	0.433025
31178929	chr2:31178929:C:T	9.28499e-28	-2.19964	-0.9053
31179148	chr2:31179148:T:A	6.28164e-27	-5.9706e-10	-1.19312
31179213	chr2:31179213:T:C	4.09596e-27	-1.93449	0.313744
31179332	chr2:31179332:C:G	9.29173e-28	-2.21442	-0.889786
31179357	chr2:31179357:A:G	9.28085e-28	-2.21465	-0.890731
31179385	chr2:31179385:A:G	9.33883e-28	-2.20282	-0.89633
31179474	chr2:31179474:G:T	9.23957e-28	-2.22047	-0.889365
31179496	chr2:31179496:G:C	4.7328e-26	-5.9706e-10	0.82635
31179497	chr2:31179497:C:T	9.338e-28	-2.22438	-0.87486
31179504	chr2:31179504:T:A	6.13154e-28	-2.3181	-1.20179
31179541	chr2:31179541:G:A	5.51676e-28	-2.35242	-1.27313
31179553	chr2:31179553:A:C	9.57588e-28	-2.20592	-0.868168
31179851	chr2:31179851:A:G	4.5776e-26	-5.9706e-10	0.793008
31180271	chr2:31180271:T:C	3.46554e-27	-1.8798	0.091914
31180395	chr2:31180395:T:C	2.05875e-27	-2.30865	-2.94673e-10
31180494	chr2:31180494:A:C	1.04849e-27	-2.12598	-0.857422
31181081	chr2:31181081:G:A	1.03198e-27	-2.14001	-0.859261
31181135	chr2:31181135:T:C	4.69672e-27	-1.92086	0.436974
31181165	chr2:31181165:G:A	1.06592e-27	-2.14357	-0.823342
31181198	chr2:31181198:A:G	3.36058e-27	-1.95196	0.133327
31181216	chr2:31181216:G:A	1.49663e-27	-2.36336	-0.264171
31181281	chr2:31181281:C:T	4.45234e-26	-5.9706e-10	0.765264
31181798	chr2:31181798:T:G	1.34176e-27	-2.01875	-0.718023
31181883	chr2:31181883:T:C	1.29791e-27	-2.05878	-0.711216
31181971	chr2:31181971:C:T	1.92103e-27	-2.37789	-2.94673e-10
31182035	chr2:31182035:G:C	1.01421e-27	-2.11239	-0.904243
31183028	chr2:31183028:G:A	6.88873e-28	-2.19276	-1.21069
31183183	chr2:31183183:A:T	1.11865e-27	-2.09378	-0.824845
31183266	chr2:31183266:A:G	8.40648e-27	-5.9706e-10	-0.901748
31183401	chr2:31183401:C:T	4.2395e-27	-1.5863	-2.94673e-10
31183731	chr2:31183731:T:G	1.43484e-27	-1.86409	-0.805606
31183904	chr2:31183904:A:G	6.96125e-27	-5.9706e-10	-1.09039
31184030	chr2:31184030:C:T	1.0125e-27	-2.15202	-0.866301
31184067	chr2:31184067:G:A	1.27245e-27	-2.36577	-0.424038
31184235	chr2:31184235:A:G	8.87514e-28	-1.90922	-1.24086
31184278	chr2:31184278:G:A	2.73207e-27	-2.04902	0.0233302
31184342	chr2:31184342:C:T	1.83097e-26	-5.9706e-10	-0.123318
31184506	chr2:31184506:C:T	6.41738e-27	-5.9706e-10	-1.17174
31184686	chr2:31184686:C:T	9.69584e-28	-2.16764	-0.894001
31184711	chr2:31184711:G:C	4.74452e-26	-5.9706e-10	0.828824
31184747	chr2:31184747:A:G	6.74822e-27	-5.9706e-10	-1.12147
31184780	chr2:31184780:A:G	9.53736e-28	-2.1721	-0.906015
31184848	chr2:31184848:G:A	1.92841e-27	-2.37406	-2.94673e-10
31184976	chr2:31184976:C:T	9.78778e-28	-2.15599	-0.89621
31185122	chr2:31185122:A:G	1.0963e-25	-5.9706e-10	1.66636
31185223	chr2:31185223:T:C	9.66906e-28	-2.15509	-0.909315
31185431	chr2:31185431:A:G	1.02795e-27	-2.09917	-0.904012
31185500	chr2:31185500:T:C	1.2501e-26	-5.9706e-10	-0.504942
31185613	chr2:31185613:T:C	1.40266e-27	-2.18086	-0.511528
31185964	chr2:31185964:T:C	9.58695e-28	-2.13234	-0.940594
31187011	chr2:31187011:T:C	1.04185e-27	-2.10747	-0.882276
31187093	chr2:31187093:C:T	6.49726e-27	-5.9706e-10	-1.15937
31187199	chr2:31187199:G:C	1.13034e-25	-5.9706e-10	1.69693
31187201	chr2:31187201:A:G	1.01157e-27	-2.10712	-0.91213
31187336	chr2:31187336:A:G	2.16067e-27	-1.80664	-0.45369
31187344	chr2:31187344:A:G	1.06998e-25	-5.9706e-10	1.64206
31187450	chr2:31187450:A:C	9.32545e-28	-2.16979	-0.930801
31187713	chr2:31187713:C:T	2.04921e-27	-2.3133	-2.94673e-10
31187787	chr2:31187787:C:T	9.25306e-28	-2.27226	-0.836125
31188318	chr2:31188318:C:A	9.72673e-28	-2.24567	-0.812786
31188421	chr2:31188421:T:C	5.97896e-28	-2.29168	-1.25341
31188427	chr2:31188427:T:C	3.37736e-27	-1.81366	-2.94673e-10
31188489	chr2:31188489:C:T	3.7136e-27	-1.71875	-2.94673e-10
31188499	chr2:31188499:G:A	1.2791e-27	-2.25244	-0.532156
31188609	chr2:31188609:C:T	2.67452e-27	-2.04698	-2.94673e-10
31188692	chr2:31188692:G:A	9.83748e-28	-2.22421	-0.822924
31188842	chr2:31188842:T:C	1.00086e-27	-2.24432	-0.785571
31189183	chr2:31189183:A:T	1.60625e-27	-2.32036	-0.236485
31189230	chr2:31189230:T:C	2.26288e-27	-2.24402	0.029909
31189481	chr2:31189481:G:A	8.34485e-28	-2.28391	-0.927784
31189577	chr2:31189577:T:C	2.39544e-27	-2.22724	0.0700616
31189722	chr2:31189722:C:T	7.41196e-26	-5.9706e-10	1.27493
31189737	chr2:31189737:A:G	5.2312e-26	-5.9706e-10	0.926475
31189776	chr2:31189776:T:C	3.81599e-27	-1.69155	-2.94673e-10
31189780	chr2:31189780:T:C	2.7403e-27	-2.21775	0.195065
31189827	chr2:31189827:T:C	8.68238e-27	-5.9706e-10	-0.869455
31190081	chr2:31190081:C:T	2.40287e-27	-2.23897	0.0848824
31190604	chr2:31190604:G:GT	6.62513e-27	-5.9706e-10	-1.13988
31191357	chr2:31191357:G:A	3.41491e-27	-2.13773	0.335134
31191372	chr2:31191372:G:A	6.56901e-27	-5.9706e-10	-1.14839
31191459	chr2:31191459:T:G	1.0513e-27	-1.72704	-1.25368
31191537	chr2:31191537:C:A	6.24969e-27	-5.9706e-10	-1.19822
31191538	chr2:31191538:C:T	1.21721e-26	-5.9706e-10	-0.531607
31191546	chr2:31191546:C:T	2.17824e-27	-2.25223	-2.94673e-10
31191625	chr2:31191625:C:T	1.08795e-27	-2.35781	-0.58865
31191842	chr2:31191842:G:A	9.91134e-28	-1.92242	-1.11724
31191985	chr2:31191985:T:C	6.68567e-28	-2.18725	-1.24612
31192211	chr2:31192211:G:A	1.15739e-26	-2.2715	1.6895
31192375	chr2:31192375:C:T	8.39482e-27	-5.9706e-10	-0.903136
31192397	chr2:31192397:T:C	6.14077e-28	-2.3193	-1.19908
31192456	chr2:31192456:G:A	1.97922e-27	-1.50602	-0.842025
31192491	chr2:31192491:G:C	8.60012e-28	-1.97245	-1.2091
31192609	chr2:31192609:G:C	5.077e-27	-1.40603	-2.94673e-10
31192722	chr2:31192722:A:G	1.42657e-27	-1.6591	-1.01638
31192960	chr2:31192960:A:G	5.79459e-27	-0.12207	-1.15176
31192965	chr2:31192965:A:G	6.02293e-27	-0.0507873	-1.18439
31192988	chr2:31192988:G:C	1.9612e-27	-2.3572	-2.94673e-10
31192990	chr2:31192990:G:T	6.51306e-27	-5.9706e-10	-1.15694
31193347	chr2:31193347:T:C	1.76194e-27	-1.26235	-1.20199
31193439	chr2:31193439:C:T	1.39947e-27	-1.61774	-1.07692
31193440	chr2:31193440:G:A	6.73675e-27	-5.9706e-10	-1.12317
31193443	chr2:31193443:A:G	1.65078e-27	-1.32733	-1.20217
31193451	chr2:31193451:C:G	1.63174e-27	-1.33947	-1.20163
31193490	chr2:31193490:G:C	3.45601e-27	-1.79064	-2.94673e-10
31193650	chr2:31193650:T:C	5.79877e-27	-5.9706e-10	-1.27311
31193716	chr2:31193716:C:T	1.87204e-27	-1.19702	-1.2067
31193837	chr2:31193837:T:C	3.19143e-26	-5.9706e-10	0.432302
31194089	chr2:31194089:G:A	1.13349e-27	-1.94247	-0.96298
31194116	chr2:31194116:C:T	1.10144e-27	-1.999	-0.935134
31194424	chr2:31194424:T:C	8.08874e-28	-2.01684	-1.22602
31194906	chr2:31194906:G:A	1.19288e-27	-1.6567	-1.19769
31194923	chr2:31194923:C:T	5.99924e-27	-5.9706e-10	-1.23912
31194997	chr2:31194997:T:C	1.53465e-27	-1.86428	-0.738167
31195360	chr2:31195360:A:T	2.2614e-27	-2.21477	-2.94673e-10
31195533	chr2:31195533:T:C	4.74763e-27	-0.222108	-1.251
31195568	chr2:31195568:C:T	6.94837e-27	-5.9706e-10	-1.09224
31195585	chr2:31195585:C:T	1.63731e-27	-1.84205	-0.695644
31195589	chr2:31195589:G:A	1.60077e-27	-1.8856	-0.674664
31195627	chr2:31195627:A:G	1.63253e-27	-1.85791	-0.682713
31195649	chr2:31195649:T:A	1.63029e-27	-1.84006	-0.701928
31195722	chr2:31195722:T:G	2.41834e-26	-5.9706e-10	0.154917
31195940	chr2:31195940:T:C	6.1687e-27	-5.9706e-10	-1.21126
31196196	chr2:31196196:T:G	1.55094e-27	-1.91221	-0.67968
31196503	chr2:31196503:C:G	1.65539e-27	-1.85031	-0.676409
31196538	chr2:31196538:G:A	1.31939e-26	-5.9706e-10	-0.450994
31196588	chr2:31196588:A:AT	1.54824e-27	-1.86717	-0.726458
31197018	chr2:31197018:A:G	3.19939e-27	-1.85385	-0.0139375
31197068	chr2:31197068:A:G	5.61089e-27	-1.26734	-0.0387029
31197277	chr2:31197277:C:T	1.62055e-27	-1.32483	-1.22316
31197287	chr2:31197287:G:C	6.54046e-27	-5.9706e-10	-1.15274
31197379	chr2:31197379:A:G	2.06204e-27	-1.79425	-0.512804
31197496	chr2:31197496:T:G	1.51864e-25	-5.9706e-10	1.99223
31197517	chr2:31197517:G:C	1.98553e-27	-1.81858	-0.52629
31197549	chr2:31197549:G:A	2.03931e-27	-1.77507	-0.543064
31197619	chr2:31197619:T:C	5.95407e-27	-5.9706e-10	-1.24668
31197640	chr2:31197640:C:A	3.4672e-27	-2.23834	0.450933
31197999	chr2:31197999:A:AT	1.96991e-27	-1.80756	-0.545204
31198051	chr2:31198051:T:C	1.52752e-25	-5.9706e-10	1.99807
31198262	chr2:31198262:C:T	1.96167e-27	-1.83957	-0.517386
31198357	chr2:31198357:T:TTC	5.79388e-27	-0.038196	-1.23575
31198468	chr2:31198468:T:C	1.91998e-27	-1.8545	-0.523939
31198716	chr2:31198716:A:G	5.46836e-27	-0.0582722	-1.2735
31198835	chr2:31198835:C:G	9.60576e-28	-1.92138	-1.1496
31198842	chr2:31198842:T:C	7.89589e-28	-2.3757	-0.891298
31199030	chr2:31199030:A:G	3.52422e-27	-2.30527	0.534178
31199124	chr2:31199124:T:A	6.64412e-27	-5.9706e-10	-1.13702
31199321	chr2:31199321:G:A	2.17054e-27	-1.73048	-0.525294
31199332	chr2:31199332:A:T	2.50269e-26	-1.68389	1.87309
31199335	chr2:31199335:C:T	9.62637e-28	-1.8811	-1.18773
31199648	chr2:31199648:T:A	1.90256e-27	-1.86332	-0.524233
31199714	chr2:31199714:T:C	2.21294e-26	-5.9706e-10	0.0661548
31199735	chr2:31199735:A:T	1.84436e-27	-1.85842	-0.560195
31199745	chr2:31199745:A:G	2.15481e-26	-5.9706e-10	0.0395374
31199848	chr2:31199848:T:C	2.01262e-27	-1.80178	-0.529532
31199908	chr2:31199908:T:C	1.94485e-27	-2.36557	-2.94673e-10
31200225	chr2:31200225:G:A	5.92033e-27	-5.9706e-10	-1.25236
31200357	chr2:31200357:C:T	1.51759e-25	-5.9706e-10	1.99154
31200577	chr2:31200577:G:A	1.84969e-27	-1.90953	-0.506201
31201012	chr2:31201012:C:T	4.1042e-26	-5.9706e-10	0.683844
31201215	chr2:31201215:G:A	5.79649e-27	-5.9706e-10	-1.2735
31201251	chr2:31201251:G:C	2.27219e-26	-1.68063	1.7732
31201813	chr2:31201813:G:A	1.564e-25	-5.9706e-10	2.02167
31201830	chr2:31201830:T:C	3.4909e-27	-1.78059	-2.94673e-10
31202255	chr2:31202255:A:C	7.23811e-27	-5.9706e-10	-1.05139
31202319	chr2:31202319:G:A	8.35154e-28	-2.20226	-1.00863
31202422	chr2:31202422:T:C	1.52078e-25	-5.9706e-10	1.99364
31202468	chr2:31202468:G:A	2.25505e-27	-2.21758	-2.94673e-10
31202794	chr2:31202794:T:C	1.3741e-27	-1.97912	-0.733838
31202917	chr2:31202917:A:G	9.02285e-27	-1.45048	0.619492
31203230	chr2:31203230:T:G	8.55204e-28	-2.20535	-0.981821
31203232	chr2:31203232:C:T	8.49231e-28	-2.20486	-0.989313
31203367	chr2:31203367:A:AGAT	1.01798e-26	-5.9706e-10	-0.710347
31203580	chr2:31203580:G:A	1.98529e-26	-5.9706e-10	-0.0423985
31203583	chr2:31203583:T:G	2.97466e-27	-0.669367	-1.27125
31203612	chr2:31203612:C:T	1.22297e-27	-1.74319	-1.08628
31204006	chr2:31204006:A:C	6.94565e-27	0.180847	-1.27348
31204059	chr2:31204059:A:C	5.90855e-27	-5.9706e-10	-1.25435
31204216	chr2:31204216:T:C	6.6494e-27	-0.206642	-0.929581
31204504	chr2:31204504:C:A	2.33744e-27	-1.55958	-0.622119
31204834	chr2:31204834:A:T	1.61576e-26	-5.9706e-10	-0.248362
31204866	chr2:31204866:G:A	1.49272e-27	-1.87878	-0.75137
31204921	chr2:31204921:C:G	7.76485e-27	0.220988	-1.20213
31204932	chr2:31204932:A:G	2.53721e-26	-5.9706e-10	0.202898
31204988	chr2:31204988:T:C	1.50252e-27	-1.53151	-1.0921
31205119	chr2:31205119:G:C	6.69106e-27	-5.9706e-10	-1.12998
31205164	chr2:31205164:G:T	9.39357e-27	-2.22333	1.43261
31205246	chr2:31205246:G:A	8.67143e-27	-5.9706e-10	-0.870717
31205325	chr2:31205325:G:A	1.47767e-25	-5.9706e-10	1.96488
31205930	chr2:31205930:CT:C	5.81532e-27	-5.9706e-10	-1.27026
31205941	chr2:31205941:C:T	2.42954e-26	-5.9706e-10	0.159537
31206158	chr2:31206158:G:A	1.06103e-27	-1.71619	-1.25532
31206377	chr2:31206377:G:A	7.81215e-28	-2.35227	-0.925383
31206966	chr2:31206966:C:T	1.32827e-27	-1.58721	-1.15967
31206968	chr2:31206968:A:G	1.25209e-27	-2.1219	-0.684036
31207162	chr2:31207162:C:CT	1.12843e-27	-1.72493	-1.18499
31207232	chr2:31207232:G:A	6.9146e-27	-1.09712	-2.94673e-10
31207393	chr2:31207393:C:T	6.98218e-28	-2.36323	-1.02674
31207439	chr2:31207439:C:A	1.71035e-27	-2.16639	-0.327669
31207576	chr2:31207576:G:T	2.59109e-26	-5.9706e-10	0.223914
31207702	chr2:31207702:T:G	1.20011e-27	-2.15613	-0.692207
31207772	chr2:31207772:G:A	1.21065e-27	-2.12257	-0.717024
31207780	chr2:31207780:A:G	1.92238e-26	-2.17478	2.10018
31207823	chr2:31207823:C:T	2.39126e-26	-5.9706e-10	0.143655
31207883	chr2:31207883:T:A	6.03126e-27	-5.9706e-10	-1.2338
31208198	chr2:31208198:C:T	1.15402e-27	-2.11929	-0.768211
31208340	chr2:31208340:T:A	9.96778e-28	-2.19174	-0.842239
31208387	chr2:31208387:T:C	1.18525e-27	-2.07111	-0.789695
31208785	chr2:31208785:T:C	1.18826e-27	-2.10115	-0.757109
31208859	chr2:31208859:C:T	1.24482e-27	-1.60935	-1.20241
31208928	chr2:31208928:A:G	1.07508e-27	-2.12489	-0.833462
31209018	chr2:31209018:G:A	1.3858e-27	-1.56375	-1.14072
31209055	chr2:31209055:G:A	1.91483e-27	-2.38112	-2.94673e-10
31209114	chr2:31209114:C:T	1.16535e-27	-2.11302	-0.764711
31209225	chr2:31209225:C:T	1.10876e-27	-2.11707	-0.810443
31209233	chr2:31209233:A:T	1.25121e-27	-2.08027	-0.726369
31209387	chr2:31209387:T:C	2.06505e-27	-2.3056	-2.94673e-10
31209556	chr2:31209556:T:C	1.00151e-27	-2.10676	-0.92248
31209715	chr2:31209715:A:G	1.13884e-27	-2.17022	-0.730517
31209748	chr2:31209748:GA:G	1.03431e-27	-2.17424	-0.822778
31209754	chr2:31209754:G:A	1.73785e-26	-2.21667	2.04115
31209771	chr2:31209771:T:C	1.23348e-27	-2.17346	-0.647446
31210157	chr2:31210157:G:C	1.94555e-27	-2.36521	-2.94673e-10
31210164	chr2:31210164:C:A	1.50898e-27	-2.31786	-0.301453
31210232	chr2:31210232:A:G	4.92183e-27	-0.356295	-1.08078
31210305	chr2:31210305:G:A	9.57103e-28	-2.15447	-0.920121
31210363	chr2:31210363:G:A	2.31044e-26	-5.9706e-10	0.109271
31210423	chr2:31210423:G:A	6.80191e-27	-5.9706e-10	-1.11355
31210427	chr2:31210427:G:A	9.06718e-27	-5.9706e-10	-0.82609
31210538	chr2:31210538:A:G	7.69724e-27	-5.9706e-10	-0.989889
31210751	chr2:31210751:T:TATA	1.27333e-27	-2.1219	-0.667217
31210845	chr2:31210845:G:A	1.15338e-27	-2.12654	-0.761515
31210872	chr2:31210872:G:A	5.33139e-26	0.945446	-2.94673e-10
31210951	chr2:31210951:ATT:A	1.04965e-27	-2.16291	-0.819389
31210988	chr2:31210988:A:T	1.93999e-26	-2.20075	2.13527
31211228	chr2:31211228:A:G	7.80869e-27	-5.9706e-10	-0.975514
31211318	chr2:31211318:G:A	6.87699e-27	-0.104104	-0.998466
31211332	chr2:31211332:A:G	7.33617e-28	-2.07003	-1.27049
31211598	chr2:31211598:T:C	5.02935e-27	-0.408053	-1.00741
31211664	chr2:31211664:T:C	2.96365e-27	-1.0697	-0.874628
31211668	chr2:31211668:T:C	6.50856e-27	-1.15763	-2.94673e-10
31211740	chr2:31211740:C:T	4.08791e-27	-1.62272	-2.94673e-10
31211805	chr2:31211805:C:T	1.06868e-26	-5.9706e-10	-0.661738
31212317	chr2:31212317:A:C	2.02058e-25	-5.9706e-10	2.2778
31212474	chr2:31212474:C:T	2.33817e-27	-2.23949	0.0581096
31212713	chr2:31212713:A:G	1.07665e-26	-0.933554	0.279241
31213141	chr2:31213141:G:A	2.45983e-27	-2.27531	0.144652
31213168	chr2:31213168:A:G	8.52742e-27	0.385897	-1.27336
31213291	chr2:31213291:C:T	2.11835e-26	-5.9706e-10	0.0224721
31213442	chr2:31213442:C:T	1.5157e-27	-1.49572	-1.11915
31213492	chr2:31213492:T:C	3.35822e-27	-0.86456	-0.95478
31213530	chr2:31213530:T:C	3.52442e-27	-0.81747	-0.953564
31213567	chr2:31213567:G:A	3.61339e-27	-0.795606	-0.950499
31213692	chr2:31213692:T:G	6.11853e-27	-5.9706e-10	-1.21943
31213857	chr2:31213857:C:A	2.18063e-27	-2.30215	0.0510111
31213920	chr2:31213920:AG:A	2.6823e-26	-5.9706e-10	0.258508
31214037	chr2:31214037:T:G	7.11721e-27	-0.246495	-0.82174
31214227	chr2:31214227:T:C	9.74166e-26	-2.08159	3.62984
31214245	chr2:31214245:G:A	7.56341e-27	-0.187146	-0.820282
31214280	chr2:31214280:G:C	8.16458e-28	-2.30505	-0.928477
31214348	chr2:31214348:T:C	2.39617e-27	-0.902648	-1.25423
31214374	chr2:31214374:G:A	7.98109e-27	-0.137967	-0.815709
31214556	chr2:31214556:G:A	1.06792e-26	-5.9706e-10	-0.662453
31214754	chr2:31214754:T:C	8.79078e-27	-0.0399963	-0.817051
31214802	chr2:31214802:C:T	5.80181e-27	-5.9706e-10	-1.27258
31214806	chr2:31214806:C:T	6.73734e-27	-5.9706e-10	-1.12309
31214983	chr2:31214983:C:G	8.62008e-27	-0.0801755	-0.796481
31214993	chr2:31214993:C:T	2.03041e-26	-2.1708	2.15087
31215006	chr2:31215006:C:T	1.33236e-27	-2.1948	-0.549
31215142	chr2:31215142:T:C	8.97117e-27	-5.9706e-10	-0.836735
31215157	chr2:31215157:C:T	1.81105e-26	-5.9706e-10	-0.134258
31215225	chr2:31215225:C:T	1.10648e-26	-5.9706e-10	-0.62698
31215265	chr2:31215265:C:T	8.45202e-27	-0.107903	-0.788442
31215266	chr2:31215266:A:G	8.64948e-27	-0.0717865	-0.801465
31215362	chr2:31215362:T:C	8.2023e-27	-5.9706e-10	-0.926336
31215382	chr2:31215382:G:A	8.90937e-27	-0.0562932	-0.787354
31215448	chr2:31215448:C:T	9.49931e-27	-5.9706e-10	-0.779532
31215682	chr2:31215682:A:G	1.00773e-26	0.0834594	-0.803925
31215923	chr2:31215923:C:T	8.05544e-27	-0.119409	-0.824995
31215949	chr2:31215949:T:C	8.30981e-27	-0.136517	-0.776798
31216566	chr2:31216566:T:C	8.37955e-27	-0.0691125	-0.835844
31216577	chr2:31216577:T:C	8.17305e-27	-0.104685	-0.825224
31216769	chr2:31216769:G:A	1.14064e-26	-5.9706e-10	-0.596577
31217019	chr2:31217019:C:T	9.52779e-28	-1.80986	-1.26926
31217298	chr2:31217298:A:G	1.33992e-27	-2.24933	-0.488815
31217463	chr2:31217463:G:A	2.63288e-27	-0.883387	-1.17929
31217504	chr2:31217504:C:T	2.33376e-27	-1.00583	-1.17744
31217986	chr2:31217986:C:G	5.88751e-27	-5.9706e-10	-1.25792
31218152	chr2:31218152:T:C	1.02368e-26	-5.9706e-10	-0.704766
31218464	chr2:31218464:T:C	1.92787e-27	-2.37433	-2.94673e-10
31218489	chr2:31218489:CA:C	5.85311e-27	-5.9706e-10	-1.26378
31218530	chr2:31218530:A:G	2.9017e-27	-2.26692	0.30147
31218898	chr2:31218898:C:T	1.64097e-25	-5.9706e-10	2.0697
31219185	chr2:31219185:C:T	3.27581e-26	-5.9706e-10	0.4584
31219613	chr2:31219613:G:A	6.163e-27	-5.9706e-10	-1.21219
31219752	chr2:31219752:A:G	2.16341e-25	-5.9706e-10	2.3461
31219756	chr2:31219756:G:T	8.34459e-26	1.15574	0.237705
31219881	chr2:31219881:G:A	1.07568e-27	-1.92959	-1.02821
31220009	chr2:31220009:C:T	6.42179e-28	-2.37346	-1.10018
31220033	chr2:31220033:C:T	9.03117e-27	-0.830069	-2.94673e-10
31220307	chr2:31220307:C:T	1.69225e-27	-1.47303	-1.03166
31220345	chr2:31220345:AC:A	4.66748e-27	-1.49013	-2.94673e-10
31220795	chr2:31220795:T:C	1.24632e-27	-1.61114	-1.19942
31220875	chr2:31220875:A:G	1.84095e-27	-1.24122	-1.17925
31220954	chr2:31220954:G:A	7.15876e-27	-5.9706e-10	-1.06241
31220961	chr2:31220961:C:G	5.84024e-27	-5.9706e-10	-1.26598
31221184	chr2:31221184:A:G	2.1652e-26	0.153611	-0.109265
31221396	chr2:31221396:T:C	1.26554e-27	-1.78625	-1.00901
31221755	chr2:31221755:A:T	7.15876e-27	-5.9706e-10	-1.06241
31221960	chr2:31221960:C:A	1.87323e-27	-1.54761	-0.855475
31222169	chr2:31222169:A:G	1.67348e-27	-1.63934	-0.876507
31222386	chr2:31222386:T:A	5.12176e-27	-1.39725	-2.94673e-10
31222406	chr2:31222406:T:G	1.31573e-26	0.377643	-0.83142
31222441	chr2:31222441:T:C	1.21949e-26	-5.9706e-10	-0.529736
31222600	chr2:31222600:G:A	1.32153e-27	-1.47895	-1.273
31222749	chr2:31222749:A:G	1.98071e-27	-1.50019	-0.847108
31222825	chr2:31222825:A:C	1.05937e-27	-1.741	-1.23207
31222893	chr2:31222893:G:A	2.14906e-27	-1.18927	-1.07645
31222929	chr2:31222929:A:G	5.22355e-27	-0.864615	-0.512958
31223033	chr2:31223033:A:G	1.8867e-27	-1.54868	-0.847237
31223123	chr2:31223123:C:A	3.63316e-26	-5.9706e-10	0.561937
31223236	chr2:31223236:C:T	1.90184e-27	-2.38793	-2.94673e-10
31223280	chr2:31223280:T:C	5.94962e-27	-5.9706e-10	-1.24742
31223545	chr2:31223545:T:TTC	4.66821e-27	-1.48997	-2.94673e-10
31223565	chr2:31223565:G:A	1.01577e-27	-1.98258	-1.03253
31223588	chr2:31223588:G:A	9.997e-28	-2.37899	-0.65206
31223630	chr2:31223630:G:A	1.33775e-27	-1.46804	-1.27172
31223673	chr2:31223673:C:T	7.06605e-28	-2.38087	-0.997169
31223686	chr2:31223686:G:A	3.6077e-26	-5.9706e-10	0.554905
31223810	chr2:31223810:G:A	1.94547e-27	-1.28991	-1.07534
31223877	chr2:31223877:T:A	1.04413e-27	-2.30722	-0.680353
31223988	chr2:31223988:C:T	6.12223e-27	-5.9706e-10	-1.21882
31223995	chr2:31223995:C:T	3.5092e-26	-5.9706e-10	0.527223
31224029	chr2:31224029:T:A	1.21206e-27	-2.2801	-0.558325
31224158	chr2:31224158:A:G	1.12791e-27	-2.31941	-0.590972
31224258	chr2:31224258:A:G	1.4537e-26	0.721175	-1.07523
31224275	chr2:31224275:C:T	3.90931e-27	-1.41225	-0.255135
31224364	chr2:31224364:T:C	3.07731e-26	-5.9706e-10	0.395891
31224441	chr2:31224441:G:A	1.13726e-27	-2.3117	-0.590427
31225393	chr2:31225393:A:G	7.90308e-28	-2.30761	-0.958476
31225650	chr2:31225650:G:A	5.85616e-27	-5.9706e-10	-1.26326
31225820	chr2:31225820:G:A	6.29382e-28	-2.22148	-1.27229
31225873	chr2:31225873:AAGAC:A	5.80773e-27	-5.9706e-10	-1.27156
31226047	chr2:31226047:T:C	1.94027e-27	-2.36793	-2.94673e-10
31226349	chr2:31226349:T:C	7.65373e-27	-5.9706e-10	-0.995558
31226457	chr2:31226457:G:C	6.09823e-27	-5.9706e-10	-1.22275
31226506	chr2:31226506:C:G	5.94679e-27	-5.9706e-10	-1.2479
31226532	chr2:31226532:C:T	6.55204e-27	-5.9706e-10	-1.15097
31226616	chr2:31226616:G:A	7.50121e-27	-5.9706e-10	-1.01569
31227257	chr2:31227257:C:T	1.9003e-27	-2.38874	-2.94673e-10
31227280	chr2:31227280:G:A	8.48072e-28	-2.3648	-0.830736
31227340	chr2:31227340:C:T	7.73147e-27	-5.9706e-10	-0.985452
31227583	chr2:31227583:T:C	7.01973e-27	-5.9706e-10	-1.08203
31227656	chr2:31227656:C:T	1.24399e-27	-2.38238	-0.430053
31227774	chr2:31227774:T:C	2.87666e-27	-0.716528	-1.25759
31227778	chr2:31227778:G:A	1.32128e-27	-2.37987	-0.372278
31227899	chr2:31227899:G:A	1.34836e-27	-2.38087	-0.350989
31228085	chr2:31228085:G:A	1.73152e-27	-1.37213	-1.10962
31228088	chr2:31228088:C:G	1.18843e-27	-2.2696	-0.588515
31228191	chr2:31228191:TC:T	4.63208e-27	-2.27302	0.775276
31228870	chr2:31228870:T:A	1.13747e-25	-1.42388	3.12711
31228871	chr2:31228871:C:A	1.13656e-25	-1.42727	3.12969
31229015	chr2:31229015:A:G	9.48031e-28	-2.33984	-0.744277
31229128	chr2:31229128:G:A	1.2774e-27	-1.84301	-0.942911
31229157	chr2:31229157:G:A	1.12011e-26	0.0785273	-0.693265
31229328	chr2:31229328:T:C	1.06461e-26	-0.0194068	-0.646148
31229343	chr2:31229343:G:C	6.11086e-27	-5.9706e-10	-1.22068
31229365	chr2:31229365:G:A	1.71265e-26	0.752532	-0.942657
31229835	chr2:31229835:T:C	2.38689e-26	-1.58038	1.7222
31229994	chr2:31229994:C:T	1.47443e-27	-1.41299	-1.22949
31230199	chr2:31230199:C:G	1.30165e-26	-5.9706e-10	-0.464535
31230257	chr2:31230257:G:C	1.30188e-27	-2.2048	-0.562138
31230405	chr2:31230405:T:C	6.34066e-27	-5.9706e-10	-1.18377
31230985	chr2:31230985:G:A	1.16039e-26	-5.9706e-10	-0.57941
31231022	chr2:31231022:C:G	6.0695e-27	-5.9706e-10	-1.22747
31231073	chr2:31231073:T:C	7.77891e-27	-5.9706e-10	-0.979335
31231114	chr2:31231114:T:C	1.23231e-26	-5.9706e-10	-0.519278
31231192	chr2:31231192:T:C	9.16198e-27	-5.9706e-10	-0.815689
31231295	chr2:31231295:A:G	3.65085e-27	-1.73579	-2.94673e-10
31231352	chr2:31231352:C:T	1.11135e-26	-5.9706e-10	-0.622588
31231388	chr2:31231388:C:T	1.02969e-23	6.73242	-0.523577
31231394	chr2:31231394:ACTT:A	1.40437e-26	-5.9706e-10	-0.388575
31231679	chr2:31231679:C:T	1.5952e-23	5.33446	1.31213
31231743	chr2:31231743:G:A	4.24444e-26	1.18864	-0.471191
31231753	chr2:31231753:C:G	1.10575e-26	-5.9706e-10	-0.627639
31231781	chr2:31231781:T:C	3.53219e-26	-5.9706e-10	0.533753
31231798	chr2:31231798:C:T	2.33906e-27	-2.181	-2.94673e-10
31231799	chr2:31231799:G:A	2.55865e-26	1.22917	-1.01786
31231820	chr2:31231820:G:A	8.38376e-27	-5.9706e-10	-0.904454
31231883	chr2:31231883:C:A	6.30597e-27	-5.9706e-10	-1.18925
31232135	chr2:31232135:G:A	5.87648e-27	-5.9706e-10	-1.25979
31232282	chr2:31232282:C:T	3.67661e-19	17.8761	-1.18419
31232361	chr2:31232361:G:A	3.00292e-19	17.7127	-1.22317
31232528	chr2:31232528:T:C	1.15428e-26	-5.9706e-10	-0.58469
31233952	chr2:31233952:T:C	9.48955e-27	-5.9706e-10	-0.78056
31234426	chr2:31234426:G:A	6.22105e-27	-5.9706e-10	-1.20281
31234951	chr2:31234951:T:C	1.161e-18	19.067	-1.22522
31235115	chr2:31235115:T:C	7.15517e-08	41.7443	0.941884
31235324	chr2:31235324:G:A	8.36185e-07	44.6634	0.481198
31235470	chr2:31235470:T:C	1.1015e-26	-5.9706e-10	-0.631497
31236171	chr2:31236171:C:T	1.25528e-27	-2.35772	-0.445673
31236284	chr2:31236284:G:A	6.96621e-26	-5.9706e-10	1.21291
31236760	chr2:31236760:G:C	5.31456e-24	3.01374	2.53372
31236878	chr2:31236878:C:T	2.0516e-18	19.482	-1.07089
31236978	chr2:31236978:G:A	8.66404e-27	-5.9706e-10	-0.87157
31237103	chr2:31237103:C:T	5.44867e-18	20.1952	-0.807278
31237259	chr2:31237259:TAGG:T	7.3022e-27	-5.9706e-10	-1.04258
31237485	chr2:31237485:A:C	3.48501e-27	-1.78228	-2.94673e-10
31237806	chr2:31237806:A:G	5.80941e-27	-5.9706e-10	-1.27127
31237842	chr2:31237842:C:G	2.52771e-26	-5.9706e-10	0.199149
31237993	chr2:31237993:T:G	3.01806e-26	-5.9706e-10	0.37645
31238507	chr2:31238507:C:T	1.41863e-26	-5.9706e-10	-0.378475
31238529	chr2:31238529:G:A	3.01831e-24	2.32131	2.66039
31238762	chr2:31238762:G:A	8.88694e-27	-5.9706e-10	-0.846168
31238907	chr2:31238907:G:T	6.63521e-27	-5.9706e-10	-1.13836
31238921	chr2:31238921:G:A	6.63989e-27	-5.9706e-10	-1.13766
31238961	chr2:31238961:A:G	5.81398e-27	-5.9706e-10	-1.27049
31238964	chr2:31238964:G:A	1.11906e-23	2.59714	3.69493
31239116	chr2:31239116:C:T	4.61828e-24	3.36277	2.04426
31239135	chr2:31239135:A:G	1.05023e-26	-5.9706e-10	-0.679155
31239177	chr2:31239177:G:A	3.09432e-24	2.68711	2.31946
31239423	chr2:31239423:G:A	6.0527e-27	-5.9706e-10	-1.23025
31239440	chr2:31239440:C:A	1.87085e-27	-2.1036	-0.300758
31239448	chr2:31239448:G:A	1.68349e-26	-5.9706e-10	-0.207297
31239507	chr2:31239507:C:A	0.00353607	52.741	0.753319
31239720	chr2:31239720:A:G	2.28508e-26	-5.9706e-10	0.0982345
31239805	chr2:31239805:C:T	5.79688e-27	-5.9706e-10	-1.27343
31239937	chr2:31239937:G:A	2.57847e-23	7.12679	-2.94673e-10
31240032	chr2:31240032:G:A	5.86033e-27	-5.9706e-10	-1.26254
31240053	chr2:31240053:T:C	1.68193e-18	19.2886	-1.07614
31240152	chr2:31240152:G:A	7.2746e-27	-5.9706e-10	-1.04636
31240162	chr2:31240162:G:A	3.43302e-19	17.8308	-1.20746
31240178	chr2:31240178:A:T	7.00343e-08	40.9138	1.75097
31240584	chr2:31240584:C:T	5.83143e-27	-5.9706e-10	-1.26749
31240618	chr2:31240618:G:A	6.15542e-27	-5.9706e-10	-1.21342
31240668	chr2:31240668:C:A	2.46393e-06	46.0133	0.211968
31240694	chr2:31240694:C:T	7.19799e-27	-5.9706e-10	-1.05695
31240861	chr2:31240861:A:G	1.01965e-26	-5.9706e-10	-0.708709
31241122	chr2:31241122:C:T	6.62592e-27	-5.9706e-10	-1.13976
31241351	chr2:31241351:G:A	9.32466e-28	-2.07535	-1.02532
31241855	chr2:31241855:G:A	8.52511e-27	-5.9706e-10	-0.887734
31241963	chr2:31241963:A:G	0.0115959	53.7726	0.909363
31242084	chr2:31242084:GCTC:G	6.15443e-28	-2.25971	-1.25645
31242100	chr2:31242100:G:A	1.04966e-26	-5.9706e-10	-0.679703
31242108	chr2:31242108:C:T	3.06116e-05	48.1437	0.60117
31242162	chr2:31242162:C:T	7.10919e-27	-5.9706e-10	-1.06936
31242412	chr2:31242412:C:A	3.90327e-23	3.68451	3.8569
31242554	chr2:31242554:T:C	3.13487e-27	-1.88816	-2.94673e-10
31242669	chr2:31242669:T:G	6.70068e-27	-5.9706e-10	-1.12854
31242675	chr2:31242675:G:T	2.80511e-05	48.0772	0.580349
31242871	chr2:31242871:C:A	2.01009e-24	2.48871	2.08648
31242996	chr2:31242996:G:T	5.37853e-17	22.935	-1.25751
31243105	chr2:31243105:C:T	1.05913e-26	-5.9706e-10	-0.670715
31243259	chr2:31243259:C:T	4.00652e-26	-5.9706e-10	0.659757
31243329	chr2:31243329:A:G	6.47842e-27	-5.9706e-10	-1.16227
31243459	chr2:31243459:TC:T	1.00584e-26	-5.9706e-10	-0.722341
31244485	chr2:31244485:T:A	7.05528e-16	24.9356	-0.684117
31244553	chr2:31244553:G:C	1.24739e-26	-5.9706e-10	-0.507111
31245021	chr2:31245021:C:T	5.84184e-27	-5.9706e-10	-1.2657
31245186	chr2:31245186:G:A	2.60122e-27	-2.07477	-2.94673e-10
31245327	chr2:31245327:G:C	8.2984e-27	-5.9706e-10	-0.914689
31245860	chr2:31245860:C:T	6.67259e-27	-5.9706e-10	-1.13274
31245905	chr2:31245905:A:C	1.29294e-22	5.22932	3.50977
31246049	chr2:31246049:G:A	4.42346e-16	24.6595	-0.87487
31246156	chr2:31246156:G:A	8.8966e-18	21.1388	-1.26064
31246230	chr2:31246230:G:T	1.14974e-26	-5.9706e-10	-0.588633
31246641	chr2:31246641:C:T	6.01898e-27	-5.9706e-10	-1.23583
31247363	chr2:31247363:A:C	1.55124e-26	-5.9706e-10	-0.28911
31247407	chr2:31247407:A:G	7.65351e-27	-5.9706e-10	-0.995586
31247476	chr2:31247476:A:G	8.99354e-27	-5.9706e-10	-0.834244
31247781	chr2:31247781:A:G	7.98342e-27	-5.9706e-10	-0.953384
31248127	chr2:31248127:C:T	3.65392e-26	-5.9706e-10	0.567635
31248308	chr2:31248308:T:C	3.23692e-19	17.8367	-1.27214
31248927	chr2:31248927:C:T	5.84714e-27	-5.9706e-10	-1.2648
31248996	chr2:31248996:A:T	6.6316e-27	-5.9706e-10	-1.1389
31249040	chr2:31249040:G:T	2.17056e-27	-2.09383	-0.161938
31250329	chr2:31250329:C:T	6.277e-18	20.7934	-1.264
31250466	chr2:31250466:C:A	1.9031e-27	-2.38727	-2.94673e-10
31250940	chr2:31250940:G:C	6.49365e-27	-5.9706e-10	-1.15993
31251261	chr2:31251261:G:A	6.58628e-27	-5.9706e-10	-1.14576
31251621	chr2:31251621:A:C	6.79959e-05	49.3954	0.147554
31251653	chr2:31251653:C:T	3.96328e-26	0.648905	-2.94673e-10
31251807	chr2:31251807:C:T	5.87694e-27	-5.9706e-10	-1.25971
31252012	chr2:31252012:C:T	5.37709e-23	4.21232	3.64941
31252037	chr2:31252037:G:A	4.92296e-23	4.14263	3.63087
31252080	chr2:31252080:G:A	5.81507e-27	-5.9706e-10	-1.2703
31252218	chr2:31252218:A:G	1.36828e-26	-5.9706e-10	-0.414609
31252295	chr2:31252295:G:T	6.46132e-27	-5.9706e-10	-1.16492
31252388	chr2:31252388:A:G	1.4468e-23	4.69578	1.85316
31252447	chr2:31252447:A:G	6.49599e-27	-5.9706e-10	-1.15957
31252538	chr2:31252538:A:G	5.81676e-27	-5.9706e-10	-1.27001
31252543	chr2:31252543:C:T	5.79663e-27	-5.9706e-10	-1.27347
31252696	chr2:31252696:T:C	6.65584e-27	-5.9706e-10	-1.13526
31252960	chr2:31252960:C:T	1.90336e-27	-2.38713	-2.94673e-10
31253110	chr2:31253110:C:T	6.42714e-27	-5.9706e-10	-1.17022
31253908	chr2:31253908:G:A	5.88384e-27	-5.9706e-10	-1.25854
31254194	chr2:31254194:C:T	5.9288e-27	-5.9706e-10	-1.25093
31254309	chr2:31254309:A:T	1.16937e-25	1.8109	-0.080013
31254486	chr2:31254486:G:A	7.37566e-27	-5.9706e-10	-1.03256
31254519	chr2:31254519:C:T	2.55862e-27	-2.09128	-2.94673e-10
31254683	chr2:31254683:G:A	1.96618e-27	-2.35466	-2.94673e-10
31254723	chr2:31254723:G:A	4.88911e-25	2.08067	1.08076
31254972	chr2:31254972:G:A	0.471909	56.3399	2.0482
31255425	chr2:31255425:TCCTCATTCAGCTCTACCACAGACC:T	5.97422e-27	-5.9706e-10	-1.2433
31255477	chr2:31255477:T:G	3.29213e-27	-1.92133	0.0821139
31255826	chr2:31255826:G:A	8.67868e-26	0.893172	0.539532
31255954	chr2:31255954:A:G	8.51614e-18	21.1079	-1.27337
31256368	chr2:31256368:G:A	5.57864e-26	0.520224	0.470555
31256559	chr2:31256559:G:A	4.93023e-26	0.678296	0.188923
31256687	chr2:31256687:A:G	6.30221e-27	-5.9706e-10	-1.18985
31256771	chr2:31256771:T:C	1.3606e-26	-5.9706e-10	-0.420242
31257033	chr2:31257033:C:T	1.55506e-27	-1.81263	-0.776608
31257034	chr2:31257034:C:T	0.000210885	47.1775	3.49736
31257116	chr2:31257116:A:C	5.92864e-27	-5.9706e-10	-1.25096
31257149	chr2:31257149:T:G	0.000304198	47.0978	3.94346
31257382	chr2:31257382:C:T	5.63513e-18	20.3038	-0.882229
31257453	chr2:31257453:G:A	6.22285e-27	-5.9706e-10	-1.20252
31257470	chr2:31257470:C:T	2.65744e-26	-5.9706e-10	0.249197
31257473	chr2:31257473:C:T	2.06611e-26	-5.9706e-10	-0.0024985
31257485	chr2:31257485:C:T	0.00129153	49.0677	3.41944
31257629	chr2:31257629:C:A	0.00154829	49.2125	3.45593
31257736	chr2:31257736:C:A	2.12026e-26	-5.9706e-10	0.0233744
31257784	chr2:31257784:C:G	1.98362e-26	-5.9706e-10	-0.0432416
31257835	chr2:31257835:C:T	1.80237e-26	-5.9706e-10	-0.139066
31257928	chr2:31257928:C:T	2.10164e-26	-5.9706e-10	0.0145505
31257934	chr2:31257934:G:A	7.59644e-27	-1.00307	-2.94673e-10
31258101	chr2:31258101:G:A	0.509474	54.2642	4.20044
31258197	chr2:31258197:C:T	4.60865e-19	17.357	-0.439169
31258261	chr2:31258261:A:G	7.17936e-27	-5.9706e-10	-1.05954
31258442	chr2:31258442:A:G	1.09383e-26	0.262143	-0.900625
31258620	chr2:31258620:G:A	1.41429e-26	-5.9706e-10	-0.381538
31258908	chr2:31258908:G:GT	2.5284e-26	0.544843	-0.345423
31258975	chr2:31258975:T:C	5.88559e-27	-5.9706e-10	-1.25824
31258989	chr2:31258989:G:A	6.20993e-27	-5.9706e-10	-1.2046
31259171	chr2:31259171:C:G	9.18633e-27	-5.9706e-10	-0.813034
31259199	chr2:31259199:C:T	8.94433e-27	-5.9706e-10	-0.839731
31259347	chr2:31259347:C:G	7.39726e-27	-5.9706e-10	-1.02964
31259434	chr2:31259434:A:G	1.81588e-19	17.2471	-1.26059
31259759	chr2:31259759:C:A	5.84632e-27	-5.9706e-10	-1.26494
31259832	chr2:31259832:G:A	6.69066e-27	-5.9706e-10	-1.13004
31259880	chr2:31259880:A:G	6.47804e-27	-5.9706e-10	-1.16233
31260029	chr2:31260029:T:C	5.95456e-27	-5.9706e-10	-1.24659
31260156	chr2:31260156:G:A	6.39165e-27	-5.9706e-10	-1.17576
31260157	chr2:31260157:T:C	6.52215e-27	-5.9706e-10	-1.15555
31260195	chr2:31260195:C:T	9.34642e-27	-5.9706e-10	-0.795757
31260244	chr2:31260244:C:T	6.9049e-27	-5.9706e-10	-1.09852
31260347	chr2:31260347:G:A	7.19683e-27	-5.9706e-10	-1.05711
31260438	chr2:31260438:A:C	5.79721e-27	-5.9706e-10	-1.27337
31260652	chr2:31260652:A:G	6.50792e-27	-5.9706e-10	-1.15773
31261022	chr2:31261022:CAT:C	6.60856e-27	-5.9706e-10	-1.14239
31261024	chr2:31261024:T:C	5.89729e-27	-0.4504	-0.805857
31261169	chr2:31261169:T:C	6.18537e-27	-5.9706e-10	-1.20856
31261337	chr2:31261337:C:T	5.91814e-27	-5.9706e-10	-1.25273
31261468	chr2:31261468:G:A	1.52085e-20	13.4476	0.05898
31262214	chr2:31262214:A:T	8.42409e-27	-5.9706e-10	-0.899655
31262232	chr2:31262232:T:C	6.05509e-27	-5.9706e-10	-1.22985
31262341	chr2:31262341:G:A	1.78491e-20	13.5631	0.103629
31262466	chr2:31262466:T:C	2.54715e-24	5.76484	-0.952859
31263089	chr2:31263089:C:T	6.31845e-27	-5.9706e-10	-1.18728
31263172	chr2:31263172:C:T	1.74781e-26	-5.9706e-10	-0.169801
31263235	chr2:31263235:C:T	2.79214e-27	-2.00394	-2.94673e-10
31263772	chr2:31263772:C:T	6.50896e-27	-5.9706e-10	-1.15757
31264062	chr2:31264062:G:T	5.86607e-27	-5.9706e-10	-1.26157
31264296	chr2:31264296:T:C	5.8069e-27	-5.9706e-10	-1.2717
31264343	chr2:31264343:T:C	6.05567e-27	-5.9706e-10	-1.22976
31264375	chr2:31264375:G:A	6.30151e-27	-5.9706e-10	-1.18996
31264639	chr2:31264639:TTC:T	3.26112e-25	3.63072	-0.874232
31264736	chr2:31264736:T:C	2.52292e-26	0.697798	-0.500548
31264793	chr2:31264793:A:G	2.00666e-27	-2.33428	-2.94673e-10
31264839	chr2:31264839:G:C	2.76961e-20	14.6545	-0.548498
31265212	chr2:31265212:C:T	2.76423e-20	14.0126	0.0914677
31265266	chr2:31265266:A:G	2.30756e-24	5.50342	-0.790224
31265272	chr2:31265272:G:A	4.51106e-26	1.88504	-1.10667
31265284	chr2:31265284:C:T	5.8118e-27	-5.9706e-10	-1.27086
31265391	chr2:31265391:G:A	2.4669e-20	13.9012	0.0891258
31265688	chr2:31265688:C:T	4.44109e-25	3.98323	-0.917911
31265962	chr2:31265962:A:G	6.531e-27	-5.9706e-10	-1.15419
31266099	chr2:31266099:C:T	1.64137e-20	14.0319	-0.449047
31266126	chr2:31266126:G:A	9.80685e-27	-5.9706e-10	-0.747669
31266500	chr2:31266500:G:A	6.7997e-27	-5.9706e-10	-1.11387
31266709	chr2:31266709:G:A	2.52834e-27	-2.10319	-2.94673e-10
31266861	chr2:31266861:T:C	4.48878e-20	15.0996	-0.510702
31266891	chr2:31266891:C:G	5.88917e-27	-5.9706e-10	-1.25764
31266952	chr2:31266952:T:C	7.26884e-27	-5.9706e-10	-1.04715
31267043	chr2:31267043:G:T	5.80394e-27	-5.9706e-10	-1.27221
31267310	chr2:31267310:C:T	6.03828e-27	-5.9706e-10	-1.23263
31267531	chr2:31267531:A:G	1.70367e-26	-5.9706e-10	-0.195381
31267627	chr2:31267627:G:A	3.4803e-27	-1.78363	-2.94673e-10
31267782	chr2:31267782:G:A	5.84062e-27	-5.9706e-10	-1.26591
31267793	chr2:31267793:C:T	1.99194e-27	-2.34164	-2.94673e-10
31268300	chr2:31268300:A:G	8.27014e-28	-2.36338	-0.857309
31268324	chr2:31268324:A:G	2.74402e-27	-2.32188	0.300551
31268506	chr2:31268506:A:G	6.25757e-27	-5.9706e-10	-1.19696
31268602	chr2:31268602:C:T	1.76712e-26	-0.0187025	-0.140111
31268824	chr2:31268824:T:C	1.09971e-26	-0.010461	-0.622657
31269027	chr2:31269027:T:C	5.95059e-27	-5.9706e-10	-1.24726
31269658	chr2:31269658:C:T	5.8752e-27	-5.9706e-10	-1.26001
31269847	chr2:31269847:A:G	5.79676e-27	-5.9706e-10	-1.27345
31269903	chr2:31269903:T:C	1.36373e-25	2.52608	-0.641438
31270158	chr2:31270158:C:T	6.92343e-27	-5.9706e-10	-1.09584
31270320	chr2:31270320:C:T	6.10639e-27	-5.9706e-10	-1.22142
31270529	chr2:31270529:T:A	5.80421e-27	-5.9706e-10	-1.27217
31270618	chr2:31270618:AAT:A	1.68127e-25	2.60219	-0.508223
31270777	chr2:31270777:G:A	1.18157e-25	2.69609	-0.954826
31271038	chr2:31271038:T:C	3.32648e-27	-1.82884	-2.94673e-10
31271069	chr2:31271069:G:T	7.12771e-27	-5.9706e-10	-1.06676
31271309	chr2:31271309:C:T	6.2186e-27	-5.9706e-10	-1.20321
31271487	chr2:31271487:A:G	6.32832e-27	-5.9706e-10	-1.18572
31271562	chr2:31271562:A:G	1.82023e-25	2.95303	-0.779651
31271780	chr2:31271780:G:A	7.79753e-27	-5.9706e-10	-0.976944
31271989	chr2:31271989:A:C	5.50352e-27	-0.454012	-0.871352
31272412	chr2:31272412:C:A	1.24101e-27	-1.85152	-0.963303
31272504	chr2:31272504:G:GA	5.86113e-27	-5.9706e-10	-1.26241
31272535	chr2:31272535:G:C	6.8545e-27	-5.9706e-10	-1.10584
31272787	chr2:31272787:G:A	5.47783e-28	-2.38899	-1.24364
31272897	chr2:31272897:T:C	5.79204e-28	-2.37815	-1.1987
31272997	chr2:31272997:G:A	8.8714e-27	-5.9706e-10	-0.847918
31273134	chr2:31273134:A:C	6.30787e-27	-5.9706e-10	-1.18895
31273215	chr2:31273215:C:G	6.47626e-27	-5.9706e-10	-1.16261
31273550	chr2:31273550:T:C	8.0609e-27	-5.9706e-10	-0.943726
31273689	chr2:31273689:A:T	5.8093e-27	-5.9706e-10	-1.27129
31273812	chr2:31273812:C:T	6.47791e-26	2.21801	-1.07777
31274019	chr2:31274019:GTCTC:G	6.10077e-27	-5.9706e-10	-1.22234
31274118	chr2:31274118:A:G	9.25493e-26	2.74052	-1.24353
31274181	chr2:31274181:A:G	1.12237e-25	2.90297	-1.21311
31274573	chr2:31274573:C:T	5.88054e-27	-5.9706e-10	-1.2591
31274588	chr2:31274588:C:T	7.05359e-27	-5.9706e-10	-1.07721
31274707	chr2:31274707:C:G	6.38693e-27	-5.9706e-10	-1.1765
31274828	chr2:31274828:C:A	1.22305e-26	-5.9706e-10	-0.526816
31275164	chr2:31275164:C:A	5.80747e-27	-5.9706e-10	-1.27161
31275174	chr2:31275174:A:G	1.00904e-25	2.8359	-1.25248
31275232	chr2:31275232:G:T	5.85558e-27	-5.9706e-10	-1.26336
31275451	chr2:31275451:G:A	8.30654e-26	2.65187	-1.26299
31275778	chr2:31275778:A:G	5.81612e-27	-5.9706e-10	-1.27012
31275819	chr2:31275819:C:G	5.53784e-26	1.78664	-0.803206
31275925	chr2:31275925:A:C	8.7182e-27	-5.9706e-10	-0.865338
31276198	chr2:31276198:G:A	4.92087e-26	2.13527	-1.26995
31276617	chr2:31276617:C:T	5.35168e-28	-2.38611	-1.26982
31276619	chr2:31276619:G:GC	5.39267e-28	-2.37946	-1.26883
31276666	chr2:31276666:AATC:A	5.62911e-26	1.97568	-0.975896
31276792	chr2:31276792:A:G	6.71391e-27	-5.9706e-10	-1.12657
31276806	chr2:31276806:G:A	3.59173e-26	0.550469	-2.94673e-10
31276979	chr2:31276979:C:T	9.45227e-28	-2.36205	-0.72503
31277118	chr2:31277118:G:T	5.32688e-26	1.97263	-1.02803
31277327	chr2:31277327:G:C	5.56505e-28	-2.38366	-1.23317
31277413	chr2:31277413:TTA:T	2.20865e-25	3.46159	-1.09479
31277434	chr2:31277434:A:C	7.52563e-28	-2.27111	-1.04391
31277452	chr2:31277452:G:C	5.80086e-27	-5.9706e-10	-1.27275
31277731	chr2:31277731:C:T	8.17093e-27	-5.9706e-10	-0.930168
31277898	chr2:31277898:T:C	6.13037e-27	-5.9706e-10	-1.2175
31277967	chr2:31277967:A:T	1.02092e-25	2.533	-0.937882
31278295	chr2:31278295:C:A	7.36963e-28	-2.341	-0.994964
31278726	chr2:31278726:C:CTGA	6.16771e-27	-5.9706e-10	-1.21142
31279348	chr2:31279348:C:T	5.82631e-27	-5.9706e-10	-1.26837
31279516	chr2:31279516:G:A	1.22168e-25	2.57496	-0.800317
31279659	chr2:31279659:G:A	5.81778e-27	-5.9706e-10	-1.26983
31279774	chr2:31279774:G:A	1.96754e-26	-5.9706e-10	-0.0513809
31279935	chr2:31279935:G:A	5.79654e-27	-5.9706e-10	-1.27349
31280052	chr2:31280052:T:C	6.90366e-28	-2.38654	-1.01475
31280066	chr2:31280066:T:C	1.17843e-25	2.70172	-0.963124
31280090	chr2:31280090:C:T	6.34588e-28	-2.38252	-1.10301
31280120	chr2:31280120:C:T	1.43029e-25	2.7137	-0.7814
31280200	chr2:31280200:T:A	6.22288e-28	-2.38703	-1.11807
31280233	chr2:31280233:C:G	7.6522e-27	-0.995758	-2.94673e-10
31280360	chr2:31280360:A:C	6.23707e-28	-2.37663	-1.12619
31280561	chr2:31280561:C:T	5.81009e-27	-5.9706e-10	-1.27115
31280703	chr2:31280703:C:T	6.22147e-27	-5.9706e-10	-1.20274
31280840	chr2:31280840:G:C	6.37263e-28	-2.38472	-1.0966
31280841	chr2:31280841:A:T	6.37349e-28	-2.38459	-1.0966
31281177	chr2:31281177:G:A	5.83847e-27	-5.9706e-10	-1.26628
31281187	chr2:31281187:A:C	6.33755e-27	-5.9706e-10	-1.18426
31281653	chr2:31281653:A:G	8.78577e-26	2.12269	-0.677721
31281822	chr2:31281822:C:T	7.11183e-28	-2.09978	-1.2718
31281839	chr2:31281839:A:G	3.82255e-25	3.65909	-0.743749
31282070	chr2:31282070:T:C	5.93696e-27	-5.9706e-10	-1.24955
31282120	chr2:31282120:G:A	5.79919e-27	-5.9706e-10	-1.27303
31282135	chr2:31282135:G:A	5.81426e-27	-5.9706e-10	-1.27044
31282149	chr2:31282149:C:T	3.25063e-27	-1.8519	-2.94673e-10
31282560	chr2:31282560:C:T	1.20967e-27	-1.8282	-1.0122
31282640	chr2:31282640:C:A	9.68182e-27	-5.9706e-10	-0.760501
31282971	chr2:31282971:T:C	7.12837e-27	-5.9706e-10	-1.06667
31283410	chr2:31283410:G:A	5.80096e-27	-5.9706e-10	-1.27273
31283639	chr2:31283639:CCCTGACTCATTCCGATTACCTGCTCCACCTGACTCATTCTGATTACCTGCTCCA:C	1.20396e-25	2.45998	-0.699939
31283810	chr2:31283810:T:A	7.3315e-27	-5.9706e-10	-1.03857
31283840	chr2:31283840:G:A	5.84019e-27	-5.9706e-10	-1.26599
31283910	chr2:31283910:T:G	6.34957e-27	-5.9706e-10	-1.18236
31284366	chr2:31284366:C:G	8.3477e-27	-5.9706e-10	-0.908765
31284465	chr2:31284465:G:A	5.83205e-27	-5.9706e-10	-1.26738
31284778	chr2:31284778:G:T	5.83093e-27	-5.9706e-10	-1.26757
31284808	chr2:31284808:G:A	6.29802e-27	-5.9706e-10	-1.19051
31284810	chr2:31284810:T:A	6.15223e-26	2.33688	-1.24824
31285037	chr2:31285037:C:G	6.38028e-27	-5.9706e-10	-1.17754
31285039	chr2:31285039:G:A	9.28741e-27	-5.9706e-10	-0.802091
31285111	chr2:31285111:C:T	7.25233e-27	-5.9706e-10	-1.04943
31285129	chr2:31285129:G:A	6.25203e-27	-5.9706e-10	-1.19784
31285307	chr2:31285307:C:G	5.85746e-28	-2.33661	-1.22901
31285475	chr2:31285475:A:G	6.29819e-27	-5.9706e-10	-1.19049
31285592	chr2:31285592:A:G	1.15123e-25	2.943	-1.22775
31285665	chr2:31285665:T:C	3.1103e-27	-1.89603	-2.94673e-10
31285711	chr2:31285711:C:T	6.65814e-27	-5.9706e-10	-1.13491
31285953	chr2:31285953:G:A	5.69164e-25	4.03144	-0.718025
31285990	chr2:31285990:G:T	6.50067e-27	-5.9706e-10	-1.15885
31286043	chr2:31286043:C:A	7.34505e-27	-5.9706e-10	-1.03672
31286091	chr2:31286091:G:A	6.63909e-27	-5.9706e-10	-1.13778
31286103	chr2:31286103:G:A	7.57784e-27	-5.9706e-10	-1.00552
31286133	chr2:31286133:G:A	2.11311e-27	-2.28259	-2.94673e-10
31286189	chr2:31286189:G:C	4.91215e-26	2.07736	-1.21381
31286285	chr2:31286285:G:A	1.90084e-27	-2.38845	-2.94673e-10
31286297	chr2:31286297:A:G	5.97036e-27	-5.9706e-10	-1.24394
31286576	chr2:31286576:A:T	5.40678e-28	-2.38542	-1.26026
31286645	chr2:31286645:C:T	5.82572e-27	-5.9706e-10	-1.26847
31286657	chr2:31286657:A:G	9.84311e-26	1.85961	-0.301004
31286763	chr2:31286763:T:C	1.95716e-25	2.70476	-0.45885
31286911	chr2:31286911:T:C	1.21462e-25	3.04215	-1.2733
31287072	chr2:31287072:A:G	6.24309e-27	-5.9706e-10	-1.19928
31287091	chr2:31287091:C:T	2.26099e-27	-2.21495	-2.94673e-10
31287307	chr2:31287307:A:G	9.5951e-26	2.80549	-1.2724
31287415	chr2:31287415:T:G	1.06777e-26	-5.9706e-10	-0.662592
31287499	chr2:31287499:A:G	1.27137e-26	-5.9706e-10	-0.488072
31287674	chr2:31287674:T:G	6.10304e-27	-5.9706e-10	-1.22196
31287820	chr2:31287820:C:T	1.05295e-26	-5.9706e-10	-0.67657
31288101	chr2:31288101:C:G	1.45151e-26	-5.9706e-10	-0.355564
31288156	chr2:31288156:C:T	6.08777e-28	-2.36401	-1.16305
31288285	chr2:31288285:G:A	8.79585e-27	-5.9706e-10	-0.856471
31288497	chr2:31288497:C:T	6.36244e-27	-5.9706e-10	-1.18034
31288605	chr2:31288605:A:C	1.88111e-26	-5.9706e-10	-0.0963019
31288812	chr2:31288812:AGC:A	5.81919e-27	-5.9706e-10	-1.26959
31288884	chr2:31288884:C:A	5.89616e-28	-2.29602	-1.26302
31288888	chr2:31288888:T:C	6.06814e-27	-5.9706e-10	-1.2277
31288989	chr2:31288989:G:A	7.02403e-27	-5.9706e-10	-1.08141
31289088	chr2:31289088:T:C	4.11482e-26	1.92136	-1.23493
31289099	chr2:31289099:C:T	2.32522e-25	3.36948	-0.951249
31289218	chr2:31289218:TA:T	1.10695e-26	-5.9706e-10	-0.626555
31290180	chr2:31290180:G:A	1.00148e-26	-5.9706e-10	-0.726688
31290345	chr2:31290345:C:T	5.82242e-27	-5.9706e-10	-1.26904
31290441	chr2:31290441:C:T	1.04896e-26	-5.9706e-10	-0.680364
31290584	chr2:31290584:C:T	4.25932e-25	3.78957	-0.766041
31290941	chr2:31290941:G:A	2.0048e-27	-2.33521	-2.94673e-10
31291611	chr2:31291611:C:CA	1.90682e-26	1.18791	-1.27064
31291684	chr2:31291684:A:G	6.12538e-27	-5.9706e-10	-1.21831
31291708	chr2:31291708:T:C	5.84523e-27	-5.9706e-10	-1.26512
31292527	chr2:31292527:T:C	1.96566e-27	-2.35492	-2.94673e-10
31292565	chr2:31292565:G:T	5.82917e-27	-5.9706e-10	-1.26788
31292612	chr2:31292612:A:AT	6.30038e-27	-5.9706e-10	-1.19014
31292634	chr2:31292634:A:G	8.56576e-28	-2.31511	-0.870449
31292955	chr2:31292955:A:T	8.75167e-27	-5.9706e-10	-0.861506
31293254	chr2:31293254:T:C	1.65828e-26	0.798342	-1.02073
31293815	chr2:31293815:A:G	7.60336e-26	2.41414	-1.11372
31293900	chr2:31293900:C:A	1.57275e-26	-5.9706e-10	-0.275339
31293912	chr2:31293912:T:C	1.69945e-26	-5.9706e-10	-0.197862
31293953	chr2:31293953:A:T	3.69133e-26	-5.9706e-10	0.577822
31294022	chr2:31294022:T:C	1.91876e-27	-2.37907	-2.94673e-10
31294064	chr2:31294064:C:G	4.17196e-26	1.87078	-1.17056
31294198	chr2:31294198:T:G	5.81449e-27	-5.9706e-10	-1.2704
31294518	chr2:31294518:C:T	7.79593e-27	-5.9706e-10	-0.977149
31294633	chr2:31294633:AAT:A	2.14067e-26	-5.9706e-10	0.032953
31294637	chr2:31294637:C:G	2.14067e-26	-5.9706e-10	0.032953
31294866	chr2:31294866:C:CA	5.80242e-27	-5.9706e-10	-1.27248
31295175	chr2:31295175:A:G	2.4247e-27	-2.14505	-2.94673e-10
31295302	chr2:31295302:C:T	1.98891e-27	-2.34316	-2.94673e-10
31295320	chr2:31295320:CA:C	8.35727e-28	-2.23492	-0.975285
31295325	chr2:31295325:A:G	2.62596e-26	0.767056	-0.529776
31295398	chr2:31295398:C:T	8.44508e-26	2.47767	-1.07225
31295480	chr2:31295480:A:G	4.25852e-25	-5.9706e-10	3.02334
31295501	chr2:31295501:C:T	6.39049e-27	-5.9706e-10	-1.17594
31295523	chr2:31295523:G:A	5.90876e-27	-5.9706e-10	-1.25431
31295603	chr2:31295603:C:A	8.88915e-27	0.404767	-1.25069
31295793	chr2:31295793:C:A	6.01749e-27	-5.9706e-10	-1.23608
31295942	chr2:31295942:CT:C	7.29732e-27	-5.9706e-10	-1.04324
31296123	chr2:31296123:G:A	7.25464e-27	-5.9706e-10	-1.04911
31296135	chr2:31296135:A:G	4.44192e-25	4.33112	-1.26561
31296418	chr2:31296418:TA:T	7.02089e-27	-5.9706e-10	-1.08186
31296649	chr2:31296649:G:A	5.98493e-26	1.06108	-2.94673e-10
31296970	chr2:31296970:G:A	8.29517e-28	-2.21654	-1.00112
31297157	chr2:31297157:A:G	2.24253e-27	-1.14715	-1.076
31297958	chr2:31297958:C:T	6.93271e-27	-5.9706e-10	-1.0945
31298168	chr2:31298168:T:G	5.97204e-27	-5.9706e-10	-1.24366
31298370	chr2:31298370:T:C	8.06914e-27	0.326303	-1.26901
31298423	chr2:31298423:G:A	1.89554e-26	1.00274	-1.0914
31299667	chr2:31299667:C:G	6.07007e-27	-5.9706e-10	-1.22738
31299912	chr2:31299912:CTGGA:C	6.32899e-27	-5.9706e-10	-1.18561
31299988	chr2:31299988:G:T	7.84621e-28	-2.27251	-1.00079
31300297	chr2:31300297:G:T	6.19114e-27	-5.9706e-10	-1.20763
31300747	chr2:31300747:T:C	7.09965e-27	-5.9706e-10	-1.07071
31300883	chr2:31300883:T:C	8.54618e-28	-2.38899	-0.798865
31301245	chr2:31301245:C:G	1.2047e-26	-5.9706e-10	-0.541938
31301308	chr2:31301308:C:T	9.58115e-26	2.57964	-1.04801
31301398	chr2:31301398:A:G	1.1273e-26	0.306954	-0.915296
31301535	chr2:31301535:T:A	7.27466e-27	-5.9706e-10	-1.04635
31301552	chr2:31301552:G:A	7.84236e-27	-5.9706e-10	-0.971211
31301747	chr2:31301747:A:G	5.8172e-27	-5.9706e-10	-1.26993
31301889	chr2:31301889:C:A	1.62391e-25	3.29078	-1.23152
31301907	chr2:31301907:T:C	8.86256e-27	-5.9706e-10	-0.848916
31302086	chr2:31302086:A:G	8.46744e-28	-2.28189	-0.915223
31302523	chr2:31302523:A:G	5.67224e-28	-2.38897	-1.20878
31302534	chr2:31302534:C:A	7.30828e-28	-2.28823	-1.0561
31302713	chr2:31302713:T:A	2.94168e-27	-0.694413	-1.25736
31302765	chr2:31302765:T:C	1.32586e-26	-5.9706e-10	-0.446103
31302776	chr2:31302776:G:C	2.25129e-27	-2.21925	-2.94673e-10
31302810	chr2:31302810:G:A	6.90708e-27	-5.9706e-10	-1.0982
31303143	chr2:31303143:C:A	9.30801e-27	-5.9706e-10	-0.799875
31303446	chr2:31303446:A:T	1.50109e-26	-5.9706e-10	-0.321971
31303705	chr2:31303705:T:C	8.69825e-28	-2.24387	-0.926341
31303743	chr2:31303743:T:C	8.90187e-28	-2.26076	-0.886316
31304063	chr2:31304063:T:C	1.03601e-27	-2.3724	-0.62297
31304107	chr2:31304107:C:T	7.02709e-28	-2.2693	-1.11427
31304247	chr2:31304247:T:C	7.59058e-28	-2.28842	-1.018
31304332	chr2:31304332:T:C	1.1742e-26	-5.9706e-10	-0.567578
31304377	chr2:31304377:CCT:C	7.70897e-28	-2.2864	-1.00455
31304504	chr2:31304504:T:TGA	6.50369e-27	-5.9706e-10	-1.15838
31304653	chr2:31304653:G:C	8.91414e-28	-2.23528	-0.910413
31304770	chr2:31304770:T:C	5.84836e-27	-5.9706e-10	-1.26459
31304928	chr2:31304928:C:T	7.03927e-28	-2.31405	-1.06778
31304987	chr2:31304987:A:G	3.94187e-27	-0.686283	-0.972812
31305043	chr2:31305043:G:A	1.455e-27	-1.53285	-1.1229
31305139	chr2:31305139:T:C	3.1959e-27	-1.86888	-2.94673e-10
31305260	chr2:31305260:T:C	5.83518e-27	-5.9706e-10	-1.26685
31305497	chr2:31305497:GT:G	1.91094e-27	-2.18212	-0.201036
31305600	chr2:31305600:C:T	1.80522e-27	-2.2728	-0.167273
31305882	chr2:31305882:G:A	5.68725e-28	-2.32986	-1.26525
31305921	chr2:31305921:T:C	2.50925e-26	-5.9706e-10	0.191818
31305931	chr2:31305931:T:C	5.94804e-27	-5.9706e-10	-1.24769
31306140	chr2:31306140:T:C	1.23445e-26	0.755625	-1.27316
31306315	chr2:31306315:T:C	9.08513e-27	-0.564678	-0.259434
31306503	chr2:31306503:C:G	1.01367e-27	-2.27255	-0.74462
31306874	chr2:31306874:G:A	1.04117e-27	-2.36138	-0.629032
31307482	chr2:31307482:A:T	1.16398e-26	-5.9706e-10	-0.576321
31307540	chr2:31307540:T:C	7.19512e-28	-2.3733	-0.986637
31308104	chr2:31308104:T:C	6.58654e-27	-5.9706e-10	-1.14572
31308189	chr2:31308189:A:AT	5.38242e-28	-2.38712	-1.26308
31308272	chr2:31308272:T:C	9.3059e-27	-5.9706e-10	-0.800103
31308398	chr2:31308398:A:C	7.3253e-27	-5.9706e-10	-1.03942
31308960	chr2:31308960:G:T	6.36819e-27	-1.17944	-2.94673e-10
31309059	chr2:31309059:C:T	1.56299e-27	-1.36911	-1.21505
31309130	chr2:31309130:G:C	1.32049e-27	-2.35417	-0.398578
31309446	chr2:31309446:C:T	6.03774e-27	-5.9706e-10	-1.23272
31309550	chr2:31309550:G:C	5.34697e-28	-2.38863	-1.26818
31309621	chr2:31309621:G:T	4.83973e-26	0.848693	-2.94673e-10
31309889	chr2:31309889:C:T	6.67263e-27	-5.9706e-10	-1.13274
31310112	chr2:31310112:A:C	1.56041e-26	-5.9706e-10	-0.28322
31310285	chr2:31310285:T:C	1.45443e-27	-2.3716	-0.284538
31310754	chr2:31310754:C:G	7.25009e-27	-5.9706e-10	-1.04974
31310825	chr2:31310825:T:C	6.22306e-27	-5.9706e-10	-1.20249
31310881	chr2:31310881:AG:A	5.32627e-28	-2.38894	-1.27175
31311180	chr2:31311180:G:A	5.50575e-28	-2.38774	-1.2398
31311684	chr2:31311684:C:A	6.59071e-27	-5.9706e-10	-1.14509
31311817	chr2:31311817:C:T	8.35166e-28	-2.23311	-0.977762
31312090	chr2:31312090:G:C	7.41255e-27	-5.9706e-10	-1.02758
31312181	chr2:31312181:G:C	1.03615e-26	-5.9706e-10	-0.692654
31312206	chr2:31312206:G:A	1.02782e-26	-5.9706e-10	-0.700728
31312321	chr2:31312321:G:A	6.39139e-27	-5.9706e-10	-1.1758
31312521	chr2:31312521:G:A	5.90453e-27	-5.9706e-10	-1.25503
31312766	chr2:31312766:A:C	8.07609e-27	0.00162512	-0.943468
31312790	chr2:31312790:A:C	1.30757e-27	-2.3327	-0.429875
31312800	chr2:31312800:C:T	6.20818e-27	-5.9706e-10	-1.20488
31313097	chr2:31313097:G:A	6.70184e-27	-5.9706e-10	-1.12837
31313688	chr2:31313688:A:C	6.73445e-27	-5.9706e-10	-1.12351
31313946	chr2:31313946:C:T	6.04146e-27	-5.9706e-10	-1.2321
31314011	chr2:31314011:A:G	6.54049e-27	-5.9706e-10	-1.15274
31314220	chr2:31314220:T:G	9.55508e-27	-5.9706e-10	-0.773678
31314432	chr2:31314432:G:C	6.23868e-27	-0.944482	-0.2555
31314560	chr2:31314560:T:C	1.15463e-26	0.281391	-0.86578
31314952	chr2:31314952:T:C	2.923e-25	2.36162	0.285412
31315020	chr2:31315020:T:C	1.13198e-26	0.273944	-0.878141
31315065	chr2:31315065:T:C	1.41825e-26	-0.806594	0.427852
31315070	chr2:31315070:A:G	1.1037e-26	-5.9706e-10	-0.629495
31315071	chr2:31315071:G:A	9.86418e-27	-5.9706e-10	-0.741841
31315076	chr2:31315076:A:C	1.08297e-26	-5.9706e-10	-0.648459
31315114	chr2:31315114:T:C	1.38754e-26	-5.9706e-10	-0.400633
31315149	chr2:31315149:T:A	8.09228e-27	0.0992458	-1.03909
31315169	chr2:31315169:T:C	2.60588e-27	-0.799479	-1.2735
31315220	chr2:31315220:G:T	6.29781e-28	-2.37795	-1.11518
31315363	chr2:31315363:G:A	5.80236e-27	-5.9706e-10	-1.27249
31315772	chr2:31315772:C:T	7.88645e-27	-5.9706e-10	-0.965604
31315773	chr2:31315773:G:A	9.55747e-27	0.143026	-0.916454
31315859	chr2:31315859:C:T	7.88645e-27	-5.9706e-10	-0.965604
31315868	chr2:31315868:C:T	6.69955e-27	-0.158847	-0.969864
31315957	chr2:31315957:T:G	7.93917e-27	0.275942	-1.23488
31316178	chr2:31316178:A:T	5.81261e-27	-5.9706e-10	-1.27072
31316476	chr2:31316476:A:G	6.61589e-27	0.117066	-1.25834
31317102	chr2:31317102:G:A	7.0233e-27	-5.9706e-10	-1.08152
31317160	chr2:31317160:C:A	5.55471e-28	-2.34761	-1.27108
31317171	chr2:31317171:T:C	7.65045e-27	-5.9706e-10	-0.995986
31317262	chr2:31317262:G:T	7.60312e-27	-5.9706e-10	-1.00219
31317430	chr2:31317430:G:A	6.73334e-27	-0.261343	-0.862337
31317642	chr2:31317642:TCTCAGAATAGCATTTG:T	1.09716e-26	0.395585	-1.03103
31317675	chr2:31317675:C:T	6.2513e-27	-5.9706e-10	-1.19796
31317999	chr2:31317999:G:C	6.59893e-27	-5.9706e-10	-1.14384
31318060	chr2:31318060:T:C	5.26707e-27	-0.170993	-1.19828
31318525	chr2:31318525:T:C	5.58581e-28	-2.34331	-1.2698
31318549	chr2:31318549:T:C	2.2768e-27	-0.985219	-1.22276
31318569	chr2:31318569:C:G	6.39049e-28	-2.23596	-1.24256
31318810	chr2:31318810:G:A	1.06503e-26	-5.9706e-10	-0.66516
31319120	chr2:31319120:C:T	6.52416e-28	-2.38552	-1.0723
31319409	chr2:31319409:C:T	9.12876e-27	-5.9706e-10	-0.819321
31319516	chr2:31319516:A:T	7.74821e-27	-5.9706e-10	-0.983289
31320052	chr2:31320052:A:G	4.79249e-27	-0.19872	-1.26498
31320072	chr2:31320072:C:G	5.8394e-28	-2.29531	-1.2734
31320111	chr2:31320111:C:A	8.81329e-27	-0.85449	-2.94673e-10
31320182	chr2:31320182:G:A	6.34418e-27	-5.9706e-10	-1.18321
31320214	chr2:31320214:A:C	5.6253e-28	-2.34855	-1.25751
31320258	chr2:31320258:A:G	7.2733e-28	-2.13662	-1.2125
31320281	chr2:31320281:A:T	5.82466e-27	-5.9706e-10	-1.26865
31320320	chr2:31320320:A:T	6.11096e-27	-5.9706e-10	-1.22067
31320349	chr2:31320349:A:G	5.80489e-27	-5.9706e-10	-1.27205
31320441	chr2:31320441:G:A	6.35448e-27	-5.9706e-10	-1.18159
31320535	chr2:31320535:T:C	5.86512e-28	-2.29237	-1.27194
31320829	chr2:31320829:C:T	1.93734e-27	-2.36944	-2.94673e-10
31321237	chr2:31321237:G:A	5.57908e-28	-2.34088	-1.27343
31321290	chr2:31321290:G:T	5.53828e-28	-2.34821	-1.27344
31321507	chr2:31321507:A:G	5.54234e-28	-2.34789	-1.27303
31321858	chr2:31321858:T:C	7.51526e-28	-2.31861	-0.997793
31322000	chr2:31322000:G:A	5.65174e-28	-2.35762	-1.24375
31322037	chr2:31322037:G:A	6.27656e-27	-5.9706e-10	-1.19393
31322206	chr2:31322206:C:T	2.16306e-27	-2.25923	-2.94673e-10
31322327	chr2:31322327:T:G	7.35263e-27	-5.9706e-10	-1.03569
31322730	chr2:31322730:C:T	5.49594e-28	-2.38746	-1.24187
31322795	chr2:31322795:A:G	6.35971e-27	-1.81735	0.636585
31322843	chr2:31322843:T:C	5.8344e-27	-5.9706e-10	-1.26698
31323305	chr2:31323305:C:T	5.92405e-27	-1.25173	-2.94673e-10
31323596	chr2:31323596:T:C	9.78311e-27	-5.9706e-10	-0.750093
31323771	chr2:31323771:G:A	6.40559e-27	-5.9706e-10	-1.17358
31324218	chr2:31324218:A:G	5.6728e-26	-1.07325	2.08076
31324225	chr2:31324225:T:C	3.46341e-27	-2.00303	0.214537
31324372	chr2:31324372:G:A	5.64427e-26	-0.859585	1.86206
31324631	chr2:31324631:A:G	7.20786e-27	-5.9706e-10	-1.05558
31324907	chr2:31324907:A:G	3.97478e-27	-2.10527	0.454484
31324953	chr2:31324953:T:G	8.36741e-27	-5.9706e-10	-0.906406
31325636	chr2:31325636:C:A	8.24501e-27	-5.9706e-10	-0.921143
31326474	chr2:31326474:A:T	1.00189e-26	-5.9706e-10	-0.726279
31326660	chr2:31326660:C:T	5.92481e-27	-5.9706e-10	-1.2516
31326750	chr2:31326750:C:T	5.34801e-28	-2.38599	-1.27063
31326796	chr2:31326796:G:A	1.99022e-27	-2.27111	-0.0713912
31326801	chr2:31326801:A:C	8.67402e-27	-5.9706e-10	-0.870418
31326891	chr2:31326891:T:C	1.97689e-27	-2.33544	-0.0137849
31327009	chr2:31327009:A:G	7.12692e-28	-2.18829	-1.18117
31327108	chr2:31327108:A:G	1.68118e-27	-1.265	-1.24626
31327184	chr2:31327184:T:C	5.88577e-27	-5.9706e-10	-1.25821
31327314	chr2:31327314:G:A	4.51797e-27	-0.399503	-1.12318
31327334	chr2:31327334:C:T	5.83752e-27	-5.9706e-10	-1.26644
31327357	chr2:31327357:T:A	1.3111e-27	-2.38407	-0.375818
31327539	chr2:31327539:T:C	6.08527e-27	-5.9706e-10	-1.22488
31327584	chr2:31327584:A:G	5.82927e-27	-5.9706e-10	-1.26786
31327806	chr2:31327806:T:C	1.70132e-27	-2.37048	-0.128863
31328020	chr2:31328020:T:C	7.21208e-28	-2.15686	-1.20071
31328418	chr2:31328418:T:G	5.69446e-28	-2.38833	-1.20551
31328432	chr2:31328432:A:G	8.24829e-28	-2.37521	-0.84812
31328612	chr2:31328612:G:T	5.68654e-28	-2.32538	-1.26985
31328650	chr2:31328650:A:G	2.15344e-27	-2.26368	-2.94673e-10
31328986	chr2:31328986:G:A	4.05494e-26	-5.9706e-10	0.671769
31329211	chr2:31329211:A:T	5.85542e-27	-5.9706e-10	-1.26338
31329475	chr2:31329475:T:C	6.1245e-27	-5.9706e-10	-1.21845
31330036	chr2:31330036:C:A	1.05643e-27	-2.30523	-0.670623
31330292	chr2:31330292:C:G	2.42158e-27	-1.00296	-1.14337
31330528	chr2:31330528:G:A	1.45193e-27	-1.40555	-1.25231
31331121	chr2:31331121:C:A	8.93447e-28	-2.04691	-1.09651
31331254	chr2:31331254:C:A	2.89968e-27	-1.96615	-2.94673e-10
31331323	chr2:31331323:T:C	1.68833e-26	-0.204426	-2.94673e-10
31332166	chr2:31332166:T:C	7.28753e-28	-2.07482	-1.27235
31332250	chr2:31332250:C:A	2.9283e-26	-5.9706e-10	0.346257
31332553	chr2:31332553:C:T	6.3889e-27	-0.0817265	-1.09446
31332575	chr2:31332575:C:T	7.75329e-27	-5.9706e-10	-0.982634
31332743	chr2:31332743:G:T	6.76154e-27	-5.9706e-10	-1.1195
31333396	chr2:31333396:T:C	6.38505e-27	-5.9706e-10	-1.17679
31333409	chr2:31333409:G:A	7.32197e-27	-5.9706e-10	-1.03987
31333600	chr2:31333600:T:C	4.69858e-26	-5.9706e-10	0.819094
31333973	chr2:31333973:T:G	5.93298e-27	-5.9706e-10	-1.25022
31334022	chr2:31334022:C:A	6.5492e-27	-5.9706e-10	-1.15141
31334120	chr2:31334120:C:T	3.10899e-27	-0.684389	-1.21206
31334442	chr2:31334442:G:A	9.0629e-28	-2.30379	-0.825359
31334481	chr2:31334481:T:C	7.17713e-28	-2.32014	-1.0423
31334877	chr2:31334877:T:C	7.49755e-27	-5.9706e-10	-1.01618
31335080	chr2:31335080:A:G	1.15633e-26	-5.9706e-10	-0.582913
31335249	chr2:31335249:AAG:A	2.3054e-27	-0.968814	-1.22668
31335264	chr2:31335264:A:G	5.81277e-27	-5.9706e-10	-1.27069
31335440	chr2:31335440:T:C	1.07634e-27	-2.29434	-0.66284
31335917	chr2:31335917:C:G	8.30262e-27	-5.9706e-10	-0.91418
31336229	chr2:31336229:G:C	9.12918e-28	-2.29224	-0.829621
31337085	chr2:31337085:C:T	6.83883e-28	-2.34237	-1.06835
31337187	chr2:31337187:A:G	1.66313e-26	-5.9706e-10	-0.219465
31337283	chr2:31337283:A:T	9.31768e-27	-5.9706e-10	-0.798837
31337516	chr2:31337516:T:C	8.0526e-27	-5.9706e-10	-0.944756
31337627	chr2:31337627:G:C	1.12448e-25	-5.9706e-10	1.69174
31337655	chr2:31337655:T:C	1.13503e-25	-5.9706e-10	1.70108
31337706	chr2:31337706:G:A	3.91074e-27	-1.66702	-2.94673e-10
31338085	chr2:31338085:A:G	2.67576e-26	-5.9706e-10	0.256069
31338123	chr2:31338123:T:C	1.12243e-25	-5.9706e-10	1.68991
31338178	chr2:31338178:G:A	5.86159e-27	-5.9706e-10	-1.26233
31338260	chr2:31338260:C:T	9.81128e-27	-5.9706e-10	-0.747218
31338663	chr2:31338663:T:C	5.95552e-27	-5.9706e-10	-1.24643
31338869	chr2:31338869:A:G	6.56927e-27	-1.14835	-2.94673e-10
31339000	chr2:31339000:C:T	5.45633e-28	-2.36553	-1.27103
31339061	chr2:31339061:G:T	7.16617e-27	-5.9706e-10	-1.06138
31339110	chr2:31339110:C:T	4.19655e-24	5.31127	-2.94673e-10
31339457	chr2:31339457:G:C	1.10154e-26	-0.631452	-2.94673e-10
31339546	chr2:31339546:C:T	6.55001e-28	-2.18054	-1.27333
31340148	chr2:31340148:A:C	6.73146e-27	-1.12396	-2.94673e-10
31340241	chr2:31340241:C:A	1.92461e-26	-5.9706e-10	-0.0734423
31340251	chr2:31340251:T:C	9.30709e-27	-5.9706e-10	-0.799975
31340610	chr2:31340610:C:T	5.83848e-27	-5.9706e-10	-1.26628
31340931	chr2:31340931:A:G	5.74657e-27	-1.28215	-2.94673e-10
31341019	chr2:31341019:C:T	6.69269e-28	-2.15967	-1.27265
31341439	chr2:31341439:T:C	5.79723e-27	-5.9706e-10	-1.27337
31341684	chr2:31341684:C:T	3.15992e-27	-1.8802	-2.94673e-10
31342159	chr2:31342159:A:C	6.02329e-27	-5.9706e-10	-1.23512
31342312	chr2:31342312:A:G	7.75736e-27	-5.9706e-10	-0.982109
31342557	chr2:31342557:C:A	4.40727e-26	-5.9706e-10	0.755089
31342573	chr2:31342573:A:T	1.27652e-26	-5.9706e-10	-0.484029
31343137	chr2:31343137:C:T	6.09476e-27	-5.9706e-10	-1.22332
31343156	chr2:31343156:C:G	5.96837e-27	-1.24428	-2.94673e-10
31343210	chr2:31343210:T:C	5.88648e-27	-5.9706e-10	-1.25809
31343634	chr2:31343634:GT:G	7.10949e-28	-2.11995	-1.25196
31344423	chr2:31344423:T:C	5.98607e-27	-5.9706e-10	-1.24131
31344432	chr2:31344432:T:G	3.40636e-27	-0.798188	-1.00692
31344765	chr2:31344765:G:A	8.84808e-27	-5.9706e-10	-0.85055
31344766	chr2:31344766:T:G	6.56199e-28	-2.38516	-1.06688
31344877	chr2:31344877:T:C	5.87094e-27	-1.26074	-2.94673e-10
31345061	chr2:31345061:C:T	6.7661e-26	-5.9706e-10	1.18376
31345063	chr2:31345063:G:A	1.98279e-27	-1.35332	-0.992928
31345221	chr2:31345221:A:T	6.28616e-27	-5.9706e-10	-1.1924
31345482	chr2:31345482:A:G	8.17105e-27	-5.9706e-10	-0.930153
31345495	chr2:31345495:T:C	1.43077e-27	-1.94763	-0.724914
31345860	chr2:31345860:T:C	1.4238e-27	-2.05229	-0.625128
31345926	chr2:31345926:CA:C	7.20714e-27	-5.9706e-10	-1.05568
31346048	chr2:31346048:T:G	6.0032e-27	-5.9706e-10	-1.23846
31346342	chr2:31346342:C:T	8.88116e-27	-5.9706e-10	-0.846818
31346439	chr2:31346439:A:G	2.7407e-27	-2.08259	0.0600559
31346444	chr2:31346444:G:A	1.74846e-27	-1.19876	-1.27325
31346508	chr2:31346508:C:G	2.67033e-27	-2.15749	0.10894
31346605	chr2:31346605:A:G	2.53089e-27	-2.30515	0.202972
31346727	chr2:31346727:C:A	1.42483e-26	-5.9706e-10	-0.374113
31346881	chr2:31346881:C:T	5.97544e-27	-5.9706e-10	-1.24309
31347057	chr2:31347057:G:A	3.54055e-27	-0.513603	-1.25287
31347203	chr2:31347203:A:G	3.0342e-27	-2.08739	0.16659
31347221	chr2:31347221:T:C	8.57789e-27	-5.9706e-10	-0.881563
31347249	chr2:31347249:G:C	2.31838e-27	-1.08363	-1.10625
31347510	chr2:31347510:T:C	2.82577e-27	-2.04208	0.0501116
31347724	chr2:31347724:G:C	8.2224e-27	-5.9706e-10	-0.923888
31347760	chr2:31347760:C:T	1.79386e-27	-2.33537	-0.111013
31347765	chr2:31347765:A:G	2.07343e-27	-2.30458	0.00303023
31347823	chr2:31347823:G:A	1.94697e-27	-2.28861	-0.0758686
31348000	chr2:31348000:C:T	5.89986e-27	-5.9706e-10	-1.25582
31348161	chr2:31348161:C:T	6.05435e-27	-5.9706e-10	-1.22997
31348198	chr2:31348198:T:C	1.95608e-27	-2.35981	-2.94673e-10
31348331	chr2:31348331:G:A	5.9802e-27	-5.9706e-10	-1.2423
31348565	chr2:31348565:C:T	5.97868e-27	-5.9706e-10	-1.24255
31348920	chr2:31348920:A:G	2.42028e-27	-2.33621	0.189344
31349018	chr2:31349018:T:C	5.93979e-27	-5.9706e-10	-1.24908
31349106	chr2:31349106:T:C	6.83112e-27	-5.9706e-10	-1.10926
31349319	chr2:31349319:C:G	1.55411e-27	-2.30298	-0.286875
31349405	chr2:31349405:C:T	1.65211e-26	-0.226113	-2.94673e-10
31349532	chr2:31349532:A:G	2.25569e-27	-1.32933	-0.88796
31349573	chr2:31349573:C:G	5.91912e-27	-5.9706e-10	-1.25256
31349866	chr2:31349866:C:T	2.64197e-27	-0.967505	-1.09172
31350589	chr2:31350589:A:T	3.04661e-27	-0.831093	-1.08563
31350871	chr2:31350871:C:T	1.16721e-27	-1.72636	-1.14977
31350903	chr2:31350903:G:A	1.07138e-27	-1.79012	-1.17168
31350943	chr2:31350943:AACT:A	1.9155e-26	-0.35354	0.275353
31350987	chr2:31350987:A:G	1.1936e-26	-5.9706e-10	-0.551188
31351323	chr2:31351323:T:C	1.27658e-26	-5.9706e-10	-0.48398
31351348	chr2:31351348:C:T	3.40685e-27	-0.884086	-0.920877
31351588	chr2:31351588:G:A	1.07967e-26	-0.651515	-2.94673e-10
31352036	chr2:31352036:A:G	9.21761e-27	-5.9706e-10	-0.809635
31352044	chr2:31352044:T:C	9.08265e-27	-5.9706e-10	-0.824385
31352076	chr2:31352076:C:T	1.46623e-26	-5.9706e-10	-0.345469
31352115	chr2:31352115:T:C	8.33272e-28	-2.06544	-1.14771
31352128	chr2:31352128:T:C	5.82348e-27	-5.9706e-10	-1.26885
31352449	chr2:31352449:A:C	2.97338e-27	-0.893068	-1.04798
31352800	chr2:31352800:C:T	5.42947e-28	-2.38807	-1.25343
31353055	chr2:31353055:T:C	2.32157e-27	-0.97396	-1.21455
31353322	chr2:31353322:G:A	9.35978e-28	-1.97342	-1.12349
31353855	chr2:31353855:T:C	5.79887e-27	-5.9706e-10	-1.27309
31354134	chr2:31354134:C:T	1.95178e-27	-2.36201	-2.94673e-10
31354218	chr2:31354218:C:A	1.99836e-26	-5.9706e-10	-0.0358411
31354369	chr2:31354369:T:C	2.91736e-27	-1.96007	-2.94673e-10
31354375	chr2:31354375:G:C	1.9558e-27	-2.35995	-2.94673e-10
31354572	chr2:31354572:C:G	7.10235e-26	-0.2569	1.48916
31355007	chr2:31355007:A:G	2.21916e-27	-2.23362	-2.94673e-10
31355014	chr2:31355014:A:C	2.83153e-26	0.390377	-0.0777236
31355383	chr2:31355383:T:C	2.4591e-26	0.230593	-0.0589646
31355657	chr2:31355657:T:C	2.25875e-26	0.311954	-0.225308
31355803	chr2:31355803:G:C	8.28926e-28	-1.97042	-1.24795
31355984	chr2:31355984:G:A	6.91017e-27	-5.9706e-10	-1.09776
31356069	chr2:31356069:A:C	1.3561e-26	-5.9706e-10	-0.42355
31356103	chr2:31356103:A:C	2.60223e-26	-1.35814	1.58635
31356468	chr2:31356468:G:C	3.68457e-26	-1.337	1.91299
31356487	chr2:31356487:A:G	5.87768e-27	-5.9706e-10	-1.25959
31356976	chr2:31356976:A:G	6.56179e-27	-5.9706e-10	-1.14949
31357259	chr2:31357259:A:G	7.51327e-27	-5.9706e-10	-1.01408
31357384	chr2:31357384:A:T	3.33683e-27	-0.754796	-1.07094
31357480	chr2:31357480:T:C	5.88831e-27	-5.9706e-10	-1.25778
31357523	chr2:31357523:G:A	1.89986e-27	-2.38897	-2.94673e-10
31357604	chr2:31357604:G:C	1.07995e-26	-5.9706e-10	-0.651255
31357618	chr2:31357618:C:T	8.06954e-27	-1.19775	0.255098
31357649	chr2:31357649:TATA:T	3.59732e-27	-1.27192	-0.478643
31357928	chr2:31357928:A:C	1.03447e-26	-0.328943	-0.365335
31358337	chr2:31358337:T:C	1.97913e-27	-2.34809	-2.94673e-10
31358524	chr2:31358524:G:A	7.20327e-27	-5.9706e-10	-1.05622
31358573	chr2:31358573:C:T	5.48899e-28	-2.37078	-1.25981
31358840	chr2:31358840:T:C	8.14836e-28	-2.37855	-0.856971
31359419	chr2:31359419:C:T	5.59746e-28	-2.37376	-1.23726
31359446	chr2:31359446:C:T	7.15212e-28	-2.15833	-1.2076
31359576	chr2:31359576:C:T	7.3967e-27	-5.9706e-10	-1.02972
31359781	chr2:31359781:G:A	7.17241e-27	-5.9706e-10	-1.06051
31360146	chr2:31360146:G:A	7.33691e-27	-5.9706e-10	-1.03783
31360391	chr2:31360391:C:T	2.71694e-27	-0.986379	-1.04486
31360508	chr2:31360508:AAAAT:A	7.54111e-27	-5.9706e-10	-1.01038
31360552	chr2:31360552:T:C	5.74112e-28	-2.38287	-1.20281
31361169	chr2:31361169:C:T	6.82362e-28	-2.15407	-1.25887
31361664	chr2:31361664:T:C	3.85684e-27	-0.847074	-0.833828
31361973	chr2:31361973:G:A	1.96802e-26	-1.28985	1.23871
31362008	chr2:31362008:A:T	1.26557e-27	-2.19155	-0.603681
31362209	chr2:31362209:G:A	2.95469e-27	-0.797626	-1.14973
31362211	chr2:31362211:G:C	7.01899e-27	-5.9706e-10	-1.08213
31362349	chr2:31362349:T:A	5.79372e-28	-2.34631	-1.23025
31362783	chr2:31362783:G:C	4.74966e-27	-0.796869	-0.67581
31363105	chr2:31363105:A:G	7.38128e-28	-2.36474	-0.969651
31363217	chr2:31363217:C:T	1.28999e-26	-5.9706e-10	-0.47353
31363236	chr2:31363236:T:C	5.87499e-27	-5.9706e-10	-1.26005
31363420	chr2:31363420:C:T	1.08366e-26	-5.9706e-10	-0.64782
31363496	chr2:31363496:C:G	1.66166e-26	-5.9706e-10	-0.220346
31363510	chr2:31363510:G:A	3.92739e-26	-5.9706e-10	0.63981
31363549	chr2:31363549:A:C	5.82741e-27	-5.9706e-10	-1.26818
31363886	chr2:31363886:C:A	2.50093e-27	-2.11409	-2.94673e-10
31363995	chr2:31363995:G:A	5.79867e-27	-5.9706e-10	-1.27312
31364369	chr2:31364369:G:A	2.05281e-26	-1.43906	1.4301
31364645	chr2:31364645:C:A	6.16669e-27	-1.09032	-0.121266
31365101	chr2:31365101:C:A	6.04703e-27	-5.9706e-10	-1.23118
31365354	chr2:31365354:T:C	6.15731e-27	-5.9706e-10	-1.21311
31365711	chr2:31365711:A:G	6.01346e-28	-2.29979	-1.23955
31366335	chr2:31366335:T:C	1.94197e-27	-2.36705	-2.94673e-10
31366548	chr2:31366548:T:C	6.36298e-28	-2.26297	-1.21986
31366788	chr2:31366788:T:C	7.30234e-28	-2.22942	-1.11572
31366981	chr2:31366981:G:A	2.8701e-27	-0.745151	-1.23125
31367232	chr2:31367232:A:G	2.03943e-27	-2.31808	-2.94673e-10
31367290	chr2:31367290:A:G	9.42215e-27	-0.0634506	-0.724237
31367463	chr2:31367463:G:A	5.90996e-27	-5.9706e-10	-1.25411
31367512	chr2:31367512:G:A	5.8399e-27	-1.26604	-2.94673e-10
31367679	chr2:31367679:A:G	6.62957e-28	-2.25818	-1.18362
31367750	chr2:31367750:G:A	6.31969e-27	-5.9706e-10	-1.18708
31367760	chr2:31367760:G:C	6.43781e-28	-2.24619	-1.22496
31367893	chr2:31367893:C:T	6.26566e-28	-2.27077	-1.22748
31367919	chr2:31367919:C:G	2.35342e-27	-1.27736	-0.897519
31368051	chr2:31368051:T:C	8.64149e-28	-2.27222	-0.904539
31368518	chr2:31368518:ACAGG:A	2.2658e-27	-2.21282	-2.94673e-10
31368895	chr2:31368895:T:C	2.5086e-27	-2.11102	-2.94673e-10
31369334	chr2:31369334:A:G	7.14188e-27	-5.9706e-10	-1.06477
31369457	chr2:31369457:A:C	7.96226e-27	-1.79576	0.839721
31369537	chr2:31369537:A:G	3.10528e-27	-1.50911	-0.38854
31369546	chr2:31369546:A:G	7.48127e-27	-5.9706e-10	-1.01835
31370029	chr2:31370029:C:T	2.93096e-27	-2.03673	0.0813099
31370089	chr2:31370089:T:C	6.5104e-28	-2.2833	-1.17663
31370110	chr2:31370110:C:T	5.93755e-27	-5.9706e-10	-1.24945
31370216	chr2:31370216:T:C	5.8108e-27	-5.9706e-10	-1.27103
31370259	chr2:31370259:T:C	5.58422e-28	-2.3856	-1.22779
31370567	chr2:31370567:T:C	6.88607e-27	-5.9706e-10	-1.10125
31370586	chr2:31370586:A:C	7.02616e-27	-5.9706e-10	-1.08111
31370638	chr2:31370638:A:G	5.79683e-27	-5.9706e-10	-1.27344
31371208	chr2:31371208:T:TG	2.11128e-27	-2.28346	-2.94673e-10
31371302	chr2:31371302:G:C	1.90067e-27	-2.38855	-2.94673e-10
31371307	chr2:31371307:T:C	6.48295e-28	-2.26178	-1.20238
31371771	chr2:31371771:G:A	1.26308e-26	-5.9706e-10	-0.494609
31371975	chr2:31371975:C:T	2.26414e-27	-2.21355	-2.94673e-10
31372009	chr2:31372009:G:A	1.9059e-27	-2.3858	-2.94673e-10
31372333	chr2:31372333:T:G	1.99189e-26	-5.9706e-10	-0.0390834
31372529	chr2:31372529:G:A	2.72889e-27	-2.02685	-2.94673e-10
31372558	chr2:31372558:T:C	8.59817e-28	-2.16744	-1.01435
31372708	chr2:31372708:A:G	1.97192e-27	-2.35174	-2.94673e-10
31372897	chr2:31372897:C:T	5.8025e-27	-5.9706e-10	-1.27246
31372966	chr2:31372966:A:G	5.8069e-27	-5.9706e-10	-1.2717
31373230	chr2:31373230:C:T	5.68671e-28	-2.38657	-1.20863
31373272	chr2:31373272:G:A	2.93556e-27	-1.95385	-2.94673e-10
31373547	chr2:31373547:TTG:T	8.61922e-28	-2.30644	-0.8729
31373653	chr2:31373653:G:A	6.48498e-28	-2.21858	-1.24527
31373865	chr2:31373865:G:A	2.46566e-27	-2.12829	-2.94673e-10
31374097	chr2:31374097:T:C	7.5532e-27	-2.33705	1.32827
31374264	chr2:31374264:G:A	7.47395e-28	-2.3832	-0.938717
31374299	chr2:31374299:T:C	1.09348e-27	-2.34474	-0.596649
31374361	chr2:31374361:G:T	5.88439e-27	-5.9706e-10	-1.25845
31374523	chr2:31374523:A:G	6.6568e-27	-5.9706e-10	-1.13511
31374544	chr2:31374544:A:G	1.84831e-27	-2.38899	-0.0274926
31374903	chr2:31374903:G:C	1.19136e-27	-2.35364	-0.502023
31374910	chr2:31374910:C:T	2.18338e-26	-5.9706e-10	0.0527106
31375064	chr2:31375064:A:G	2.15417e-27	-2.26335	-2.94673e-10
31375074	chr2:31375074:A:G	2.06562e-26	-0.888004	0.885269
31375128	chr2:31375128:T:C	1.91901e-27	-2.38851	0.00957296
31375256	chr2:31375256:A:G	7.89515e-26	-5.9706e-10	1.33808
31375619	chr2:31375619:T:C	1.91833e-27	-1.29433	-1.08497
31375717	chr2:31375717:G:A	5.81333e-27	-5.9706e-10	-1.2706
31375835	chr2:31375835:A:C	6.05119e-27	-5.9706e-10	-1.2305
31375944	chr2:31375944:T:C	2.03334e-27	-2.32107	-2.94673e-10
31376051	chr2:31376051:T:C	1.63469e-26	-1.27528	1.03856
31376401	chr2:31376401:T:C	1.2167e-26	-5.9706e-10	-0.532026
31376700	chr2:31376700:A:G	1.56966e-27	-2.05388	-0.526016
31376947	chr2:31376947:G:A	7.40619e-27	-5.9706e-10	-1.02843
31376983	chr2:31376983:G:C	6.30154e-27	-5.9706e-10	-1.18996
31377151	chr2:31377151:C:T	2.62456e-27	-2.06584	-2.94673e-10
31377280	chr2:31377280:T:C	2.28359e-26	-0.311864	0.409446
31377494	chr2:31377494:C:A	1.13474e-26	-5.9706e-10	-0.601761
31377692	chr2:31377692:C:T	6.88242e-27	-5.9706e-10	-1.10178
31377724	chr2:31377724:C:T	2.2246e-27	-2.23117	-2.94673e-10
31377895	chr2:31377895:C:G	7.84163e-27	-5.9706e-10	-0.971305
31378208	chr2:31378208:C:A	6.7299e-27	-5.9706e-10	-1.12419
31378326	chr2:31378326:C:T	7.13128e-27	-5.9706e-10	-1.06626
31378675	chr2:31378675:TG:T	7.43326e-28	-2.12089	-1.20648
31379034	chr2:31379034:A:T	6.25601e-27	-5.9706e-10	-1.19721
31379069	chr2:31379069:C:G	6.17454e-28	-2.38864	-1.12427
31379234	chr2:31379234:C:T	7.12081e-27	-5.9706e-10	-1.06773
31379281	chr2:31379281:G:A	1.99651e-27	-2.33935	-2.94673e-10
31379357	chr2:31379357:G:T	6.25465e-28	-2.38882	-1.11119
31379975	chr2:31379975:G:A	5.79729e-27	-5.9706e-10	-1.27336
31380198	chr2:31380198:G:A	4.85758e-27	-1.45021	-2.94673e-10
31380229	chr2:31380229:A:G	5.73956e-28	-2.36877	-1.21718
31380438	chr2:31380438:T:A	6.44462e-28	-2.36485	-1.10524
31380609	chr2:31380609:G:A	7.90074e-27	-5.9706e-10	-0.963795
31380637	chr2:31380637:C:T	1.0777e-26	-5.9706e-10	-0.653334
31381580	chr2:31381580:A:G	6.36261e-27	-5.9706e-10	-1.18031
31381906	chr2:31381906:A:G	2.15772e-27	-2.2617	-2.94673e-10
31381978	chr2:31381978:T:C	7.83538e-27	-5.9706e-10	-0.972102
31382324	chr2:31382324:A:G	6.77406e-28	-2.25715	-1.16309
31382390	chr2:31382390:T:TA	7.62136e-27	-5.9706e-10	-0.999796
31382545	chr2:31382545:T:G	1.53808e-27	-2.38044	-0.219778
31382581	chr2:31382581:C:T	9.61507e-28	-2.38816	-0.681843
31382659	chr2:31382659:T:TA	5.91038e-28	-2.29326	-1.26336
31382749	chr2:31382749:A:G	7.61041e-28	-2.3744	-0.929423
31383516	chr2:31383516:A:T	6.77494e-27	-5.9706e-10	-1.11752
31383517	chr2:31383517:G:A	6.40924e-27	-5.9706e-10	-1.17301
31383559	chr2:31383559:C:T	1.46209e-26	-5.9706e-10	-0.3483
31384199	chr2:31384199:C:T	5.51726e-28	-2.37111	-1.25435
31385052	chr2:31385052:G:A	2.04733e-27	-2.31421	-2.94673e-10
31385065	chr2:31385065:A:G	1.34042e-26	-5.9706e-10	-0.435186
31385069	chr2:31385069:T:C	5.79743e-27	-5.9706e-10	-1.27334
31385308	chr2:31385308:T:C	2.25098e-27	-2.21938	-2.94673e-10
31385474	chr2:31385474:T:C	2.23328e-27	-2.22728	-2.94673e-10
31385715	chr2:31385715:G:C	1.18738e-26	-5.9706e-10	-0.556417
31385851	chr2:31385851:C:T	1.97687e-27	-2.34923	-2.94673e-10
31385989	chr2:31385989:T:C	8.9138e-28	-2.33608	-0.809658
31386141	chr2:31386141:A:C	6.91206e-27	-1.09748	-2.94673e-10
31386179	chr2:31386179:T:A	6.59047e-28	-2.36525	-1.08246
31387076	chr2:31387076:G:A	2.07035e-27	-2.30303	-2.94673e-10
31387127	chr2:31387127:G:A	5.37529e-28	-2.38196	-1.26956
31387329	chr2:31387329:AG:A	5.98354e-27	-1.24174	-2.94673e-10
31387835	chr2:31387835:C:T	5.96498e-28	-2.30244	-1.24499
31388179	chr2:31388179:A:G	7.19721e-27	-5.9706e-10	-1.05706
31388277	chr2:31388277:C:T	5.85797e-28	-2.3207	-1.24483
31388334	chr2:31388334:A:G	5.96084e-27	-5.9706e-10	-1.24554
31388874	chr2:31388874:C:T	1.91521e-26	-5.9706e-10	-0.0783409
31389203	chr2:31389203:C:T	1.00704e-26	-5.9706e-10	-0.721147
31389660	chr2:31389660:A:G	7.09305e-27	-5.9706e-10	-1.07164
31389817	chr2:31389817:G:C	6.09176e-27	-5.9706e-10	-1.22381
31389915	chr2:31389915:C:T	1.34635e-27	-2.13315	-0.600205
31390080	chr2:31390080:T:C	5.66475e-26	-5.9706e-10	1.0061
31390227	chr2:31390227:G:C	6.09163e-27	-5.9706e-10	-1.22384
31390383	chr2:31390383:A:G	6.93742e-28	-2.16369	-1.23271
31391079	chr2:31391079:A:G	1.07879e-27	-2.26004	-0.694869
31391246	chr2:31391246:C:T	9.24207e-27	-5.9706e-10	-0.806985
31392034	chr2:31392034:A:G	2.2827e-27	-2.20539	-2.94673e-10
31392090	chr2:31392090:A:G	7.25002e-27	-5.9706e-10	-1.04975
31393334	chr2:31393334:G:C	8.81656e-27	-0.85412	-2.94673e-10
31393446	chr2:31393446:C:T	7.56228e-28	-2.14979	-1.16038
31393600	chr2:31393600:G:C	1.34688e-26	-5.9706e-10	-0.430378
31393883	chr2:31393883:A:G	5.53879e-28	-2.34831	-1.27326
31393932	chr2:31393932:T:C	5.949e-28	-2.29251	-1.25761
31394152	chr2:31394152:T:G	4.98116e-27	-1.42509	-2.94673e-10
31394277	chr2:31394277:A:T	5.48548e-28	-2.38859	-1.24264
31394402	chr2:31394402:T:G	5.81266e-27	-5.9706e-10	-1.27071
31394554	chr2:31394554:T:A	5.61272e-28	-2.37949	-1.22881
31394906	chr2:31394906:C:T	1.98532e-27	-2.34497	-2.94673e-10
31395136	chr2:31395136:C:G	6.87088e-28	-2.22179	-1.18425
31395161	chr2:31395161:T:C	1.99161e-27	-2.34181	-2.94673e-10
31395278	chr2:31395278:C:T	6.09636e-28	-2.25366	-1.27198
31395657	chr2:31395657:T:C	6.43704e-28	-2.3175	-1.15376
31396024	chr2:31396024:G:A	2.21762e-27	-2.23431	-2.94673e-10
31396235	chr2:31396235:G:A	1.24503e-27	-1.79992	-1.01167
31396553	chr2:31396553:A:G	5.79704e-27	-5.9706e-10	-1.2734
31396564	chr2:31396564:T:C	1.13886e-26	-5.9706e-10	-0.598135
31396597	chr2:31396597:G:A	2.06808e-27	-2.30413	-2.94673e-10
31396693	chr2:31396693:A:G	8.53651e-28	-2.20136	-0.987626
31397432	chr2:31397432:C:T	8.12615e-27	-5.9706e-10	-0.935663
31398732	chr2:31398732:T:C	7.53164e-28	-2.28447	-1.02976
31399559	chr2:31399559:T:C	1.23171e-27	-2.15665	-0.665694
31399599	chr2:31399599:C:A	5.8208e-28	-2.32538	-1.24652
31399925	chr2:31399925:C:T	1.96665e-27	-2.35442	-2.94673e-10
31399938	chr2:31399938:G:A	1.03236e-27	-1.7287	-1.2702
31400944	chr2:31400944:T:C	8.81121e-28	-2.38021	-0.777098
31401405	chr2:31401405:G:A	1.28106e-26	-5.9706e-10	-0.480475
31401700	chr2:31401700:G:A	6.00065e-27	-5.9706e-10	-1.23888
31401797	chr2:31401797:C:A	1.29832e-25	1.83549	-2.94673e-10
31401970	chr2:31401970:C:T	5.90069e-28	-2.2951	-1.26317
31402120	chr2:31402120:CAG:C	9.0021e-28	-2.12913	-1.00674
31402177	chr2:31402177:C:T	6.56338e-27	-5.9706e-10	-1.14924
31402394	chr2:31402394:GT:G	1.94797e-27	-2.36396	-2.94673e-10
31402426	chr2:31402426:T:C	1.11476e-26	-5.9706e-10	-0.619528
31403228	chr2:31403228:C:A	8.94371e-28	-2.13143	-1.01095
31403519	chr2:31403519:A:G	5.52644e-28	-2.37797	-1.24583
31403582	chr2:31403582:CCT:C	1.06081e-26	-5.9706e-10	-0.669133
31403770	chr2:31403770:C:T	6.30319e-28	-2.24027	-1.25201
31404130	chr2:31404130:A:C	6.22565e-27	-5.9706e-10	-1.20207
31405081	chr2:31405081:A:G	9.92675e-28	-1.80255	-1.23555
31405716	chr2:31405716:C:A	1.07759e-26	-5.9706e-10	-0.65344
31405880	chr2:31405880:G:A	7.57407e-28	-2.29583	-1.01277
31406089	chr2:31406089:C:G	1.11552e-27	-1.95702	-0.96441
31406164	chr2:31406164:A:C	1.03971e-27	-1.96	-1.03181
31406486	chr2:31406486:A:G	7.0769e-27	-5.9706e-10	-1.07392
31406646	chr2:31406646:C:T	7.79126e-28	-2.24154	-1.03879
31406783	chr2:31406783:A:G	7.07574e-27	-5.9706e-10	-1.07408
31407516	chr2:31407516:C:T	6.40783e-28	-2.38507	-1.09074
31407570	chr2:31407570:G:C	9.18304e-27	-5.9706e-10	-0.813393
31408001	chr2:31408001:C:T	7.32892e-28	-2.07672	-1.26479
31408924	chr2:31408924:T:C	1.9468e-27	-2.36456	-2.94673e-10
31409153	chr2:31409153:G:A	1.04941e-26	-5.9706e-10	-0.679934
31409837	chr2:31409837:C:A	2.17385e-27	-2.25425	-2.94673e-10
31409907	chr2:31409907:T:C	9.15944e-27	-5.9706e-10	-0.815966
31410148	chr2:31410148:T:G	8.77015e-28	-2.13826	-1.02372
31410572	chr2:31410572:C:T	7.33401e-28	-2.27469	-1.06612
31410843	chr2:31410843:G:A	9.33166e-27	-5.9706e-10	-0.797338
31411099	chr2:31411099:T:C	1.80024e-27	-1.71899	-0.723842
31411146	chr2:31411146:G:A	5.534e-28	-2.37394	-1.24849
31411264	chr2:31411264:C:G	1.18237e-27	-2.13929	-0.723935
31411273	chr2:31411273:C:T	1.15794e-27	-2.02446	-0.859649
31411693	chr2:31411693:C:T	7.30772e-27	-5.9706e-10	-1.04182
31412451	chr2:31412451:GA:G	6.01924e-28	-2.26869	-1.26969
31412739	chr2:31412739:T:C	6.05042e-27	-5.9706e-10	-1.23062
31412999	chr2:31412999:A:G	6.25274e-27	-5.9706e-10	-1.19773
31413295	chr2:31413295:G:C	6.5897e-27	-5.9706e-10	-1.14524
31413710	chr2:31413710:G:T	1.62424e-26	-5.9706e-10	-0.243126
31413999	chr2:31413999:C:T	5.79732e-27	-5.9706e-10	-1.27336
31414387	chr2:31414387:G:A	1.08135e-26	-0.649957	-2.94673e-10
31414732	chr2:31414732:C:G	6.22843e-27	-5.9706e-10	-1.20163
31415003	chr2:31415003:C:T	7.98032e-28	-2.00435	-1.252
31415007	chr2:31415007:G:A	1.44089e-26	-5.9706e-10	-0.362905
31416454	chr2:31416454:C:T	1.96019e-27	-2.35771	-2.94673e-10
31416776	chr2:31416776:T:C	1.15992e-26	-5.9706e-10	-0.579817
31417522	chr2:31417522:A:G	5.88585e-27	-5.9706e-10	-1.2582
31417904	chr2:31417904:T:C	1.91781e-27	-2.37956	-2.94673e-10
31418114	chr2:31418114:C:T	6.62479e-27	-5.9706e-10	-1.13993
31418459	chr2:31418459:C:T	1.76098e-26	-5.9706e-10	-0.162293
31418640	chr2:31418640:T:C	5.87171e-27	-5.9706e-10	-1.26061
31419777	chr2:31419777:T:A	1.01383e-26	-5.9706e-10	-0.714427
31419872	chr2:31419872:T:C	5.82307e-28	-2.34309	-1.22842
31420595	chr2:31420595:C:T	1.00988e-27	-1.91042	-1.1105
31421801	chr2:31421801:G:A	2.0036e-27	-2.3358	-2.94673e-10
31421904	chr2:31421904:G:A	5.82572e-27	-5.9706e-10	-1.26847
31421947	chr2:31421947:C:G	1.15494e-26	-5.9706e-10	-0.58412
31422049	chr2:31422049:A:C	1.02276e-26	-5.9706e-10	-0.705659
31422073	chr2:31422073:G:T	6.69429e-28	-2.19233	-1.23975
31422108	chr2:31422108:G:A	9.54025e-28	-1.81508	-1.26273
31422117	chr2:31422117:T:C	2.11603e-27	-1.45106	-0.830148
31422426	chr2:31422426:C:G	1.10688e-27	-1.65948	-1.26973
31422451	chr2:31422451:T:C	9.99675e-27	-5.9706e-10	-0.728491
31423023	chr2:31423023:G:C	1.40216e-26	-5.9706e-10	-0.390152
31423111	chr2:31423111:C:T	2.03878e-27	-2.3184	-2.94673e-10
31423260	chr2:31423260:T:C	1.66928e-27	-1.83809	-0.680268
31424279	chr2:31424279:G:A	1.01408e-27	-2.31103	-0.705739
31424303	chr2:31424303:C:T	8.94862e-28	-1.90286	-1.23898
31424827	chr2:31424827:T:C	6.89621e-28	-2.37306	-1.02931
31424876	chr2:31424876:G:A	7.38346e-27	-5.9706e-10	-1.03151
31425369	chr2:31425369:T:G	1.24616e-26	-5.9706e-10	-0.508101
31425404	chr2:31425404:A:G	5.82265e-28	-2.31655	-1.25503
31425419	chr2:31425419:T:G	2.08396e-27	-2.29648	-2.94673e-10
31426248	chr2:31426248:G:A	2.28446e-27	-2.20462	-2.94673e-10
31426261	chr2:31426261:T:C	6.09459e-27	-5.9706e-10	-1.22335
31426800	chr2:31426800:G:A	8.51372e-28	-2.01545	-1.1762
31427295	chr2:31427295:C:T	5.4544e-28	-2.38302	-1.2539
31427631	chr2:31427631:T:C	7.24568e-28	-2.38153	-0.971401
31427870	chr2:31427870:G:A	6.65764e-28	-2.21817	-1.2194
31427872	chr2:31427872:C:T	2.00838e-27	-2.33342	-2.94673e-10
31428290	chr2:31428290:C:A	6.40436e-28	-2.32509	-1.15127
31428695	chr2:31428695:G:A	6.29217e-27	-5.9706e-10	-1.19145
31428735	chr2:31428735:T:A	2.01453e-27	-2.33036	-2.94673e-10
31428778	chr2:31428778:T:C	2.00937e-27	-2.33293	-2.94673e-10
31429034	chr2:31429034:G:A	7.16712e-27	-5.9706e-10	-1.06125
31429485	chr2:31429485:C:T	7.57575e-28	-2.10752	-1.20086
31429541	chr2:31429541:C:T	6.77413e-28	-2.35053	-1.0697
31429570	chr2:31429570:G:A	5.94679e-28	-2.3272	-1.22328
31429656	chr2:31429656:T:C	1.17512e-27	-1.62451	-1.24488
31429895	chr2:31429895:G:A	5.32937e-28	-2.38854	-1.27156
31430152	chr2:31430152:T:C	1.97772e-27	-2.34881	-2.94673e-10
31430466	chr2:31430466:C:A	2.01889e-27	-2.3282	-2.94673e-10
31430539	chr2:31430539:T:C	6.36098e-28	-2.29409	-1.18906
31430760	chr2:31430760:A:G	7.22143e-27	-5.9706e-10	-1.0537
31431241	chr2:31431241:T:C	5.94626e-27	-5.9706e-10	-1.24799
31431289	chr2:31431289:G:A	2.59214e-27	-2.07827	-2.94673e-10
31431652	chr2:31431652:C:A	4.25594e-27	-1.58244	-2.94673e-10
31431788	chr2:31431788:A:T	6.48277e-27	-5.9706e-10	-1.1616
31432465	chr2:31432465:A:G	6.71937e-27	-5.9706e-10	-1.12576
31432629	chr2:31432629:A:AGG	8.25291e-28	-2.20033	-1.02244
31432630	chr2:31432630:T:G	8.33224e-28	-2.1996	-1.0136
31432974	chr2:31432974:C:T	1.42501e-26	-5.9706e-10	-0.373987
31433514	chr2:31433514:C:T	6.97849e-28	-2.23335	-1.15715
31433516	chr2:31433516:T:C	7.27454e-27	-5.9706e-10	-1.04637
31433730	chr2:31433730:A:G	9.44609e-28	-1.82287	-1.26486
31434149	chr2:31434149:G:A	1.46502e-26	-5.9706e-10	-0.346299
31434426	chr2:31434426:G:A	6.77594e-28	-2.24709	-1.17287
31434794	chr2:31434794:A:G	1.21517e-26	-5.9706e-10	-0.533284
31434795	chr2:31434795:C:T	8.62751e-28	-2.18139	-0.996993
31434878	chr2:31434878:A:G	1.54665e-26	-5.9706e-10	-0.292078
31435120	chr2:31435120:G:C	5.96212e-27	-5.9706e-10	-1.24532
31435139	chr2:31435139:G:C	6.39962e-27	-5.9706e-10	-1.17451
31435308	chr2:31435308:G:C	6.77216e-27	-5.9706e-10	-1.11793
31435587	chr2:31435587:T:C	1.97218e-27	-2.35161	-2.94673e-10
31435648	chr2:31435648:A:G	7.96452e-27	-5.9706e-10	-0.955755
31436039	chr2:31436039:A:G	1.10072e-26	-5.9706e-10	-0.632204
31436043	chr2:31436043:CA:C	8.57329e-27	-5.9706e-10	-0.8821
31436136	chr2:31436136:T:C	9.55908e-27	-5.9706e-10	-0.773259
31436226	chr2:31436226:C:T	2.62195e-26	-5.9706e-10	0.235752
31436352	chr2:31436352:A:C	1.93506e-27	-2.37061	-2.94673e-10
31436360	chr2:31436360:C:T	6.2496e-28	-2.29881	-1.20201
31436734	chr2:31436734:T:C	5.84271e-28	-2.38678	-1.18136
31437074	chr2:31437074:T:C	2.0718e-27	-2.30233	-2.94673e-10
31437114	chr2:31437114:T:G	4.79097e-27	-1.46402	-2.94673e-10
31437417	chr2:31437417:A:G	9.74229e-27	-5.9706e-10	-0.754275
31437471	chr2:31437471:G:A	7.63583e-27	-5.9706e-10	-0.997899
31437535	chr2:31437535:T:C	1.32255e-27	-2.3877	-0.363487
31437596	chr2:31437596:A:G	6.78525e-27	-5.9706e-10	-1.116
31437732	chr2:31437732:G:C	6.08185e-27	-5.9706e-10	-1.22544
31437931	chr2:31437931:C:A	9.28708e-28	-2.28731	-0.817403
31438124	chr2:31438124:C:A	3.25555e-26	-5.9706e-10	0.452196
31438192	chr2:31438192:A:G	1.07709e-26	-5.9706e-10	-0.653901
31438382	chr2:31438382:A:C	8.52649e-27	-5.9706e-10	-0.887573
31438420	chr2:31438420:A:C	1.90764e-27	-2.38488	-2.94673e-10
31438572	chr2:31438572:A:G	1.16001e-26	-5.9706e-10	-0.579736
31438725	chr2:31438725:C:T	6.55069e-27	-5.9706e-10	-1.15118
31439453	chr2:31439453:C:T	1.3024e-27	-2.14233	-0.624215
31439632	chr2:31439632:T:A	1.18454e-26	-5.9706e-10	-0.558808
31440248	chr2:31440248:G:A	8.04164e-28	-2.29477	-0.953935
31440353	chr2:31440353:G:C	7.44624e-27	-5.9706e-10	-1.02304
31440604	chr2:31440604:C:T	1.06685e-27	-2.26245	-0.703592
31440808	chr2:31440808:C:A	1.94136e-27	-2.36736	-2.94673e-10
31440937	chr2:31440937:C:T	1.23785e-27	-2.21573	-0.601652
31441062	chr2:31441062:T:C	7.04718e-28	-2.36734	-1.01337
31441436	chr2:31441436:C:A	1.17061e-27	-2.21289	-0.660332
31442016	chr2:31442016:T:A	1.36948e-26	-5.9706e-10	-0.413734
31442096	chr2:31442096:A:G	1.39019e-26	-5.9706e-10	-0.398726
31442795	chr2:31442795:C:T	1.98984e-27	-2.3427	-2.94673e-10
31442972	chr2:31442972:C:T	5.79736e-27	-5.9706e-10	-1.27335
31443025	chr2:31443025:A:G	1.34839e-26	-5.9706e-10	-0.429255
31443371	chr2:31443371:G:C	7.82913e-27	-5.9706e-10	-0.9729
31443374	chr2:31443374:T:A	6.15245e-27	-5.9706e-10	-1.2139
31444373	chr2:31444373:C:T	6.15398e-27	-5.9706e-10	-1.21365
31444387	chr2:31444387:G:C	9.97856e-28	-2.17576	-0.857141
31444399	chr2:31444399:C:T	1.80283e-26	-5.9706e-10	-0.138808
31444525	chr2:31444525:C:T	6.05267e-27	-5.9706e-10	-1.23025
31444549	chr2:31444549:C:T	6.15398e-27	-5.9706e-10	-1.21365
31444809	chr2:31444809:C:T	6.12627e-27	-5.9706e-10	-1.21817
31445014	chr2:31445014:C:A	2.21262e-27	-2.23657	-2.94673e-10
31445498	chr2:31445498:A:G	9.64825e-27	-5.9706e-10	-0.763974
31446017	chr2:31446017:T:C	6.74051e-27	-5.9706e-10	-1.12262
31446045	chr2:31446045:A:G	9.41659e-27	-5.9706e-10	-0.788278
31446315	chr2:31446315:T:C	6.03343e-27	-5.9706e-10	-1.23344
31446650	chr2:31446650:A:G	8.08274e-28	-2.15418	-1.08942
31446706	chr2:31446706:C:T	1.08744e-27	-2.28864	-0.658293
31446761	chr2:31446761:T:C	9.82712e-28	-2.2419	-0.806288
31447101	chr2:31447101:C:T	1.98106e-27	-2.34712	-2.94673e-10
31447242	chr2:31447242:T:C	9.32411e-28	-2.1911	-0.909633
31447305	chr2:31447305:G:A	1.1373e-26	-5.9706e-10	-0.599512
31447357	chr2:31447357:A:G	9.67423e-27	-5.9706e-10	-0.761285
31447361	chr2:31447361:C:T	6.71758e-27	-5.9706e-10	-1.12602
31447657	chr2:31447657:A:G	9.0526e-28	-2.30622	-0.824068
31447772	chr2:31447772:C:T	8.63115e-27	-5.9706e-10	-0.875373
31448747	chr2:31448747:A:C	7.09007e-27	-5.9706e-10	-1.07206
31448792	chr2:31448792:C:A	9.00186e-28	-2.32073	-0.815172
31448850	chr2:31448850:T:G	8.75198e-27	-5.9706e-10	-0.861471
31448902	chr2:31448902:C:T	1.3355e-26	-5.9706e-10	-0.438861
31448903	chr2:31448903:G:A	7.79801e-28	-2.34388	-0.935591
31449333	chr2:31449333:C:T	9.31986e-27	-5.9706e-10	-0.798603
31449629	chr2:31449629:C:T	1.37636e-26	-5.9706e-10	-0.408726
31449761	chr2:31449761:A:G	1.97628e-27	-2.34954	-2.94673e-10
31449911	chr2:31449911:C:T	5.90638e-28	-2.38448	-1.17283
31450049	chr2:31450049:T:C	7.93194e-28	-2.34489	-0.917551
31450307	chr2:31450307:A:G	1.94483e-27	-2.36558	-2.94673e-10
31450584	chr2:31450584:C:A	6.25468e-27	-5.9706e-10	-1.19742
31450668	chr2:31450668:G:A	6.29583e-27	-5.9706e-10	-1.19086
31450709	chr2:31450709:C:G	1.1211e-26	-5.9706e-10	-0.613856
31451257	chr2:31451257:T:C	5.81639e-27	-5.9706e-10	-1.27007
31451419	chr2:31451419:A:C	8.94389e-27	-5.9706e-10	-0.83978
31451874	chr2:31451874:G:A	6.25176e-28	-2.36765	-1.13282
31452075	chr2:31452075:C:T	6.20426e-27	-5.9706e-10	-1.20551
31452426	chr2:31452426:T:C	3.31438e-27	-1.83248	-2.94673e-10
31452445	chr2:31452445:G:A	9.90211e-28	-2.01727	-1.02332
31452624	chr2:31452624:A:G	2.79421e-27	-0.925912	-1.07729
31452838	chr2:31452838:G:A	9.45134e-27	-5.9706e-10	-0.784595
31452891	chr2:31452891:T:C	6.092e-27	-5.9706e-10	-1.22377
31453137	chr2:31453137:T:C	2.0281e-27	-2.32365	-2.94673e-10
31453454	chr2:31453454:C:G	7.28725e-28	-2.24731	-1.0999
31453765	chr2:31453765:T:C	1.38604e-26	-5.9706e-10	-0.401718
31453772	chr2:31453772:GTCAAATAA:G	1.00342e-27	-2.30082	-0.726511
31454254	chr2:31454254:G:C	6.30958e-27	-5.9706e-10	-1.18868
31454731	chr2:31454731:C:T	7.17186e-27	-5.9706e-10	-1.06059
31454866	chr2:31454866:C:T	1.24693e-26	-5.9706e-10	-0.50748
31454892	chr2:31454892:T:C	1.3258e-27	-2.18441	-0.564325
31455277	chr2:31455277:C:T	1.3572e-26	-5.9706e-10	-0.422741
31455287	chr2:31455287:G:A	7.43193e-28	-2.15199	-1.17556
31455650	chr2:31455650:C:T	7.36741e-27	-5.9706e-10	-1.03368
31456188	chr2:31456188:T:C	6.01803e-28	-2.32928	-1.20929
31456445	chr2:31456445:T:G	5.93206e-27	-5.9706e-10	-1.25038
31456783	chr2:31456783:T:C	9.0996e-28	-1.87961	-1.2455
31457084	chr2:31457084:C:T	2.05402e-27	-2.31095	-2.94673e-10
31457288	chr2:31457288:A:G	3.30714e-27	-1.83467	-2.94673e-10
31457757	chr2:31457757:C:G	6.4796e-28	-2.36549	-1.09919
31457795	chr2:31457795:G:A	1.39441e-26	-5.9706e-10	-0.395693
31457886	chr2:31457886:G:T	8.26224e-28	-2.38766	-0.833984
31457907	chr2:31457907:C:A	1.32122e-26	-5.9706e-10	-0.449613
31458144	chr2:31458144:G:A	2.17902e-27	-2.25188	-2.94673e-10
31458357	chr2:31458357:G:T	1.39583e-26	-5.9706e-10	-0.394673
31458363	chr2:31458363:G:A	1.28971e-26	-5.9706e-10	-0.473748
31458383	chr2:31458383:G:T	5.79853e-27	-5.9706e-10	-1.27315
31458634	chr2:31458634:T:C	2.05969e-27	-2.3082	-2.94673e-10
31458695	chr2:31458695:G:T	6.23514e-27	-5.9706e-10	-1.20055
31458914	chr2:31458914:C:T	1.06502e-26	-5.9706e-10	-0.665169
31459308	chr2:31459308:G:A	1.24092e-26	-5.9706e-10	-0.512315
31459675	chr2:31459675:C:T	1.01474e-27	-1.99431	-1.02181
31459683	chr2:31459683:G:A	1.099e-27	-2.21672	-0.719633
31459977	chr2:31459977:A:G	8.79525e-27	-5.9706e-10	-0.856539
31460827	chr2:31460827:CAAATGAAATAAATTAAG:C	6.26114e-28	-2.31355	-1.18542
31460873	chr2:31460873:A:C	1.95134e-27	-2.36223	-2.94673e-10
31460933	chr2:31460933:C:T	7.03028e-27	-5.9706e-10	-1.08052
31461074	chr2:31461074:C:A	6.71372e-28	-2.16447	-1.26471
31462830	chr2:31462830:T:C	1.05079e-27	-2.33164	-0.649564
31462923	chr2:31462923:T:C	6.21062e-28	-2.33136	-1.17571
31463046	chr2:31463046:C:T	1.41237e-26	-5.9706e-10	-0.382895
31463443	chr2:31463443:T:C	7.05405e-28	-2.25341	-1.12633
31463541	chr2:31463541:T:C	2.06575e-27	-2.30526	-2.94673e-10
31463872	chr2:31463872:C:G	1.66549e-26	-5.9706e-10	-0.218045
31463938	chr2:31463938:C:G	2.86907e-27	-1.97676	-2.94673e-10
31464700	chr2:31464700:GC:G	7.33665e-28	-2.27324	-1.06722
31464935	chr2:31464935:G:A	1.20282e-26	-5.9706e-10	-0.5435
31464986	chr2:31464986:T:A	7.28947e-28	-2.28669	-1.06021
31465373	chr2:31465373:A:C	1.07199e-26	-5.9706e-10	-0.658645
31466142	chr2:31466142:T:C	5.60411e-28	-2.35827	-1.25157
31466266	chr2:31466266:C:A	1.18169e-26	-5.9706e-10	-0.561222
31466306	chr2:31466306:G:A	1.07338e-26	-5.9706e-10	-0.657351
31466490	chr2:31466490:C:T	8.4976e-28	-2.14985	-1.0437
31466791	chr2:31466791:G:A	1.97568e-27	-2.34984	-2.94673e-10
31466860	chr2:31466860:G:A	7.15317e-27	-5.9706e-10	-1.0632
31467099	chr2:31467099:T:C	1.06972e-26	-5.9706e-10	-0.660766
31467108	chr2:31467108:G:T	5.7975e-27	-5.9706e-10	-1.27332
31467211	chr2:31467211:A:G	6.92626e-27	-5.9706e-10	-1.09543
31467955	chr2:31467955:C:T	1.16321e-27	-2.29401	-0.585562
31468415	chr2:31468415:T:A	6.48582e-27	-5.9706e-10	-1.16113
31468514	chr2:31468514:G:T	6.48611e-27	-5.9706e-10	-1.16109
31468558	chr2:31468558:T:C	1.40762e-26	-5.9706e-10	-0.386262
31468782	chr2:31468782:G:T	8.33594e-28	-2.31835	-0.894408
31468803	chr2:31468803:T:A	8.34267e-27	-5.9706e-10	-0.909367
31468963	chr2:31468963:C:T	6.13797e-28	-2.30305	-1.21579
31469061	chr2:31469061:G:A	6.40449e-27	-5.9706e-10	-1.17375
31469162	chr2:31469162:G:A	6.8807e-27	-5.9706e-10	-1.10203
31469471	chr2:31469471:T:C	9.76819e-27	-5.9706e-10	-0.75162
31469593	chr2:31469593:C:T	8.18267e-28	-2.22741	-1.0039
31469772	chr2:31469772:C:T	1.08642e-26	-5.9706e-10	-0.64528
31471692	chr2:31471692:G:A	9.00037e-28	-2.28828	-0.847791
31471765	chr2:31471765:A:C	2.16615e-27	-2.2578	-2.94673e-10
31472164	chr2:31472164:T:C	1.64643e-26	-5.9706e-10	-0.229557
31472542	chr2:31472542:C:T	1.11606e-26	-5.9706e-10	-0.618363
31472940	chr2:31472940:T:A	7.05332e-28	-2.11009	-1.26975
31473375	chr2:31473375:T:C	6.38373e-27	-5.9706e-10	-1.177
31474097	chr2:31474097:A:G	7.60296e-27	-5.9706e-10	-1.00221
31474182	chr2:31474182:C:A	1.45856e-27	-2.18298	-0.470319
31474539	chr2:31474539:C:T	1.11606e-26	-5.9706e-10	-0.618363
31474815	chr2:31474815:T:C	6.88889e-28	-2.16219	-1.24123
31475340	chr2:31475340:G:A	2.03274e-27	-2.32136	-2.94673e-10
31475476	chr2:31475476:A:C	7.6302e-28	-2.05884	-1.24238
31475653	chr2:31475653:T:A	8.22514e-28	-2.24419	-0.981951
31475658	chr2:31475658:A:C	9.32866e-28	-2.30052	-0.799729
31475825	chr2:31475825:G:T	8.45789e-28	-2.24233	-0.955904
31476146	chr2:31476146:G:T	7.50404e-28	-2.25663	-1.06127
31476293	chr2:31476293:C:T	1.22878e-27	-2.31032	-0.514405
31477017	chr2:31477017:A:G	7.98815e-28	-2.26245	-0.992928
31477090	chr2:31477090:A:C	2.04627e-27	-2.31473	-2.94673e-10
31477266	chr2:31477266:C:T	6.82946e-27	-5.9706e-10	-1.10951
31477501	chr2:31477501:A:G	5.83635e-27	-5.9706e-10	-1.26664
31477527	chr2:31477527:T:C	8.89893e-28	-2.3875	-0.75991
31477754	chr2:31477754:T:C	1.93425e-27	-2.37103	-2.94673e-10
31477763	chr2:31477763:T:C	7.13347e-28	-2.36295	-1.00559
31477875	chr2:31477875:C:T	6.48346e-27	-1.1615	-2.94673e-10
31477932	chr2:31477932:C:T	6.87174e-28	-2.38813	-1.01779
31478174	chr2:31478174:C:A	9.00418e-27	-5.9706e-10	-0.833062
31478344	chr2:31478344:A:T	6.47703e-27	-5.9706e-10	-1.16249
31478377	chr2:31478377:T:A	1.52567e-26	-5.9706e-10	-0.305733
31478645	chr2:31478645:A:G	8.08009e-27	-5.9706e-10	-0.941348
31479572	chr2:31479572:T:C	5.85094e-27	-5.9706e-10	-1.26415
31479636	chr2:31479636:T:C	8.9838e-28	-2.37351	-0.764402
31480011	chr2:31480011:T:C	7.83346e-27	-5.9706e-10	-0.972346
31480465	chr2:31480465:T:G	6.84123e-27	-5.9706e-10	-1.10778
31480658	chr2:31480658:C:A	5.81017e-27	-5.9706e-10	-1.27114
31480738	chr2:31480738:G:C	7.43893e-27	-5.9706e-10	-1.02402
31480862	chr2:31480862:T:C	2.04095e-27	-2.31734	-2.94673e-10
31480938	chr2:31480938:T:C	1.90607e-27	-2.38571	-2.94673e-10
31480980	chr2:31480980:T:G	4.23568e-27	-1.58721	-2.94673e-10
31481060	chr2:31481060:A:AT	8.67353e-27	-5.9706e-10	-0.870475
31481087	chr2:31481087:T:A	2.04269e-27	-2.31648	-2.94673e-10
31482076	chr2:31482076:A:G	7.13065e-28	-2.09791	-1.27103
31482649	chr2:31482649:C:A	6.98324e-28	-2.35581	-1.03401
31482745	chr2:31482745:G:A	8.22551e-28	-2.23188	-0.994212
31482969	chr2:31482969:T:C	9.8333e-27	-5.9706e-10	-0.744976
31484188	chr2:31484188:G:A	5.83027e-28	-2.30548	-1.26479
31484700	chr2:31484700:G:A	5.79648e-27	-5.9706e-10	-1.2735
31486551	chr2:31486551:T:G	6.92809e-28	-2.23707	-1.16068
31486574	chr2:31486574:C:T	2.05269e-27	-2.3116	-2.94673e-10
31486580	chr2:31486580:G:A	2.00041e-27	-2.3374	-2.94673e-10
31486686	chr2:31486686:A:C	6.09338e-27	-5.9706e-10	-1.22355
31486895	chr2:31486895:C:A	3.11409e-26	-5.9706e-10	0.407772
31487918	chr2:31487918:A:G	1.27372e-26	-5.9706e-10	-0.486227
31487972	chr2:31487972:G:A	1.97905e-27	-2.34814	-2.94673e-10
31488233	chr2:31488233:G:C	1.26648e-26	-5.9706e-10	-0.491925
31488539	chr2:31488539:A:C	7.07729e-28	-2.21591	-1.16053
31488631	chr2:31488631:C:T	8.49112e-28	-2.33707	-0.857241
31488805	chr2:31488805:G:C	1.50145e-26	-5.9706e-10	-0.321737
31488950	chr2:31488950:C:A	6.05989e-27	-5.9706e-10	-1.22906
31489475	chr2:31489475:A:C	5.80502e-27	-5.9706e-10	-1.27203
31489929	chr2:31489929:G:A	5.80276e-27	-5.9706e-10	-1.27242
31489971	chr2:31489971:C:A	7.16621e-28	-2.17011	-1.19385
31490240	chr2:31490240:G:A	7.25082e-27	-5.9706e-10	-1.04964
31490437	chr2:31490437:C:T	7.97613e-27	-5.9706e-10	-0.954298
31490496	chr2:31490496:A:G	1.41224e-27	-2.362	-0.323569
31490498	chr2:31490498:T:A	7.95405e-27	-5.9706e-10	-0.95707
31490657	chr2:31490657:T:C	6.99793e-27	-5.9706e-10	-1.08514
31490679	chr2:31490679:C:G	8.29569e-28	-1.99602	-1.22158
31491086	chr2:31491086:C:T	2.05105e-27	-2.3124	-2.94673e-10
31491336	chr2:31491336:G:A	2.08676e-27	-2.29514	-2.94673e-10
31491468	chr2:31491468:AC:A	1.44931e-26	-5.9706e-10	-0.35708
31491474	chr2:31491474:A:G	2.37069e-27	-2.16757	-2.94673e-10
31491679	chr2:31491679:C:T	1.99737e-27	-2.33892	-2.94673e-10
31491692	chr2:31491692:C:T	7.4432e-28	-2.17721	-1.14882
31492182	chr2:31492182:G:A	6.46356e-28	-2.20784	-1.25932
31493330	chr2:31493330:T:G	7.67853e-28	-2.18236	-1.11255
31493752	chr2:31493752:A:G	8.06659e-28	-2.22212	-1.02348
31494271	chr2:31494271:A:G	5.87879e-28	-2.37285	-1.18914
31494404	chr2:31494404:A:C	2.01847e-27	-2.32841	-2.94673e-10
31494685	chr2:31494685:G:T	8.0242e-28	-2.38444	-0.866437
31494729	chr2:31494729:A:G	6.91862e-27	-5.9706e-10	-1.09653
31494825	chr2:31494825:A:G	7.0405e-27	-5.9706e-10	-1.07907
31494959	chr2:31494959:T:A	6.51373e-28	-2.18599	-1.27343
31495165	chr2:31495165:A:G	6.40346e-28	-2.36537	-1.11113
31495181	chr2:31495181:G:A	2.05731e-27	-2.30935	-2.94673e-10
31495488	chr2:31495488:C:G	5.6225e-28	-2.37935	-1.22721
31495552	chr2:31495552:C:T	8.31788e-28	-2.08157	-1.13336
31495573	chr2:31495573:T:G	5.65312e-28	-2.37998	-1.22115
31495607	chr2:31495607:C:G	6.75339e-27	-5.9706e-10	-1.12071
31495843	chr2:31495843:A:G	7.28399e-27	-5.9706e-10	-1.04507
31496100	chr2:31496100:A:G	8.42818e-27	-5.9706e-10	-0.89917
31496262	chr2:31496262:T:G	6.22048e-28	-2.36121	-1.14428
31496281	chr2:31496281:G:A	5.34997e-28	-2.38699	-1.26926
31496406	chr2:31496406:C:T	5.90753e-28	-2.35325	-1.20386
31496586	chr2:31496586:ACC:A	1.53856e-26	-5.9706e-10	-0.29732
31496606	chr2:31496606:C:T	5.7551e-28	-2.34776	-1.23549
31496670	chr2:31496670:C:T	8.40631e-28	-2.36047	-0.843888
31496857	chr2:31496857:A:G	6.11786e-28	-2.36361	-1.15851
31497002	chr2:31497002:C:T	8.12206e-28	-1.97429	-1.26446
31497390	chr2:31497390:T:C	7.98462e-27	-5.9706e-10	-0.953234
31497440	chr2:31497440:C:T	7.42116e-28	-2.36199	-0.967013
31497531	chr2:31497531:A:G	8.38355e-27	-5.9706e-10	-0.90448
31497843	chr2:31497843:G:C	2.10396e-27	-2.28693	-2.94673e-10
31497904	chr2:31497904:G:C	7.96752e-28	-2.38237	-0.875596
31498051	chr2:31498051:C:T	8.43138e-27	-5.9706e-10	-0.89879
31498130	chr2:31498130:G:C	6.76916e-28	-2.177	-1.24396
31498223	chr2:31498223:A:C	7.07812e-27	-5.9706e-10	-1.07374
31498297	chr2:31498297:C:G	6.80022e-28	-2.3889	-1.02748
31498438	chr2:31498438:A:T	2.04869e-27	-2.31355	-2.94673e-10
31498602	chr2:31498602:C:A	1.03455e-26	-5.9706e-10	-0.694199
31499892	chr2:31499892:C:A	5.65757e-28	-2.33194	-1.2684
31500071	chr2:31500071:C:T	2.17395e-27	-2.25421	-2.94673e-10
31501129	chr2:31501129:T:A	9.25314e-27	-5.9706e-10	-0.805788
31501197	chr2:31501197:C:T	5.34073e-28	-2.38736	-1.27061
31501198	chr2:31501198:C:T	1.64292e-26	-5.9706e-10	-0.231689
31501199	chr2:31501199:C:G	1.58018e-26	-5.9706e-10	-0.270624
31501426	chr2:31501426:C:A	7.83101e-28	-2.3836	-0.891648
31501580	chr2:31501580:C:T	6.112e-28	-2.25797	-1.26511
31501604	chr2:31501604:A:G	6.26845e-28	-2.38877	-1.10904
31501746	chr2:31501746:C:T	6.16939e-28	-2.38597	-1.12777
31501754	chr2:31501754:G:A	5.51609e-28	-2.38567	-1.24
31501757	chr2:31501757:A:T	7.71543e-27	-0.987528	-2.94673e-10
31502063	chr2:31502063:T:C	6.70528e-28	-2.18484	-1.2456
31502121	chr2:31502121:G:A	9.61779e-26	1.53545	-2.94673e-10
31502150	chr2:31502150:G:A	5.6593e-28	-2.3511	-1.24893
31502443	chr2:31502443:A:C	7.35444e-27	-5.9706e-10	-1.03545
31502447	chr2:31502447:A:G	3.68429e-27	-1.72667	-2.94673e-10
31502448	chr2:31502448:TAA:T	5.80957e-27	-5.9706e-10	-1.27124
31502454	chr2:31502454:A:T	1.50189e-27	-2.37634	-0.247683
31502455	chr2:31502455:A:T	2.217e-26	-5.9706e-10	0.0679891
31502531	chr2:31502531:G:A	7.98605e-27	-5.9706e-10	-0.953054
31502569	chr2:31502569:G:A	5.72448e-28	-2.33766	-1.25092
31502642	chr2:31502642:G:A	7.52554e-27	-5.9706e-10	-1.01245
31503069	chr2:31503069:T:C	1.946e-27	-2.36497	-2.94673e-10
31503216	chr2:31503216:A:C	5.53327e-28	-2.35326	-1.26929
31503298	chr2:31503298:T:G	6.57968e-27	-5.9706e-10	-1.14676
31503490	chr2:31503490:T:C	7.17753e-27	-5.9706e-10	-1.05979
31504133	chr2:31504133:C:T	7.07858e-27	-5.9706e-10	-1.07368
31504617	chr2:31504617:G:C	1.26648e-26	-5.9706e-10	-0.491925
31504774	chr2:31504774:C:T	5.80802e-27	-5.9706e-10	-1.27151
31504863	chr2:31504863:G:A	5.56829e-28	-2.35158	-1.26466
31504954	chr2:31504954:G:A	2.01182e-27	-2.33171	-2.94673e-10
31505185	chr2:31505185:C:T	6.27044e-28	-2.38895	-1.10854
31505188	chr2:31505188:TA:T	6.84903e-27	-5.9706e-10	-1.10664
31505720	chr2:31505720:A:C	1.07271e-26	-5.9706e-10	-0.65798
31505849	chr2:31505849:C:A	5.81072e-27	-5.9706e-10	-1.27105
31506050	chr2:31506050:A:T	6.36829e-28	-2.25059	-1.23142
31507050	chr2:31507050:G:T	2.10132e-27	-2.28819	-2.94673e-10
31507291	chr2:31507291:A:G	7.42107e-28	-2.38893	-0.940079
31507903	chr2:31507903:C:A	6.369e-28	-2.34495	-1.13695
31508048	chr2:31508048:G:A	5.50519e-28	-2.38605	-1.24159
31508194	chr2:31508194:A:T	2.08175e-27	-2.29754	-2.94673e-10
31508347	chr2:31508347:A:G	6.71974e-28	-2.20754	-1.22074
31508473	chr2:31508473:T:G	9.38163e-28	-2.07577	-1.01881
31509846	chr2:31509846:G:A	7.17332e-28	-2.27856	-1.08441
31509984	chr2:31509984:T:C	6.63301e-27	-5.9706e-10	-1.13869
31510415	chr2:31510415:T:C	1.16839e-27	-2.19561	-0.67951
31510679	chr2:31510679:C:T	2.394e-27	-2.15778	-2.94673e-10
31510996	chr2:31510996:T:C	3.91819e-27	-1.66512	-2.94673e-10
31511020	chr2:31511020:T:C	1.94487e-27	-2.36556	-2.94673e-10
31511263	chr2:31511263:T:C	8.74375e-27	-5.9706e-10	-0.862411
31512133	chr2:31512133:C:G	6.01304e-27	-5.9706e-10	-1.23682
31512159	chr2:31512159:C:CT	9.04508e-28	-2.37526	-0.755856
31512517	chr2:31512517:T:C	1.90702e-27	-2.38521	-2.94673e-10
31512987	chr2:31512987:C:A	6.36518e-27	-5.9706e-10	-1.17991
31513149	chr2:31513149:T:C	5.61381e-28	-2.38193	-1.22618
31513483	chr2:31513483:T:C	2.11404e-27	-2.28215	-2.94673e-10
31514268	chr2:31514268:C:T	1.91836e-27	-2.37928	-2.94673e-10
31514283	chr2:31514283:C:G	2.11338e-27	-2.28246	-2.94673e-10
31514301	chr2:31514301:G:A	1.94521e-27	-2.36538	-2.94673e-10
31514377	chr2:31514377:T:C	2.02579e-27	-2.32479	-2.94673e-10
31514724	chr2:31514724:C:T	2.11362e-27	-2.28235	-2.94673e-10
31514882	chr2:31514882:C:A	2.17381e-27	-2.25427	-2.94673e-10
31516037	chr2:31516037:A:G	4.55017e-27	-1.51559	-2.94673e-10
31516314	chr2:31516314:T:G	1.10055e-26	-5.9706e-10	-0.632354
31516369	chr2:31516369:G:T	2.10112e-27	-2.28828	-2.94673e-10
31516496	chr2:31516496:T:C	6.44483e-28	-2.23654	-1.23352
31516612	chr2:31516612:T:C	9.96881e-27	-5.9706e-10	-0.731289
31516710	chr2:31516710:G:A	1.90726e-27	-2.38508	-2.94673e-10
31516805	chr2:31516805:A:G	1.10673e-26	-5.9706e-10	-0.62676
31516880	chr2:31516880:A:C	6.12304e-28	-2.33441	-1.18687
31516883	chr2:31516883:T:C	1.98208e-27	-2.3466	-2.94673e-10
31516895	chr2:31516895:G:C	5.98959e-28	-2.32739	-1.21592
31517208	chr2:31517208:A:C	5.9004e-28	-2.32151	-1.2368
31517488	chr2:31517488:C:A	2.44826e-27	-2.13537	-2.94673e-10
31517592	chr2:31517592:C:T	6.53359e-28	-2.37255	-1.08383
31517792	chr2:31517792:T:A	6.28638e-28	-2.25907	-1.23588
31517826	chr2:31517826:A:AG	5.76248e-28	-2.37807	-1.20389
31517917	chr2:31517917:G:C	5.46124e-28	-2.38409	-1.25157
31518512	chr2:31518512:A:T	5.79813e-27	-5.9706e-10	-1.27321
31518597	chr2:31518597:TG:T	1.47304e-26	-5.9706e-10	-0.340837
31519060	chr2:31519060:C:T	6.24705e-28	-2.27515	-1.22608
31519510	chr2:31519510:A:T	8.82479e-28	-1.99911	-1.15666
31520061	chr2:31520061:G:A	1.0249e-26	-5.9706e-10	-0.703571
31520835	chr2:31520835:G:A	6.24184e-28	-2.24802	-1.25404
31521004	chr2:31521004:T:A	2.14327e-27	-1.60965	-0.658773
31521017	chr2:31521017:T:G	5.03775e-27	-1.41379	-2.94673e-10
31521519	chr2:31521519:G:A	2.29566e-27	-2.19973	-2.94673e-10
31521700	chr2:31521700:C:A	2.23945e-26	-5.9706e-10	0.0780661
31521775	chr2:31521775:C:T	2.24286e-26	-5.9706e-10	0.0795842
31521779	chr2:31521779:A:C	8.39207e-27	-5.9706e-10	-0.903464
31521897	chr2:31521897:G:C	7.75085e-28	-2.30546	-0.980076
31521906	chr2:31521906:G:A	7.67061e-28	-2.30985	-0.986085
31522654	chr2:31522654:G:A	1.21736e-26	-5.9706e-10	-0.531479
31522725	chr2:31522725:T:C	1.77201e-26	-5.9706e-10	-0.156049
31522803	chr2:31522803:C:T	6.31683e-27	-5.9706e-10	-1.18753
31522946	chr2:31522946:C:G	1.32332e-26	-5.9706e-10	-0.448022
31523491	chr2:31523491:G:A	8.35317e-27	-5.9706e-10	-0.90811
31523761	chr2:31523761:G:A	1.16794e-26	-5.9706e-10	-0.572926
31523958	chr2:31523958:T:C	5.86662e-28	-2.3645	-1.19955
31524007	chr2:31524007:G:A	1.25536e-26	-5.9706e-10	-0.500741
31524644	chr2:31524644:C:T	6.98008e-28	-2.26002	-1.13025
31524923	chr2:31524923:T:C	2.02826e-27	-2.32357	-2.94673e-10
31525824	chr2:31525824:C:T	1.48025e-26	-5.9706e-10	-0.335954
31525937	chr2:31525937:A:G	2.3926e-26	-5.9706e-10	0.144215
31526328	chr2:31526328:T:C	7.07966e-27	-5.9706e-10	-1.07352
31527555	chr2:31527555:G:A	1.07894e-26	-5.9706e-10	-0.652182
31527687	chr2:31527687:C:T	8.08844e-27	-5.9706e-10	-0.940316
31528293	chr2:31528293:G:A	2.17009e-26	-5.9706e-10	0.046602
31528650	chr2:31528650:C:T	2.17879e-27	-2.25198	-2.94673e-10
31528761	chr2:31528761:A:G	3.60371e-27	-1.74879	-2.94673e-10
31529976	chr2:31529976:T:C	2.09367e-27	-2.29183	-2.94673e-10
31530226	chr2:31530226:C:T	2.08975e-27	-2.2937	-2.94673e-10
31530415	chr2:31530415:C:T	6.46073e-28	-2.21401	-1.25358
31530978	chr2:31530978:T:C	2.15593e-27	-2.26253	-2.94673e-10
31531894	chr2:31531894:A:C	8.25236e-27	-5.9706e-10	-0.920252
31531926	chr2:31531926:C:A	2.073e-27	-2.30175	-2.94673e-10
31531954	chr2:31531954:T:G	6.26866e-28	-2.24145	-1.25632
31532087	chr2:31532087:T:C	6.60728e-28	-2.3405	-1.10466
31532485	chr2:31532485:A:G	6.93694e-28	-2.29917	-1.0973
31532597	chr2:31532597:C:T	1.97508e-27	-2.35014	-2.94673e-10
31532985	chr2:31532985:T:TG	1.94095e-27	-2.36757	-2.94673e-10
31533133	chr2:31533133:C:A	6.25157e-27	-5.9706e-10	-1.19792
31533891	chr2:31533891:C:A	5.81693e-27	-5.9706e-10	-1.26998
31534216	chr2:31534216:T:C	8.58353e-28	-2.21358	-0.969908
31534571	chr2:31534571:A:G	3.94189e-26	-5.9706e-10	0.643494
31534878	chr2:31534878:A:G	1.36766e-26	-5.9706e-10	-0.415065
31535349	chr2:31535349:A:G	1.33129e-26	-5.9706e-10	-0.442017
31535687	chr2:31535687:C:A	7.43242e-27	-5.9706e-10	-1.0249
31535729	chr2:31535729:T:G	2.08695e-27	-2.29505	-2.94673e-10
31536048	chr2:31536048:C:T	1.44092e-27	-2.21752	-0.447954
31536510	chr2:31536510:G:A	7.98548e-28	-2.30721	-0.948499
31536695	chr2:31536695:A:C	9.1387e-27	-5.9706e-10	-0.818232
31537046	chr2:31537046:G:A	1.20794e-27	-2.17941	-0.662426
31537451	chr2:31537451:T:G	6.42433e-27	-5.9706e-10	-1.17066
31537540	chr2:31537540:G:C	6.63873e-27	-5.9706e-10	-1.13783
31538009	chr2:31538009:C:T	5.51978e-28	-2.35213	-1.27286
31538488	chr2:31538488:C:T	1.84128e-27	-2.33722	-0.0830687
31538682	chr2:31538682:C:T	1.29108e-27	-2.3315	-0.443771
31538875	chr2:31538875:G:C	8.45734e-27	-5.9706e-10	-0.895717
31539007	chr2:31539007:A:C	6.32178e-27	-5.9706e-10	-1.18675
31539268	chr2:31539268:T:C	5.79869e-27	-5.9706e-10	-1.27312
31539402	chr2:31539402:A:G	1.74606e-26	-5.9706e-10	-0.170801
31539983	chr2:31539983:C:T	1.26102e-26	-5.9706e-10	-0.496248
31540440	chr2:31540440:T:C	9.41433e-28	-2.09468	-0.996421
31540643	chr2:31540643:G:A	1.35257e-26	-5.9706e-10	-0.426157
31540684	chr2:31540684:C:T	1.90231e-27	-2.38768	-2.94673e-10
31540807	chr2:31540807:C:T	1.17003e-26	-5.9706e-10	-0.571133
31540923	chr2:31540923:A:G	1.95462e-27	-2.36055	-2.94673e-10
31540980	chr2:31540980:C:T	1.7857e-27	-2.24744	-0.203507
31541076	chr2:31541076:G:C	2.26202e-27	-2.21449	-2.94673e-10
31541928	chr2:31541928:C:T	6.43045e-28	-2.35404	-1.11825
31542061	chr2:31542061:A:G	1.11361e-27	-2.11433	-0.808816
31542121	chr2:31542121:C:A	8.4365e-27	-5.9706e-10	-0.898184
31542540	chr2:31542540:C:A	7.41923e-28	-2.18278	-1.14648
31542880	chr2:31542880:A:G	1.88909e-27	-2.2072	-0.187455
31543011	chr2:31543011:T:C	1.13953e-26	-5.9706e-10	-0.597552
31543408	chr2:31543408:T:G	6.50921e-28	-2.35418	-1.10594
31543481	chr2:31543481:A:G	1.8798e-26	-5.9706e-10	-0.0970029
31543632	chr2:31543632:T:C	3.37154e-27	-1.81538	-2.94673e-10
31543774	chr2:31543774:G:A	6.44871e-27	-5.9706e-10	-1.16687
31543935	chr2:31543935:T:C	6.19124e-28	-2.30234	-1.20786
31544074	chr2:31544074:A:T	1.36273e-26	-5.9706e-10	-0.418676
31544179	chr2:31544179:A:G	1.35188e-26	-5.9706e-10	-0.426672
31544243	chr2:31544243:G:T	6.58719e-27	-5.9706e-10	-1.14562
31544666	chr2:31544666:C:A	9.49199e-27	-5.9706e-10	-0.780303
31544989	chr2:31544989:A:C	6.62881e-28	-2.3671	-1.07481
31545023	chr2:31545023:G:C	5.92689e-27	-5.9706e-10	-1.25125
31545116	chr2:31545116:A:C	1.51744e-26	-5.9706e-10	-0.311141
31545125	chr2:31545125:A:G	6.55892e-28	-2.36197	-1.09054
31545553	chr2:31545553:G:A	1.89983e-27	-2.38899	-2.94673e-10
31545722	chr2:31545722:CA:C	1.52523e-26	-5.9706e-10	-0.30602
31546057	chr2:31546057:G:A	3.61387e-27	-1.74597	-2.94673e-10
31546716	chr2:31546716:G:A	5.88421e-27	-5.9706e-10	-1.25848
31546764	chr2:31546764:C:T	5.82429e-27	-5.9706e-10	-1.26871
31547028	chr2:31547028:G:A	9.38223e-28	-1.84849	-1.24602
31547301	chr2:31547301:T:C	8.55905e-28	-2.20509	-0.981259
31547371	chr2:31547371:T:C	9.18692e-28	-2.28028	-0.835279
31547411	chr2:31547411:T:C	1.2128e-27	-2.08432	-0.753502
31547572	chr2:31547572:T:C	6.20956e-28	-2.25696	-1.25029
31547850	chr2:31547850:C:T	6.24391e-27	-5.9706e-10	-1.19914
31547852	chr2:31547852:C:T	6.99108e-27	-5.9706e-10	-1.08612
31547902	chr2:31547902:G:T	1.91225e-27	-2.38247	-2.94673e-10
31547976	chr2:31547976:C:G	6.1996e-27	-5.9706e-10	-1.20627
31548363	chr2:31548363:C:A	2.26032e-27	-2.35098	0.135733
31548677	chr2:31548677:T:C	5.47977e-28	-2.37303	-1.25924
31548683	chr2:31548683:C:T	1.90117e-27	-2.38828	-2.94673e-10
31548725	chr2:31548725:C:T	7.31786e-28	-2.2354	-1.10762
31548762	chr2:31548762:G:T	5.7969e-27	-5.9706e-10	-1.27343
31549042	chr2:31549042:A:G	8.61199e-27	-5.9706e-10	-0.877595
31549321	chr2:31549321:C:T	8.10244e-28	-2.20653	-1.03464
31549952	chr2:31549952:A:T	5.97491e-27	-5.9706e-10	-1.24318
31550036	chr2:31550036:C:T	8.00755e-28	-2.29654	-0.956408
31551564	chr2:31551564:CA:C	1.2713e-26	-5.9706e-10	-0.488124
31551720	chr2:31551720:A:G	9.73284e-28	-2.14565	-0.912181
31551905	chr2:31551905:T:A	8.41459e-28	-2.33575	-0.867616
31552266	chr2:31552266:C:T	7.67166e-28	-2.26076	-1.03505
31552923	chr2:31552923:C:A	6.16625e-27	-5.9706e-10	-1.21166
31553069	chr2:31553069:A:C	7.89153e-28	-2.27885	-0.988697
31553780	chr2:31553780:C:T	1.92241e-27	-2.37717	-2.94673e-10
31553905	chr2:31553905:G:A	2.11418e-27	-2.28209	-2.94673e-10
31554283	chr2:31554283:A:T	5.35207e-28	-2.38258	-1.27328
31554334	chr2:31554334:T:A	6.84265e-28	-2.18723	-1.22293
31554471	chr2:31554471:A:G	1.51395e-26	-5.9706e-10	-0.313444
31554758	chr2:31554758:T:G	6.37819e-28	-2.37707	-1.10338
31554777	chr2:31554777:G:A	3.79139e-27	-1.69802	-2.94673e-10
31555226	chr2:31555226:C:T	1.94405e-27	-2.36598	-2.94673e-10
31555956	chr2:31555956:A:C	1.09989e-27	-2.34093	-0.594608
31557210	chr2:31557210:A:G	8.74469e-28	-2.38539	-0.779496
31558682	chr2:31558682:C:T	8.35902e-28	-2.38898	-0.821014
31558908	chr2:31558908:T:C	1.25605e-27	-2.30488	-0.4979
31558916	chr2:31558916:C:T	8.08436e-27	-5.9706e-10	-0.94082
31560362	chr2:31560362:T:TCCC	6.50341e-27	-5.9706e-10	-1.15842
31560378	chr2:31560378:T:A	5.79806e-27	-5.9706e-10	-1.27323
31560619	chr2:31560619:G:A	6.20352e-27	-5.9706e-10	-1.20563
31561391	chr2:31561391:C:T	6.60626e-28	-2.37247	-1.07285
31561399	chr2:31561399:T:C	8.03704e-28	-2.34093	-0.908347
31561411	chr2:31561411:G:T	7.88943e-27	-0.965227	-2.94673e-10
31561412	chr2:31561412:G:A	7.87764e-27	-0.966723	-2.94673e-10
31561567	chr2:31561567:C:T	1.18648e-27	-2.22757	-0.632193
31561723	chr2:31561723:A:G	1.02752e-27	-2.21857	-0.785039
31561797	chr2:31561797:A:T	1.23245e-26	-5.9706e-10	-0.519162
31561922	chr2:31561922:G:A	1.08035e-27	-2.37726	-0.576201
31561938	chr2:31561938:A:G	9.99903e-28	-2.23023	-0.800618
31561978	chr2:31561978:T:C	2.76018e-27	-2.01546	-2.94673e-10
31562599	chr2:31562599:T:G	1.83915e-27	-2.07656	-0.344885
31562695	chr2:31562695:C:G	1.27953e-26	-5.9706e-10	-0.481672
31562948	chr2:31562948:C:G	1.44538e-27	-2.38533	-0.27705
31563722	chr2:31563722:A:C	8.12042e-27	-5.9706e-10	-0.936369
31563919	chr2:31563919:G:A	8.92523e-28	-2.27562	-0.868832
31564690	chr2:31564690:C:A	1.90191e-27	-2.38789	-2.94673e-10
31564802	chr2:31564802:T:A	1.19792e-26	-5.9706e-10	-0.547583
31564937	chr2:31564937:AAAT:A	1.90416e-27	-2.38671	-2.94673e-10
31565941	chr2:31565941:A:G	9.65641e-27	-5.9706e-10	-0.763129
31566439	chr2:31566439:A:C	6.27419e-27	-5.9706e-10	-1.19431
31566609	chr2:31566609:T:A	2.10841e-27	-2.28482	-2.94673e-10
31566723	chr2:31566723:C:T	2.29892e-27	-1.98638	-0.211936
31566858	chr2:31566858:A:G	1.91842e-27	-2.37925	-2.94673e-10
31567252	chr2:31567252:T:C	5.81791e-27	-5.9706e-10	-1.26981
31567511	chr2:31567511:T:C	2.16276e-27	-2.08977	-0.169598
31568105	chr2:31568105:C:G	1.27427e-26	-5.9706e-10	-0.485795
31568349	chr2:31568349:G:A	5.48004e-28	-2.38104	-1.25118
31568761	chr2:31568761:C:A	6.11879e-27	-5.9706e-10	-1.21939
31568844	chr2:31568844:A:G	1.19763e-26	-5.9706e-10	-0.547822
31570615	chr2:31570615:A:G	5.8186e-27	-5.9706e-10	-1.26969
31570627	chr2:31570627:C:T	1.96814e-27	-2.35366	-2.94673e-10
31570800	chr2:31570800:C:T	7.63265e-27	-5.9706e-10	-0.998316
31570840	chr2:31570840:A:G	1.16819e-26	-5.9706e-10	-0.57271
31571818	chr2:31571818:A:C	7.56146e-27	-5.9706e-10	-1.00769
31571900	chr2:31571900:C:T	2.24223e-27	-1.88072	-0.342557
31572148	chr2:31572148:C:T	6.62534e-27	-5.9706e-10	-1.13985
31572614	chr2:31572614:C:A	7.04841e-28	-2.3471	-1.03343
31572635	chr2:31572635:C:A	1.20018e-26	-5.9706e-10	-0.545695
31572741	chr2:31572741:C:A	1.25225e-27	-2.10791	-0.697901
31573128	chr2:31573128:G:A	1.08298e-26	-5.9706e-10	-0.648452
31573922	chr2:31573922:T:C	6.47963e-27	-5.9706e-10	-1.16209
31574038	chr2:31574038:A:G	7.18264e-27	-5.9706e-10	-1.05908
31574793	chr2:31574793:C:A	6.64338e-28	-2.30652	-1.13319
31577325	chr2:31577325:C:G	2.82227e-27	-1.99321	-2.94673e-10
31577953	chr2:31577953:A:G	1.48752e-27	-2.10797	-0.525666
31578333	chr2:31578333:T:C	9.03088e-28	-2.30733	-0.825351
31578425	chr2:31578425:T:C	9.33318e-28	-2.22887	-0.870893
31578869	chr2:31578869:T:G	2.7648e-27	-2.11607	0.102291
31579528	chr2:31579528:T:A	7.11176e-27	-5.9706e-10	-1.069
31580016	chr2:31580016:A:C	5.99592e-27	-5.9706e-10	-1.23967
31580233	chr2:31580233:G:A	2.17902e-27	-2.08799	-0.163882
31580605	chr2:31580605:A:G	1.91026e-27	-2.25506	-0.128448
31580636	chr2:31580636:G:C	1.97056e-27	-2.19299	-0.159438
31580756	chr2:31580756:C:T	2.05964e-27	-2.30822	-2.94673e-10
31581770	chr2:31581770:C:T	1.90006e-27	-2.38887	-2.94673e-10
31581917	chr2:31581917:C:A	1.92206e-27	-2.37735	-2.94673e-10
31581995	chr2:31581995:CCTT:C	1.21743e-26	-5.9706e-10	-0.531423
31582268	chr2:31582268:T:C	7.89697e-27	-5.9706e-10	-0.964272
31582363	chr2:31582363:G:A	1.90622e-27	-2.38563	-2.94673e-10
31582439	chr2:31582439:C:T	6.51569e-27	-5.9706e-10	-1.15654
31582871	chr2:31582871:T:C	9.26226e-28	-2.28489	-0.822494
31582884	chr2:31582884:TAGG:T	6.91386e-27	-5.9706e-10	-1.09722
31583127	chr2:31583127:A:C	4.69136e-27	-1.48503	-2.94673e-10
31583231	chr2:31583231:T:C	2.07045e-27	-2.06969	-0.233294
31583435	chr2:31583435:T:C	1.55022e-27	-2.3864	-0.205955
31583826	chr2:31583826:G:A	5.8035e-27	-5.9706e-10	-1.27229
31584309	chr2:31584309:A:G	6.48781e-27	-5.9706e-10	-1.16083
31584714	chr2:31584714:AGAG:A	8.20718e-27	-5.9706e-10	-0.925742
31584722	chr2:31584722:A:G	8.55513e-27	-5.9706e-10	-0.88422
31585775	chr2:31585775:T:C	5.56043e-28	-2.34646	-1.2712
31585905	chr2:31585905:T:A	1.17021e-27	-1.92391	-0.949658
31586237	chr2:31586237:G:A	9.96756e-28	-2.11819	-0.915811
31586466	chr2:31586466:A:C	1.9388e-27	-2.36868	-2.94673e-10
31586486	chr2:31586486:ATAGTGGTGGTGT:A	8.0374e-27	-5.9706e-10	-0.946645
31586620	chr2:31586620:A:G	1.90508e-27	-2.38623	-2.94673e-10
31586855	chr2:31586855:A:G	6.23546e-27	-5.9706e-10	-1.2005
31587120	chr2:31587120:C:T	1.67904e-26	-5.9706e-10	-0.209944
31587136	chr2:31587136:G:GA	6.70696e-27	-5.9706e-10	-1.12761
31587165	chr2:31587165:G:C	7.33645e-28	-2.06759	-1.27289
31587219	chr2:31587219:C:T	6.29603e-27	-1.19083	-2.94673e-10
31587220	chr2:31587220:G:A	7.23456e-27	-5.9706e-10	-1.05188
31587514	chr2:31587514:G:A	1.92555e-27	-2.37554	-2.94673e-10
31587756	chr2:31587756:A:G	1.93962e-27	-2.36826	-2.94673e-10
31587758	chr2:31587758:T:G	1.49395e-27	-2.32217	-0.307156
31588438	chr2:31588438:A:T	8.60932e-27	-5.9706e-10	-0.877906
31588468	chr2:31588468:T:A	1.92657e-27	-2.37501	-2.94673e-10
31588929	chr2:31588929:G:A	6.08601e-28	-2.38807	-1.13928
31589242	chr2:31589242:G:C	5.91835e-27	-5.9706e-10	-1.25269
31589383	chr2:31589383:A:G	7.74378e-28	-2.05048	-1.23596
31589578	chr2:31589578:C:T	5.83419e-27	-5.9706e-10	-1.26702
31589694	chr2:31589694:C:T	5.96015e-27	-5.9706e-10	-1.24566
31590327	chr2:31590327:T:C	6.71898e-28	-2.32986	-1.09854
31590384	chr2:31590384:A:G	8.7531e-28	-2.3863	-0.777631
31590405	chr2:31590405:T:C	7.1066e-27	-5.9706e-10	-1.06973
31590411	chr2:31590411:T:A	7.06033e-28	-2.30237	-1.07647
31590458	chr2:31590458:T:C	2.9321e-27	-1.95503	-2.94673e-10
31590513	chr2:31590513:T:C	1.32575e-27	-2.34701	-0.401755
31590566	chr2:31590566:C:T	1.08383e-26	-5.9706e-10	-0.647666
31590775	chr2:31590775:A:G	1.27458e-27	-2.27872	-0.509409
31591273	chr2:31591273:G:A	6.58176e-27	-5.9706e-10	-1.14645
31591353	chr2:31591353:C:T	7.711e-27	-5.9706e-10	-0.988103
31591420	chr2:31591420:T:G	7.75105e-27	-5.9706e-10	-0.982923
31591656	chr2:31591656:T:C	1.90575e-27	-2.38588	-2.94673e-10
31591665	chr2:31591665:C:T	1.6517e-27	-1.89152	-0.63743
31592060	chr2:31592060:A:T	5.84171e-27	-5.9706e-10	-1.26573
31592165	chr2:31592165:A:C	7.77885e-27	-5.9706e-10	-0.979342
31592709	chr2:31592709:G:C	8.52499e-28	-2.09579	-1.09454
31593042	chr2:31593042:T:C	1.15845e-26	-5.9706e-10	-0.581087
31593749	chr2:31593749:C:T	1.17017e-26	-5.9706e-10	-0.57102
31593926	chr2:31593926:T:C	1.98892e-27	-2.34316	-2.94673e-10
31594488	chr2:31594488:C:T	1.09515e-27	-2.12147	-0.818393
31595096	chr2:31595096:C:T	6.37314e-28	-2.35579	-1.12545
31595187	chr2:31595187:A:G	6.15933e-28	-2.30005	-1.21531
31595856	chr2:31595856:A:G	8.75626e-27	-5.9706e-10	-0.860982
31596042	chr2:31596042:A:T	3.30398e-27	-1.83562	-2.94673e-10
31596100	chr2:31596100:T:C	1.23105e-26	-5.9706e-10	-0.520295
31596648	chr2:31596648:G:A	2.2576e-27	-2.21645	-2.94673e-10
31597703	chr2:31597703:G:A	9.64283e-28	-2.22325	-0.843868
31598217	chr2:31598217:T:C	7.14928e-27	-5.9706e-10	-1.06374
31598329	chr2:31598329:C:T	1.21609e-26	-5.9706e-10	-0.532521
31598540	chr2:31598540:A:G	7.12352e-27	-5.9706e-10	-1.06735
31598626	chr2:31598626:T:C	1.27907e-26	-5.9706e-10	-0.482031
31599257	chr2:31599257:A:G	1.47718e-26	-5.9706e-10	-0.338032
31599334	chr2:31599334:T:A	5.49799e-28	-2.36186	-1.26709
31599515	chr2:31599515:C:G	5.88717e-27	-5.9706e-10	-1.25798
31599545	chr2:31599545:G:C	5.79815e-27	-5.9706e-10	-1.27321
31599820	chr2:31599820:A:G	6.50637e-27	-5.9706e-10	-1.15797
31600111	chr2:31600111:G:A	1.91753e-27	-2.37971	-2.94673e-10
31600206	chr2:31600206:G:A	1.21659e-26	-5.9706e-10	-0.532118
31601074	chr2:31601074:C:T	6.31042e-27	-5.9706e-10	-1.18855
31601492	chr2:31601492:G:A	1.9003e-27	-2.38874	-2.94673e-10
31601691	chr2:31601691:C:G	9.95504e-27	-5.9706e-10	-0.732672
31601727	chr2:31601727:T:G	9.94618e-27	-5.9706e-10	-0.733563
31601960	chr2:31601960:C:T	6.58792e-27	-5.9706e-10	-1.14551
31602340	chr2:31602340:A:T	5.96479e-27	-5.9706e-10	-1.24488
31602465	chr2:31602465:G:A	5.66649e-28	-2.37539	-1.22338
31602827	chr2:31602827:A:C	1.00663e-26	-5.9706e-10	-0.721556
31602976	chr2:31602976:T:C	1.28307e-26	-5.9706e-10	-0.478911
31603295	chr2:31603295:A:G	3.15121e-27	-1.88297	-2.94673e-10
31603835	chr2:31603835:C:A	5.79704e-27	-5.9706e-10	-1.2734
31603890	chr2:31603890:T:G	1.91147e-27	-2.38288	-2.94673e-10
31604101	chr2:31604101:C:T	7.12073e-27	-5.9706e-10	-1.06774
31604756	chr2:31604756:G:A	1.00107e-27	-2.17873	-0.850954
31605081	chr2:31605081:G:A	6.71135e-27	-5.9706e-10	-1.12695
31605434	chr2:31605434:AACAACTCTGTAGGAAAAAAAACCTAATAACTCAATTAAAAATGGGCAAAACATCTGAATAGACACTTCTCAAAAT:A	5.82947e-27	-5.9706e-10	-1.26783
31605843	chr2:31605843:T:C	9.00167e-28	-2.38095	-0.754974
31606167	chr2:31606167:G:A	9.69626e-27	-5.9706e-10	-0.759011
31606292	chr2:31606292:C:T	7.58355e-27	-5.9706e-10	-1.00477
31606660	chr2:31606660:T:A	7.57814e-27	-5.9706e-10	-1.00548
31607018	chr2:31607018:A:G	5.82128e-27	-5.9706e-10	-1.26923
31607278	chr2:31607278:G:C	6.07709e-27	-5.9706e-10	-1.22623
31607313	chr2:31607313:A:G	6.47344e-27	-5.9706e-10	-1.16304
31607713	chr2:31607713:C:T	5.83647e-27	-5.9706e-10	-1.26662
31608034	chr2:31608034:C:T	6.70973e-27	-5.9706e-10	-1.12719
31608492	chr2:31608492:T:C	5.96516e-28	-2.381	-1.1664
31608621	chr2:31608621:A:G	7.08702e-27	-5.9706e-10	-1.07249
31608907	chr2:31608907:T:A	1.61285e-27	-2.01217	-0.54058
31609280	chr2:31609280:A:G	5.85806e-27	-5.9706e-10	-1.26293
31609784	chr2:31609784:T:C	6.00113e-27	-5.9706e-10	-1.2388
31610203	chr2:31610203:A:G	6.56523e-27	-5.9706e-10	-1.14896
31610784	chr2:31610784:TAA:T	1.21714e-26	-5.9706e-10	-0.531659
31611006	chr2:31611006:G:A	1.21657e-26	-5.9706e-10	-0.532134
31611589	chr2:31611589:A:C	8.30285e-28	-2.30762	-0.909117
31611740	chr2:31611740:G:T	6.67592e-27	-5.9706e-10	-1.13224
31611994	chr2:31611994:C:G	1.90605e-27	-2.38572	-2.94673e-10
31612268	chr2:31612268:A:C	5.99228e-27	-5.9706e-10	-1.24028
31612298	chr2:31612298:AG:A	2.09491e-26	-5.9706e-10	0.0113438
31612299	chr2:31612299:G:A	7.1005e-28	-2.32353	-1.04964
31614037	chr2:31614037:A:C	1.46529e-27	-1.86675	-0.781949
31614560	chr2:31614560:A:G	6.82797e-27	-5.9706e-10	-1.10972
31614846	chr2:31614846:T:C	6.05036e-27	-5.9706e-10	-1.23063
31615270	chr2:31615270:G:A	1.16195e-26	-5.9706e-10	-0.578069
31615752	chr2:31615752:T:A	1.70341e-27	-1.99789	-0.50023
31615987	chr2:31615987:T:A	5.46184e-28	-2.38118	-1.25437
31616500	chr2:31616500:G:A	5.83798e-27	-5.9706e-10	-1.26637
31616523	chr2:31616523:G:A	1.47009e-27	-2.12164	-0.523783
31616614	chr2:31616614:G:A	6.73763e-27	-5.9706e-10	-1.12304
31616795	chr2:31616795:C:T	8.00345e-27	-5.9706e-10	-0.950879
31616808	chr2:31616808:G:A	6.73036e-27	-5.9706e-10	-1.12412
31616881	chr2:31616881:C:T	2.386e-27	-1.79006	-0.371068
31617312	chr2:31617312:G:T	9.12657e-28	-1.98809	-1.13406
31618240	chr2:31618240:T:A	7.91769e-28	-2.37568	-0.888558
31618358	chr2:31618358:T:C	1.38115e-26	-0.405249	-2.94673e-10
31618877	chr2:31618877:T:C	3.59225e-27	-1.75197	-2.94673e-10
31618914	chr2:31618914:T:C	8.10954e-27	-5.9706e-10	-0.937709
31619191	chr2:31619191:A:G	6.03157e-27	-5.9706e-10	-1.23374
31619435	chr2:31619435:C:T	2.34137e-27	-1.65403	-0.525989
31620018	chr2:31620018:C:T	3.3268e-27	-1.82874	-2.94673e-10
31620097	chr2:31620097:T:C	5.87818e-27	-5.9706e-10	-1.2595
31620320	chr2:31620320:T:C	7.83082e-27	-5.9706e-10	-0.972683
31621043	chr2:31621043:T:C	5.96332e-27	-5.9706e-10	-1.24512
31621095	chr2:31621095:G:C	7.02856e-27	-5.9706e-10	-1.08077
31621372	chr2:31621372:T:C	6.62917e-27	-5.9706e-10	-1.13927
31621511	chr2:31621511:G:A	1.28245e-27	-2.11243	-0.669557
31621691	chr2:31621691:C:G	6.03783e-28	-2.34327	-1.19202
31621815	chr2:31621815:C:T	5.99929e-28	-2.35966	-1.18204
31622750	chr2:31622750:G:T	1.20003e-26	-5.9706e-10	-0.54582
31622816	chr2:31622816:G:T	6.57192e-27	-5.9706e-10	-1.14794
31622852	chr2:31622852:T:C	1.92312e-27	-2.3768	-2.94673e-10
31622858	chr2:31622858:G:C	7.35869e-27	-5.9706e-10	-1.03487
31622994	chr2:31622994:G:C	6.59618e-27	-5.9706e-10	-1.14426
31623376	chr2:31623376:C:A	5.8577e-28	-2.33697	-1.22861
31623568	chr2:31623568:C:T	1.25501e-27	-2.00028	-0.803334
31624264	chr2:31624264:G:A	7.46444e-27	-5.9706e-10	-1.0206
31624966	chr2:31624966:G:A	1.43857e-27	-2.15079	-0.516311
31625163	chr2:31625163:G:C	5.3171e-28	-2.38896	-1.27345
31625239	chr2:31625239:C:A	1.11214e-27	-2.35767	-0.566793
31625331	chr2:31625331:G:C	6.64334e-27	-5.9706e-10	-1.13714
31625339	chr2:31625339:T:C	7.1559e-28	-2.3556	-1.0098
31625941	chr2:31625941:C:T	6.1127e-28	-2.34018	-1.18279
31626782	chr2:31626782:G:A	5.4731e-28	-2.38531	-1.24818
31627009	chr2:31627009:G:A	1.58753e-26	-5.9706e-10	-0.265986
31627503	chr2:31627503:T:C	1.03244e-26	-5.9706e-10	-0.696242
31628108	chr2:31628108:A:G	3.73151e-27	-1.71394	-2.94673e-10
31628133	chr2:31628133:C:T	1.24504e-27	-2.03069	-0.780892
31628605	chr2:31628605:A:G	1.35593e-27	-2.09371	-0.632554
31628820	chr2:31628820:T:C	1.906e-27	-2.38575	-2.94673e-10
31629342	chr2:31629342:T:C	1.39306e-26	-5.9706e-10	-0.396665
31629385	chr2:31629385:C:T	6.32825e-28	-2.33521	-1.15311
31629450	chr2:31629450:A:G	5.88739e-27	-5.9706e-10	-1.25794
31629722	chr2:31629722:T:C	5.98985e-27	-5.9706e-10	-1.24068
31629799	chr2:31629799:C:T	1.19492e-26	-5.9706e-10	-0.550083
31630032	chr2:31630032:G:C	6.28868e-27	-5.9706e-10	-1.192
31630252	chr2:31630252:G:T	1.92163e-27	-2.0697	-0.307872
31630932	chr2:31630932:G:A	5.33453e-28	-2.38667	-1.27246
31631071	chr2:31631071:C:T	1.89991e-27	-2.38895	-2.94673e-10
31631329	chr2:31631329:T:C	5.96685e-27	-5.9706e-10	-1.24453
31631372	chr2:31631372:G:A	7.95494e-28	-2.3813	-0.878244
31631373	chr2:31631373:C:T	6.29378e-27	-5.9706e-10	-1.19119
31631482	chr2:31631482:C:T	6.58373e-27	-5.9706e-10	-1.14615
31632035	chr2:31632035:T:C	1.65111e-26	-5.9706e-10	-0.226718
31632232	chr2:31632232:C:G	7.12413e-28	-2.302	-1.06785
31632454	chr2:31632454:G:A	7.96067e-28	-2.18887	-1.06996
31633251	chr2:31633251:G:C	7.93645e-27	-5.9706e-10	-0.959285
31633500	chr2:31633500:C:G	1.2337e-26	-5.9706e-10	-0.518148
31634138	chr2:31634138:CT:C	1.72778e-27	-1.58134	-0.902577
31634645	chr2:31634645:T:C	3.1185e-27	-1.36559	-0.527811
31634850	chr2:31634850:A:G	8.10651e-28	-2.3746	-0.866069
31637678	chr2:31637678:G:A	6.82733e-28	-2.27545	-1.13695
31637969	chr2:31637969:T:C	8.22655e-27	-5.9706e-10	-0.923384
31638353	chr2:31638353:G:T	2.3924e-27	-2.15845	-2.94673e-10
31638403	chr2:31638403:C:T	2.25875e-27	-2.21594	-2.94673e-10
31638942	chr2:31638942:T:G	5.83809e-27	-5.9706e-10	-1.26635
31639005	chr2:31639005:C:T	8.09183e-28	-2.17792	-1.06456
31639013	chr2:31639013:T:C	6.3905e-27	-5.9706e-10	-1.17594
31639142	chr2:31639142:G:T	7.13433e-28	-2.38737	-0.981052
31639278	chr2:31639278:T:C	5.95823e-27	-5.9706e-10	-1.24598
31639492	chr2:31639492:G:T	6.29205e-27	-5.9706e-10	-1.19146
31639499	chr2:31639499:T:A	8.30467e-28	-2.00461	-1.21191
31639508	chr2:31639508:T:C	8.21817e-28	-2.02968	-1.19731
31639940	chr2:31639940:C:T	6.05044e-27	-5.9706e-10	-1.23062
31640288	chr2:31640288:C:T	6.78657e-27	-5.9706e-10	-1.1158
31640394	chr2:31640394:A:T	7.20913e-27	-5.9706e-10	-1.0554
31640655	chr2:31640655:G:A	6.306e-27	-5.9706e-10	-1.18925
31640789	chr2:31640789:C:G	5.94066e-27	-5.9706e-10	-1.24893
31641033	chr2:31641033:C:T	1.08169e-26	-5.9706e-10	-0.649644
31641121	chr2:31641121:C:CTCAGT	6.47393e-27	-5.9706e-10	-1.16297
31641281	chr2:31641281:A:C	5.9929e-27	-5.9706e-10	-1.24017
31641526	chr2:31641526:C:T	6.24977e-28	-2.38362	-1.11717
31641627	chr2:31641627:T:G	7.83876e-28	-2.07165	-1.2026
31641645	chr2:31641645:A:C	6.61082e-27	-5.9706e-10	-1.14204
31642836	chr2:31642836:C:T	5.5034e-28	-2.35726	-1.27071
31642978	chr2:31642978:T:C	8.97461e-28	-2.35087	-0.788065
31642993	chr2:31642993:A:G	6.77707e-27	-5.9706e-10	-1.11721
31643367	chr2:31643367:A:G	9.33101e-27	-5.9706e-10	-0.797408
31643808	chr2:31643808:A:G	6.1867e-28	-2.38144	-1.12949
31644874	chr2:31644874:T:C	5.60671e-28	-2.3866	-1.22277
31645191	chr2:31645191:G:C	6.83137e-27	-5.9706e-10	-1.10923
31645360	chr2:31645360:A:T	6.48033e-27	-5.9706e-10	-1.16198
31645440	chr2:31645440:A:G	1.133e-26	-5.9706e-10	-0.603299
31645469	chr2:31645469:C:T	2.19235e-27	-2.24578	-2.94673e-10
31645489	chr2:31645489:T:C	1.90742e-27	-2.385	-2.94673e-10
31645984	chr2:31645984:C:T	5.97989e-28	-2.38097	-1.16397
31646445	chr2:31646445:C:T	5.74231e-27	-1.28289	-2.94673e-10
31647347	chr2:31647347:G:A	5.95719e-28	-2.3882	-1.16054
31647444	chr2:31647444:A:T	1.85946e-27	-1.80773	-0.602735
31648407	chr2:31648407:G:A	1.58363e-27	-1.87638	-0.694653
31648674	chr2:31648674:A:C	5.89281e-27	-5.9706e-10	-1.25702
31648677	chr2:31648677:G:C	5.89281e-27	-5.9706e-10	-1.25702
31650006	chr2:31650006:G:A	7.06028e-27	-5.9706e-10	-1.07627
31650086	chr2:31650086:T:C	6.16193e-27	-5.9706e-10	-1.21236
31650117	chr2:31650117:C:T	4.45895e-26	0.766747	-2.94673e-10
31650212	chr2:31650212:T:C	1.89982e-27	-2.38899	-2.94673e-10
31651396	chr2:31651396:A:G	6.48424e-27	-5.9706e-10	-1.16138
31651423	chr2:31651423:G:A	2.27562e-27	-1.2618	-0.946693
31651625	chr2:31651625:C:T	5.79662e-27	-5.9706e-10	-1.27348
31651819	chr2:31651819:C:T	6.91494e-27	-5.9706e-10	-1.09707
31651888	chr2:31651888:C:A	6.36132e-28	-2.38734	-1.09576
31652095	chr2:31652095:C:T	1.1361e-26	-5.9706e-10	-0.600565
31652838	chr2:31652838:A:C	1.36677e-27	-2.38167	-0.336629
31653530	chr2:31653530:G:A	6.40428e-28	-2.38061	-1.09576
31653662	chr2:31653662:T:C	1.2776e-27	-1.7368	-1.04896
31653860	chr2:31653860:T:C	1.90212e-27	-2.38778	-2.94673e-10
31653894	chr2:31653894:G:A	6.68805e-27	-5.9706e-10	-1.13043
31654051	chr2:31654051:TA:T	6.1426e-27	-5.9706e-10	-1.2155
31654075	chr2:31654075:A:C	6.65285e-28	-2.29634	-1.14195
31654458	chr2:31654458:G:A	6.65224e-27	-5.9706e-10	-1.1358
31654771	chr2:31654771:G:C	6.10505e-28	-2.25672	-1.2675
31654831	chr2:31654831:C:T	6.41828e-27	-5.9706e-10	-1.1716
31654934	chr2:31654934:G:A	8.75074e-27	-5.9706e-10	-0.861612
31655161	chr2:31655161:G:A	7.18577e-27	-5.9706e-10	-1.05865
31655214	chr2:31655214:G:C	8.66816e-28	-2.27097	-0.902708
31655792	chr2:31655792:G:A	1.17087e-27	-1.59966	-1.27334
31656007	chr2:31656007:T:C	6.2094e-28	-2.38743	-1.11984
31656085	chr2:31656085:A:G	6.03457e-28	-2.38629	-1.14954
31657152	chr2:31657152:T:C	6.13837e-27	-5.9706e-10	-1.21619
31657428	chr2:31657428:G:T	2.82534e-27	-1.99212	-2.94673e-10
31658193	chr2:31658193:A:G	7.17275e-27	-5.9706e-10	-1.06046
31658887	chr2:31658887:A:G	5.4327e-27	-1.33832	-2.94673e-10
31658899	chr2:31658899:C:CAG	7.823e-27	-5.9706e-10	-0.973683
31659437	chr2:31659437:A:G	1.90189e-27	-2.3879	-2.94673e-10
31659516	chr2:31659516:A:G	1.19437e-26	-5.9706e-10	-0.550547
31659840	chr2:31659840:A:G	6.09417e-27	-5.9706e-10	-1.22342
31660419	chr2:31660419:G:T	6.05077e-28	-2.38744	-1.14571
31660795	chr2:31660795:T:G	9.52663e-28	-1.826	-1.25325
31661032	chr2:31661032:T:C	5.88917e-27	-5.9706e-10	-1.25764
31661631	chr2:31661631:G:T	6.13388e-27	-5.9706e-10	-1.21692
31661684	chr2:31661684:C:T	5.85436e-27	-5.9706e-10	-1.26356
31661779	chr2:31661779:C:T	1.592e-26	-0.263173	-2.94673e-10
31662235	chr2:31662235:A:G	2.27477e-27	-2.20887	-2.94673e-10
31662245	chr2:31662245:G:C	6.35527e-27	-5.9706e-10	-1.18147
31662602	chr2:31662602:G:A	5.9088e-27	-5.9706e-10	-1.25431
31662668	chr2:31662668:G:T	6.19628e-27	-5.9706e-10	-1.2068
31663502	chr2:31663502:TAATA:T	5.73875e-28	-2.3622	-1.22389
31663553	chr2:31663553:A:C	9.75484e-27	-5.9706e-10	-0.752988
31663791	chr2:31663791:A:C	6.27033e-27	-5.9706e-10	-1.19492
31664159	chr2:31664159:C:T	6.01868e-27	-5.9706e-10	-1.23588
31664995	chr2:31664995:G:A	6.35812e-27	-5.9706e-10	-1.18102
31665059	chr2:31665059:C:T	6.18475e-27	-5.9706e-10	-1.20866
31665163	chr2:31665163:G:A	7.17915e-28	-2.11938	-1.24277
31665453	chr2:31665453:C:G	1.66827e-26	-5.9706e-10	-0.21638
31665946	chr2:31665946:C:T	7.11036e-27	-5.9706e-10	-1.0692
31666322	chr2:31666322:A:G	2.24021e-27	-2.22418	-2.94673e-10
31666502	chr2:31666502:G:A	2.3847e-27	-0.944096	-1.21758
31666664	chr2:31666664:A:G	2.20222e-27	-1.1975	-1.04378
31666858	chr2:31666858:A:T	6.83079e-28	-2.18506	-1.22683
31667202	chr2:31667202:C:G	6.10979e-28	-2.25518	-1.26826
31667273	chr2:31667273:A:G	5.55951e-28	-2.36761	-1.25021
31667500	chr2:31667500:A:G	1.91333e-27	-2.3819	-2.94673e-10
31667899	chr2:31667899:G:C	5.86402e-27	-5.9706e-10	-1.26192
31668200	chr2:31668200:C:T	1.27251e-26	-5.9706e-10	-0.487176
31668642	chr2:31668642:T:C	3.40213e-27	-1.80635	-2.94673e-10
31668796	chr2:31668796:A:T	5.79811e-27	-5.9706e-10	-1.27322
31669176	chr2:31669176:G:A	6.53675e-27	-5.9706e-10	-1.15331
31669989	chr2:31669989:G:A	6.31104e-28	-2.38882	-1.10221
31670073	chr2:31670073:G:A	9.78585e-27	-5.9706e-10	-0.749813
31670761	chr2:31670761:T:A	7.28356e-28	-2.07879	-1.26893
31670999	chr2:31670999:G:C	6.44168e-27	-5.9706e-10	-1.16796
31671286	chr2:31671286:C:A	1.91301e-27	-2.38207	-2.94673e-10
31671364	chr2:31671364:T:C	5.9555e-27	-5.9706e-10	-1.24644
31671535	chr2:31671535:C:T	6.72692e-28	-2.15953	-1.26769
31671773	chr2:31671773:C:T	5.81497e-27	-1.27031	-2.94673e-10
31671781	chr2:31671781:G:A	1.25638e-25	1.80265	-2.94673e-10
31672247	chr2:31672247:T:A	1.1003e-26	-5.9706e-10	-0.632583
31672917	chr2:31672917:T:C	1.11382e-26	-5.9706e-10	-0.620368
31673854	chr2:31673854:T:C	1.13451e-26	-5.9706e-10	-0.601966
31673862	chr2:31673862:T:C	5.7209e-28	-2.38605	-1.20316
31674465	chr2:31674465:G:A	1.8008e-26	-5.9706e-10	-0.139936
31674656	chr2:31674656:T:C	2.167e-27	-2.25741	-2.94673e-10
31675334	chr2:31675334:G:T	1.10233e-26	-5.9706e-10	-0.630743
31675395	chr2:31675395:T:C	7.8427e-27	-5.9706e-10	-0.971168
31675663	chr2:31675663:G:C	2.95964e-27	-1.94568	-2.94673e-10
31676363	chr2:31676363:C:T	5.94718e-27	-5.9706e-10	-1.24783
31676392	chr2:31676392:C:T	8.11072e-28	-2.22731	-1.01284
31676400	chr2:31676400:T:A	6.47991e-28	-2.31361	-1.15102
31676615	chr2:31676615:T:A	5.79662e-27	-5.9706e-10	-1.27348
31676617	chr2:31676617:A:G	1.94928e-27	-2.36329	-2.94673e-10
31677212	chr2:31677212:GA:G	5.9063e-27	-5.9706e-10	-1.25473
31677381	chr2:31677381:T:C	5.73184e-28	-2.31609	-1.27121
31678249	chr2:31678249:C:G	6.33888e-27	-5.9706e-10	-1.18405
31678409	chr2:31678409:C:A	2.05401e-27	-2.31096	-2.94673e-10
31679324	chr2:31679324:C:T	1.95059e-27	-2.36262	-2.94673e-10
31679356	chr2:31679356:C:A	8.00374e-28	-2.32483	-0.928601
31679385	chr2:31679385:A:G	1.93621e-27	-2.37002	-2.94673e-10
31680007	chr2:31680007:T:A	6.10964e-27	-5.9706e-10	-1.22088
31680128	chr2:31680128:T:G	6.1342e-28	-2.24958	-1.26987
31680129	chr2:31680129:T:A	1.80597e-26	-5.9706e-10	-0.137069
31680204	chr2:31680204:A:G	2.73879e-27	-2.02323	-2.94673e-10
31680494	chr2:31680494:G:A	8.74502e-28	-1.9031	-1.26175
31680601	chr2:31680601:C:T	6.21101e-27	-5.9706e-10	-1.20443
31680780	chr2:31680780:C:T	6.14616e-28	-2.28311	-1.23439
31680859	chr2:31680859:T:A	1.10397e-26	-5.9706e-10	-0.629256
31681775	chr2:31681775:C:G	1.98547e-27	-2.3449	-2.94673e-10
31682465	chr2:31682465:C:T	7.99867e-27	-5.9706e-10	-0.951476
31682557	chr2:31682557:T:C	9.46715e-27	-5.9706e-10	-0.782923
31682667	chr2:31682667:C:T	1.90351e-27	-2.38705	-2.94673e-10
31682864	chr2:31682864:C:G	5.86772e-27	-5.9706e-10	-1.26128
31683018	chr2:31683018:T:C	1.07566e-26	-5.9706e-10	-0.655235
31683170	chr2:31683170:G:C	5.91252e-27	-5.9706e-10	-1.25368
31683188	chr2:31683188:C:T	1.0405e-26	-5.9706e-10	-0.68846
31684739	chr2:31684739:A:G	6.06022e-27	-5.9706e-10	-1.229
31685131	chr2:31685131:A:G	6.35425e-27	-5.9706e-10	-1.18163
31685486	chr2:31685486:A:T	1.9992e-27	-2.338	-2.94673e-10
31686040	chr2:31686040:T:C	1.06356e-26	-5.9706e-10	-0.666539
31686242	chr2:31686242:GT:G	6.58573e-27	-5.9706e-10	-1.14585
31686469	chr2:31686469:A:T	6.58871e-27	-5.9706e-10	-1.14539
31686830	chr2:31686830:G:A	5.8196e-27	-5.9706e-10	-1.26952
31687013	chr2:31687013:G:GC	6.52986e-27	-5.9706e-10	-1.15436
31687070	chr2:31687070:G:C	1.09951e-26	-5.9706e-10	-0.633298
31687090	chr2:31687090:T:TTG	7.10114e-28	-2.35603	-1.01705
31687730	chr2:31687730:A:G	1.10147e-26	-5.9706e-10	-0.631516
31688396	chr2:31688396:G:T	7.32877e-28	-2.37603	-0.9655
31688447	chr2:31688447:A:C	1.06564e-26	-5.9706e-10	-0.664594
31689575	chr2:31689575:T:C	9.29974e-27	-5.9706e-10	-0.800764
31689649	chr2:31689649:C:T	5.60449e-28	-2.33974	-1.27003
31689852	chr2:31689852:C:T	2.12319e-27	-2.27783	-2.94673e-10
31690193	chr2:31690193:C:G	5.86932e-28	-2.30231	-1.26128
31690273	chr2:31690273:A:G	1.10353e-26	-5.9706e-10	-0.629653
31690644	chr2:31690644:G:A	6.49723e-27	-5.9706e-10	-1.15938
31691777	chr2:31691777:C:T	1.17143e-26	-0.569938	-2.94673e-10
31692505	chr2:31692505:C:T	6.96952e-28	-2.23871	-1.15308
31692589	chr2:31692589:G:A	1.13045e-26	-5.9706e-10	-0.605549
31692832	chr2:31692832:G:A	5.90187e-27	-5.9706e-10	-1.25548
31692959	chr2:31692959:T:C	1.06356e-26	-5.9706e-10	-0.666539
31692961	chr2:31692961:C:T	6.05488e-27	-5.9706e-10	-1.22989
31693105	chr2:31693105:G:A	5.44965e-28	-2.3652	-1.27259
31693143	chr2:31693143:G:T	3.69019e-27	-1.72507	-2.94673e-10
31693260	chr2:31693260:A:G	1.13933e-26	-5.9706e-10	-0.597724
31693495	chr2:31693495:A:C	9.75411e-28	-2.13889	-0.916762
31693660	chr2:31693660:G:A	1.42114e-27	-2.37949	-0.299806
31693702	chr2:31693702:C:T	4.57348e-27	-1.51048	-2.94673e-10
31694988	chr2:31694988:G:A	1.10551e-26	-5.9706e-10	-0.627863
31695226	chr2:31695226:C:T	6.01084e-28	-2.3592	-1.18057
31695272	chr2:31695272:C:A	1.93427e-27	-2.37102	-2.94673e-10
31696005	chr2:31696005:G:A	7.57884e-27	-5.9706e-10	-1.00539
31696057	chr2:31696057:G:T	7.47933e-28	-2.26086	-1.06033
31696137	chr2:31696137:G:A	2.05274e-27	-2.31157	-2.94673e-10
31696176	chr2:31696176:T:C	1.06573e-26	-5.9706e-10	-0.664502
31696254	chr2:31696254:G:C	1.06356e-26	-5.9706e-10	-0.666539
31696326	chr2:31696326:A:T	8.61055e-28	-2.25998	-0.920372
31696938	chr2:31696938:G:C	5.90478e-27	-5.9706e-10	-1.25499
31697037	chr2:31697037:G:T	9.71534e-27	-5.9706e-10	-0.757045
31697381	chr2:31697381:A:G	5.54211e-28	-2.38524	-1.23573
31697467	chr2:31697467:A:G	2.08345e-27	-2.29673	-2.94673e-10
31697569	chr2:31697569:G:A	6.31586e-28	-2.36187	-1.1284
31697769	chr2:31697769:G:A	6.94866e-27	-5.9706e-10	-1.0922
31697806	chr2:31697806:T:C	6.35727e-27	-5.9706e-10	-1.18115
31698134	chr2:31698134:C:A	1.79935e-26	-5.9706e-10	-0.140738
31698137	chr2:31698137:G:A	1.18975e-26	-5.9706e-10	-0.554419
31698148	chr2:31698148:C:T	6.66969e-28	-2.34719	-1.08857
31698283	chr2:31698283:G:A	1.58633e-26	-5.9706e-10	-0.26674
31698845	chr2:31698845:C:A	6.16551e-27	-5.9706e-10	-1.21178
31699038	chr2:31699038:A:G	5.65715e-28	-2.32712	-1.2733
31699139	chr2:31699139:C:T	5.86038e-27	-5.9706e-10	-1.26254
31699255	chr2:31699255:T:C	6.03806e-28	-2.37638	-1.15887
31699376	chr2:31699376:A:G	7.6885e-28	-2.074	-1.21961
31700051	chr2:31700051:C:T	1.10078e-26	-5.9706e-10	-0.632149
31700552	chr2:31700552:T:A	6.72518e-27	-5.9706e-10	-1.12489
31700698	chr2:31700698:G:C	5.79706e-28	-2.30325	-1.27273
31701012	chr2:31701012:A:G	5.79714e-27	-5.9706e-10	-1.27339
31701529	chr2:31701529:G:A	6.84545e-27	-5.9706e-10	-1.10717
31701610	chr2:31701610:A:G	6.03889e-28	-2.26268	-1.27243
31701756	chr2:31701756:G:GA	1.31241e-26	-5.9706e-10	-0.456304
31701986	chr2:31701986:G:C	1.95481e-27	-2.36046	-2.94673e-10
31702100	chr2:31702100:T:G	7.42643e-27	-5.9706e-10	-1.02571
31702173	chr2:31702173:T:C	7.6589e-28	-2.10356	-1.1939
31702432	chr2:31702432:G:A	5.88175e-27	-5.9706e-10	-1.2589
31702877	chr2:31702877:A:G	9.69476e-27	-5.9706e-10	-0.759165
31702963	chr2:31702963:C:A	6.13951e-27	-5.9706e-10	-1.21601
31703216	chr2:31703216:T:C	8.64517e-28	-2.17456	-1.00177
31703487	chr2:31703487:T:C	1.11274e-26	-5.9706e-10	-0.621337
31703717	chr2:31703717:G:T	5.79653e-27	-5.9706e-10	-1.27349
31703830	chr2:31703830:G:A	7.78175e-28	-2.22219	-1.05936
31704088	chr2:31704088:A:G	1.91656e-27	-2.38022	-2.94673e-10
31704314	chr2:31704314:G:T	6.18454e-27	-5.9706e-10	-1.2087
31704366	chr2:31704366:G:A	9.88145e-27	-5.9706e-10	-0.740092
31704540	chr2:31704540:A:T	1.04476e-26	-5.9706e-10	-0.684376
31706209	chr2:31706209:T:C	1.1292e-26	-5.9706e-10	-0.606652
31706262	chr2:31706262:T:C	1.91647e-27	-2.38027	-2.94673e-10
31706506	chr2:31706506:C:G	1.04561e-26	-5.9706e-10	-0.683564
31707104	chr2:31707104:A:G	6.20751e-28	-2.37511	-1.13247
31707989	chr2:31707989:G:A	9.3536e-27	-0.794989	-2.94673e-10
31708573	chr2:31708573:T:C	7.66525e-28	-2.27161	-1.02503
31708820	chr2:31708820:A:C	9.83687e-28	-2.33124	-0.715963
31708827	chr2:31708827:C:T	6.17866e-28	-2.31703	-1.1952
31709023	chr2:31709023:T:G	6.6605e-27	-5.9706e-10	-1.13456
31709554	chr2:31709554:T:C	7.96861e-27	-5.9706e-10	-0.95524
31709996	chr2:31709996:C:T	5.83105e-27	-5.9706e-10	-1.26755
31710075	chr2:31710075:A:G	6.15463e-28	-2.31765	-1.19848
31710913	chr2:31710913:G:C	5.80906e-27	-5.9706e-10	-1.27133
31710989	chr2:31710989:G:T	6.3351e-28	-2.34786	-1.13937
31711781	chr2:31711781:G:A	6.68005e-27	-5.9706e-10	-1.13162
31711830	chr2:31711830:C:T	1.28723e-27	-1.98522	-0.79304
31712398	chr2:31712398:T:TCATGG	6.99044e-27	-5.9706e-10	-1.08621
31716428	chr2:31716428:G:C	6.45254e-27	-5.9706e-10	-1.16628
31716504	chr2:31716504:G:A	2.84461e-27	-1.98533	-2.94673e-10
31716598	chr2:31716598:T:C	5.59037e-28	-2.38781	-1.22448
31716632	chr2:31716632:G:A	6.2112e-27	-5.9706e-10	-1.2044
31716677	chr2:31716677:C:T	8.78008e-27	-0.858266	-2.94673e-10
31716708	chr2:31716708:A:G	9.82478e-27	-5.9706e-10	-0.745843
31716832	chr2:31716832:A:G	1.1081e-26	-5.9706e-10	-0.62552
31716929	chr2:31716929:A:C	1.64862e-26	-0.228227	-2.94673e-10
31717154	chr2:31717154:C:T	6.30688e-28	-2.379	-1.11269
31717224	chr2:31717224:T:C	7.10143e-27	-5.9706e-10	-1.07046
31717409	chr2:31717409:G:C	6.15499e-27	-5.9706e-10	-1.21349
31719368	chr2:31719368:C:A	1.08583e-26	-5.9706e-10	-0.645818
31719711	chr2:31719711:A:G	1.04839e-26	-5.9706e-10	-0.680905
31721528	chr2:31721528:C:T	6.6139e-27	-5.9706e-10	-1.14158
31721804	chr2:31721804:C:T	1.91233e-27	-2.38243	-2.94673e-10
31722695	chr2:31722695:A:C	1.18694e-26	-5.9706e-10	-0.556784
31722754	chr2:31722754:T:C	1.52668e-26	-5.9706e-10	-0.305068
31722768	chr2:31722768:A:G	5.68018e-28	-2.38894	-1.20741
31723388	chr2:31723388:T:C	7.41776e-27	-5.9706e-10	-1.02687
31724845	chr2:31724845:C:G	6.25961e-27	-5.9706e-10	-1.19663
31724869	chr2:31724869:A:G	6.84308e-27	-1.10751	-2.94673e-10
31725187	chr2:31725187:G:A	1.90102e-27	-2.38836	-2.94673e-10
31725635	chr2:31725635:G:T	7.39102e-27	-5.9706e-10	-1.03048
31725986	chr2:31725986:G:T	6.88607e-28	-2.20295	-1.20088
31726045	chr2:31726045:A:G	1.12552e-26	-5.9706e-10	-0.609916
31726662	chr2:31726662:C:A	9.0426e-28	-2.36743	-0.763957
31727383	chr2:31727383:T:C	1.02674e-27	-2.38884	-0.615525
31727511	chr2:31727511:C:T	5.85345e-27	-5.9706e-10	-1.26372
31727581	chr2:31727581:T:G	5.57222e-28	-2.36076	-1.25478
31728024	chr2:31728024:A:G	6.26106e-28	-2.3622	-1.13679
31728312	chr2:31728312:A:G	1.10233e-26	-5.9706e-10	-0.630743
31728337	chr2:31728337:T:A	5.76973e-28	-2.30762	-1.2731
31728440	chr2:31728440:T:G	1.90083e-27	-2.38846	-2.94673e-10
31729026	chr2:31729026:A:C	5.64786e-28	-2.33561	-1.26645
31729048	chr2:31729048:C:CAA	6.58536e-27	-5.9706e-10	-1.1459
31729243	chr2:31729243:A:T	7.76841e-28	-2.38826	-0.895007
31729269	chr2:31729269:T:G	6.89398e-27	-5.9706e-10	-1.1001
31729396	chr2:31729396:C:T	1.36375e-26	-5.9706e-10	-0.417929
31729647	chr2:31729647:A:C	1.92396e-27	-2.37637	-2.94673e-10
31729750	chr2:31729750:G:A	5.9885e-28	-2.27266	-1.27083
31730317	chr2:31730317:G:C	1.09357e-26	-5.9706e-10	-0.638719
31730524	chr2:31730524:C:T	1.90546e-27	-2.38603	-2.94673e-10
31730550	chr2:31730550:A:C	1.90746e-27	-2.38498	-2.94673e-10
31730974	chr2:31730974:T:C	1.09173e-26	-5.9706e-10	-0.640406
31730984	chr2:31730984:T:C	2.02916e-27	-2.32313	-2.94673e-10
31732509	chr2:31732509:A:G	2.14029e-27	-2.26981	-2.94673e-10
31733176	chr2:31733176:C:T	1.90915e-27	-2.38409	-2.94673e-10
31733278	chr2:31733278:C:T	2.04207e-27	-2.31679	-2.94673e-10
31733597	chr2:31733597:A:G	6.33819e-28	-2.38245	-1.10429
31733637	chr2:31733637:G:A	1.25041e-26	-5.9706e-10	-0.504692
31733780	chr2:31733780:T:G	1.47815e-26	-5.9706e-10	-0.337372
31733909	chr2:31733909:C:G	8.86435e-28	-2.22721	-0.924093
31733960	chr2:31733960:G:C	1.90118e-27	-2.38828	-2.94673e-10
31734148	chr2:31734148:G:A	6.37955e-27	-5.9706e-10	-1.17765
31734970	chr2:31734970:C:T	1.97297e-27	-2.35121	-2.94673e-10
31735165	chr2:31735165:A:C	2.08639e-27	-2.29532	-2.94673e-10
31735408	chr2:31735408:G:A	5.94086e-27	-5.9706e-10	-1.2489
31736057	chr2:31736057:G:C	1.76914e-26	-5.9706e-10	-0.157673
31736336	chr2:31736336:T:C	6.31891e-27	-5.9706e-10	-1.1872
31736399	chr2:31736399:C:T	7.20543e-28	-2.15277	-1.20573
31736443	chr2:31736443:T:C	5.81355e-27	-5.9706e-10	-1.27056
31736899	chr2:31736899:T:C	2.8567e-27	-1.98108	-2.94673e-10
31737465	chr2:31737465:T:A	1.97494e-27	-2.35022	-2.94673e-10
31737649	chr2:31737649:C:T	1.49575e-26	-5.9706e-10	-0.32554
31737821	chr2:31737821:C:T	2.87824e-26	0.329012	-2.94673e-10
31738217	chr2:31738217:A:G	1.93592e-27	-2.37017	-2.94673e-10
31738657	chr2:31738657:G:C	2.30579e-27	-1.5379	-0.65743
31739166	chr2:31739166:T:A	3.18256e-27	-1.87306	-2.94673e-10
31739173	chr2:31739173:T:C	7.85642e-27	-5.9706e-10	-0.96942
31739681	chr2:31739681:A:C	1.25337e-27	-2.38409	-0.420822
31740225	chr2:31740225:A:T	1.90018e-27	-2.3888	-2.94673e-10
31740578	chr2:31740578:T:C	6.72563e-27	-5.9706e-10	-1.12482
31740623	chr2:31740623:C:T	9.749e-28	-2.00107	-1.05511
31740879	chr2:31740879:T:C	8.27702e-28	-2.0154	-1.20446
31741262	chr2:31741262:C:T	5.84158e-27	-5.9706e-10	-1.26575
31741302	chr2:31741302:C:T	1.90875e-27	-2.3843	-2.94673e-10
31741325	chr2:31741325:G:C	1.8008e-26	-5.9706e-10	-0.139936
31741347	chr2:31741347:T:A	1.41504e-26	-5.9706e-10	-0.381006
31741698	chr2:31741698:T:G	7.22524e-27	-5.9706e-10	-1.05317
31741959	chr2:31741959:A:G	6.28017e-28	-2.30109	-1.19485
31742064	chr2:31742064:T:C	1.79843e-26	-5.9706e-10	-0.141253
31742065	chr2:31742065:G:A	1.73728e-26	-5.9706e-10	-0.175846
31742079	chr2:31742079:A:G	1.73916e-26	-5.9706e-10	-0.174765
31742095	chr2:31742095:G:A	2.79998e-27	-2.00114	-2.94673e-10
31742371	chr2:31742371:C:T	7.83677e-27	-5.9706e-10	-0.971924
31742471	chr2:31742471:C:A	7.87863e-27	-5.9706e-10	-0.966597
31742472	chr2:31742472:A:G	7.88521e-27	-5.9706e-10	-0.965762
31742776	chr2:31742776:C:T	7.05948e-28	-2.10938	-1.26958
31743137	chr2:31743137:A:T	6.81201e-28	-2.17994	-1.23471
31743267	chr2:31743267:T:A	5.80424e-27	-5.9706e-10	-1.27216
31743624	chr2:31743624:T:C	1.48403e-27	-2.38819	-0.2478
31743865	chr2:31743865:T:C	1.36792e-26	-5.9706e-10	-0.414876
31744252	chr2:31744252:A:T	7.7241e-28	-2.09009	-1.1989
31745220	chr2:31745220:T:A	1.94225e-27	-2.3669	-2.94673e-10
31745503	chr2:31745503:G:A	6.29831e-27	-5.9706e-10	-1.19047
31745505	chr2:31745505:A:G	6.49126e-28	-2.18971	-1.27316
31745532	chr2:31745532:G:A	5.8821e-28	-2.30908	-1.25234
31745858	chr2:31745858:C:T	1.8038e-26	-5.9706e-10	-0.13827
31745963	chr2:31745963:A:G	6.18158e-27	-5.9706e-10	-1.20918
31746189	chr2:31746189:C:A	7.51347e-28	-2.12319	-1.19345
31746190	chr2:31746190:C:T	8.51081e-27	-5.9706e-10	-0.889414
31746400	chr2:31746400:G:C	6.33317e-27	-5.9706e-10	-1.18495
31746669	chr2:31746669:A:G	1.28128e-26	-5.9706e-10	-0.480304
31746760	chr2:31746760:G:A	1.40324e-26	-5.9706e-10	-0.389379
31746905	chr2:31746905:A:T	5.51128e-28	-2.35501	-1.27153
31747267	chr2:31747267:T:G	1.55073e-26	-5.9706e-10	-0.289439
31747368	chr2:31747368:T:C	1.14483e-26	-5.9706e-10	-0.592906
31747441	chr2:31747441:A:G	5.86256e-27	-5.9706e-10	-1.26216
31747997	chr2:31747997:T:C	8.12334e-27	-5.9706e-10	-0.93601
31748058	chr2:31748058:T:C	1.20759e-27	-2.01103	-0.831099
31748089	chr2:31748089:G:A	6.5378e-27	-5.9706e-10	-1.15315
31748341	chr2:31748341:G:GT	6.94111e-27	-5.9706e-10	-1.09329
31748381	chr2:31748381:T:C	9.62501e-28	-2.19649	-0.872478
31748598	chr2:31748598:G:A	5.99872e-28	-2.34203	-1.19976
31748686	chr2:31748686:C:T	9.18947e-28	-2.1169	-0.998378
31748731	chr2:31748731:CA:C	8.08182e-27	-5.9706e-10	-0.941134
31748776	chr2:31748776:A:T	1.90712e-27	-2.38516	-2.94673e-10
31749032	chr2:31749032:C:A	1.79983e-26	-5.9706e-10	-0.140474
31749244	chr2:31749244:A:T	2.33633e-27	-2.18217	-2.94673e-10
31749354	chr2:31749354:A:G	5.9868e-28	-2.38384	-1.15994
31749372	chr2:31749372:G:C	7.15161e-28	-2.14007	-1.22592
31749474	chr2:31749474:G:A	7.71037e-28	-2.10248	-1.18829
31749992	chr2:31749992:G:A	1.99247e-27	-2.21016	-0.131216
31750029	chr2:31750029:G:A	2.03233e-27	-1.60618	-0.715388
31750369	chr2:31750369:A:G	5.72419e-28	-2.3314	-1.25724
31750808	chr2:31750808:T:C	3.01694e-27	-1.92651	-2.94673e-10
31751451	chr2:31751451:T:C	5.34341e-28	-2.38533	-1.27215
31751565	chr2:31751565:A:G	2.61075e-27	-2.07111	-2.94673e-10
31751600	chr2:31751600:CT:C	2.31321e-27	-2.37813	0.186017
31751816	chr2:31751816:A:G	1.10233e-26	-5.9706e-10	-0.630743
31751857	chr2:31751857:T:A	8.78892e-27	-5.9706e-10	-0.857259
31752382	chr2:31752382:T:A	7.33166e-28	-2.07892	-1.26222
31752522	chr2:31752522:A:G	6.95948e-28	-2.12986	-1.26337
31752782	chr2:31752782:T:A	8.4201e-27	-5.9706e-10	-0.900129
31752901	chr2:31752901:G:A	6.3855e-28	-2.22237	-1.25694
31752935	chr2:31752935:C:A	6.06805e-27	-5.9706e-10	-1.22771
31752949	chr2:31752949:A:C	1.10413e-26	-5.9706e-10	-0.629104
31753084	chr2:31753084:C:G	5.79654e-27	-5.9706e-10	-1.27349
31753163	chr2:31753163:G:T	2.0506e-27	-2.31262	-2.94673e-10
31753236	chr2:31753236:T:C	8.36533e-27	-5.9706e-10	-0.906655
31753270	chr2:31753270:A:T	1.92202e-27	-2.37738	-2.94673e-10
31753443	chr2:31753443:T:C	5.55015e-28	-2.35136	-1.26815
31753476	chr2:31753476:A:G	1.05454e-27	-2.13184	-0.845812
31753497	chr2:31753497:G:A	6.43999e-27	-5.9706e-10	-1.16822
31753734	chr2:31753734:T:C	6.9105e-28	-2.26718	-1.13311
31753800	chr2:31753800:A:G	8.31912e-27	-5.9706e-10	-0.912195
31754050	chr2:31754050:A:G	5.73135e-28	-2.31543	-1.27196
31754155	chr2:31754155:A:C	5.89606e-27	-5.9706e-10	-1.25647
31754231	chr2:31754231:C:T	7.90153e-28	-1.9931	-1.27318
31754302	chr2:31754302:C:T	6.14077e-27	-5.9706e-10	-1.2158
31754336	chr2:31754336:T:C	8.18428e-28	-1.96329	-1.26783
31754406	chr2:31754406:A:G	2.0675e-27	-2.30441	-2.94673e-10
31754545	chr2:31754545:G:A	7.62083e-27	-5.9706e-10	-0.999865
31754563	chr2:31754563:A:G	7.61361e-28	-2.04448	-1.25892
31754821	chr2:31754821:G:A	7.53119e-27	-5.9706e-10	-1.0117
```
