## Supplementary material for "Characterization of shared and ancestry-specific signals driving complex traits using multi-ancestry fine-mapping": susiex_nc3.cs80.snp

```
BP	SNP	PIP(CS1)	LogBF(CS1,Pop1)	LogBF(CS1,Pop2)
30755108	chr2:30755108:C:T	5.51632e-27	-5.9706e-10	-1.2571
30755297	chr2:30755297:G:T	5.76506e-27	-5.9706e-10	-1.21299
30755345	chr2:30755345:G:C	8.42775e-27	-5.9706e-10	-0.833276
30755504	chr2:30755504:T:G	2.93902e-26	-5.9706e-10	0.415855
30755620	chr2:30755620:T:C	6.42236e-27	-5.9706e-10	-1.10502
30755858	chr2:30755858:G:A	1.03006e-26	-0.664763	0.0321608
30756050	chr2:30756050:C:T	4.68314e-27	-0.168884	-1.25195
30756191	chr2:30756191:A:G	5.79064e-27	-5.9706e-10	-1.20856
30756217	chr2:30756217:C:T	7.76154e-27	0.335297	-1.25092
30756279	chr2:30756279:G:A	6.6623e-28	-2.10627	-1.26466
30756621	chr2:30756621:T:C	2.25122e-27	-0.94602	-1.20732
30756854	chr2:30756854:T:C	2.18008e-27	-1.05381	-1.13164
30756899	chr2:30756899:C:T	5.83238e-27	-5.9706e-10	-1.20138
30757005	chr2:30757005:C:T	1.10579e-27	-1.79972	-1.06453
30757363	chr2:30757363:C:T	1.26906e-27	-2.24172	-0.484807
30757393	chr2:30757393:C:T	1.31379e-27	-2.2267	-0.465196
30757542	chr2:30757542:C:T	8.84853e-27	-5.9706e-10	-0.784555
30757783	chr2:30757783:G:A	5.80931e-28	-2.26758	-1.24035
30758074	chr2:30758074:C:T	1.42957e-27	-1.34374	-1.26369
30758277	chr2:30758277:A:AG	5.26987e-26	-5.9706e-10	0.999785
30758406	chr2:30758406:T:A	1.25572e-26	-5.9706e-10	-0.434515
30759207	chr2:30759207:C:T	1.99645e-26	-5.9706e-10	0.0291494
30759252	chr2:30759252:T:G	5.3069e-28	-2.33967	-1.25871
30759543	chr2:30759543:T:C	1.95562e-27	-2.2941	-2.94673e-10
30759545	chr2:30759545:C:G	1.34462e-27	-1.97291	-0.695779
30759606	chr2:30759606:C:A	5.85918e-28	-2.24038	-1.259
30759616	chr2:30759616:C:G	6.82558e-28	-2.30948	-1.03723
30759754	chr2:30759754:G:T	1.00192e-26	-5.9706e-10	-0.660303
30759864	chr2:30759864:T:C	7.45194e-27	-5.9706e-10	-0.956332
30759866	chr2:30759866:G:C	6.38822e-27	-5.9706e-10	-1.11035
30759929	chr2:30759929:T:C	2.58537e-27	-2.19813	0.183198
30760017	chr2:30760017:G:A	6.01059e-28	-2.24409	-1.22978
30760018	chr2:30760018:A:G	8.08578e-28	-1.91765	-1.25963
30760221	chr2:30760221:C:T	5.14596e-28	-2.38846	-1.24071
30760439	chr2:30760439:A:G	5.21745e-28	-2.3421	-1.27328
30760568	chr2:30760568:G:A	2.16513e-27	-1.32899	-0.863336
30760724	chr2:30760724:T:C	5.59652e-27	-5.9706e-10	-1.24266
30760830	chr2:30760830:G:A	5.56908e-28	-2.31237	-1.23779
30760974	chr2:30760974:C:T	5.78168e-27	-5.9706e-10	-1.21011
30760979	chr2:30760979:G:A	5.54244e-27	-5.9706e-10	-1.25237
30761021	chr2:30761021:G:A	5.46356e-27	-5.9706e-10	-1.2667
30761048	chr2:30761048:C:G	6.97314e-28	-2.2132	-1.11213
30761222	chr2:30761222:G:A	3.8826e-25	-5.9706e-10	2.99687
30761420	chr2:30761420:C:T	1.21452e-26	-5.9706e-10	-0.467875
30761459	chr2:30761459:C:T	3.01599e-26	-5.9706e-10	0.441706
30761667	chr2:30761667:A:T	5.83479e-27	-2.20833	1.00736
30761789	chr2:30761789:T:C	5.50292e-27	-5.9706e-10	-1.25953
30761984	chr2:30761984:G:T	7.47348e-28	-2.38697	-0.869064
30762031	chr2:30762031:A:G	6.02476e-27	-5.9706e-10	-1.16893
30762175	chr2:30762175:T:C	2.70623e-26	-5.9706e-10	0.333336
30762323	chr2:30762323:C:T	3.17892e-26	-5.9706e-10	0.49432
30762582	chr2:30762582:C:G	2.77776e-26	-5.9706e-10	0.359423
30762610	chr2:30762610:T:C	5.43561e-27	-5.9706e-10	-1.27183
30762719	chr2:30762719:C:T	5.43631e-27	-5.9706e-10	-1.27171
30762901	chr2:30762901:ACTT:A	1.17315e-26	-5.9706e-10	-0.502528
30762963	chr2:30762963:C:T	8.04998e-28	-1.98034	-1.20138
30763430	chr2:30763430:T:C	5.60933e-27	-5.9706e-10	-1.24038
30763779	chr2:30763779:C:T	5.35765e-28	-2.35572	-1.23314
30763987	chr2:30763987:A:G	1.23017e-27	-2.36163	-0.396027
30764044	chr2:30764044:C:T	8.57616e-27	-5.9706e-10	-0.81582
30764123	chr2:30764123:G:T	8.42331e-28	-2.02687	-1.10952
30764124	chr2:30764124:T:C	6.45986e-27	-5.9706e-10	-1.0992
30764379	chr2:30764379:A:G	1.66966e-26	-5.9706e-10	-0.149598
30764468	chr2:30764468:C:T	5.42648e-27	-5.9706e-10	-1.27351
30764543	chr2:30764543:A:T	5.43225e-27	-5.9706e-10	-1.27245
30764560	chr2:30764560:C:T	6.04096e-27	-5.9706e-10	-1.16624
30764779	chr2:30764779:G:A	5.9534e-27	-5.9706e-10	-1.18084
30764828	chr2:30764828:G:A	9.57387e-27	-5.9706e-10	-0.705769
30765234	chr2:30765234:T:A	6.77024e-28	-2.34391	-1.01094
30765235	chr2:30765235:T:G	6.93109e-28	-2.3067	-1.02468
30765282	chr2:30765282:G:A	6.10734e-28	-2.32727	-1.13063
30765509	chr2:30765509:A:G	5.49667e-28	-2.3885	-1.17475
30765612	chr2:30765612:T:C	5.48609e-27	-5.9706e-10	-1.26259
30765795	chr2:30765795:A:G	6.87366e-27	-5.9706e-10	-1.03711
30766164	chr2:30766164:G:A	1.11538e-27	-1.79452	-1.06109
30767099	chr2:30767099:C:T	6.11256e-27	-5.9706e-10	-1.15446
30767462	chr2:30767462:G:T	9.1658e-28	-2.38853	-0.663387
30767530	chr2:30767530:C:T	6.16094e-27	-5.9706e-10	-1.14658
30767723	chr2:30767723:T:C	8.22662e-27	-5.9706e-10	-0.857431
30767767	chr2:30767767:T:C	5.51438e-27	-5.9706e-10	-1.25745
30767877	chr2:30767877:C:T	7.35165e-28	-2.36573	-0.906738
30768043	chr2:30768043:G:A	5.50268e-27	-5.9706e-10	-1.25957
30768075	chr2:30768075:A:G	8.43174e-28	-2.38851	-0.746876
30768112	chr2:30768112:G:A	5.47995e-27	-5.9706e-10	-1.26371
30768210	chr2:30768210:C:T	1.97915e-27	-2.28214	-2.94673e-10
30768278	chr2:30768278:A:G	5.55411e-27	-5.9706e-10	-1.25027
30768509	chr2:30768509:C:T	6.88542e-27	-5.9706e-10	-1.0354
30768599	chr2:30768599:T:G	5.71565e-27	-5.9706e-10	-1.2216
30769204	chr2:30769204:C:T	5.51769e-27	-5.9706e-10	-1.25685
30769284	chr2:30769284:T:A	5.58407e-27	-5.9706e-10	-1.24489
30769365	chr2:30769365:C:T	9.32765e-28	-2.28815	-0.746261
30769411	chr2:30769411:G:A	1.78107e-27	-2.38759	-2.94673e-10
30769726	chr2:30769726:T:A	2.65059e-25	-5.9706e-10	2.61515
30769853	chr2:30769853:G:T	8.33421e-28	-2.33704	-0.809983
30769955	chr2:30769955:A:G	5.93921e-28	-2.22204	-1.26377
30769992	chr2:30769992:G:A	2.06593e-27	-0.968415	-1.27081
30770008	chr2:30770008:C:T	6.38045e-27	-5.9706e-10	-1.11157
30770011	chr2:30770011:G:A	5.50793e-28	-2.37237	-1.18883
30770266	chr2:30770266:G:T	1.05077e-26	-5.9706e-10	-0.612696
30770296	chr2:30770296:G:A	5.4322e-27	-5.9706e-10	-1.27246
30770462	chr2:30770462:C:G	7.71804e-27	-5.9706e-10	-0.921246
30770588	chr2:30770588:G:T	5.6329e-27	-5.9706e-10	-1.23618
30770952	chr2:30770952:A:G	5.50115e-27	-5.9706e-10	-1.25985
30771272	chr2:30771272:A:G	5.56534e-28	-2.32089	-1.22994
30771356	chr2:30771356:G:A	6.04995e-26	-5.9706e-10	1.13783
30771438	chr2:30771438:T:C	5.45173e-27	-5.9706e-10	-1.26887
30771510	chr2:30771510:A:G	1.49713e-27	-2.27913	-0.282122
30772056	chr2:30772056:T:C	5.46047e-27	-5.9706e-10	-1.26727
30772161	chr2:30772161:T:C	6.76553e-28	-2.33671	-1.01884
30772377	chr2:30772377:C:G	5.6315e-27	-5.9706e-10	-1.23643
30772723	chr2:30772723:T:C	9.11544e-27	-5.9706e-10	-0.754837
30772853	chr2:30772853:C:T	2.29255e-27	-2.15061	0.0154724
30773014	chr2:30773014:T:C	1.20207e-27	-2.37218	-0.408576
30773112	chr2:30773112:C:A	8.21208e-27	-5.9706e-10	-0.8592
30773113	chr2:30773113:T:C	6.78649e-28	-2.35807	-0.994385
30773327	chr2:30773327:A:G	5.60255e-28	-2.27257	-1.2716
30773331	chr2:30773331:ACT:A	5.50124e-27	-5.9706e-10	-1.25983
30773349	chr2:30773349:G:GA	5.15727e-28	-2.36609	-1.2609
30773476	chr2:30773476:A:G	8.65602e-27	-5.9706e-10	-0.806551
30773614	chr2:30773614:T:C	5.57742e-27	-1.24608	-2.94673e-10
30774004	chr2:30774004:A:G	5.56196e-27	-5.9706e-10	-1.24886
30774017	chr2:30774017:CAG:C	1.03337e-27	-1.9254	-1.00658
30774073	chr2:30774073:G:A	1.24492e-27	-2.24832	-0.497418
30774427	chr2:30774427:G:A	1.75184e-27	-2.10482	-0.299315
30774447	chr2:30774447:A:T	1.11798e-26	-5.9706e-10	-0.550697
30775032	chr2:30775032:A:G	5.509e-27	-5.9706e-10	-1.25842
30775119	chr2:30775119:T:C	5.81617e-27	-5.9706e-10	-1.20416
30775159	chr2:30775159:T:G	6.55628e-28	-2.11482	-1.27215
30775289	chr2:30775289:A:T	2.34183e-27	-0.861822	-1.25205
30775456	chr2:30775456:C:T	7.87668e-28	-2.36313	-0.840352
30775484	chr2:30775484:A:G	2.26471e-27	-0.885576	-1.26178
30775517	chr2:30775517:G:A	1.88742e-27	-2.32959	-2.94673e-10
30776325	chr2:30776325:G:A	2.31862e-25	-5.9706e-10	2.48134
30776402	chr2:30776402:A:G	5.99758e-27	-5.9706e-10	-1.17345
30776422	chr2:30776422:A:C	5.49767e-27	-5.9706e-10	-1.26048
30776482	chr2:30776482:A:G	2.66542e-27	-0.73207	-1.25237
30776610	chr2:30776610:T:C	2.64055e-27	-0.752236	-1.24158
30776967	chr2:30776967:G:A	5.34435e-28	-2.31807	-1.27328
30777145	chr2:30777145:C:G	5.49509e-27	-5.9706e-10	-1.26095
30777229	chr2:30777229:G:A	1.47222e-26	-5.9706e-10	-0.27545
30777377	chr2:30777377:T:G	5.49264e-28	-2.30864	-1.25534
30777442	chr2:30777442:T:C	3.10252e-27	-1.83259	-2.94673e-10
30777504	chr2:30777504:G:C	5.23131e-28	-2.35846	-1.25427
30777571	chr2:30777571:G:A	1.67714e-26	-5.9706e-10	-0.145129
30777696	chr2:30777696:C:T	9.7963e-27	-5.9706e-10	-0.682801
30777777	chr2:30777777:C:T	1.32137e-26	-5.9706e-10	-0.383553
30778028	chr2:30778028:A:G	6.72494e-27	-1.05898	-2.94673e-10
30778041	chr2:30778041:T:C	7.04746e-27	-5.9706e-10	-1.01214
30778234	chr2:30778234:C:T	5.52143e-27	-5.9706e-10	-1.25617
30778301	chr2:30778301:A:G	5.57423e-28	-2.27591	-1.27333
30778672	chr2:30778672:G:C	1.23845e-26	-5.9706e-10	-0.448363
30778739	chr2:30778739:G:C	5.50178e-28	-2.28889	-1.27343
30778891	chr2:30778891:C:T	1.69982e-26	-0.131697	-2.94673e-10
30778933	chr2:30778933:G:A	5.71912e-28	-2.25125	-1.27233
30779256	chr2:30779256:C:T	5.76838e-27	-5.9706e-10	-1.21242
30779461	chr2:30779461:G:T	7.99305e-27	-5.9706e-10	-0.886234
30780153	chr2:30780153:G:A	8.31786e-28	-1.96837	-1.18062
30780319	chr2:30780319:C:A	5.44578e-27	-5.9706e-10	-1.26997
30780579	chr2:30780579:A:T	7.66344e-28	-2.04123	-1.1897
30780580	chr2:30780580:AC:A	7.6247e-28	-2.04487	-1.19112
30780932	chr2:30780932:T:C	7.50824e-28	-2.07478	-1.17661
30780933	chr2:30780933:G:A	5.3414e-28	-2.35599	-1.23592
30780971	chr2:30780971:G:A	5.60866e-27	-5.9706e-10	-1.24049
30781499	chr2:30781499:G:A	8.38642e-28	-1.96451	-1.17626
30781500	chr2:30781500:C:T	3.88073e-27	-0.358333	-1.25045
30781885	chr2:30781885:T:C	7.25229e-27	-5.9706e-10	-0.983489
30782263	chr2:30782263:C:T	5.98502e-28	-2.20512	-1.27301
30782310	chr2:30782310:T:C	8.29826e-28	-2.07872	-1.07262
30782431	chr2:30782431:T:C	7.72072e-28	-2.05408	-1.16941
30782546	chr2:30782546:G:A	5.15182e-28	-2.36203	-1.26601
30782618	chr2:30782618:A:G	8.6673e-28	-2.07911	-1.02873
30782757	chr2:30782757:C:G	8.54814e-28	-2.36282	-0.758863
30783005	chr2:30783005:A:G	5.70587e-28	-2.31623	-1.20967
30783161	chr2:30783161:T:G	5.92961e-27	-5.9706e-10	-1.18485
30783198	chr2:30783198:G:T	5.75315e-27	-5.9706e-10	-1.21506
30783203	chr2:30783203:C:T	5.4701e-27	-5.9706e-10	-1.26551
30783267	chr2:30783267:T:C	5.40986e-28	-2.32035	-1.25882
30783379	chr2:30783379:C:G	6.18588e-27	-5.9706e-10	-1.14254
30783561	chr2:30783561:G:A	6.36646e-28	-2.31675	-1.0996
30783770	chr2:30783770:C:T	1.0494e-27	-2.0787	-0.837879
30783902	chr2:30783902:T:C	7.24849e-28	-2.11498	-1.17161
30784022	chr2:30784022:G:A	5.86845e-28	-2.36889	-1.12891
30784057	chr2:30784057:G:T	5.89348e-28	-2.37129	-1.12226
30784269	chr2:30784269:T:C	1.08077e-27	-2.04587	-0.84126
30784468	chr2:30784468:C:T	6.11979e-28	-2.37709	-1.07877
30784534	chr2:30784534:T:C	4.35876e-25	-5.9706e-10	3.11255
30784625	chr2:30784625:G:A	6.98502e-28	-2.35913	-0.964489
30784813	chr2:30784813:C:T	6.81878e-28	-2.11146	-1.23625
30784926	chr2:30784926:C:G	7.86837e-28	-2.09798	-1.10656
30784962	chr2:30784962:A:T	5.43086e-27	-5.9706e-10	-1.27271
30785096	chr2:30785096:T:C	2.84819e-27	-2.38811	0.469991
30785173	chr2:30785173:C:A	6.12119e-28	-2.38088	-1.07476
30785185	chr2:30785185:C:A	5.76672e-27	-5.9706e-10	-1.2127
30785276	chr2:30785276:T:C	5.80293e-28	-2.38619	-1.12284
30785465	chr2:30785465:G:A	5.70771e-28	-2.37812	-1.14745
30785704	chr2:30785704:C:T	5.62388e-27	-5.9706e-10	-1.23778
30786345	chr2:30786345:G:T	8.67043e-28	-1.84699	-1.26048
30786440	chr2:30786440:C:G	5.63115e-28	-2.28982	-1.24926
30786534	chr2:30786534:A:G	5.78463e-28	-2.3791	-1.13309
30786830	chr2:30786830:C:T	6.79076e-27	-5.9706e-10	-1.04924
30787006	chr2:30787006:T:C	2.16915e-27	-2.19047	-2.94673e-10
30787010	chr2:30787010:T:C	5.72865e-28	-2.24914	-1.27277
30787767	chr2:30787767:C:T	5.514e-27	-5.9706e-10	-1.25752
30787955	chr2:30787955:T:C	5.83562e-27	-5.9706e-10	-1.20083
30788058	chr2:30788058:C:T	9.56912e-28	-1.74193	-1.26692
30788061	chr2:30788061:T:C	2.02781e-27	-2.25785	-2.94673e-10
30788116	chr2:30788116:A:G	7.16799e-27	-5.9706e-10	-0.99518
30788247	chr2:30788247:A:G	6.63702e-27	-5.9706e-10	-1.07214
30788273	chr2:30788273:T:C	1.09738e-26	-5.9706e-10	-0.569293
30788406	chr2:30788406:G:A	7.26966e-27	-5.9706e-10	-0.981097
30789196	chr2:30789196:T:C	2.25947e-26	-5.9706e-10	0.15291
30789340	chr2:30789340:A:C	9.41286e-27	-5.9706e-10	-0.722729
30789417	chr2:30789417:T:C	8.32475e-27	-5.9706e-10	-0.845573
30789754	chr2:30789754:G:A	5.50657e-27	-5.9706e-10	-1.25886
30789945	chr2:30789945:G:T	5.48653e-27	-5.9706e-10	-1.26251
30790063	chr2:30790063:G:A	9.07241e-27	-5.9706e-10	-0.759568
30790078	chr2:30790078:G:A	5.47276e-27	-5.9706e-10	-1.26502
30790178	chr2:30790178:C:T	5.49865e-27	-5.9706e-10	-1.2603
30790504	chr2:30790504:A:G	1.62799e-27	-2.19364	-0.283821
30790572	chr2:30790572:C:T	1.78173e-27	-2.38722	-2.94673e-10
30790773	chr2:30790773:G:A	1.29252e-26	-5.9706e-10	-0.405628
30790984	chr2:30790984:C:T	1.99347e-27	-2.27493	-2.94673e-10
30791000	chr2:30791000:A:G	5.5243e-27	-5.9706e-10	-1.25565
30791064	chr2:30791064:T:A	9.62734e-27	-5.9706e-10	-0.700199
30791084	chr2:30791084:C:T	5.6206e-27	-5.9706e-10	-1.23837
30791300	chr2:30791300:A:C	1.36231e-27	-1.50368	-1.15194
30792423	chr2:30792423:A:G	9.61186e-27	-5.9706e-10	-0.701808
30792655	chr2:30792655:C:T	3.90525e-27	-1.60248	-2.94673e-10
30792790	chr2:30792790:G:A	9.27015e-27	-5.9706e-10	-0.738007
30792890	chr2:30792890:T:C	1.13696e-26	-5.9706e-10	-0.533867
30792981	chr2:30792981:G:C	4.99678e-28	-2.38694	-1.27166
30793327	chr2:30793327:A:C	1.30465e-27	-2.20291	-0.495959
30793373	chr2:30793373:A:C	5.29415e-28	-2.3747	-1.22609
30793599	chr2:30793599:A:T	5.45333e-27	-5.9706e-10	-1.26858
30793725	chr2:30793725:T:G	8.29146e-27	-5.9706e-10	-0.84958
30794149	chr2:30794149:G:A	9.57183e-27	-5.9706e-10	-0.705981
30795068	chr2:30795068:T:C	7.64675e-27	-5.9706e-10	-0.930526
30795222	chr2:30795222:A:G	7.86053e-28	-1.93537	-1.27017
30795385	chr2:30795385:T:C	7.56265e-27	-5.9706e-10	-0.941584
30795530	chr2:30795530:T:C	5.62506e-27	-5.9706e-10	-1.23757
30795736	chr2:30795736:G:A	8.57079e-28	-2.31505	-0.803985
30795820	chr2:30795820:C:T	8.84654e-27	-5.9706e-10	-0.78478
30796041	chr2:30796041:A:G	1.14499e-26	-5.9706e-10	-0.526821
30796499	chr2:30796499:T:G	6.01372e-26	-5.9706e-10	1.13182
30796766	chr2:30796766:G:A	5.72938e-27	-5.9706e-10	-1.2192
30796883	chr2:30796883:A:C	5.44319e-27	-5.9706e-10	-1.27044
30797510	chr2:30797510:T:A	6.31308e-27	-5.9706e-10	-1.12218
30797568	chr2:30797568:TG:T	2.70627e-26	-5.9706e-10	0.33335
30797797	chr2:30797797:T:C	1.6721e-26	-5.9706e-10	-0.14814
30798224	chr2:30798224:A:G	1.1896e-26	-5.9706e-10	-0.488605
30798232	chr2:30798232:G:A	1.11209e-26	-5.9706e-10	-0.555983
30798276	chr2:30798276:T:C	5.47582e-27	-5.9706e-10	-1.26446
30798526	chr2:30798526:G:A	8.52588e-27	-5.9706e-10	-0.821699
30798543	chr2:30798543:T:C	5.49823e-27	-5.9706e-10	-1.26038
30798718	chr2:30798718:C:T	2.42861e-26	-5.9706e-10	0.2251
30798910	chr2:30798910:C:T	9.5737e-28	-1.7898	-1.21857
30799206	chr2:30799206:G:A	7.99704e-27	-5.9706e-10	-0.885735
30799264	chr2:30799264:CAT:C	9.95119e-27	-5.9706e-10	-0.667114
30799618	chr2:30799618:C:T	1.09889e-27	-2.13599	-0.734516
30799619	chr2:30799619:G:A	5.42834e-27	-5.9706e-10	-1.27317
30799647	chr2:30799647:T:C	5.01588e-28	-2.38198	-1.2728
30799746	chr2:30799746:ATGAAG:A	9.14393e-27	-5.9706e-10	-0.751715
30799751	chr2:30799751:G:A	5.80382e-28	-2.365	-1.14387
30799863	chr2:30799863:G:A	9.25688e-27	-5.9706e-10	-0.739439
30799884	chr2:30799884:T:C	9.05464e-27	-5.9706e-10	-0.761529
30799889	chr2:30799889:C:T	5.6059e-28	-2.27071	-1.27286
30799902	chr2:30799902:T:C	5.53765e-27	-5.9706e-10	-1.25324
30799952	chr2:30799952:C:T	6.26606e-28	-2.2294	-1.20284
30800372	chr2:30800372:C:G	7.98433e-27	-5.9706e-10	-0.887326
30800454	chr2:30800454:C:T	1.89663e-27	-2.32473	-2.94673e-10
30800651	chr2:30800651:A:G	5.50883e-27	-5.9706e-10	-1.25845
30800673	chr2:30800673:A:G	5.82388e-27	-5.9706e-10	-1.20284
30800777	chr2:30800777:T:G	1.95208e-27	-2.29591	-2.94673e-10
30800864	chr2:30800864:T:C	1.98951e-27	-2.27692	-2.94673e-10
30801016	chr2:30801016:T:C	6.53274e-28	-2.12955	-1.26101
30801278	chr2:30801278:C:A	5.75002e-27	-5.9706e-10	-1.2156
30801640	chr2:30801640:GAAA:G	5.74985e-27	-5.9706e-10	-1.21563
30802030	chr2:30802030:A:G	5.51013e-27	-5.9706e-10	-1.25822
30802056	chr2:30802056:G:A	2.29219e-26	-5.9706e-10	0.167287
30802891	chr2:30802891:C:T	2.09351e-26	-5.9706e-10	0.076619
30802954	chr2:30802954:T:C	9.50037e-27	-5.9706e-10	-0.713475
30803007	chr2:30803007:T:A	5.43416e-27	-5.9706e-10	-1.2721
30803309	chr2:30803309:A:G	5.43206e-27	-5.9706e-10	-1.27249
30803404	chr2:30803404:G:T	5.95564e-28	-2.23096	-1.25209
30803648	chr2:30803648:G:A	4.51504e-26	-5.9706e-10	0.845194
30803721	chr2:30803721:T:TAA	5.49779e-27	-5.9706e-10	-1.26046
30803737	chr2:30803737:A:C	7.91432e-28	-1.97399	-1.22473
30803871	chr2:30803871:T:C	7.22267e-28	-2.01774	-1.27243
30804023	chr2:30804023:T:C	5.4338e-27	-5.9706e-10	-1.27217
30804265	chr2:30804265:A:T	7.01725e-27	-5.9706e-10	-1.01643
30804269	chr2:30804269:C:T	1.08491e-26	-5.9706e-10	-0.580721
30804386	chr2:30804386:A:G	7.13373e-28	-2.05545	-1.24711
30804644	chr2:30804644:A:G	9.30479e-28	-1.96738	-1.06948
30805096	chr2:30805096:A:C	9.50649e-28	-1.99692	-1.01849
30805220	chr2:30805220:T:C	1.47759e-26	-5.9706e-10	-0.27181
30805274	chr2:30805274:C:T	1.34197e-26	-5.9706e-10	-0.368084
30805437	chr2:30805437:T:C	2.50115e-27	-2.04805	-2.94673e-10
30805665	chr2:30805665:G:T	6.20471e-28	-2.26113	-1.18095
30805895	chr2:30805895:T:G	3.16224e-26	-5.9706e-10	0.48906
30805981	chr2:30805981:T:C	2.61847e-27	-1.20955	-0.792663
30806079	chr2:30806079:T:C	5.36572e-27	-0.226	-1.05878
30806230	chr2:30806230:T:A	6.65293e-27	-0.346024	-0.723725
30806370	chr2:30806370:C:T	1.92835e-26	-0.458342	0.452783
30806430	chr2:30806430:A:T	6.81505e-26	-5.9706e-10	1.25691
30806554	chr2:30806554:G:A	6.51022e-27	-5.9706e-10	-1.09143
30806588	chr2:30806588:T:C	1.10896e-27	-2.38665	-0.474728
30806812	chr2:30806812:C:T	7.80149e-28	-2.13019	-1.08288
30806871	chr2:30806871:T:C	1.67805e-26	-5.9706e-10	-0.144589
30807158	chr2:30807158:C:T	1.76604e-26	-0.204669	0.111188
30807751	chr2:30807751:T:G	8.06258e-27	-5.9706e-10	-0.877573
30807846	chr2:30807846:C:T	5.50465e-27	-0.0929573	-1.16626
30807948	chr2:30807948:A:G	7.94323e-27	-5.9706e-10	-0.892486
30808015	chr2:30808015:G:A	7.4525e-27	-5.9706e-10	-0.956257
30808682	chr2:30808682:A:T	5.44094e-27	-5.9706e-10	-1.27085
30808980	chr2:30808980:G:C	7.94875e-27	-5.9706e-10	-0.891791
30809173	chr2:30809173:G:A	1.04963e-26	-5.9706e-10	-0.613784
30809377	chr2:30809377:G:T	2.6892e-27	-0.892018	-1.08355
30809379	chr2:30809379:C:T	2.55918e-26	-5.9706e-10	0.277466
30809632	chr2:30809632:G:C	1.302e-26	-5.9706e-10	-0.398323
30809945	chr2:30809945:C:A	1.96036e-26	-5.9706e-10	0.0109048
30809987	chr2:30809987:T:C	8.09741e-27	-5.9706e-10	-0.873261
30810045	chr2:30810045:A:C	7.25723e-27	-5.9706e-10	-0.982808
30810733	chr2:30810733:C:T	4.08217e-27	-0.502958	-1.05522
30810972	chr2:30810972:A:G	6.42829e-27	-0.312308	-0.791789
30811018	chr2:30811018:A:T	2.22833e-26	-5.9706e-10	0.139032
30811046	chr2:30811046:A:C	5.74374e-27	-1.21669	-2.94673e-10
30811141	chr2:30811141:C:T	6.56042e-27	-0.317946	-0.765806
30811302	chr2:30811302:T:C	6.59758e-27	-0.287022	-0.791081
30811391	chr2:30811391:G:A	2.00552e-27	-1.18514	-1.08376
30811457	chr2:30811457:CT:C	8.88446e-27	-5.9706e-10	-0.780503
30811661	chr2:30811661:C:T	3.87034e-27	-0.374346	-1.23712
30811781	chr2:30811781:G:A	6.61743e-27	-5.9706e-10	-1.0751
30811965	chr2:30811965:C:T	6.45493e-27	-0.31123	-0.788731
30811968	chr2:30811968:C:A	5.43549e-27	-5.9706e-10	-1.27186
30812301	chr2:30812301:A:T	1.07627e-27	-2.37365	-0.517648
30812591	chr2:30812591:T:C	6.75717e-27	-0.305123	-0.749079
30812887	chr2:30812887:T:C	7.78501e-27	-5.9706e-10	-0.912606
30812915	chr2:30812915:C:T	5.04234e-27	-1.48943	0.142491
30812982	chr2:30812982:G:A	6.47181e-27	-5.9706e-10	-1.09735
30813023	chr2:30813023:T:C	1.06522e-26	-5.9706e-10	-0.599037
30813142	chr2:30813142:G:A	7.04962e-27	-5.9706e-10	-1.01183
30813766	chr2:30813766:G:A	8.51959e-27	-5.9706e-10	-0.822438
30813890	chr2:30813890:C:T	1.62332e-26	-5.9706e-10	-0.177746
30814194	chr2:30814194:T:C	6.0846e-27	-0.26641	-0.892635
30814269	chr2:30814269:A:G	7.46348e-27	-0.954784	-2.94673e-10
30814313	chr2:30814313:G:A	1.69149e-26	-5.9706e-10	-0.136613
30814344	chr2:30814344:G:A	1.08904e-26	-5.9706e-10	-0.576929
30814824	chr2:30814824:C:A	7.64208e-27	-5.9706e-10	-0.931136
30814998	chr2:30814998:C:T	7.95173e-28	-2.14615	-1.04786
30815439	chr2:30815439:A:T	8.25782e-28	-2.07242	-1.08382
30815927	chr2:30815927:C:A	7.77973e-28	-2.12922	-1.08665
30816137	chr2:30816137:C:T	4.12251e-27	-0.379519	-1.16882
30816499	chr2:30816499:G:A	1.02323e-26	-5.9706e-10	-0.639253
30816547	chr2:30816547:C:A	7.82396e-28	-2.08835	-1.12185
30817443	chr2:30817443:C:T	6.15212e-28	-2.19926	-1.25134
30817496	chr2:30817496:G:T	6.07911e-27	-0.231216	-0.928732
30817697	chr2:30817697:A:T	1.11912e-26	-5.9706e-10	-0.549674
30817980	chr2:30817980:C:A	5.50858e-27	-0.25088	-1.00762
30818191	chr2:30818191:T:C	2.95189e-27	-1.88236	-2.94673e-10
30818222	chr2:30818222:A:C	1.26909e-25	-5.9706e-10	1.87866
30818387	chr2:30818387:C:T	2.10497e-26	-5.9706e-10	0.0820789
30818472	chr2:30818472:A:G	4.72304e-27	-0.377602	-1.03475
30818513	chr2:30818513:G:A	6.41809e-27	-5.9706e-10	-1.10569
30818959	chr2:30818959:A:C	1.15825e-25	-5.9706e-10	1.78727
30819219	chr2:30819219:A:C	1.82347e-27	-2.36406	-2.94673e-10
30819237	chr2:30819237:C:T	7.57613e-27	-5.9706e-10	-0.939803
30819300	chr2:30819300:C:A	1.77326e-26	-5.9706e-10	-0.0893992
30819479	chr2:30819479:G:A	1.08087e-26	-5.9706e-10	-0.584452
30819722	chr2:30819722:C:T	5.43032e-27	-5.9706e-10	-1.27281
30819931	chr2:30819931:A:G	1.1305e-26	-5.9706e-10	-0.53956
30820177	chr2:30820177:C:T	2.75729e-26	-5.9706e-10	0.352026
30820887	chr2:30820887:G:C	1.75156e-26	-5.9706e-10	-0.101713
30820918	chr2:30820918:AC:A	1.02181e-26	0.526295	-1.16694
30821153	chr2:30821153:G:A	1.8383e-26	-5.9706e-10	-0.0533771
30821308	chr2:30821308:A:G	1.14925e-26	-5.9706e-10	-0.523115
30821397	chr2:30821397:C:T	5.74454e-27	-5.9706e-10	-1.21656
30821415	chr2:30821415:T:C	5.78213e-27	-5.9706e-10	-1.21003
30821757	chr2:30821757:C:T	5.71539e-26	-5.9706e-10	1.08094
30822223	chr2:30822223:A:G	6.52777e-27	-5.9706e-10	-1.08874
30822378	chr2:30822378:G:C	1.33891e-26	-5.9706e-10	-0.370362
30822404	chr2:30822404:G:A	7.70427e-27	-5.9706e-10	-0.923031
30822413	chr2:30822413:T:G	1.56677e-26	-5.9706e-10	-0.213205
30822670	chr2:30822670:A:G	8.61589e-27	-5.9706e-10	-0.811198
30823332	chr2:30823332:C:T	7.77831e-27	-5.9706e-10	-0.913467
30823483	chr2:30823483:C:T	4.81321e-27	-1.39344	-2.94673e-10
30824384	chr2:30824384:G:A	6.04731e-27	0.0880359	-1.25323
30824695	chr2:30824695:T:A	1.02366e-26	-5.9706e-10	-0.638834
30824949	chr2:30824949:T:G	1.02933e-26	-5.9706e-10	-0.633308
30825081	chr2:30825081:G:A	1.02542e-26	-5.9706e-10	-0.637121
30825246	chr2:30825246:C:T	1.35944e-26	-5.9706e-10	-0.355151
30825329	chr2:30825329:A:G	1.02924e-26	-5.9706e-10	-0.6334
30825341	chr2:30825341:C:T	9.80137e-27	-5.9706e-10	-0.682284
30825498	chr2:30825498:C:T	7.34107e-27	-5.9706e-10	-0.971322
30825518	chr2:30825518:A:G	4.85446e-27	-0.117959	-1.26695
30825523	chr2:30825523:G:A	2.68062e-27	-1.97876	-2.94673e-10
30825551	chr2:30825551:C:T	2.27755e-27	-0.893582	-1.24812
30825751	chr2:30825751:G:A	4.9152e-27	-0.102389	-1.27009
30825916	chr2:30825916:C:T	7.63963e-28	-2.05341	-1.18063
30826202	chr2:30826202:G:T	1.32493e-26	-5.9706e-10	-0.380864
30826240	chr2:30826240:G:A	3.97049e-26	-5.9706e-10	0.71667
30826567	chr2:30826567:A:G	6.76697e-27	-5.9706e-10	-1.05275
30827029	chr2:30827029:T:C	7.02927e-27	-5.9706e-10	-1.01472
30827065	chr2:30827065:A:G	2.52347e-26	-5.9706e-10	0.263415
30827170	chr2:30827170:T:C	4.86289e-27	-0.116559	-1.26661
30827416	chr2:30827416:A:G	1.18742e-26	-5.9706e-10	-0.490441
30827944	chr2:30827944:C:T	7.36548e-27	-5.9706e-10	-0.968001
30828144	chr2:30828144:G:A	9.06923e-27	-5.9706e-10	-0.759918
30828198	chr2:30828198:C:T	5.73079e-27	-5.9706e-10	-1.21895
30828352	chr2:30828352:G:T	4.42085e-26	-5.9706e-10	0.824112
30828387	chr2:30828387:C:T	8.51343e-28	-1.99424	-1.1315
30828524	chr2:30828524:T:C	1.48054e-26	-5.9706e-10	-0.269816
30828562	chr2:30828562:A:G	4.04919e-27	-1.53419	-0.0320984
30828711	chr2:30828711:G:A	2.34576e-26	-5.9706e-10	0.190388
30828852	chr2:30828852:C:G	1.44828e-26	-5.9706e-10	-0.291843
30828969	chr2:30828969:G:T	1.39347e-27	-1.36808	-1.26492
30829573	chr2:30829573:G:T	3.90795e-27	-1.35599	-0.245803
30829579	chr2:30829579:A:G	9.21902e-28	-2.08791	-0.958212
30829875	chr2:30829875:A:C	5.68937e-27	-5.9706e-10	-1.22621
30830361	chr2:30830361:T:G	1.48379e-26	-5.9706e-10	-0.267619
30830373	chr2:30830373:T:C	7.05064e-28	-2.10725	-1.20702
30830517	chr2:30830517:G:A	1.50281e-27	-2.23085	-0.326622
30830628	chr2:30830628:C:T	9.06547e-27	-5.9706e-10	-0.760333
30831091	chr2:30831091:A:G	6.11832e-27	-5.9706e-10	-1.15352
30831411	chr2:30831411:T:C	4.89274e-26	-5.9706e-10	0.925532
30832032	chr2:30832032:T:C	1.59053e-26	-5.9706e-10	-0.198151
30832501	chr2:30832501:G:C	1.07976e-26	-5.9706e-10	-0.585482
30833054	chr2:30833054:G:T	8.77086e-27	-5.9706e-10	-0.793371
30833750	chr2:30833750:A:G	2.96768e-27	-1.87702	-2.94673e-10
30834007	chr2:30834007:G:C	6.90059e-28	-2.11229	-1.22349
30834165	chr2:30834165:G:A	1.08172e-26	-5.9706e-10	-0.583667
30834315	chr2:30834315:A:G	2.60662e-27	-2.00675	-2.94673e-10
30834413	chr2:30834413:C:T	5.82068e-26	-5.9706e-10	1.0992
30834537	chr2:30834537:C:T	5.19478e-27	-1.31715	-2.94673e-10
30835129	chr2:30835129:G:A	8.28447e-28	-2.15401	-0.998999
30835254	chr2:30835254:A:C	8.04305e-28	-2.00799	-1.1746
30835682	chr2:30835682:G:A	7.04996e-28	-2.05016	-1.26421
30836441	chr2:30836441:C:T	9.70207e-27	-5.9706e-10	-0.692467
30836547	chr2:30836547:C:T	7.9571e-27	-5.9706e-10	-0.890741
30836729	chr2:30836729:G:A	9.39849e-27	-5.9706e-10	-0.724257
30836914	chr2:30836914:T:A	9.75073e-27	-5.9706e-10	-0.687464
30837049	chr2:30837049:T:G	5.47295e-27	-5.9706e-10	-1.26499
30837231	chr2:30837231:G:C	6.38903e-27	-5.9706e-10	-1.11022
30837285	chr2:30837285:T:G	2.58017e-27	-2.01695	-2.94673e-10
30837817	chr2:30837817:C:A	6.60644e-28	-2.28536	-1.09399
30838030	chr2:30838030:T:C	9.15125e-27	-5.9706e-10	-0.750915
30838110	chr2:30838110:C:T	8.18387e-27	-5.9706e-10	-0.862641
30838526	chr2:30838526:G:T	8.59161e-28	-1.95091	-1.16569
30838670	chr2:30838670:A:G	1.93768e-27	-1.10134	-1.20198
30838773	chr2:30838773:A:G	8.62067e-27	-5.9706e-10	-0.810643
30839052	chr2:30839052:T:C	5.83562e-27	-5.9706e-10	-1.20083
30839482	chr2:30839482:G:A	9.73649e-28	-2.37869	-0.612816
30839690	chr2:30839690:A:G	1.31393e-26	-5.9706e-10	-0.389196
30839812	chr2:30839812:T:C	9.41196e-27	-5.9706e-10	-0.722825
30839990	chr2:30839990:C:T	8.3122e-27	-5.9706e-10	-0.847082
30840438	chr2:30840438:A:T	6.56523e-27	-5.9706e-10	-1.08302
30840555	chr2:30840555:C:T	1.73076e-26	-5.9706e-10	-0.113661
30840726	chr2:30840726:A:G	8.51284e-27	-5.9706e-10	-0.82323
30841447	chr2:30841447:C:T	4.12691e-27	-1.51134	-0.0359328
30841644	chr2:30841644:GA:G	2.30339e-26	-5.9706e-10	0.17216
30842463	chr2:30842463:G:A	6.904e-27	-5.9706e-10	-1.03271
30842478	chr2:30842478:C:A	9.65038e-27	-5.9706e-10	-0.697809
30842489	chr2:30842489:AAATT:A	6.8859e-28	-2.0646	-1.27332
30842662	chr2:30842662:C:T	6.88848e-28	-2.06512	-1.27242
30842914	chr2:30842914:A:T	8.56917e-28	-2.0171	-1.10212
30843033	chr2:30843033:A:G	6.91717e-27	-5.9706e-10	-1.0308
30843272	chr2:30843272:G:C	5.58316e-26	-5.9706e-10	1.05753
30843544	chr2:30843544:A:G	7.85175e-28	-2.03398	-1.17268
30843951	chr2:30843951:T:C	4.44927e-27	-2.36688	0.894815
30843957	chr2:30843957:A:G	6.92714e-27	-5.9706e-10	-1.02936
30843985	chr2:30843985:C:A	1.79703e-27	-2.37867	-2.94673e-10
30844010	chr2:30844010:A:G	2.38118e-27	-2.09721	-2.94673e-10
30844067	chr2:30844067:G:A	2.29968e-26	-5.9706e-10	0.170548
30844457	chr2:30844457:T:C	7.08976e-27	-5.9706e-10	-1.00615
30844991	chr2:30844991:ACATC:A	2.21942e-27	-2.16756	-2.94673e-10
30845153	chr2:30845153:C:G	8.86233e-28	-2.05072	-1.03486
30845184	chr2:30845184:T:C	2.24478e-27	-2.1562	-2.94673e-10
30845424	chr2:30845424:A:G	5.10754e-27	-0.339334	-0.994755
30846452	chr2:30846452:G:A	9.49775e-27	-5.9706e-10	-0.713751
30846619	chr2:30846619:G:A	7.49055e-28	-2.09188	-1.16187
30846662	chr2:30846662:A:G	5.43119e-27	-5.9706e-10	-1.27265
30846854	chr2:30846854:C:T	1.35039e-26	-5.9706e-10	-0.361827
30847504	chr2:30847504:A:G	1.4796e-26	-5.9706e-10	-0.270448
30847598	chr2:30847598:T:C	7.54845e-27	-5.9706e-10	-0.943464
30847736	chr2:30847736:A:G	6.11497e-27	-5.9706e-10	-1.15407
30847805	chr2:30847805:A:G	3.27441e-27	-0.57619	-1.20248
30847831	chr2:30847831:C:G	1.00379e-26	-5.9706e-10	-0.65844
30847848	chr2:30847848:T:G	1.29871e-27	-2.02045	-0.682987
30847850	chr2:30847850:C:A	5.51108e-27	-5.9706e-10	-1.25805
30847908	chr2:30847908:T:C	6.16709e-27	-5.9706e-10	-1.14558
30848172	chr2:30848172:C:G	4.76055e-27	-1.40444	-2.94673e-10
30848804	chr2:30848804:C:A	3.69647e-27	-0.405014	-1.25241
30848822	chr2:30848822:G:C	8.52055e-27	-5.9706e-10	-0.822326
30849365	chr2:30849365:C:A	3.78406e-26	-5.9706e-10	0.668575
30849487	chr2:30849487:T:C	2.19236e-26	-5.9706e-10	0.122757
30849497	chr2:30849497:G:T	5.66351e-27	-5.9706e-10	-1.23076
30849499	chr2:30849499:A:C	6.08154e-27	-5.9706e-10	-1.15955
30849960	chr2:30849960:C:G	9.25457e-27	-5.9706e-10	-0.739688
30850004	chr2:30850004:C:A	4.48206e-27	-0.197859	-1.26686
30850098	chr2:30850098:T:G	2.92397e-27	-1.89186	-2.94673e-10
30850176	chr2:30850176:G:T	5.67255e-27	-5.9706e-10	-1.22917
30850203	chr2:30850203:A:G	3.68951e-27	-0.392715	-1.2666
30850236	chr2:30850236:T:C	2.15364e-26	-5.9706e-10	0.104939
30850440	chr2:30850440:C:A	5.56141e-27	-5.9706e-10	-1.24895
30850522	chr2:30850522:G:A	3.40648e-27	-0.506077	-1.23305
30850594	chr2:30850594:C:T	9.87469e-27	-5.9706e-10	-0.674831
30850610	chr2:30850610:C:G	2.07112e-27	-1.14989	-1.08683
30850785	chr2:30850785:A:G	1.09558e-26	-5.9706e-10	-0.570941
30850840	chr2:30850840:G:A	9.24983e-27	-5.9706e-10	-0.740201
30851251	chr2:30851251:G:C	1.59861e-26	-5.9706e-10	-0.193085
30851320	chr2:30851320:T:A	2.05416e-27	-0.991067	-1.25387
30851379	chr2:30851379:A:C	3.80886e-26	-5.9706e-10	0.675109
30851393	chr2:30851393:G:A	5.66947e-27	-5.9706e-10	-1.22971
30851442	chr2:30851442:C:G	3.50169e-26	-5.9706e-10	0.591025
30851489	chr2:30851489:A:G	3.84088e-27	-0.414526	-1.20458
30851537	chr2:30851537:T:C	8.56819e-27	-5.9706e-10	-0.81675
30851712	chr2:30851712:C:T	5.89148e-27	-5.9706e-10	-1.1913
30851893	chr2:30851893:A:G	1.79197e-27	-1.56988	-0.811612
30852358	chr2:30852358:C:A	6.08178e-27	-5.9706e-10	-1.15951
30852424	chr2:30852424:A:G	5.63889e-27	-5.9706e-10	-1.23512
30852467	chr2:30852467:T:C	6.33159e-27	-5.9706e-10	-1.11926
30852474	chr2:30852474:T:G	6.32804e-27	-5.9706e-10	-1.11982
30852633	chr2:30852633:G:A	1.0163e-26	-5.9706e-10	-0.64605
30852959	chr2:30852959:C:A	2.64869e-26	-5.9706e-10	0.311844
30853102	chr2:30853102:C:T	6.09539e-27	0.085388	-1.24266
30853125	chr2:30853125:G:C	5.44578e-27	-5.9706e-10	-1.26997
30853665	chr2:30853665:C:T	2.05867e-27	-2.24274	-2.94673e-10
30853872	chr2:30853872:G:A	9.56926e-28	-2.24327	-0.765568
30853988	chr2:30853988:G:A	5.95093e-27	-0.00820666	-1.17305
30854110	chr2:30854110:C:T	7.38928e-27	-5.9706e-10	-0.964775
30854141	chr2:30854141:G:A	9.57557e-27	-5.9706e-10	-0.705591
30854371	chr2:30854371:T:A	5.51517e-27	-5.9706e-10	-1.2573
30854380	chr2:30854380:C:T	8.24692e-27	-5.9706e-10	-0.854966
30854390	chr2:30854390:A:G	1.88408e-27	-1.56587	-0.765496
30854651	chr2:30854651:C:T	8.3156e-27	-5.9706e-10	-0.846673
30854896	chr2:30854896:G:A	1.03025e-27	-2.3858	-0.549203
30854915	chr2:30854915:T:C	9.34589e-28	-1.77638	-1.25608
30855091	chr2:30855091:T:C	6.59976e-28	-2.26742	-1.11294
30855124	chr2:30855124:A:G	1.10514e-27	-2.37589	-0.488944
30855130	chr2:30855130:C:T	1.98614e-27	-1.46498	-0.81363
30855512	chr2:30855512:A:G	1.11591e-26	-5.9706e-10	-0.552555
30855598	chr2:30855598:A:T	9.965e-27	-5.9706e-10	-0.665727
30855977	chr2:30855977:C:T	5.82997e-27	-5.9706e-10	-1.20179
30856240	chr2:30856240:G:A	2.81885e-26	-5.9706e-10	0.37411
30856765	chr2:30856765:T:A	1.68929e-27	-1.2452	-1.1953
30856822	chr2:30856822:G:A	7.54427e-27	-5.9706e-10	-0.944018
30856832	chr2:30856832:TA:T	9.99328e-27	-5.9706e-10	-0.662893
30857113	chr2:30857113:G:A	6.05737e-28	-2.19495	-1.27117
30857232	chr2:30857232:T:C	1.34396e-26	-5.9706e-10	-0.366604
30857400	chr2:30857400:C:T	5.43234e-27	-5.9706e-10	-1.27244
30857736	chr2:30857736:C:T	1.21266e-27	-1.533	-1.23899
30857780	chr2:30857780:C:T	1.46727e-27	-1.34715	-1.23425
30857851	chr2:30857851:A:ATTATG	6.38116e-27	-5.9706e-10	-1.11146
30857964	chr2:30857964:C:T	2.75922e-26	-5.9706e-10	0.352725
30858011	chr2:30858011:T:C	5.79992e-27	-5.9706e-10	-1.20696
30858760	chr2:30858760:A:G	3.04406e-26	-5.9706e-10	0.45097
30858782	chr2:30858782:A:G	1.61335e-27	-1.68951	-0.796988
30858821	chr2:30858821:C:G	2.84316e-27	-0.668718	-1.25117
30859068	chr2:30859068:G:A	8.33485e-27	-5.9706e-10	-0.844361
30859101	chr2:30859101:G:T	1.79236e-27	-1.44833	-0.93294
30859408	chr2:30859408:A:G	4.0248e-27	-0.504069	-1.06826
30859414	chr2:30859414:GAAAT:G	1.61282e-27	-1.49307	-0.993756
30859714	chr2:30859714:A:G	8.88529e-27	-5.9706e-10	-0.780409
30859898	chr2:30859898:A:G	5.75453e-27	-5.9706e-10	-1.21482
30859901	chr2:30859901:TCATGACTTACA:T	1.14716e-26	-5.9706e-10	-0.524935
30860039	chr2:30860039:A:G	1.62964e-26	-5.9706e-10	-0.173864
30860087	chr2:30860087:T:A	9.25295e-27	-5.9706e-10	-0.739864
30860891	chr2:30860891:G:C	1.07504e-26	-5.9706e-10	-0.589866
30861526	chr2:30861526:G:C	1.11316e-26	-5.9706e-10	-0.555019
30861595	chr2:30861595:AATAAAATACAG:A	1.07845e-26	-5.9706e-10	-0.586693
30861741	chr2:30861741:T:G	2.15025e-27	-2.19922	-2.94673e-10
30862189	chr2:30862189:A:G	1.17273e-26	-5.9706e-10	-0.502887
30862240	chr2:30862240:C:T	1.80535e-27	-2.37405	-2.94673e-10
30862365	chr2:30862365:T:C	6.01126e-27	-5.9706e-10	-1.17117
30862528	chr2:30862528:A:T	5.54679e-27	-5.9706e-10	-1.25159
30862612	chr2:30862612:T:TA	8.10292e-26	-5.9706e-10	1.43
30862679	chr2:30862679:A:T	8.85603e-27	-5.9706e-10	-0.783707
30862861	chr2:30862861:T:C	2.34827e-27	-1.11739	-0.993744
30863119	chr2:30863119:C:A	1.13218e-26	-5.9706e-10	-0.538078
30863178	chr2:30863178:A:G	1.14481e-27	-2.20952	-0.620052
30863869	chr2:30863869:T:C	1.14548e-27	-1.70713	-1.12185
30863966	chr2:30863966:A:C	8.54433e-27	-5.9706e-10	-0.819538
30864055	chr2:30864055:G:A	9.22006e-27	-5.9706e-10	-0.743425
30864114	chr2:30864114:T:G	1.90049e-27	-2.32269	-2.94673e-10
30864117	chr2:30864117:T:G	1.06038e-26	-5.9706e-10	-0.60359
30864641	chr2:30864641:G:A	5.0373e-27	-1.43718	0.0892416
30864779	chr2:30864779:T:G	2.82393e-27	-0.694906	-1.23177
30864929	chr2:30864929:T:C	6.79524e-27	-5.9706e-10	-1.04858
30865080	chr2:30865080:A:T	3.18025e-27	-1.46417	-0.343672
30865398	chr2:30865398:T:C	5.6705e-27	-5.9706e-10	-1.22953
30865615	chr2:30865615:T:C	1.34944e-26	-1.4191	1.05656
30865672	chr2:30865672:C:T	5.61172e-27	-5.9706e-10	-1.23995
30865983	chr2:30865983:C:T	4.28724e-27	-1.46426	-0.0449012
30865993	chr2:30865993:TA:T	5.56264e-27	-5.9706e-10	-1.24873
30866440	chr2:30866440:T:A	1.92396e-27	-2.31042	-2.94673e-10
30866710	chr2:30866710:A:G	5.53445e-27	-5.9706e-10	-1.25381
30867752	chr2:30867752:C:A	1.16666e-27	-1.65219	-1.15847
30868050	chr2:30868050:G:A	7.54074e-27	-5.9706e-10	-0.944485
30868265	chr2:30868265:T:C	6.70945e-27	-5.9706e-10	-1.06129
30868563	chr2:30868563:T:C	8.1069e-27	-5.9706e-10	-0.872091
30868627	chr2:30868627:G:A	2.00671e-27	-1.53168	-0.736633
30868724	chr2:30868724:C:A	1.2011e-26	-5.9706e-10	-0.478983
30868746	chr2:30868746:G:A	8.32141e-27	-5.9706e-10	-0.845974
30868813	chr2:30868813:A:T	1.43037e-27	-1.45546	-1.15141
30869539	chr2:30869539:C:T	7.15193e-27	-5.9706e-10	-0.997424
30869555	chr2:30869555:G:A	5.86832e-27	-5.9706e-10	-1.19524
30869822	chr2:30869822:A:G	6.47137e-27	-5.9706e-10	-1.09742
30869893	chr2:30869893:G:C	5.53624e-27	-5.9706e-10	-1.25349
30869984	chr2:30869984:G:A	1.09317e-26	-1.8941	1.32096
30870373	chr2:30870373:C:A	8.49611e-27	-5.9706e-10	-0.825197
30870568	chr2:30870568:T:C	1.19965e-26	-5.9706e-10	-0.480188
30870572	chr2:30870572:A:C	6.28729e-27	-5.9706e-10	-1.12628
30870636	chr2:30870636:A:G	2.54383e-27	-2.03794	0.00680201
30870824	chr2:30870824:T:C	5.50304e-27	-5.9706e-10	-1.25951
30871301	chr2:30871301:T:C	6.48241e-27	-5.9706e-10	-1.09571
30871999	chr2:30871999:A:G	9.65356e-27	-5.9706e-10	-0.697479
30872307	chr2:30872307:C:T	5.5738e-27	-1.69302	0.446292
30872310	chr2:30872310:C:G	5.77061e-27	-5.9706e-10	-1.21203
30872659	chr2:30872659:T:C	7.52075e-27	-5.9706e-10	-0.94714
30873069	chr2:30873069:A:T	2.15307e-27	-2.19791	-2.94673e-10
30873264	chr2:30873264:C:T	8.02897e-27	-5.9706e-10	-0.881749
30873501	chr2:30873501:C:T	1.12909e-26	-5.9706e-10	-0.540812
30874642	chr2:30874642:C:T	1.78586e-27	-2.38491	-2.94673e-10
30875077	chr2:30875077:C:T	1.11939e-26	-5.9706e-10	-0.549439
30875199	chr2:30875199:C:T	1.28041e-27	-2.14114	-0.576487
30875426	chr2:30875426:C:T	1.12488e-27	-1.61556	-1.23157
30875564	chr2:30875564:T:C	1.42016e-26	-5.9706e-10	-0.311451
30875694	chr2:30875694:C:T	5.81352e-27	-5.9706e-10	-1.20462
30876345	chr2:30876345:C:T	1.82448e-27	-2.32702	-0.0364964
30876444	chr2:30876444:C:T	5.43365e-27	-5.9706e-10	-1.27219
30876785	chr2:30876785:A:G	6.08717e-27	-5.9706e-10	-1.15862
30876804	chr2:30876804:T:G	2.36615e-27	-2.10354	-2.94673e-10
30876854	chr2:30876854:T:C	5.54743e-27	-5.9706e-10	-1.25147
30876929	chr2:30876929:C:T	5.73071e-27	-5.9706e-10	-1.21897
30876966	chr2:30876966:C:T	5.90353e-27	-1.68191	0.492659
30877477	chr2:30877477:T:C	9.39818e-27	-5.9706e-10	-0.72429
30878040	chr2:30878040:T:C	2.44962e-27	-2.18465	0.115779
30878454	chr2:30878454:G:A	5.56149e-27	-5.9706e-10	-1.24894
30878461	chr2:30878461:T:C	7.64023e-27	-5.9706e-10	-0.931378
30878736	chr2:30878736:C:T	7.88481e-27	-5.9706e-10	-0.899868
30878780	chr2:30878780:C:A	6.40338e-27	-1.67625	0.568273
30878998	chr2:30878998:T:C	7.55573e-27	-5.9706e-10	-0.9425
30879010	chr2:30879010:AT:A	6.66381e-27	-5.9706e-10	-1.06812
30879447	chr2:30879447:C:G	5.8773e-27	-5.9706e-10	-1.19371
30879692	chr2:30879692:C:G	6.46195e-27	-5.9706e-10	-1.09887
30879698	chr2:30879698:G:A	1.14561e-27	-2.28293	-0.545938
30879924	chr2:30879924:G:C	6.05545e-27	-1.68033	0.516484
30879942	chr2:30879942:T:G	7.38688e-27	-1.71407	0.748965
30879959	chr2:30879959:G:A	7.7545e-27	-1.73509	0.818553
30879960	chr2:30879960:T:C	5.69343e-27	-5.9706e-10	-1.22549
30880030	chr2:30880030:A:C	7.28874e-27	-5.9706e-10	-0.978476
30880316	chr2:30880316:A:G	8.65629e-27	-1.59204	0.785522
30880389	chr2:30880389:GC:G	5.53503e-27	-5.9706e-10	-1.25371
30880529	chr2:30880529:T:C	5.80563e-27	-5.9706e-10	-1.20598
30880597	chr2:30880597:G:A	1.15415e-26	-5.9706e-10	-0.518856
30880922	chr2:30880922:G:A	1.93764e-26	-1.77397	1.77322
30881085	chr2:30881085:G:C	8.2266e-27	-1.75226	0.894827
30881222	chr2:30881222:G:A	8.38701e-27	-1.7099	0.871778
30881242	chr2:30881242:T:A	5.49638e-27	-5.9706e-10	-1.26072
30881281	chr2:30881281:T:C	6.97706e-27	-5.9706e-10	-1.02218
30881307	chr2:30881307:A:G	8.26959e-27	-1.75398	0.901756
30881498	chr2:30881498:G:A	5.69535e-27	-5.9706e-10	-1.22516
30881499	chr2:30881499:C:A	5.69535e-27	-5.9706e-10	-1.22516
30881606	chr2:30881606:C:T	2.41604e-26	-1.76462	1.98453
30881641	chr2:30881641:C:T	2.16615e-26	-1.74576	1.85649
30881701	chr2:30881701:T:C	2.56309e-26	-1.74682	2.02581
30881850	chr2:30881850:T:C	7.04047e-27	-5.9706e-10	-1.01313
30881872	chr2:30881872:A:C	1.82091e-26	-1.83834	1.77546
30881873	chr2:30881873:G:A	1.54246e-26	-1.55219	1.32335
30881879	chr2:30881879:C:T	7.20282e-27	-5.9706e-10	-0.990333
30882205	chr2:30882205:C:A	2.38584e-27	-2.09525	-2.94673e-10
30882354	chr2:30882354:A:T	1.47138e-26	-1.83817	1.56215
30882479	chr2:30882479:C:T	2.40221e-26	-1.94891	2.16308
30882902	chr2:30882902:T:C	1.27367e-26	-1.99389	1.57357
30882942	chr2:30882942:T:C	1.42656e-26	-2.02615	1.71919
30882957	chr2:30882957:T:C	1.41936e-26	-2.03127	1.71926
30883069	chr2:30883069:C:G	6.08677e-27	-5.9706e-10	-1.15869
30883083	chr2:30883083:T:C	6.81448e-27	-5.9706e-10	-1.04576
30883108	chr2:30883108:C:A	1.70959e-26	-2.04058	1.91461
30883239	chr2:30883239:G:A	5.56495e-27	-5.9706e-10	-1.24832
30883270	chr2:30883270:A:G	1.34402e-26	-2.02681	1.66025
30883309	chr2:30883309:C:T	7.09436e-27	-5.9706e-10	-1.00551
30883310	chr2:30883310:G:A	1.63088e-26	-1.97438	1.80128
30883346	chr2:30883346:A:C	1.24769e-26	-2.00159	1.56066
30883373	chr2:30883373:G:A	2.72462e-27	-2.07858	0.1161
30883379	chr2:30883379:A:G	6.85438e-27	-1.99937	0.959449
30883443	chr2:30883443:T:C	2.1288e-27	-0.935746	-1.2735
30883543	chr2:30883543:AG:A	7.20829e-27	-5.9706e-10	-0.989574
30883958	chr2:30883958:G:A	1.53922e-26	-2.05458	1.82363
30884094	chr2:30884094:T:C	1.2386e-26	-2.17815	1.72991
30884237	chr2:30884237:T:C	7.73026e-27	-5.9706e-10	-0.919663
30884288	chr2:30884288:A:G	1.26506e-27	-2.2009	-0.528786
30884315	chr2:30884315:T:C	3.63308e-27	-1.92888	0.254157
30884487	chr2:30884487:ACAGGCCTGGCCCTGTCTGGCACCAGC:A	1.01786e-26	-2.09799	1.45347
30884773	chr2:30884773:C:T	7.31318e-27	-5.9706e-10	-0.975128
30885185	chr2:30885185:C:T	7.20579e-27	-5.9706e-10	-0.989922
30885239	chr2:30885239:C:T	1.16115e-26	-1.58021	1.0674
30885391	chr2:30885391:G:A	9.76945e-27	-1.57561	0.890062
30885414	chr2:30885414:A:G	7.26298e-27	-5.9706e-10	-0.982016
30885613	chr2:30885613:T:G	9.79768e-27	-1.58055	0.897889
30885638	chr2:30885638:C:T	1.00135e-26	-1.60604	0.945174
30885752	chr2:30885752:G:C	9.94379e-27	-1.53017	0.862316
30885893	chr2:30885893:C:T	1.1492e-26	-1.456	0.93284
30885935	chr2:30885935:G:T	5.47677e-27	-5.9706e-10	-1.26429
30886029	chr2:30886029:A:G	6.0324e-27	-5.9706e-10	-1.16766
30886625	chr2:30886625:G:T	7.87815e-27	-5.9706e-10	-0.900713
30886638	chr2:30886638:T:C	1.10262e-27	-2.20127	-0.665845
30886954	chr2:30886954:T:C	5.99634e-28	-2.27048	-1.20576
30887121	chr2:30887121:T:A	1.44547e-27	-2.288	-0.308375
30887188	chr2:30887188:T:G	1.4254e-27	-2.30701	-0.30335
30887537	chr2:30887537:T:C	1.46734e-27	-2.32604	-0.255309
30887681	chr2:30887681:A:G	1.3998e-27	-2.21972	-0.408754
30887712	chr2:30887712:T:A	8.38028e-27	-5.9706e-10	-0.838924
30887952	chr2:30887952:C:T	5.44438e-27	-5.9706e-10	-1.27022
30888245	chr2:30888245:C:G	8.9915e-27	-5.9706e-10	-0.768527
30888685	chr2:30888685:C:T	1.20054e-26	-5.9706e-10	-0.479451
30888688	chr2:30888688:G:C	1.34148e-27	-1.70528	-0.965751
30889034	chr2:30889034:C:T	9.03847e-27	-5.9706e-10	-0.763316
30889352	chr2:30889352:C:A	1.89311e-27	-2.32658	-2.94673e-10
30889434	chr2:30889434:G:A	9.40662e-28	-1.8508	-1.17517
30889536	chr2:30889536:C:T	1.56747e-27	-1.33559	-1.17975
30889567	chr2:30889567:G:A	5.01708e-28	-2.38425	-1.27029
30889605	chr2:30889605:T:C	1.19285e-27	-1.52965	-1.25882
30889679	chr2:30889679:G:A	5.12016e-28	-2.36293	-1.27127
30889804	chr2:30889804:G:A	1.32614e-26	-5.9706e-10	-0.379947
30889862	chr2:30889862:C:T	5.46244e-27	-5.9706e-10	-1.26691
30889902	chr2:30889902:A:G	9.24973e-27	-5.9706e-10	-0.740212
30890038	chr2:30890038:A:G	6.64967e-28	-2.37992	-0.9929
30890042	chr2:30890042:G:A	5.4591e-27	-5.9706e-10	-1.26752
30890583	chr2:30890583:T:C	5.3041e-28	-2.36479	-1.23412
30890589	chr2:30890589:G:A	5.0494e-28	-2.38856	-1.25956
30890955	chr2:30890955:GA:G	1.036e-26	-5.9706e-10	-0.626857
30891038	chr2:30891038:A:G	3.56654e-27	-1.82547	0.13226
30891090	chr2:30891090:G:A	1.11247e-26	-5.9706e-10	-0.555642
30891202	chr2:30891202:A:G	6.53496e-27	-5.9706e-10	-1.08764
30891394	chr2:30891394:A:G	1.38316e-26	-5.9706e-10	-0.337851
30891446	chr2:30891446:T:C	1.13802e-26	-5.9706e-10	-0.532934
30891558	chr2:30891558:C:T	9.81933e-28	-2.38588	-0.597159
30891693	chr2:30891693:G:A	5.72884e-28	-2.2926	-1.22928
30891954	chr2:30891954:GC:G	9.62095e-28	-2.35861	-0.644836
30891977	chr2:30891977:C:G	6.36092e-27	-5.9706e-10	-1.11463
30892032	chr2:30892032:C:A	1.06141e-26	-5.9706e-10	-0.602626
30892106	chr2:30892106:C:T	3.18712e-27	-0.535591	-1.2701
30892172	chr2:30892172:T:C	5.43256e-27	-5.9706e-10	-1.27239
30892380	chr2:30892380:T:A	1.11829e-27	-2.38753	-0.465473
30892447	chr2:30892447:G:C	1.12414e-26	-5.9706e-10	-0.545198
30892588	chr2:30892588:T:A	6.05024e-27	-1.98034	0.815628
30892654	chr2:30892654:T:G	8.55526e-27	-5.9706e-10	-0.81826
30892982	chr2:30892982:A:G	9.47856e-27	-0.715774	-2.94673e-10
30893027	chr2:30893027:C:T	3.90502e-27	-0.345171	-1.25737
30893037	chr2:30893037:T:C	5.43039e-27	-5.9706e-10	-1.2728
30893896	chr2:30893896:T:C	9.92862e-28	-1.75031	-1.22166
30894268	chr2:30894268:T:G	7.15345e-27	-5.9706e-10	-0.997211
30894453	chr2:30894453:T:A	5.5172e-27	-5.9706e-10	-1.25694
30894784	chr2:30894784:G:A	1.10352e-27	-1.68198	-1.18432
30894851	chr2:30894851:G:C	5.89854e-27	-5.9706e-10	-1.1901
30894929	chr2:30894929:C:T	6.119e-27	0.0687999	-1.22221
30894967	chr2:30894967:C:T	6.65121e-28	-2.38827	-0.984325
30895005	chr2:30895005:C:T	4.15078e-27	-1.54151	-2.94673e-10
30895192	chr2:30895192:A:G	9.7186e-28	-1.72122	-1.27213
30895345	chr2:30895345:CT:C	8.39229e-28	-1.86954	-1.27054
30895463	chr2:30895463:C:G	3.94094e-27	-1.59339	-2.94673e-10
30895497	chr2:30895497:G:C	8.9948e-27	-5.9706e-10	-0.768159
30896132	chr2:30896132:A:C	5.61777e-27	-1.23887	-2.94673e-10
30896417	chr2:30896417:T:C	2.02226e-27	-2.26059	-2.94673e-10
30896513	chr2:30896513:T:C	1.87728e-27	-2.33498	-2.94673e-10
30896992	chr2:30896992:C:CTCACA	8.09886e-27	-5.9706e-10	-0.873082
30897748	chr2:30897748:C:T	5.75809e-28	-2.34114	-1.17565
30897831	chr2:30897831:C:T	6.84345e-27	-5.9706e-10	-1.04151
30898098	chr2:30898098:C:T	5.86908e-27	-5.9706e-10	-1.19511
30898125	chr2:30898125:T:TA	5.5493e-27	-5.9706e-10	-1.25113
30898251	chr2:30898251:C:G	5.04203e-28	-2.38841	-1.26117
30898298	chr2:30898298:A:T	6.22834e-27	-5.9706e-10	-1.1357
30898306	chr2:30898306:T:C	1.02876e-26	-5.9706e-10	-0.633867
30899573	chr2:30899573:T:G	1.24519e-26	-5.9706e-10	-0.442929
30899732	chr2:30899732:C:T	7.73497e-28	-2.35003	-0.871612
30899935	chr2:30899935:A:G	5.84816e-27	0.0402618	-1.23894
30900219	chr2:30900219:A:G	8.90989e-27	-5.9706e-10	-0.777645
30900444	chr2:30900444:T:G	7.13061e-27	-5.9706e-10	-1.00041
30901148	chr2:30901148:C:T	2.00005e-27	-2.27163	-2.94673e-10
30901153	chr2:30901153:C:G	6.20853e-27	-5.9706e-10	-1.13888
30901353	chr2:30901353:C:G	1.89594e-27	-2.32509	-2.94673e-10
30901530	chr2:30901530:CCTTT:C	7.86966e-27	-5.9706e-10	-0.901791
30901967	chr2:30901967:T:C	8.02516e-27	-5.9706e-10	-0.882225
30902090	chr2:30902090:C:G	5.52425e-27	-5.9706e-10	-1.25566
30902183	chr2:30902183:C:T	1.48907e-26	0.281127	-0.545194
30902189	chr2:30902189:T:C	5.42809e-27	-5.9706e-10	-1.27322
30902460	chr2:30902460:G:C	3.28851e-27	-1.77437	-2.94673e-10
30902532	chr2:30902532:T:G	6.45575e-27	-5.9706e-10	-1.09983
30903002	chr2:30903002:C:T	6.01572e-27	-5.9706e-10	-1.17043
30903018	chr2:30903018:C:T	1.73202e-26	-5.9706e-10	-0.112931
30903647	chr2:30903647:C:G	1.07901e-26	-5.9706e-10	-0.586175
30904260	chr2:30904260:C:T	5.76482e-27	-5.9706e-10	-1.21303
30904410	chr2:30904410:T:G	1.00727e-27	-1.71104	-1.24652
30904468	chr2:30904468:A:G	1.05041e-27	-1.64589	-1.26974
30904950	chr2:30904950:C:G	2.98556e-26	-5.9706e-10	0.431565
30905239	chr2:30905239:G:A	1.7891e-26	-5.9706e-10	-0.0805097
30905523	chr2:30905523:A:G	1.2285e-26	-5.9706e-10	-0.456423
30905605	chr2:30905605:A:G	1.02733e-26	-5.9706e-10	-0.635259
30905916	chr2:30905916:TAAAG:T	6.6858e-27	-5.9706e-10	-1.06482
30906337	chr2:30906337:A:G	8.72014e-28	-1.86048	-1.24128
30906616	chr2:30906616:T:C	7.51986e-27	-5.9706e-10	-0.947259
30906672	chr2:30906672:T:C	3.10489e-26	-5.9706e-10	0.470759
30906939	chr2:30906939:C:T	7.82962e-27	-5.9706e-10	-0.906892
30906999	chr2:30906999:C:T	7.30927e-27	-5.9706e-10	-0.975663
30907272	chr2:30907272:C:G	7.53689e-27	-5.9706e-10	-0.944996
30907692	chr2:30907692:C:T	1.04174e-26	-0.62133	-2.94673e-10
30908614	chr2:30908614:A:G	1.17013e-27	-1.59862	-1.20907
30909477	chr2:30909477:C:A	7.74805e-27	-5.9706e-10	-0.917364
30909801	chr2:30909801:C:G	8.72773e-28	-1.92036	-1.18053
30909929	chr2:30909929:A:C	5.58014e-27	-5.9706e-10	-1.24559
30909946	chr2:30909946:A:G	5.66863e-27	-5.9706e-10	-1.22986
30910526	chr2:30910526:C:T	3.34347e-27	-1.7578	-2.94673e-10
30911073	chr2:30911073:G:C	2.80306e-27	-0.851582	-1.08251
30911206	chr2:30911206:T:C	5.42658e-27	-5.9706e-10	-1.2735
30911251	chr2:30911251:A:T	7.62427e-27	-5.9706e-10	-0.93347
30911611	chr2:30911611:T:C	6.03876e-27	-5.9706e-10	-1.16661
30911660	chr2:30911660:G:A	5.70463e-27	-5.9706e-10	-1.22353
30912189	chr2:30912189:T:C	5.78015e-27	-5.9706e-10	-1.21038
30912229	chr2:30912229:G:A	6.42452e-27	-5.9706e-10	-1.10468
30912318	chr2:30912318:G:T	2.92972e-27	-0.629326	-1.26057
30912461	chr2:30912461:T:C	5.77914e-27	-5.9706e-10	-1.21055
30912661	chr2:30912661:A:G	9.16299e-27	-5.9706e-10	-0.749633
30912904	chr2:30912904:G:C	1.58936e-26	-5.9706e-10	-0.19889
30912979	chr2:30912979:G:A	5.85514e-27	-5.9706e-10	-1.19749
30913367	chr2:30913367:T:G	6.85845e-27	-5.9706e-10	-1.03932
30913634	chr2:30913634:C:T	8.27566e-27	-5.9706e-10	-0.851487
30914513	chr2:30914513:G:C	3.23952e-27	-1.78938	-2.94673e-10
30914572	chr2:30914572:G:A	1.68363e-26	-5.9706e-10	-0.141268
30914820	chr2:30914820:G:A	7.07558e-27	-5.9706e-10	-1.00816
30916180	chr2:30916180:G:T	7.19457e-27	-5.9706e-10	-0.99148
30916826	chr2:30916826:C:T	6.84005e-27	-5.9706e-10	-1.04201
30916911	chr2:30916911:T:C	3.7586e-27	-0.944314	-0.696444
30917298	chr2:30917298:A:G	2.19032e-27	-0.935809	-1.24495
30917306	chr2:30917306:G:T	3.54449e-27	-0.844032	-0.855381
30917462	chr2:30917462:T:C	5.48058e-27	-5.9706e-10	-1.26359
30917638	chr2:30917638:C:T	6.89795e-27	-5.9706e-10	-1.03358
30917648	chr2:30917648:T:A	6.21502e-27	-5.9706e-10	-1.13784
30918927	chr2:30918927:C:A	6.4137e-27	-5.9706e-10	-1.10637
30919070	chr2:30919070:C:T	6.55703e-27	-5.9706e-10	-1.08427
30919204	chr2:30919204:C:CCTGGAGA	3.73356e-27	-0.500825	-1.14662
30919528	chr2:30919528:C:G	6.99998e-27	-5.9706e-10	-1.0189
30919572	chr2:30919572:G:C	5.58952e-27	-5.9706e-10	-1.24391
30919777	chr2:30919777:G:T	1.02625e-27	-2.04122	-0.897676
30919894	chr2:30919894:A:C	4.00842e-27	-0.312511	-1.2639
30919986	chr2:30919986:T:C	2.77711e-27	-0.708024	-1.23537
30920116	chr2:30920116:C:T	1.35612e-26	-5.9706e-10	-0.357594
30921758	chr2:30921758:A:G	1.80785e-27	-1.21471	-1.15796
30922260	chr2:30922260:T:C	6.89783e-27	-5.9706e-10	-1.0336
30922535	chr2:30922535:T:C	4.94395e-27	-0.19488	-1.17176
30922951	chr2:30922951:G:A	6.22548e-27	-5.9706e-10	-1.13616
30923203	chr2:30923203:C:T	4.19399e-27	-0.490131	-1.04102
30923547	chr2:30923547:G:A	5.94078e-27	-5.9706e-10	-1.18297
30923631	chr2:30923631:G:T	5.61304e-27	-0.257762	-0.981951
30924001	chr2:30924001:A:G	5.45651e-27	-5.9706e-10	-1.268
30924391	chr2:30924391:C:T	5.48939e-27	-5.9706e-10	-1.26199
30924430	chr2:30924430:G:A	2.64847e-27	-1.99082	-2.94673e-10
30924919	chr2:30924919:C:T	1.48257e-26	-5.9706e-10	-0.268442
30925159	chr2:30925159:G:C	1.54693e-27	-1.26671	-1.26182
30925643	chr2:30925643:T:C	5.44841e-27	-5.9706e-10	-1.26948
30925828	chr2:30925828:C:G	5.92122e-27	-5.9706e-10	-1.18626
30925955	chr2:30925955:G:A	6.00008e-27	-5.9706e-10	-1.17303
30926011	chr2:30926011:C:T	2.33751e-26	-5.9706e-10	0.186864
30926200	chr2:30926200:C:T	4.11862e-27	-0.754784	-0.794505
30926804	chr2:30926804:G:A	5.7861e-27	-5.9706e-10	-1.20935
30926999	chr2:30926999:T:C	7.9872e-27	-5.9706e-10	-0.886966
30927148	chr2:30927148:C:T	6.3224e-27	-5.9706e-10	-1.12071
30927250	chr2:30927250:G:A	1.96926e-27	-2.28715	-2.94673e-10
30927309	chr2:30927309:T:C	7.9872e-27	-5.9706e-10	-0.886966
30927979	chr2:30927979:G:C	7.68364e-27	-5.9706e-10	-0.925712
30928081	chr2:30928081:T:C	1.68473e-26	-5.9706e-10	-0.140616
30928394	chr2:30928394:G:A	1.85819e-26	-5.9706e-10	-0.0426177
30928710	chr2:30928710:A:G	6.19376e-27	-5.9706e-10	-1.14126
30928776	chr2:30928776:C:T	5.43402e-27	-5.9706e-10	-1.27213
30929516	chr2:30929516:T:C	7.67559e-27	-5.9706e-10	-0.926761
30929846	chr2:30929846:C:A	7.87299e-27	-0.901368	-2.94673e-10
30929951	chr2:30929951:A:G	6.56494e-27	-5.9706e-10	-1.08306
30930178	chr2:30930178:AC:A	6.18889e-28	-2.37638	-1.06825
30930231	chr2:30930231:G:A	6.03709e-27	-5.9706e-10	-1.16688
30930254	chr2:30930254:C:T	5.42712e-27	-5.9706e-10	-1.2734
30930348	chr2:30930348:T:C	2.07171e-27	-2.23643	-2.94673e-10
30930548	chr2:30930548:A:G	3.2918e-27	-1.77337	-2.94673e-10
30931842	chr2:30931842:G:A	2.79496e-27	-0.663703	-1.27329
30931879	chr2:30931879:C:T	6.45074e-28	-2.148	-1.2552
30931881	chr2:30931881:C:T	6.27444e-28	-2.17644	-1.25447
30932124	chr2:30932124:G:C	6.91601e-27	-5.9706e-10	-1.03097
30933119	chr2:30933119:T:G	1.82125e-27	-2.36528	-2.94673e-10
30933156	chr2:30933156:A:C	1.33513e-27	-1.41266	-1.26312
30933427	chr2:30933427:G:A	2.92983e-27	-1.88986	-2.94673e-10
30934110	chr2:30934110:G:A	5.09316e-27	-1.33691	-2.94673e-10
30934315	chr2:30934315:A:C	1.53406e-26	-5.9706e-10	-0.234303
30935167	chr2:30935167:C:T	8.01185e-27	-5.9706e-10	-0.883884
30935431	chr2:30935431:T:C	5.63994e-27	-5.9706e-10	-1.23493
30935647	chr2:30935647:G:A	8.80949e-27	-5.9706e-10	-0.788976
30935694	chr2:30935694:C:T	1.85854e-27	-2.37689	0.0318725
30935881	chr2:30935881:A:G	2.32762e-27	-1.71661	-0.403349
30935909	chr2:30935909:A:G	9.14199e-28	-1.84521	-1.20931
30936009	chr2:30936009:C:T	6.02826e-27	-1.16835	-2.94673e-10
30936241	chr2:30936241:G:A	5.62544e-27	-5.9706e-10	-1.23751
30936446	chr2:30936446:A:G	8.81522e-28	-1.85938	-1.23154
30936666	chr2:30936666:T:C	6.13039e-28	-2.18201	-1.27212
30936713	chr2:30936713:C:T	1.07622e-26	-5.9706e-10	-0.588767
30936886	chr2:30936886:T:C	5.46111e-27	-5.9706e-10	-1.26715
30936933	chr2:30936933:A:G	1.82218e-27	-2.36477	-2.94673e-10
30937646	chr2:30937646:T:C	6.56334e-28	-2.23244	-1.15345
30938006	chr2:30938006:A:G	6.53302e-27	-5.9706e-10	-1.08794
30938185	chr2:30938185:T:G	7.70614e-27	-5.9706e-10	-0.922789
30941165	chr2:30941165:T:C	6.09417e-28	-2.2644	-1.19566
30941229	chr2:30941229:T:G	5.8535e-27	-5.9706e-10	-1.19777
30941550	chr2:30941550:T:C	6.92113e-28	-2.27072	-1.06209
30941975	chr2:30941975:C:T	1.19126e-26	-5.9706e-10	-0.487212
30942040	chr2:30942040:G:A	1.17828e-27	-1.63154	-1.16921
30942432	chr2:30942432:A:G	3.71383e-27	-1.65274	-2.94673e-10
30942479	chr2:30942479:T:C	3.3044e-27	-1.91738	0.14783
30942529	chr2:30942529:T:C	6.42297e-28	-2.29655	-1.11096
30943090	chr2:30943090:C:A	5.97814e-28	-2.29294	-1.18634
30943130	chr2:30943130:G:A	7.44595e-28	-2.15157	-1.10815
30943324	chr2:30943324:A:C	1.07413e-26	-5.9706e-10	-0.590713
30943510	chr2:30943510:T:G	5.62427e-27	-5.9706e-10	-1.23771
30943839	chr2:30943839:T:A	5.47317e-27	-5.9706e-10	-1.26495
30943929	chr2:30943929:A:G	7.14837e-28	-2.13826	-1.16224
30944161	chr2:30944161:G:A	4.53184e-27	-1.45368	-2.94673e-10
30944493	chr2:30944493:G:C	6.7478e-27	-5.9706e-10	-1.05559
30945153	chr2:30945153:A:G	6.45379e-27	-5.9706e-10	-1.10014
30945395	chr2:30945395:C:T	5.44079e-27	-5.9706e-10	-1.27088
30945466	chr2:30945466:C:A	5.43095e-27	-5.9706e-10	-1.27269
30945543	chr2:30945543:A:G	5.40301e-28	-2.32045	-1.25999
30945614	chr2:30945614:A:T	2.04725e-27	-2.24831	-2.94673e-10
30945661	chr2:30945661:G:T	2.50153e-27	-2.0479	-2.94673e-10
30946273	chr2:30946273:T:C	5.60319e-27	-5.9706e-10	-1.24147
30946375	chr2:30946375:A:G	6.55257e-28	-2.14128	-1.24625
30947398	chr2:30947398:C:T	5.43966e-27	-5.9706e-10	-1.27109
30947402	chr2:30947402:C:G	7.78058e-27	-5.9706e-10	-0.913176
30947412	chr2:30947412:T:G	1.99765e-27	-2.27283	-2.94673e-10
30947761	chr2:30947761:C:T	1.18262e-27	-2.16361	-0.633468
30948173	chr2:30948173:A:G	1.78912e-27	-2.38308	-2.94673e-10
30948544	chr2:30948544:C:T	5.45433e-28	-2.38287	-1.18811
30948939	chr2:30948939:T:C	5.15869e-28	-2.3662	-1.26051
30949090	chr2:30949090:T:C	5.76983e-27	-5.9706e-10	-1.21216
30949431	chr2:30949431:G:A	5.04335e-27	-1.34674	-2.94673e-10
30949489	chr2:30949489:C:T	6.00959e-27	-5.9706e-10	-1.17145
30949627	chr2:30949627:C:T	7.1477e-28	-2.16258	-1.13802
30949658	chr2:30949658:G:A	5.96811e-28	-2.36343	-1.11753
30949804	chr2:30949804:C:T	6.62922e-27	-5.9706e-10	-1.07332
30950553	chr2:30950553:G:A	2.27134e-27	-2.14443	-2.94673e-10
30950958	chr2:30950958:A:G	2.91342e-27	-1.6232	-0.272282
30951231	chr2:30951231:G:A	7.97568e-27	-5.9706e-10	-0.88841
30951406	chr2:30951406:G:A	5.57842e-28	-2.31987	-1.22862
30951727	chr2:30951727:G:A	5.79228e-28	-2.2983	-1.21257
30951732	chr2:30951732:A:G	5.49037e-27	-5.9706e-10	-1.26181
30951760	chr2:30951760:A:G	1.83026e-27	-1.48971	-0.870639
30952010	chr2:30952010:C:G	5.73551e-27	-5.9706e-10	-1.21813
30952526	chr2:30952526:C:T	1.17118e-26	-5.9706e-10	-0.504209
30952897	chr2:30952897:G:A	1.83406e-27	-2.35828	-2.94673e-10
30953111	chr2:30953111:G:A	5.17989e-28	-2.34931	-1.2733
30953455	chr2:30953455:C:T	6.73815e-27	-5.9706e-10	-1.05702
30953592	chr2:30953592:G:A	5.85839e-27	-5.9706e-10	-1.19693
30953597	chr2:30953597:C:T	1.58151e-26	-5.9706e-10	-0.203839
30953753	chr2:30953753:C:T	1.06922e-26	-5.9706e-10	-0.595296
30953887	chr2:30953887:C:T	5.07905e-28	-2.38281	-1.25946
30953941	chr2:30953941:T:C	1.59463e-27	-1.59118	-0.90698
30953992	chr2:30953992:A:G	5.58754e-27	-5.9706e-10	-1.24427
30954585	chr2:30954585:C:T	5.19741e-28	-2.355	-1.26423
30954923	chr2:30954923:G:T	5.8996e-27	-5.9706e-10	-1.18992
30955227	chr2:30955227:G:A	6.10426e-27	-5.9706e-10	-1.15582
30955301	chr2:30955301:C:T	6.391e-27	-5.9706e-10	-1.10992
30955356	chr2:30955356:T:A	7.26936e-28	-2.0116	-1.27212
30955430	chr2:30955430:AC:A	5.66295e-27	-5.9706e-10	-1.23086
30955465	chr2:30955465:C:T	5.73199e-27	-5.9706e-10	-1.21874
30955527	chr2:30955527:T:C	5.25616e-28	-2.36218	-1.24581
30955583	chr2:30955583:C:T	5.42851e-27	-5.9706e-10	-1.27314
30955952	chr2:30955952:C:T	5.23488e-28	-2.37046	-1.24159
30956092	chr2:30956092:C:T	5.69955e-27	-5.9706e-10	-1.22442
30956410	chr2:30956410:T:C	5.75756e-27	-5.9706e-10	-1.21429
30956427	chr2:30956427:A:G	6.04843e-28	-2.20546	-1.26213
30956546	chr2:30956546:G:A	5.98384e-28	-2.22388	-1.25445
30956884	chr2:30956884:G:C	5.77375e-27	-5.9706e-10	-1.21148
30956931	chr2:30956931:T:G	1.09996e-27	-1.64734	-1.22219
30957032	chr2:30957032:G:A	1.13522e-27	-1.59914	-1.23884
30957279	chr2:30957279:C:A	5.43846e-27	-5.9706e-10	-1.27131
30957496	chr2:30957496:T:C	6.69857e-28	-2.0944	-1.2711
30957784	chr2:30957784:G:A	3.61711e-27	-1.67913	-2.94673e-10
30957911	chr2:30957911:T:G	7.62863e-27	-5.9706e-10	-0.932898
30958028	chr2:30958028:A:G	1.68773e-27	-1.53941	-0.902011
30958069	chr2:30958069:A:G	5.24503e-28	-2.36606	-1.24405
30958117	chr2:30958117:G:T	6.9257e-28	-2.06133	-1.27082
30958273	chr2:30958273:C:T	5.40397e-28	-2.33145	-1.24881
30958502	chr2:30958502:T:C	5.58731e-27	-5.9706e-10	-1.24431
30959296	chr2:30959296:A:G	5.37907e-28	-2.31142	-1.27345
30959776	chr2:30959776:T:G	1.10974e-26	-5.9706e-10	-0.558098
30959932	chr2:30959932:G:A	5.81207e-27	-5.9706e-10	-1.20487
30960129	chr2:30960129:G:C	8.67345e-27	-5.9706e-10	-0.80454
30960731	chr2:30960731:C:G	5.55931e-27	-5.9706e-10	-1.24933
30961049	chr2:30961049:C:T	4.38819e-27	-1.48589	-2.94673e-10
30961268	chr2:30961268:T:C	5.72724e-26	-5.9706e-10	1.08301
30961514	chr2:30961514:C:T	5.44508e-27	-5.9706e-10	-1.27009
30961616	chr2:30961616:C:T	5.02121e-28	-2.3844	-1.26932
30961854	chr2:30961854:TG:T	3.9826e-27	-1.58287	-2.94673e-10
30961867	chr2:30961867:T:G	6.07022e-27	-5.9706e-10	-1.16141
30962108	chr2:30962108:A:G	1.46092e-27	-1.31628	-1.26946
30962114	chr2:30962114:G:A	5.48011e-27	-5.9706e-10	-1.26368
30962156	chr2:30962156:C:T	5.63077e-28	-2.2688	-1.27035
30962165	chr2:30962165:G:A	1.3484e-26	-5.9706e-10	-0.363304
30962645	chr2:30962645:T:C	8.05358e-28	-1.91053	-1.27074
30962652	chr2:30962652:G:A	7.03283e-28	-2.04758	-1.26922
30962730	chr2:30962730:G:T	7.22323e-28	-2.02211	-1.26798
30962981	chr2:30962981:C:T	5.42885e-27	-5.9706e-10	-1.27308
30963150	chr2:30963150:C:T	4.15212e-26	-5.9706e-10	0.761397
30963201	chr2:30963201:A:G	1.63638e-27	-1.2025	-1.26982
30963496	chr2:30963496:C:T	5.58806e-27	-5.9706e-10	-1.24417
30963626	chr2:30963626:G:A	1.11913e-26	-5.9706e-10	-0.549671
30963660	chr2:30963660:A:C	3.13959e-26	-5.9706e-10	0.481871
30963898	chr2:30963898:T:G	1.70403e-27	-1.28995	-1.14185
30964114	chr2:30964114:G:A	2.20536e-26	-5.9706e-10	0.128671
30964232	chr2:30964232:C:T	5.38137e-28	-2.31109	-1.27336
30964244	chr2:30964244:C:T	1.21026e-26	-5.9706e-10	-0.471389
30964584	chr2:30964584:C:T	1.2022e-27	-1.62898	-1.15167
30965022	chr2:30965022:A:G	5.42744e-27	-5.9706e-10	-1.27334
30965050	chr2:30965050:C:T	2.41296e-27	-2.08395	-2.94673e-10
30965070	chr2:30965070:G:A	5.48687e-27	-5.9706e-10	-1.26245
30965095	chr2:30965095:G:A	1.31871e-27	-1.53695	-1.1512
30965220	chr2:30965220:CT:C	5.37902e-28	-2.32375	-1.26114
30965296	chr2:30965296:C:T	2.18981e-27	-2.18099	-2.94673e-10
30965590	chr2:30965590:A:T	5.21884e-28	-2.34203	-1.27309
30965603	chr2:30965603:G:A	5.33716e-28	-2.3204	-1.27229
30965940	chr2:30965940:G:A	5.12289e-28	-2.36161	-1.27206
30966091	chr2:30966091:C:T	7.41043e-28	-2.13282	-1.13169
30966370	chr2:30966370:G:A	5.51205e-28	-2.31663	-1.24383
30966438	chr2:30966438:T:C	5.34931e-28	-2.34734	-1.24308
30966535	chr2:30966535:A:G	5.36881e-28	-2.34131	-1.24548
30966973	chr2:30966973:T:C	7.19738e-27	-5.9706e-10	-0.99109
30967132	chr2:30967132:G:A	7.074e-28	-2.31854	-0.99243
30967486	chr2:30967486:G:A	6.26664e-27	-5.9706e-10	-1.12957
30967725	chr2:30967725:C:G	1.31126e-27	-1.53357	-1.16024
30968303	chr2:30968303:C:T	5.72745e-27	-5.9706e-10	-1.21954
30968397	chr2:30968397:T:C	1.05488e-26	-5.9706e-10	-0.608793
30968518	chr2:30968518:C:T	7.36123e-27	-5.9706e-10	-0.968578
30968561	chr2:30968561:A:C	1.06206e-26	-5.9706e-10	-0.602008
30968595	chr2:30968595:T:C	5.71179e-28	-2.28648	-1.23838
30968615	chr2:30968615:A:C	5.6786e-28	-2.27909	-1.25159
30968815	chr2:30968815:G:C	5.14862e-28	-2.35945	-1.26921
30968847	chr2:30968847:C:T	5.76481e-28	-2.26422	-1.2514
30968938	chr2:30968938:A:G	5.6064e-28	-2.30507	-1.23842
30969018	chr2:30969018:G:C	6.64709e-27	-5.9706e-10	-1.07063
30969303	chr2:30969303:T:C	5.67458e-28	-2.28056	-1.25083
30969377	chr2:30969377:A:G	5.68233e-28	-2.27875	-1.25128
30969462	chr2:30969462:T:C	5.69461e-28	-2.27659	-1.25128
30969565	chr2:30969565:C:T	5.61165e-28	-2.29127	-1.25128
30969694	chr2:30969694:A:G	5.81244e-28	-2.2672	-1.24019
30969997	chr2:30969997:A:G	5.29105e-28	-2.33829	-1.26308
30970013	chr2:30970013:T:C	5.83879e-28	-2.24978	-1.25309
30970016	chr2:30970016:A:G	5.97699e-28	-2.25672	-1.22276
30970066	chr2:30970066:C:T	5.72361e-28	-2.27152	-1.25128
30970314	chr2:30970314:A:G	6.00893e-28	-2.2401	-1.23405
30970373	chr2:30970373:C:T	7.06739e-28	-2.12353	-1.18837
30970522	chr2:30970522:G:A	5.66637e-27	-5.9706e-10	-1.23026
30970575	chr2:30970575:G:C	1.38415e-27	-1.62475	-1.01497
30970647	chr2:30970647:A:G	1.44846e-26	-5.9706e-10	-0.291718
30970872	chr2:30970872:C:T	1.5345e-27	-2.38856	-0.148045
30971148	chr2:30971148:G:A	1.20547e-27	-1.57662	-1.20132
30971273	chr2:30971273:G:A	1.95548e-27	-2.29417	-2.94673e-10
30971361	chr2:30971361:G:A	1.13356e-27	-1.58039	-1.25905
30971499	chr2:30971499:T:C	6.07282e-28	-2.26885	-1.19471
30971503	chr2:30971503:A:G	8.54412e-28	-2.25353	-0.868617
30971680	chr2:30971680:C:T	8.62871e-28	-2.15612	-0.956174
30972480	chr2:30972480:C:T	6.98506e-28	-2.27096	-1.05265
30972524	chr2:30972524:G:A	4.82692e-27	-1.3906	-2.94673e-10
30973051	chr2:30973051:C:T	6.48308e-28	-2.30229	-1.09591
30973056	chr2:30973056:G:C	6.47826e-28	-2.30246	-1.09648
30973221	chr2:30973221:C:T	1.24569e-27	-1.52073	-1.2244
30973227	chr2:30973227:G:A	6.85238e-28	-2.29074	-1.05206
30973262	chr2:30973262:T:A	5.52513e-27	-5.9706e-10	-1.2555
30973575	chr2:30973575:T:C	6.73141e-27	-5.9706e-10	-1.05802
30973691	chr2:30973691:C:T	5.1854e-28	-2.36981	-1.25173
30973912	chr2:30973912:A:G	6.84472e-28	-2.29915	-1.04477
30973956	chr2:30973956:T:C	7.04605e-28	-2.26815	-1.04677
30974288	chr2:30974288:C:T	6.05304e-28	-2.373	-1.09383
30974572	chr2:30974572:G:A	5.89029e-28	-2.22641	-1.26768
30974817	chr2:30974817:T:C	7.0475e-28	-2.27165	-1.04307
30974867	chr2:30974867:A:G	5.13349e-28	-2.37842	-1.25319
30975242	chr2:30975242:G:A	7.35004e-28	-2.24575	-1.02694
30975252	chr2:30975252:A:G	6.40913e-28	-2.32727	-1.08239
30975416	chr2:30975416:C:G	5.92334e-28	-2.37254	-1.11595
30975538	chr2:30975538:T:C	9.66222e-27	-5.9706e-10	-0.696582
30975548	chr2:30975548:T:C	7.43566e-28	-2.22706	-1.03404
30975748	chr2:30975748:T:A	6.08066e-27	-5.9706e-10	-1.15969
30975944	chr2:30975944:A:C	6.35239e-27	-5.9706e-10	-1.11598
30975955	chr2:30975955:G:T	6.17399e-28	-2.34678	-1.10026
30976337	chr2:30976337:A:G	6.01543e-28	-2.34166	-1.13141
30976354	chr2:30976354:G:A	5.97576e-28	-2.3487	-1.13098
30976395	chr2:30976395:C:T	5.77879e-28	-2.36083	-1.15237
30976548	chr2:30976548:C:A	5.88334e-28	-2.36394	-1.13132
30976617	chr2:30976617:GTGTA:G	1.77999e-27	-2.3882	-2.94673e-10
30976626	chr2:30976626:T:C	5.44531e-28	-2.29951	-1.27312
30976725	chr2:30976725:T:C	3.15967e-26	-5.9706e-10	0.488248
30976753	chr2:30976753:T:C	5.45863e-27	-5.9706e-10	-1.26761
30977234	chr2:30977234:C:T	5.37429e-28	-2.31296	-1.27281
30977280	chr2:30977280:A:G	3.40635e-26	-5.9706e-10	0.563421
30977291	chr2:30977291:A:G	5.51973e-28	-2.28929	-1.26977
30977301	chr2:30977301:G:A	5.38608e-28	-2.3102	-1.27338
30977343	chr2:30977343:G:A	5.97921e-28	-2.32737	-1.15173
30977528	chr2:30977528:T:C	5.62052e-28	-2.33465	-1.20632
30978022	chr2:30978022:T:C	5.94677e-28	-2.37293	-1.11161
30978044	chr2:30978044:C:G	5.27719e-28	-2.33654	-1.26746
30978191	chr2:30978191:A:G	6.24514e-28	-2.27868	-1.15691
30978257	chr2:30978257:G:A	6.37223e-28	-2.28371	-1.13173
30978273	chr2:30978273:C:T	3.46569e-26	-5.9706e-10	0.58069
30978579	chr2:30978579:C:T	1.29795e-27	-1.45705	-1.24698
30978705	chr2:30978705:C:T	5.43481e-27	-5.9706e-10	-1.27198
30978769	chr2:30978769:C:T	6.54535e-27	-5.9706e-10	-1.08605
30978781	chr2:30978781:A:G	6.13246e-28	-2.28856	-1.16524
30978811	chr2:30978811:T:C	5.04482e-28	-2.38748	-1.26155
30978838	chr2:30978838:T:A	6.44074e-28	-2.32126	-1.08349
30978892	chr2:30978892:A:G	5.79073e-28	-2.26866	-1.24247
30978992	chr2:30978992:C:T	5.48888e-27	-5.9706e-10	-1.26208
30979084	chr2:30979084:T:C	1.06103e-27	-2.37376	-0.531805
30979093	chr2:30979093:T:C	8.51644e-28	-2.36316	-0.762233
30979107	chr2:30979107:T:C	5.81264e-28	-2.38471	-1.12265
30979108	chr2:30979108:G:A	5.46951e-27	-5.9706e-10	-1.26562
30979168	chr2:30979168:G:A	5.7235e-27	-5.9706e-10	-1.22022
30979177	chr2:30979177:G:C	1.30985e-27	-1.46022	-1.23468
30979211	chr2:30979211:G:A	5.97034e-27	-5.9706e-10	-1.178
30979268	chr2:30979268:C:T	1.97483e-27	-2.28432	-2.94673e-10
30979312	chr2:30979312:C:T	1.9602e-27	-2.29176	-2.94673e-10
30979446	chr2:30979446:C:T	5.94266e-28	-2.36379	-1.12145
30979665	chr2:30979665:A:G	6.89926e-28	-2.34747	-0.98851
30979692	chr2:30979692:A:T	5.82158e-28	-2.35276	-1.15306
30979814	chr2:30979814:G:A	5.64124e-27	-5.9706e-10	-1.2347
30979835	chr2:30979835:C:T	9.9371e-28	-1.71792	-1.2532
30979899	chr2:30979899:G:T	5.83357e-27	-5.9706e-10	-1.20118
30980053	chr2:30980053:C:A	1.09126e-26	-5.9706e-10	-0.574888
30980165	chr2:30980165:C:T	1.73483e-26	-5.9706e-10	-0.111312
30980185	chr2:30980185:G:C	2.07935e-26	-5.9706e-10	0.0698352
30980234	chr2:30980234:T:C	5.43256e-27	-5.9706e-10	-1.2724
30980292	chr2:30980292:C:T	1.89949e-27	-2.32322	-2.94673e-10
30980682	chr2:30980682:T:G	2.19539e-26	-5.9706e-10	0.124138
30981014	chr2:30981014:G:A	1.58865e-26	-5.9706e-10	-0.199336
30981161	chr2:30981161:C:T	1.70347e-26	-0.129554	-2.94673e-10
30981415	chr2:30981415:T:C	6.05266e-28	-2.23888	-1.22801
30981467	chr2:30981467:T:C	4.73627e-27	-2.06989	0.66033
30981741	chr2:30981741:CA:C	3.97014e-27	-1.586	-2.94673e-10
30981755	chr2:30981755:C:G	5.51109e-28	-2.37145	-1.18918
30982115	chr2:30982115:T:G	7.82467e-28	-2.30305	-0.907058
30982302	chr2:30982302:G:A	1.17095e-27	-1.92901	-0.877985
30982907	chr2:30982907:A:G	6.98927e-27	-5.9706e-10	-1.02043
30983083	chr2:30983083:G:A	1.50152e-27	-2.13828	-0.420051
30983291	chr2:30983291:G:A	1.84407e-26	-5.9706e-10	-0.0502483
30983318	chr2:30983318:TG:T	8.92465e-28	-2.38786	-0.690713
30983319	chr2:30983319:G:T	5.50039e-27	-5.9706e-10	-1.25999
30983353	chr2:30983353:T:C	1.09705e-26	-5.9706e-10	-0.569596
30984274	chr2:30984274:C:T	5.43701e-28	-2.38207	-1.19209
30984386	chr2:30984386:C:T	5.4799e-27	-5.9706e-10	-1.26372
30984939	chr2:30984939:AAATTCGTGTATT:A	1.80215e-26	-5.9706e-10	-0.0732407
30984980	chr2:30984980:C:T	5.48745e-27	-5.9706e-10	-1.26234
30985049	chr2:30985049:GGCCCACTAGGCCAT:G	7.64886e-27	-1.85852	0.928271
30985195	chr2:30985195:G:A	6.15926e-28	-2.18352	-1.26592
30985469	chr2:30985469:C:A	5.66508e-27	-5.9706e-10	-1.23049
30985664	chr2:30985664:T:C	4.36076e-27	-2.05644	0.564278
30985670	chr2:30985670:A:T	7.95197e-27	-5.9706e-10	-0.891387
30985714	chr2:30985714:C:T	1.09378e-26	-5.9706e-10	-0.572581
30986013	chr2:30986013:A:G	2.18841e-27	-2.06244	-0.119193
30986053	chr2:30986053:C:G	6.40746e-28	-2.38546	-1.02447
30986606	chr2:30986606:G:C	6.13485e-28	-2.24601	-1.2074
30986674	chr2:30986674:G:T	1.29153e-27	-1.45207	-1.2569
30987097	chr2:30987097:A:G	4.05368e-27	-1.66426	0.0990758
30987206	chr2:30987206:C:T	5.73946e-27	-5.9706e-10	-1.21744
30987403	chr2:30987403:A:G	3.7644e-26	-1.71898	2.38235
30988021	chr2:30988021:C:T	1.40297e-27	-1.46995	-1.15627
30988167	chr2:30988167:T:C	2.79197e-27	-1.93806	-2.94673e-10
30988429	chr2:30988429:A:G	7.56432e-28	-1.98646	-1.25749
30988791	chr2:30988791:C:T	7.67821e-28	-1.95816	-1.27085
30988795	chr2:30988795:G:A	9.12899e-27	-5.9706e-10	-0.753351
30988832	chr2:30988832:T:C	6.77516e-27	-5.9706e-10	-1.05154
30989191	chr2:30989191:T:C	9.11271e-27	-0.755136	-2.94673e-10
30989250	chr2:30989250:T:C	7.40573e-26	-5.9706e-10	1.34003
30989728	chr2:30989728:T:C	3.08904e-26	-5.9706e-10	0.46564
30989853	chr2:30989853:A:T	1.30039e-27	-1.43467	-1.26747
30990033	chr2:30990033:C:T	1.71638e-27	-1.558	-0.866588
30990038	chr2:30990038:G:C	1.20538e-27	-1.50766	-1.27035
30990084	chr2:30990084:T:A	6.52948e-27	-5.9706e-10	-1.08848
30990107	chr2:30990107:A:G	6.2833e-27	-5.9706e-10	-1.12691
30990396	chr2:30990396:G:A	6.40926e-27	-5.9706e-10	-1.10706
30990479	chr2:30990479:TGTGAG:T	1.26654e-27	-1.46373	-1.26479
30990584	chr2:30990584:G:A	1.29736e-27	-1.44302	-1.26145
30990704	chr2:30990704:C:T	1.1169e-26	-0.551665	-2.94673e-10
30990732	chr2:30990732:T:A	1.30173e-27	-1.44109	-1.26002
30990764	chr2:30990764:T:C	6.80286e-27	-5.9706e-10	-1.04746
30990813	chr2:30990813:G:A	1.23859e-27	-1.48165	-1.26918
30990867	chr2:30990867:G:A	1.14291e-27	-1.56708	-1.26414
30990872	chr2:30990872:C:A	1.19043e-27	-1.52733	-1.26316
30990968	chr2:30990968:C:T	5.55029e-27	-5.9706e-10	-1.25096
30991044	chr2:30991044:C:T	1.07905e-27	-2.37657	-0.512159
30991077	chr2:30991077:TAGA:T	1.0287e-26	-5.9706e-10	-0.633921
30991184	chr2:30991184:G:A	6.01485e-27	-5.9706e-10	-1.17057
30991454	chr2:30991454:A:C	5.52635e-27	-5.9706e-10	-1.25528
30991911	chr2:30991911:T:C	5.43779e-27	-5.9706e-10	-1.27143
30992121	chr2:30992121:C:G	5.43609e-27	-5.9706e-10	-1.27175
30992408	chr2:30992408:C:G	6.6674e-28	-2.09664	-1.27352
30992487	chr2:30992487:C:T	2.27017e-26	-5.9706e-10	0.157632
30992576	chr2:30992576:G:T	5.26849e-26	-5.9706e-10	0.999522
30992639	chr2:30992639:T:G	5.26849e-26	-5.9706e-10	0.999522
30992932	chr2:30992932:C:T	2.0428e-26	-5.9706e-10	0.0520995
30992933	chr2:30992933:G:A	1.80803e-27	-2.37257	-2.94673e-10
30993139	chr2:30993139:C:A	4.0641e-26	-5.9706e-10	0.739972
30993664	chr2:30993664:A:T	1.01126e-26	-5.9706e-10	-0.651028
30993671	chr2:30993671:T:A	6.09357e-27	-5.9706e-10	-1.15757
30993801	chr2:30993801:G:A	2.55942e-26	-5.9706e-10	0.27756
30993836	chr2:30993836:T:C	6.63876e-28	-2.18644	-1.18802
30993921	chr2:30993921:G:A	1.08422e-26	-5.9706e-10	-0.581364
30994100	chr2:30994100:C:T	6.74094e-27	-5.9706e-10	-1.05661
30994102	chr2:30994102:CTG:C	2.55573e-26	-5.9706e-10	0.276119
30994163	chr2:30994163:G:C	7.75733e-28	-2.03029	-1.18847
30994318	chr2:30994318:C:T	5.86555e-27	-5.9706e-10	-1.19571
30994383	chr2:30994383:G:A	8.10372e-28	-1.97895	-1.19612
30994475	chr2:30994475:C:T	1.74288e-27	-1.98368	-0.425582
30995277	chr2:30995277:T:G	5.4513e-27	-5.9706e-10	-1.26895
30995279	chr2:30995279:C:T	8.99679e-28	-2.38595	-0.684574
30995283	chr2:30995283:G:T	6.82702e-27	-5.9706e-10	-1.04392
30995543	chr2:30995543:G:C	2.39696e-26	-5.9706e-10	0.211982
30995698	chr2:30995698:C:A	5.5531e-27	-5.9706e-10	-1.25045
30995735	chr2:30995735:G:A	7.29621e-28	-2.00984	-1.2702
30995862	chr2:30995862:A:G	1.1461e-26	-5.9706e-10	-0.525852
30996050	chr2:30996050:C:T	6.08149e-27	-5.9706e-10	-1.15956
30996051	chr2:30996051:G:A	5.66208e-27	-5.9706e-10	-1.23102
30996243	chr2:30996243:G:C	1.19297e-26	-5.9706e-10	-0.485774
30996405	chr2:30996405:G:A	5.44871e-27	-5.9706e-10	-1.26943
30996583	chr2:30996583:T:C	5.39171e-28	-2.3494	-1.23313
30997291	chr2:30997291:G:A	1.77959e-27	-2.38842	-2.94673e-10
30997333	chr2:30997333:C:T	7.991e-28	-2.08816	-1.10092
30997509	chr2:30997509:C:A	1.4219e-26	-5.9706e-10	-0.31023
30998222	chr2:30998222:G:A	5.76893e-27	-5.9706e-10	-1.21232
30998458	chr2:30998458:C:G	5.61062e-27	-5.9706e-10	-1.24015
30998627	chr2:30998627:T:C	7.03739e-27	-5.9706e-10	-1.01357
30998766	chr2:30998766:C:T	7.60584e-27	-5.9706e-10	-0.93589
30999085	chr2:30999085:C:T	5.54776e-27	-5.9706e-10	-1.25141
30999336	chr2:30999336:C:T	6.99012e-28	-2.3504	-0.972494
30999480	chr2:30999480:G:A	1.11469e-27	-1.61679	-1.23944
30999788	chr2:30999788:T:C	5.87851e-27	-5.9706e-10	-1.1935
30999946	chr2:30999946:A:G	1.0956e-27	-1.73809	-1.13541
31000648	chr2:31000648:G:A	8.73631e-28	-2.37314	-0.72676
31000662	chr2:31000662:T:C	1.19366e-27	-1.52175	-1.26603
31000689	chr2:31000689:T:C	7.02362e-27	-5.9706e-10	-1.01553
31000895	chr2:31000895:G:A	6.28181e-28	-2.28977	-1.13996
31000950	chr2:31000950:A:G	8.82225e-27	-5.9706e-10	-0.78753
31001503	chr2:31001503:A:C	5.52959e-27	-5.9706e-10	-1.25469
31001628	chr2:31001628:T:C	1.27245e-27	-1.56816	-1.1557
31002122	chr2:31002122:T:G	7.84421e-28	-1.935	-1.27261
31002228	chr2:31002228:G:A	6.26379e-27	-5.9706e-10	-1.13002
31002302	chr2:31002302:C:T	6.24923e-28	-2.26626	-1.16867
31002306	chr2:31002306:C:T	6.63329e-28	-2.14001	-1.23528
31002409	chr2:31002409:G:A	5.70961e-27	-5.9706e-10	-1.22266
31003008	chr2:31003008:G:A	6.24176e-27	-5.9706e-10	-1.13354
31003122	chr2:31003122:G:T	9.2163e-27	-5.9706e-10	-0.743833
31004003	chr2:31004003:A:C	2.07482e-27	-2.23493	-2.94673e-10
31004081	chr2:31004081:G:A	5.70158e-27	-5.9706e-10	-1.22406
31004165	chr2:31004165:G:A	8.8926e-28	-1.87478	-1.20739
31004382	chr2:31004382:G:A	5.5383e-27	-5.9706e-10	-1.25312
31004392	chr2:31004392:A:G	5.86283e-27	-5.9706e-10	-1.19617
31004546	chr2:31004546:G:C	5.60025e-27	-5.9706e-10	-1.24199
31005064	chr2:31005064:T:C	1.02736e-26	-5.9706e-10	-0.635224
31005092	chr2:31005092:C:G	7.86784e-28	-1.93114	-1.27347
31005097	chr2:31005097:G:A	5.44434e-27	-5.9706e-10	-1.27023
31005348	chr2:31005348:G:A	2.16271e-27	-2.19344	-2.94673e-10
31005701	chr2:31005701:C:T	1.97337e-27	-2.28506	-2.94673e-10
31006295	chr2:31006295:G:A	1.87014e-27	-2.33879	-2.94673e-10
31006641	chr2:31006641:T:C	8.21976e-28	-1.89943	-1.26142
31006685	chr2:31006685:T:C	6.5125e-27	-5.9706e-10	-1.09108
31007078	chr2:31007078:G:A	8.73938e-28	-1.82851	-1.27104
31007450	chr2:31007450:A:C	7.03986e-27	-5.9706e-10	-1.01322
31007536	chr2:31007536:A:G	9.27419e-27	-5.9706e-10	-0.737571
31007638	chr2:31007638:C:T	8.55465e-28	-1.86518	-1.25573
31007657	chr2:31007657:C:T	7.83032e-27	-5.9706e-10	-0.906803
31007908	chr2:31007908:T:C	1.89505e-27	-2.32556	-2.94673e-10
31007967	chr2:31007967:G:A	8.69614e-28	-1.84013	-1.26438
31008008	chr2:31008008:A:G	5.43693e-27	-5.9706e-10	-1.27159
31008091	chr2:31008091:C:T	8.76262e-28	-1.82835	-1.26854
31008131	chr2:31008131:C:G	5.5087e-27	-5.9706e-10	-1.25848
31008305	chr2:31008305:C:G	5.52218e-27	-5.9706e-10	-1.25603
31008324	chr2:31008324:T:C	5.43778e-27	-5.9706e-10	-1.27143
31008372	chr2:31008372:C:T	6.87503e-27	-5.9706e-10	-1.03691
31008505	chr2:31008505:G:A	9.54959e-28	-2.27938	-0.731514
31008665	chr2:31008665:T:G	5.09694e-28	-2.38531	-1.25344
31008667	chr2:31008667:A:G	8.32975e-28	-1.87882	-1.26874
31009061	chr2:31009061:C:T	8.59999e-28	-2.01405	-1.10158
31009250	chr2:31009250:A:G	8.27473e-28	-1.88628	-1.26791
31009278	chr2:31009278:T:C	5.59532e-27	-5.9706e-10	-1.24288
31009418	chr2:31009418:A:G	8.82177e-28	-1.97729	-1.11288
31009473	chr2:31009473:G:A	1.93882e-27	-2.04218	-0.260547
31009506	chr2:31009506:C:A	8.3916e-27	-5.9706e-10	-0.837575
31009646	chr2:31009646:C:A	5.24272e-28	-2.37065	-1.2399
31009771	chr2:31009771:C:T	6.15802e-27	-5.9706e-10	-1.14705
31010117	chr2:31010117:T:C	8.01638e-28	-1.91248	-1.27343
31010177	chr2:31010177:G:A	8.39328e-28	-1.86801	-1.27195
31010327	chr2:31010327:T:C	2.52388e-27	-0.820785	-1.21822
31010370	chr2:31010370:C:T	7.94382e-28	-1.93557	-1.25942
31010373	chr2:31010373:G:A	2.38761e-27	-2.09451	-2.94673e-10
31010382	chr2:31010382:G:A	7.09128e-28	-2.15086	-1.15767
31010472	chr2:31010472:G:A	9.10894e-28	-1.86925	-1.18889
31010475	chr2:31010475:C:T	7.95532e-28	-2.36439	-0.829156
31010485	chr2:31010485:A:G	7.7154e-28	-1.99415	-1.23002
31010531	chr2:31010531:C:T	8.15299e-27	-5.9706e-10	-0.866421
31010565	chr2:31010565:G:A	1.86179e-27	-1.19024	-1.15302
31010632	chr2:31010632:C:T	6.68639e-28	-2.14634	-1.22098
31010665	chr2:31010665:C:T	7.30265e-28	-2.05471	-1.22444
31011134	chr2:31011134:T:A	5.60667e-27	-5.9706e-10	-1.24085
31011456	chr2:31011456:G:A	7.08036e-28	-2.06754	-1.24253
31011697	chr2:31011697:T:C	5.43113e-27	-5.9706e-10	-1.27266
31011728	chr2:31011728:G:A	5.43358e-27	-5.9706e-10	-1.27221
31011908	chr2:31011908:G:A	7.55458e-27	-5.9706e-10	-0.942652
31011937	chr2:31011937:T:A	6.5133e-27	-5.9706e-10	-1.09096
31011997	chr2:31011997:AG:A	6.41693e-27	-5.9706e-10	-1.10587
31012196	chr2:31012196:C:T	7.20794e-28	-2.05783	-1.23438
31012307	chr2:31012307:C:T	8.82016e-27	-5.9706e-10	-0.787766
31012441	chr2:31012441:G:A	6.70109e-28	-2.12522	-1.23991
31012745	chr2:31012745:C:A	5.44843e-27	-5.9706e-10	-1.26948
31013160	chr2:31013160:C:T	5.47019e-27	-5.9706e-10	-1.26549
31013271	chr2:31013271:AT:A	7.1141e-28	-2.04152	-1.2638
31013278	chr2:31013278:C:G	6.94332e-28	-2.06393	-1.26568
31013541	chr2:31013541:A:G	8.97914e-28	-2.33868	-0.733809
31013625	chr2:31013625:G:A	6.80368e-28	-2.1052	-1.24473
31013698	chr2:31013698:AGTCT:A	1.06442e-26	-5.9706e-10	-0.599792
31013958	chr2:31013958:T:C	5.22579e-28	-2.35441	-1.25937
31014050	chr2:31014050:G:A	1.27494e-27	-2.09976	-0.622148
31014136	chr2:31014136:AT:A	5.45791e-27	-5.9706e-10	-1.26774
31014305	chr2:31014305:G:T	5.54035e-27	-5.9706e-10	-1.25275
31014418	chr2:31014418:G:A	8.16028e-27	-5.9706e-10	-0.865527
31014768	chr2:31014768:C:T	5.43961e-27	-5.9706e-10	-1.2711
31015302	chr2:31015302:A:T	1.01447e-26	-5.9706e-10	-0.647853
31015339	chr2:31015339:C:T	1.23139e-26	-5.9706e-10	-0.454081
31015650	chr2:31015650:C:G	7.27109e-27	-5.9706e-10	-0.9809
31015658	chr2:31015658:C:T	6.23703e-28	-2.34491	-1.09197
31016193	chr2:31016193:A:C	1.06206e-26	-5.9706e-10	-0.602006
31016324	chr2:31016324:C:T	1.04884e-26	-5.9706e-10	-0.614533
31016452	chr2:31016452:G:A	1.06372e-26	-5.9706e-10	-0.600453
31016464	chr2:31016464:C:T	1.06372e-26	-5.9706e-10	-0.600453
31016848	chr2:31016848:A:G	9.02484e-27	-5.9706e-10	-0.764826
31017007	chr2:31017007:C:T	6.59878e-27	-5.9706e-10	-1.07792
31017024	chr2:31017024:T:C	8.1448e-27	-5.9706e-10	-0.867427
31017150	chr2:31017150:C:T	5.43694e-27	-5.9706e-10	-1.27159
31017249	chr2:31017249:T:C	1.33957e-26	-5.9706e-10	-0.369875
31017293	chr2:31017293:T:G	6.55997e-27	-5.9706e-10	-1.08382
31017380	chr2:31017380:A:G	5.10802e-28	-2.3657	-1.27088
31017400	chr2:31017400:A:C	1.87954e-27	-2.33378	-2.94673e-10
31017460	chr2:31017460:C:G	5.69394e-28	-2.35276	-1.17523
31017927	chr2:31017927:G:A	1.98076e-27	-2.28133	-2.94673e-10
31017970	chr2:31017970:G:A	8.65725e-27	-5.9706e-10	-0.806409
31017971	chr2:31017971:C:T	1.14937e-27	-2.36928	-0.456305
31018212	chr2:31018212:G:A	7.52638e-27	-5.9706e-10	-0.946391
31018260	chr2:31018260:C:T	2.10578e-27	-2.24836	0.0282345
31018274	chr2:31018274:G:A	5.81231e-28	-2.33554	-1.17188
31018281	chr2:31018281:T:C	1.902e-27	-2.3219	-2.94673e-10
31018426	chr2:31018426:T:C	1.35435e-26	-5.9706e-10	-0.358898
31018553	chr2:31018553:G:A	2.0452e-26	-5.9706e-10	0.0532737
31018641	chr2:31018641:C:G	9.00279e-28	-2.26373	-0.806124
31018986	chr2:31018986:G:A	2.079e-27	-2.23292	-2.94673e-10
31019036	chr2:31019036:GCA:G	1.76605e-27	-1.76916	-0.626897
31019291	chr2:31019291:G:A	5.67678e-28	-2.25803	-1.27297
31019328	chr2:31019328:T:C	5.65879e-28	-2.26331	-1.27087
31020273	chr2:31020273:T:C	1.44987e-26	-5.9706e-10	-0.290748
31020561	chr2:31020561:C:G	1.28515e-26	-5.9706e-10	-0.411346
31020666	chr2:31020666:AG:A	5.9676e-27	-5.9706e-10	-1.17846
31020834	chr2:31020834:TC:T	1.39248e-26	-5.9706e-10	-0.331135
31020936	chr2:31020936:C:T	5.51477e-27	-5.9706e-10	-1.25738
31020989	chr2:31020989:C:T	1.09502e-27	-2.00369	-0.87034
31021098	chr2:31021098:G:C	7.33907e-27	-5.9706e-10	-0.971594
31021431	chr2:31021431:A:G	9.48212e-28	-1.92219	-1.09579
31021691	chr2:31021691:C:T	7.06728e-27	-5.9706e-10	-1.00933
31021782	chr2:31021782:T:C	7.22968e-27	-5.9706e-10	-0.986611
31021818	chr2:31021818:A:G	9.27054e-28	-1.93403	-1.10652
31022086	chr2:31022086:C:T	7.59388e-27	-5.9706e-10	-0.937464
31022306	chr2:31022306:G:A	9.77618e-28	-1.9335	-1.05394
31022424	chr2:31022424:T:C	9.96136e-28	-1.94148	-1.02719
31022499	chr2:31022499:A:C	5.49713e-27	-5.9706e-10	-1.26058
31022662	chr2:31022662:A:G	9.64568e-28	-2.14198	-0.858899
31022784	chr2:31022784:A:T	1.45739e-27	-2.29575	-0.292406
31022883	chr2:31022883:T:C	6.19904e-28	-2.3882	-1.0548
31022938	chr2:31022938:G:A	2.00123e-27	-2.36322	0.0921719
31022943	chr2:31022943:G:A	8.06278e-27	-5.9706e-10	-0.877548
31023161	chr2:31023161:A:C	8.95261e-28	-2.26628	-0.809163
31023174	chr2:31023174:AAAAC:A	7.86611e-28	-2.29165	-0.913176
31023447	chr2:31023447:A:G	5.42687e-27	-5.9706e-10	-1.27344
31023557	chr2:31023557:T:C	1.23477e-27	-2.27719	-0.476732
31023680	chr2:31023680:C:T	1.58848e-27	-2.22231	-0.279719
31023880	chr2:31023880:C:T	5.11728e-28	-2.3695	-1.26527
31023918	chr2:31023918:A:G	9.10241e-28	-2.30152	-0.757337
31024009	chr2:31024009:G:A	6.74921e-27	-5.9706e-10	-1.05538
31024023	chr2:31024023:T:A	9.78849e-27	-5.9706e-10	-0.683599
31024139	chr2:31024139:A:G	8.2237e-27	-5.9706e-10	-0.857786
31024370	chr2:31024370:C:T	6.65986e-27	-5.9706e-10	-1.06871
31024466	chr2:31024466:T:C	9.26879e-28	-2.29384	-0.746902
31024619	chr2:31024619:T:C	9.32087e-28	-2.28479	-0.750342
31024648	chr2:31024648:G:T	1.58585e-27	-2.27729	-0.226394
31025063	chr2:31025063:TAA:T	7.50949e-27	-5.9706e-10	-0.948639
31025196	chr2:31025196:A:G	9.33184e-28	-2.29098	-0.742982
31025272	chr2:31025272:C:T	1.02547e-27	-2.16519	-0.77447
31025282	chr2:31025282:G:A	2.65727e-26	-5.9706e-10	0.31508
31025318	chr2:31025318:G:C	1.0814e-27	-2.12001	-0.766536
31025381	chr2:31025381:A:G	1.9623e-27	-2.29069	-2.94673e-10
31025434	chr2:31025434:T:C	9.97702e-28	-2.19576	-0.771342
31025557	chr2:31025557:C:T	9.67987e-28	-2.24969	-0.747652
31025711	chr2:31025711:A:G	1.52262e-26	-5.9706e-10	-0.241786
31026148	chr2:31026148:T:C	5.61192e-28	-2.3426	-1.1999
31026670	chr2:31026670:G:A	7.81887e-27	-5.9706e-10	-0.908266
31026881	chr2:31026881:C:A	1.94775e-27	-2.29813	-2.94673e-10
31026928	chr2:31026928:C:T	1.36773e-27	-2.27802	-0.373634
31027068	chr2:31027068:G:A	8.51997e-27	-5.9706e-10	-0.822393
31027108	chr2:31027108:T:C	9.60416e-28	-2.22722	-0.777974
31027229	chr2:31027229:T:C	8.48554e-28	-2.29821	-0.830814
31027294	chr2:31027294:T:C	5.90424e-28	-2.34327	-1.14845
31028168	chr2:31028168:G:C	6.05072e-28	-2.32133	-1.14588
31028222	chr2:31028222:A:C	1.49267e-26	-5.9706e-10	-0.261657
31028281	chr2:31028281:G:A	7.42349e-28	-2.31995	-0.942795
31028338	chr2:31028338:T:C	1.38087e-26	-5.9706e-10	-0.339509
31028533	chr2:31028533:A:G	6.2713e-28	-2.28779	-1.14361
31028577	chr2:31028577:G:A	6.83648e-27	-5.9706e-10	-1.04253
31028633	chr2:31028633:C:T	5.16237e-28	-2.38467	-1.24132
31029157	chr2:31029157:A:G	2.65029e-26	-5.9706e-10	0.31245
31029362	chr2:31029362:A:T	5.63458e-27	-5.9706e-10	-1.23588
31029512	chr2:31029512:C:T	1.5948e-27	-2.24818	-0.249875
31029542	chr2:31029542:G:A	1.05467e-27	-2.19468	-0.716898
31030060	chr2:31030060:G:A	5.30439e-28	-2.35996	-1.23889
31030321	chr2:31030321:G:A	6.5948e-28	-2.25545	-1.12566
31030761	chr2:31030761:T:C	5.44029e-27	-5.9706e-10	-1.27097
31030914	chr2:31030914:T:C	5.53525e-27	-5.9706e-10	-1.25367
31030933	chr2:31030933:G:A	2.71613e-26	-5.9706e-10	0.336989
31030954	chr2:31030954:C:T	1.00166e-26	-5.9706e-10	-0.660563
31031089	chr2:31031089:G:A	1.86647e-26	-5.9706e-10	-0.0381726
31031179	chr2:31031179:G:A	5.97706e-27	-5.9706e-10	-1.17688
31031482	chr2:31031482:C:T	6.08658e-28	-2.27357	-1.18774
31031685	chr2:31031685:G:GA	1.48024e-26	-5.9706e-10	-0.270017
31031886	chr2:31031886:T:C	5.96989e-28	-2.30509	-1.17557
31031984	chr2:31031984:C:T	7.01626e-27	-5.9706e-10	-1.01658
31032101	chr2:31032101:A:G	6.36988e-27	-5.9706e-10	-1.11323
31032137	chr2:31032137:G:A	9.22537e-27	-5.9706e-10	-0.742848
31033373	chr2:31033373:G:A	5.54834e-27	-5.9706e-10	-1.25131
31033545	chr2:31033545:T:G	7.97855e-27	-5.9706e-10	-0.88805
31033713	chr2:31033713:A:C	1.73119e-27	-2.26799	-0.148011
31033893	chr2:31033893:G:GATC	6.831e-27	-5.9706e-10	-1.04333
31033935	chr2:31033935:A:G	8.6746e-27	-5.9706e-10	-0.804407
31034071	chr2:31034071:C:T	2.07154e-27	-2.25168	0.0151689
31034424	chr2:31034424:T:C	1.26351e-26	-5.9706e-10	-0.428328
31034441	chr2:31034441:C:T	7.01578e-27	-5.9706e-10	-1.01664
31034828	chr2:31034828:T:C	9.22537e-27	-5.9706e-10	-0.742848
31035006	chr2:31035006:G:A	7.62438e-27	-5.9706e-10	-0.933455
31035400	chr2:31035400:T:C	6.01395e-28	-2.2697	-1.20361
31035506	chr2:31035506:G:A	1.11222e-26	-5.9706e-10	-0.555867
31035624	chr2:31035624:C:T	1.48252e-26	-5.9706e-10	-0.268477
31035626	chr2:31035626:C:T	5.56256e-27	-5.9706e-10	-1.24875
31035753	chr2:31035753:C:T	5.971e-28	-2.38729	-1.09319
31035910	chr2:31035910:C:G	8.04661e-28	-2.36653	-0.815609
31036046	chr2:31036046:T:C	1.95032e-26	-5.9706e-10	0.00577468
31036873	chr2:31036873:T:C	9.7878e-27	-5.9706e-10	-0.68367
31037052	chr2:31037052:C:A	6.32826e-28	-2.14885	-1.27352
31037289	chr2:31037289:C:T	1.65296e-26	-5.9706e-10	-0.159651
31037376	chr2:31037376:C:G	1.30053e-27	-2.24852	-0.453514
31037512	chr2:31037512:T:C	6.37939e-27	-5.9706e-10	-1.11173
31037560	chr2:31037560:T:C	6.95127e-27	-5.9706e-10	-1.02588
31037794	chr2:31037794:G:A	5.55236e-28	-2.2864	-1.26677
31037967	chr2:31037967:T:A	5.54114e-28	-2.28496	-1.27023
31037980	chr2:31037980:A:G	7.02885e-27	-5.9706e-10	-1.01478
31038260	chr2:31038260:A:C	7.23603e-27	-5.9706e-10	-0.985733
31038287	chr2:31038287:T:C	9.11541e-27	-5.9706e-10	-0.75484
31038342	chr2:31038342:C:T	8.73081e-27	-5.9706e-10	-0.797948
31038494	chr2:31038494:T:C	1.4417e-26	-5.9706e-10	-0.2964
31038508	chr2:31038508:C:T	7.79267e-27	-5.9706e-10	-0.911622
31038576	chr2:31038576:A:G	5.46594e-28	-2.3309	-1.23796
31038633	chr2:31038633:G:A	6.09555e-27	-5.9706e-10	-1.15725
31038723	chr2:31038723:CT:C	5.88835e-27	-5.9706e-10	-1.19183
31038908	chr2:31038908:G:A	9.19008e-27	-5.9706e-10	-0.746681
31039032	chr2:31039032:C:T	8.70783e-27	-5.9706e-10	-0.800583
31039741	chr2:31039741:C:T	7.85378e-27	-5.9706e-10	-0.903811
31040037	chr2:31040037:A:G	1.2216e-27	-2.25766	-0.506983
31040441	chr2:31040441:G:C	1.1285e-26	-5.9706e-10	-0.541331
31040567	chr2:31040567:C:A	5.6411e-28	-2.2678	-1.26952
31040904	chr2:31040904:C:T	1.34545e-26	-5.9706e-10	-0.36549
31041170	chr2:31041170:A:G	9.95716e-28	-2.36552	-0.603581
31042016	chr2:31042016:C:T	8.59638e-27	-5.9706e-10	-0.813464
31042216	chr2:31042216:A:G	5.27938e-28	-2.38365	-1.21994
31042552	chr2:31042552:G:A	1.984e-27	-2.27969	-2.94673e-10
31042722	chr2:31042722:T:C	1.11502e-27	-1.83382	-1.02211
31042799	chr2:31042799:C:A	1.0145e-27	-2.30217	-0.648237
31043007	chr2:31043007:C:T	4.05631e-26	-5.9706e-10	0.738053
31043060	chr2:31043060:A:G	6.4285e-27	-5.9706e-10	-1.10407
31043138	chr2:31043138:G:C	1.39959e-26	-5.9706e-10	-0.32604
31043183	chr2:31043183:A:G	1.43131e-27	-1.9048	-0.701415
31043215	chr2:31043215:T:C	5.77998e-27	-5.9706e-10	-1.21041
31043269	chr2:31043269:T:G	3.04938e-27	-2.03849	0.188623
31043419	chr2:31043419:A:G	1.74985e-26	-1.77793	1.67524
31043426	chr2:31043426:C:T	1.61025e-26	-1.77304	1.58721
31043869	chr2:31043869:T:C	4.81068e-26	-1.32508	2.23369
31043950	chr2:31043950:CTCCCTGCA:C	5.24878e-26	-1.34437	2.34014
31043986	chr2:31043986:G:A	4.83878e-26	-1.3827	2.29715
31043992	chr2:31043992:T:C	2.67118e-26	-5.9706e-10	0.320298
31044060	chr2:31044060:T:C	1.59595e-26	-1.16373	0.968983
31044525	chr2:31044525:A:C	2.62251e-26	-1.84378	2.14569
31044576	chr2:31044576:A:G	3.04415e-26	-1.74713	2.19813
31044578	chr2:31044578:T:C	5.49578e-27	-5.9706e-10	-1.26083
31044589	chr2:31044589:G:A	1.2645e-26	-5.9706e-10	-0.427548
31044598	chr2:31044598:T:C	5.18704e-28	-2.35065	-1.27057
31044599	chr2:31044599:G:A	1.25811e-26	-5.9706e-10	-0.43261
31044601	chr2:31044601:T:C	5.87209e-28	-2.36506	-1.13212
31044640	chr2:31044640:G:A	2.80767e-26	-5.9706e-10	0.370132
31044751	chr2:31044751:CTACAAAAA:C	5.66712e-28	-2.30858	-1.22413
31044868	chr2:31044868:C:T	2.90063e-26	-5.9706e-10	0.402707
31044896	chr2:31044896:C:T	5.33013e-26	-1.34344	2.35459
31045175	chr2:31045175:G:A	1.23836e-26	-1.58163	1.13319
31045423	chr2:31045423:C:T	1.78371e-27	-2.38611	-2.94673e-10
31045556	chr2:31045556:G:A	1.3782e-26	-5.9706e-10	-0.341446
31045636	chr2:31045636:C:T	1.36109e-26	-1.46621	1.11228
31046058	chr2:31046058:C:T	3.13492e-26	-5.9706e-10	0.480383
31046074	chr2:31046074:A:G	6.44652e-27	-5.9706e-10	-1.10127
31046375	chr2:31046375:T:C	6.16379e-28	-2.36649	-1.08221
31046503	chr2:31046503:C:T	8.89063e-28	-2.36862	-0.713774
31046520	chr2:31046520:G:A	6.032e-27	-5.9706e-10	-1.16773
31046561	chr2:31046561:T:C	6.47152e-28	-2.36279	-1.03719
31046614	chr2:31046614:ATG:A	5.07938e-28	-2.37541	-1.2668
31046621	chr2:31046621:T:C	5.0922e-28	-2.37317	-1.26651
31046622	chr2:31046622:GGAAACTT:G	5.07841e-28	-2.37626	-1.26613
31046775	chr2:31046775:G:A	6.23574e-27	-5.9706e-10	-1.13451
31046838	chr2:31046838:G:A	1.16712e-26	-5.9706e-10	-0.507685
31047069	chr2:31047069:G:C	1.79691e-27	-2.37874	-2.94673e-10
31047165	chr2:31047165:C:A	8.52858e-26	-5.9706e-10	1.4812
31047552	chr2:31047552:G:C	1.79461e-27	-2.38002	-2.94673e-10
31047558	chr2:31047558:T:C	1.36362e-26	-5.9706e-10	-0.352075
31047751	chr2:31047751:T:C	5.17836e-28	-2.36344	-1.25946
31047816	chr2:31047816:T:C	5.01976e-28	-2.38642	-1.26758
31047969	chr2:31047969:C:G	7.04106e-28	-2.18398	-1.13165
31047983	chr2:31047983:C:T	2.96093e-27	-1.77305	-0.106256
31048029	chr2:31048029:G:C	1.79482e-27	-2.3799	-2.94673e-10
31048066	chr2:31048066:G:A	3.45197e-26	-5.9706e-10	0.576725
31048071	chr2:31048071:G:A	9.20788e-28	-2.30517	-0.742158
31048129	chr2:31048129:A:G	5.03313e-28	-2.38179	-1.26956
31048239	chr2:31048239:G:A	4.87126e-26	-5.9706e-10	0.921131
31048328	chr2:31048328:G:C	1.80173e-27	-2.37606	-2.94673e-10
31048416	chr2:31048416:G:A	7.01288e-27	-5.9706e-10	-1.01706
31048418	chr2:31048418:C:T	2.02967e-27	-1.77309	-0.48384
31048423	chr2:31048423:C:T	5.06408e-28	-2.38829	-1.25693
31048432	chr2:31048432:T:C	7.77764e-27	-5.9706e-10	-0.913552
31048791	chr2:31048791:A:G	4.68375e-27	-1.51168	0.0909723
31048895	chr2:31048895:G:A	1.72951e-26	-5.9706e-10	-0.114385
31048910	chr2:31048910:G:T	5.04957e-27	-1.4882	0.142703
31048915	chr2:31048915:A:G	4.55783e-26	-5.9706e-10	0.854626
31049016	chr2:31049016:T:C	5.08003e-27	-1.46635	0.126865
31049076	chr2:31049076:G:A	5.01674e-27	-1.44974	0.0977179
31049160	chr2:31049160:T:C	8.54946e-27	-5.9706e-10	-0.818938
31049264	chr2:31049264:A:G	2.32828e-27	-1.81893	-0.300746
31049312	chr2:31049312:T:C	5.14394e-27	-1.44178	0.11479
31049333	chr2:31049333:G:C	9.40869e-27	-5.9706e-10	-0.723172
31049392	chr2:31049392:C:T	1.78353e-26	-5.9706e-10	-0.0836281
31049500	chr2:31049500:A:G	1.66593e-26	-1.26285	1.11101
31049665	chr2:31049665:C:G	8.54946e-27	-5.9706e-10	-0.818938
31049800	chr2:31049800:G:T	5.35516e-27	-1.35651	0.0697666
31049939	chr2:31049939:G:A	5.9537e-27	-1.31653	0.135738
31050032	chr2:31050032:T:C	5.47915e-27	-1.34137	0.077518
31050050	chr2:31050050:C:T	8.15752e-27	-5.9706e-10	-0.865865
31050221	chr2:31050221:C:T	5.34579e-27	-1.33578	0.0472887
31050324	chr2:31050324:G:A	1.76461e-27	-1.70428	-0.692596
31050368	chr2:31050368:T:G	5.02278e-27	-1.34231	-0.00851785
31050403	chr2:31050403:C:G	5.60941e-27	-1.35184	0.111481
31050423	chr2:31050423:G:A	4.77055e-27	-1.28043	-0.121916
31050732	chr2:31050732:G:A	7.75487e-27	-5.9706e-10	-0.916485
31050870	chr2:31050870:G:T	5.45546e-28	-2.32993	-1.24084
31050917	chr2:31050917:C:T	6.52241e-28	-2.26658	-1.12557
31050987	chr2:31050987:A:C	1.01979e-26	-1.484	0.841382
31051020	chr2:31051020:G:A	4.3116e-27	-1.5035	-2.94673e-10
31051246	chr2:31051246:G:A	4.3873e-26	-5.9706e-10	0.816494
31051285	chr2:31051285:G:C	1.18359e-26	-5.9706e-10	-0.49367
31051532	chr2:31051532:C:T	4.2752e-27	-1.73575	0.223778
31051583	chr2:31051583:C:T	5.30767e-27	-1.57305	0.277393
31051650	chr2:31051650:T:C	5.85442e-27	-5.9706e-10	-1.19761
31051681	chr2:31051681:G:A	9.83245e-27	-5.9706e-10	-0.679118
31051739	chr2:31051739:C:A	6.09006e-27	-1.34222	0.184075
31051909	chr2:31051909:C:T	9.89563e-27	-5.9706e-10	-0.672713
31052073	chr2:31052073:C:T	2.06726e-26	-5.9706e-10	0.0640024
31052181	chr2:31052181:A:C	2.45933e-26	-5.9706e-10	0.237669
31052199	chr2:31052199:T:C	5.62681e-27	-5.9706e-10	-1.23726
31052244	chr2:31052244:T:C	9.13198e-27	-5.9706e-10	-0.753023
31052423	chr2:31052423:G:A	1.1885e-26	-1.07949	0.589962
31052466	chr2:31052466:A:G	4.50191e-27	-1.54736	0.0870595
31052680	chr2:31052680:C:T	2.29971e-26	-1.05501	1.22557
31052831	chr2:31052831:T:A	4.00599e-27	-1.34834	-0.228679
31052854	chr2:31052854:T:A	1.0622e-26	-5.9706e-10	-0.601881
31053138	chr2:31053138:G:C	7.40494e-27	-5.9706e-10	-0.962659
31053316	chr2:31053316:T:C	7.50954e-27	-5.9706e-10	-0.948632
31053337	chr2:31053337:C:T	7.38977e-27	-5.9706e-10	-0.96471
31053370	chr2:31053370:C:G	5.98545e-27	-5.9706e-10	-1.17547
31053414	chr2:31053414:G:C	1.86696e-26	-5.9706e-10	-0.0379083
31053429	chr2:31053429:C:T	7.37823e-27	-5.9706e-10	-0.966273
31053471	chr2:31053471:A:G	7.23487e-27	-5.9706e-10	-0.985893
31053473	chr2:31053473:A:C	6.93915e-27	-5.9706e-10	-1.02763
31053581	chr2:31053581:C:T	2.96361e-26	-5.9706e-10	0.424187
31053770	chr2:31053770:A:G	8.92241e-27	-5.9706e-10	-0.77624
31053881	chr2:31053881:G:T	9.25489e-27	-5.9706e-10	-0.739654
31054040	chr2:31054040:C:G	5.62481e-27	-5.9706e-10	-1.23762
31054144	chr2:31054144:C:T	7.16208e-27	-5.9706e-10	-0.996006
31054420	chr2:31054420:T:C	6.11195e-27	-5.9706e-10	-1.15456
31054990	chr2:31054990:G:T	2.31158e-26	-5.9706e-10	0.175711
31055044	chr2:31055044:T:C	7.61775e-27	-5.9706e-10	-0.934326
31055089	chr2:31055089:T:C	7.63404e-27	-5.9706e-10	-0.932189
31055319	chr2:31055319:T:C	7.41795e-27	-5.9706e-10	-0.960904
31055377	chr2:31055377:C:G	7.62484e-27	-5.9706e-10	-0.933394
31055491	chr2:31055491:C:T	7.95149e-27	-5.9706e-10	-0.891447
31055705	chr2:31055705:T:A	5.50703e-27	-5.9706e-10	-1.25878
31056094	chr2:31056094:C:G	5.54726e-27	-5.9706e-10	-1.2515
31056332	chr2:31056332:G:A	8.98007e-28	-2.38173	-0.690656
31056374	chr2:31056374:A:G	5.43189e-27	-5.9706e-10	-1.27252
31056436	chr2:31056436:G:A	1.82122e-27	-2.3653	-2.94673e-10
31056491	chr2:31056491:A:G	5.58918e-27	-5.9706e-10	-1.24397
31056846	chr2:31056846:C:T	6.35164e-27	-5.9706e-10	-1.11609
31057007	chr2:31057007:A:T	7.45974e-27	-5.9706e-10	-0.955286
31057150	chr2:31057150:G:A	5.46389e-27	-5.9706e-10	-1.26664
31057228	chr2:31057228:C:T	6.85044e-27	-5.9706e-10	-1.04049
31057272	chr2:31057272:T:C	2.04984e-27	-0.985846	-1.2612
31057314	chr2:31057314:TATAA:T	8.69095e-27	-5.9706e-10	-0.802524
31057478	chr2:31057478:T:C	7.87775e-27	-5.9706e-10	-0.900763
31057650	chr2:31057650:C:T	5.6974e-27	-5.9706e-10	-1.2248
31058051	chr2:31058051:C:T	9.14408e-27	-0.773512	0.0218126
31058176	chr2:31058176:G:A	5.69658e-27	-5.9706e-10	-1.22494
31058304	chr2:31058304:G:A	5.46721e-27	-5.9706e-10	-1.26604
31058367	chr2:31058367:G:A	4.069e-27	-1.30699	-0.254418
31058409	chr2:31058409:G:A	2.6555e-27	-1.98817	-2.94673e-10
31058556	chr2:31058556:G:C	1.82316e-27	-2.24837	-0.115861
31058731	chr2:31058731:G:A	5.64069e-27	-5.9706e-10	-1.2348
31058851	chr2:31058851:G:A	1.1079e-26	-5.9706e-10	-0.559756
31058995	chr2:31058995:C:T	6.10767e-27	-5.9706e-10	-1.15526
31059254	chr2:31059254:A:T	1.24983e-26	-5.9706e-10	-0.43921
31059282	chr2:31059282:A:G	1.37334e-26	-5.9706e-10	-0.344973
31059654	chr2:31059654:A:G	5.79553e-27	-5.9706e-10	-1.20772
31059663	chr2:31059663:C:T	6.53418e-27	-5.9706e-10	-1.08776
31059746	chr2:31059746:G:A	5.48197e-27	-5.9706e-10	-1.26334
31059956	chr2:31059956:C:T	5.64909e-27	-5.9706e-10	-1.23331
31060114	chr2:31060114:G:A	6.10868e-27	-5.9706e-10	-1.1551
31060491	chr2:31060491:A:C	6.21139e-27	-5.9706e-10	-1.13842
31060578	chr2:31060578:T:C	5.44118e-27	-5.9706e-10	-1.27081
31060621	chr2:31060621:C:T	5.6235e-27	-5.9706e-10	-1.23785
31060696	chr2:31060696:A:G	5.43393e-27	-5.9706e-10	-1.27214
31060777	chr2:31060777:C:T	5.51451e-27	-5.9706e-10	-1.25742
31061038	chr2:31061038:C:G	5.46448e-27	-5.9706e-10	-1.26654
31061503	chr2:31061503:G:C	2.52851e-27	-2.03717	-2.94673e-10
31062051	chr2:31062051:T:C	6.05739e-27	-5.9706e-10	-1.16353
31062296	chr2:31062296:G:A	2.24755e-27	-2.15497	-2.94673e-10
31062440	chr2:31062440:T:A	5.44245e-27	-5.9706e-10	-1.27058
31062546	chr2:31062546:G:A	1.47934e-27	-1.38435	-1.18886
31062630	chr2:31062630:T:A	5.63778e-27	-5.9706e-10	-1.23532
31062717	chr2:31062717:G:A	1.51619e-26	-5.9706e-10	-0.246019
31063483	chr2:31063483:T:C	1.48518e-27	-1.63917	-0.930097
31063496	chr2:31063496:C:T	1.75122e-27	-1.14312	-1.26137
31063508	chr2:31063508:T:C	8.08299e-27	-5.9706e-10	-0.875045
31063526	chr2:31063526:T:C	1.33744e-26	-5.9706e-10	-0.371466
31063604	chr2:31063604:A:G	1.24873e-26	-5.9706e-10	-0.440092
31063707	chr2:31063707:C:T	6.78146e-28	-2.14759	-1.20561
31063871	chr2:31063871:G:A	1.37002e-27	-1.79167	-0.858311
31064044	chr2:31064044:T:C	6.59479e-28	-2.35561	-1.0255
31064128	chr2:31064128:GCT:G	1.13433e-27	-1.57716	-1.26161
31064451	chr2:31064451:C:T	1.04394e-27	-1.65808	-1.26372
31064625	chr2:31064625:A:G	2.29653e-27	-2.13341	-2.94673e-10
31065081	chr2:31065081:T:C	6.53418e-27	-5.9706e-10	-1.08776
31065130	chr2:31065130:T:G	9.37335e-28	-2.09891	-0.930609
31065260	chr2:31065260:C:T	6.58928e-28	-2.3033	-1.07865
31065351	chr2:31065351:T:C	5.53298e-27	-5.9706e-10	-1.25408
31066206	chr2:31066206:T:A	7.90604e-27	-5.9706e-10	-0.897179
31066669	chr2:31066669:G:A	6.84621e-27	-5.9706e-10	-1.04111
31066723	chr2:31066723:G:A	5.7929e-28	-2.27713	-1.23363
31066949	chr2:31066949:C:T	3.24948e-27	-2.37428	0.587973
31067158	chr2:31067158:T:C	8.26029e-28	-2.19926	-0.956668
31067508	chr2:31067508:A:G	5.68079e-28	-2.28097	-1.24933
31067520	chr2:31067520:A:C	8.12114e-27	-5.9706e-10	-0.870336
31069214	chr2:31069214:T:C	5.79105e-28	-2.27318	-1.2379
31069503	chr2:31069503:A:G	6.78919e-27	-5.9706e-10	-1.04947
31069598	chr2:31069598:C:G	6.84131e-27	-5.9706e-10	-1.04183
31069604	chr2:31069604:T:G	1.09636e-26	-5.9706e-10	-0.570229
31069777	chr2:31069777:G:A	9.20237e-27	-5.9706e-10	-0.745345
31069849	chr2:31069849:C:T	7.55551e-28	-2.37645	-0.868664
31069861	chr2:31069861:C:G	7.02166e-27	-5.9706e-10	-1.01581
31069951	chr2:31069951:C:T	9.11039e-28	-1.81913	-1.23885
31070042	chr2:31070042:G:A	3.581e-26	-5.9706e-10	0.61342
31070165	chr2:31070165:C:A	1.17887e-27	-1.70379	-1.09646
31070195	chr2:31070195:C:A	1.07109e-26	-2.04511	1.45157
31070524	chr2:31070524:A:G	5.52286e-27	-5.9706e-10	-1.25591
31070877	chr2:31070877:A:T	7.77913e-28	-2.02615	-1.18979
31070950	chr2:31070950:T:G	1.3759e-27	-1.3915	-1.2542
31071197	chr2:31071197:A:G	5.96823e-27	-5.9706e-10	-1.17835
31071243	chr2:31071243:T:C	1.22694e-27	-1.48676	-1.27352
31071600	chr2:31071600:C:T	1.13932e-27	-1.56626	-1.26811
31072178	chr2:31072178:C:T	5.29846e-28	-2.35509	-1.24488
31072364	chr2:31072364:T:C	6.58239e-28	-2.21028	-1.17271
31072431	chr2:31072431:G:A	1.7073e-26	-5.9706e-10	-0.127308
31072739	chr2:31072739:A:G	1.81577e-26	-5.9706e-10	-0.0657116
31073072	chr2:31073072:T:C	5.77156e-27	-1.21186	-2.94673e-10
31073293	chr2:31073293:T:C	6.63964e-28	-2.1929	-1.18143
31073524	chr2:31073524:G:A	1.30099e-27	-2.05578	-0.645902
31073778	chr2:31073778:A:G	5.44965e-28	-2.32187	-1.24997
31073795	chr2:31073795:C:T	1.61163e-26	-5.9706e-10	-0.184972
31073854	chr2:31073854:G:A	7.228e-27	-5.9706e-10	-0.986844
31073882	chr2:31073882:T:C	1.24322e-26	-5.9706e-10	-0.444516
31073905	chr2:31073905:A:G	7.48348e-28	-1.98145	-1.27325
31074050	chr2:31074050:G:A	2.81729e-27	-1.92903	-2.94673e-10
31074167	chr2:31074167:G:A	5.16762e-28	-2.35148	-1.2735
31074561	chr2:31074561:T:G	5.1083e-28	-2.36485	-1.27168
31074658	chr2:31074658:T:G	5.78304e-28	-2.29812	-1.21434
31075022	chr2:31075022:G:T	5.90965e-27	-5.9706e-10	-1.18822
31075179	chr2:31075179:C:T	8.64375e-28	-1.83705	-1.27351
31075203	chr2:31075203:C:T	7.07381e-27	-5.9706e-10	-1.00841
31075416	chr2:31075416:C:T	6.10065e-27	-1.15641	-2.94673e-10
31075482	chr2:31075482:T:C	2.78981e-27	-1.93883	-2.94673e-10
31075638	chr2:31075638:G:A	1.41531e-27	-1.34996	-1.26749
31075868	chr2:31075868:A:G	5.21215e-28	-2.34381	-1.27259
31076633	chr2:31076633:T:A	1.3559e-26	-5.9706e-10	-0.357754
31077240	chr2:31077240:A:G	7.93656e-28	-1.92286	-1.27305
31077338	chr2:31077338:A:G	6.79938e-27	-5.9706e-10	-1.04797
31077427	chr2:31077427:C:T	2.88527e-27	-1.90519	-2.94673e-10
31077678	chr2:31077678:G:A	1.35973e-27	-2.12475	-0.532775
31077762	chr2:31077762:A:G	6.02032e-27	-5.9706e-10	-1.16967
31077918	chr2:31077918:A:G	1.29066e-26	-5.9706e-10	-0.407068
31077924	chr2:31077924:G:A	5.17061e-28	-2.37468	-1.24972
31078026	chr2:31078026:T:C	6.15206e-28	-2.2447	-1.2059
31078481	chr2:31078481:C:T	1.15343e-27	-2.13321	-0.688856
31078620	chr2:31078620:C:A	8.92141e-27	-5.9706e-10	-0.776351
31078689	chr2:31078689:G:A	5.08842e-28	-2.36967	-1.27075
31078768	chr2:31078768:G:T	1.80026e-27	-1.5003	-0.876573
31079551	chr2:31079551:C:G	5.62099e-27	-5.9706e-10	-1.2383
31079847	chr2:31079847:T:C	8.01942e-28	-1.92337	-1.26216
31079881	chr2:31079881:C:T	6.52621e-27	-5.9706e-10	-1.08898
31079886	chr2:31079886:C:A	1.8062e-27	-1.2121	-1.16149
31080817	chr2:31080817:C:T	6.81721e-28	-2.15233	-1.19561
31081105	chr2:31081105:T:C	6.40438e-28	-2.19908	-1.21133
31081129	chr2:31081129:T:C	7.762e-27	-5.9706e-10	-0.915565
31081148	chr2:31081148:C:A	5.69462e-28	-2.29766	-1.23021
31081281	chr2:31081281:T:C	5.76375e-28	-2.28069	-1.23511
31081685	chr2:31081685:A:T	7.45048e-27	-5.9706e-10	-0.956528
31082256	chr2:31082256:A:G	5.43189e-27	-5.9706e-10	-1.27252
31082328	chr2:31082328:C:T	5.53787e-27	-5.9706e-10	-1.2532
31082954	chr2:31082954:G:A	1.54711e-27	-2.07774	-0.450678
31082970	chr2:31082970:A:G	1.29801e-27	-1.45081	-1.25316
31082998	chr2:31082998:C:A	1.09911e-27	-1.66845	-1.20186
31083407	chr2:31083407:G:A	5.42014e-28	-2.33792	-1.23935
31083523	chr2:31083523:T:C	2.49857e-26	-5.9706e-10	0.253499
31083647	chr2:31083647:A:C	5.64009e-27	-5.9706e-10	-1.23491
31083794	chr2:31083794:G:A	2.41325e-26	-5.9706e-10	0.218753
31084230	chr2:31084230:G:A	5.23577e-28	-2.34804	-1.26384
31084356	chr2:31084356:G:A	5.21412e-28	-2.35541	-1.26061
31084762	chr2:31084762:C:T	5.82425e-27	-5.9706e-10	-1.20278
31085012	chr2:31085012:A:G	5.51537e-28	-2.30077	-1.25908
31085752	chr2:31085752:C:T	1.25059e-27	-1.6276	-1.11359
31085765	chr2:31085765:T:C	7.8802e-28	-1.93413	-1.26891
31086169	chr2:31086169:C:T	7.51814e-27	-5.9706e-10	-0.947487
31086877	chr2:31086877:T:A	6.37205e-28	-2.20117	-1.2143
31087021	chr2:31087021:G:A	7.32164e-28	-2.16624	-1.11031
31087027	chr2:31087027:A:C	8.28894e-28	-1.88338	-1.26909
31087064	chr2:31087064:G:A	1.38616e-27	-2.13605	-0.502215
31087256	chr2:31087256:T:C	7.50085e-27	-5.9706e-10	-0.94979
31087310	chr2:31087310:G:A	5.43018e-27	-1.27283	-2.94673e-10
31087503	chr2:31087503:A:T	5.44287e-27	-5.9706e-10	-1.2705
31087887	chr2:31087887:C:T	5.47708e-27	-5.9706e-10	-1.26423
31088008	chr2:31088008:C:A	2.75024e-27	-1.95312	-2.94673e-10
31088093	chr2:31088093:C:T	5.52529e-27	-5.9706e-10	-1.25547
31088164	chr2:31088164:T:C	1.93296e-27	-1.36676	-0.938995
31088202	chr2:31088202:G:A	7.39384e-28	-2.16786	-1.09888
31088459	chr2:31088459:C:T	1.70491e-27	-1.492	-0.93929
31088553	chr2:31088553:C:T	5.48792e-27	-5.9706e-10	-1.26226
31088646	chr2:31088646:T:C	2.84098e-26	-5.9706e-10	0.381926
31088682	chr2:31088682:T:C	6.45123e-28	-2.14763	-1.25549
31088715	chr2:31088715:G:C	2.57118e-25	-5.9706e-10	2.58473
31088752	chr2:31088752:A:G	6.79666e-27	-5.9706e-10	-1.04837
31088819	chr2:31088819:T:G	1.35623e-26	-5.9706e-10	-0.357513
31088829	chr2:31088829:G:A	6.48262e-28	-2.16631	-1.23195
31089052	chr2:31089052:G:A	5.73123e-27	-5.9706e-10	-1.21888
31089182	chr2:31089182:C:T	5.45268e-27	-5.9706e-10	-1.2687
31089305	chr2:31089305:G:A	5.83517e-27	-5.9706e-10	-1.2009
31089409	chr2:31089409:AT:A	5.74749e-27	-5.9706e-10	-1.21604
31089595	chr2:31089595:C:T	6.43303e-28	-2.21293	-1.19302
31089855	chr2:31089855:G:A	6.30454e-28	-2.24369	-1.18243
31090176	chr2:31090176:C:T	9.79987e-27	-5.9706e-10	-0.682437
31090815	chr2:31090815:G:A	5.4447e-27	-1.27016	-2.94673e-10
31090855	chr2:31090855:T:C	5.72714e-27	-5.9706e-10	-1.21959
31090874	chr2:31090874:GAAGT:G	6.04846e-28	-2.21711	-1.25048
31091689	chr2:31091689:T:C	1.124e-27	-1.7297	-1.11821
31092077	chr2:31092077:C:G	1.1303e-27	-1.60185	-1.24048
31092398	chr2:31092398:T:C	8.38487e-28	-2.07097	-1.06999
31092548	chr2:31092548:G:A	1.63283e-27	-1.48189	-0.992607
31092642	chr2:31092642:G:A	5.44204e-27	-5.9706e-10	-1.27065
31092689	chr2:31092689:T:C	9.66054e-28	-2.10428	-0.89506
31092815	chr2:31092815:C:T	8.86096e-28	-1.84846	-1.23728
31092839	chr2:31092839:G:A	8.25327e-27	-5.9706e-10	-0.854197
31093055	chr2:31093055:G:A	4.6233e-27	-1.4337	-2.94673e-10
31093549	chr2:31093549:A:G	8.12251e-28	-2.11636	-1.05639
31093643	chr2:31093643:C:T	9.80069e-28	-1.73149	-1.25345
31093660	chr2:31093660:A:G	8.138e-28	-2.17143	-0.999414
31094266	chr2:31094266:T:C	9.91305e-27	-5.9706e-10	-0.670954
31094412	chr2:31094412:G:A	7.69185e-27	-5.9706e-10	-0.924644
31094918	chr2:31094918:C:T	1.05525e-26	-5.9706e-10	-0.608446
31095393	chr2:31095393:C:T	1.36435e-26	-5.9706e-10	-0.351542
31095412	chr2:31095412:A:C	5.43301e-27	-5.9706e-10	-1.27231
31095485	chr2:31095485:T:C	6.45351e-28	-2.13305	-1.26971
31095731	chr2:31095731:T:C	6.49733e-27	-5.9706e-10	-1.09341
31095831	chr2:31095831:A:G	8.8717e-28	-2.14517	-0.939358
31095972	chr2:31095972:G:A	5.48346e-28	-2.36549	-1.20016
31096280	chr2:31096280:C:A	7.87222e-28	-1.97375	-1.2303
31096440	chr2:31096440:G:A	6.33529e-27	-5.9706e-10	-1.11867
31096644	chr2:31096644:C:A	1.98649e-27	-2.27844	-2.94673e-10
31096702	chr2:31096702:C:T	5.47339e-27	-5.9706e-10	-1.26491
31096935	chr2:31096935:T:A	1.332e-27	-1.59542	-1.08271
31096943	chr2:31096943:C:T	1.63402e-27	-1.58389	-0.889874
31097460	chr2:31097460:T:G	9.73851e-28	-1.97084	-1.02047
31097942	chr2:31097942:G:A	8.99238e-27	-5.9706e-10	-0.768429
31097968	chr2:31097968:T:C	1.09149e-27	-1.68248	-1.19479
31098165	chr2:31098165:A:T	6.67122e-27	-5.9706e-10	-1.067
31098458	chr2:31098458:A:G	8.89995e-28	-1.81055	-1.27079
31098466	chr2:31098466:T:C	8.14473e-28	-2.06557	-1.10445
31098606	chr2:31098606:T:G	4.75498e-27	-1.40561	-2.94673e-10
31098781	chr2:31098781:G:A	7.05844e-28	-2.16356	-1.14961
31099274	chr2:31099274:T:A	2.78313e-27	-1.94123	-2.94673e-10
31099308	chr2:31099308:CATTTTTATTGACCCTTTGGAACTCTTT:C	1.23903e-26	-5.9706e-10	-0.447891
31099724	chr2:31099724:G:A	5.42552e-28	-2.35312	-1.22316
31099878	chr2:31099878:T:G	1.32053e-26	-5.9706e-10	-0.38419
31100010	chr2:31100010:A:G	4.81038e-27	-1.39403	-2.94673e-10
31100044	chr2:31100044:T:C	1.08233e-27	-1.68868	-1.197
31100178	chr2:31100178:T:G	5.89404e-28	-2.22553	-1.26792
31100222	chr2:31100222:A:G	6.06449e-27	-5.9706e-10	-1.16236
31100437	chr2:31100437:T:C	1.08836e-27	-1.6638	-1.21633
31100458	chr2:31100458:T:C	1.11749e-27	-1.65921	-1.19452
31100571	chr2:31100571:G:T	6.1226e-28	-2.23275	-1.22266
31100598	chr2:31100598:G:A	9.10067e-28	-1.80545	-1.25359
31100664	chr2:31100664:G:A	5.4776e-28	-2.35806	-1.20866
31100812	chr2:31100812:C:A	8.91304e-28	-1.82992	-1.24996
31100817	chr2:31100817:C:A	7.96702e-28	-2.06038	-1.1317
31100942	chr2:31100942:C:T	1.03003e-26	-5.9706e-10	-0.632636
31101020	chr2:31101020:G:T	7.2594e-28	-2.14489	-1.1402
31101136	chr2:31101136:A:T	4.96951e-27	-1.36149	-2.94673e-10
31101163	chr2:31101163:T:C	7.45686e-28	-2.12686	-1.1314
31101187	chr2:31101187:T:C	1.08738e-26	-5.9706e-10	-0.57845
31101232	chr2:31101232:T:C	5.02083e-28	-2.38031	-1.27348
31101464	chr2:31101464:A:AT	6.76966e-28	-2.22562	-1.12932
31101465	chr2:31101465:G:GCTTACCTATTT	6.64673e-28	-2.2418	-1.13146
31101718	chr2:31101718:A:C	6.24252e-27	-5.9706e-10	-1.13342
31101745	chr2:31101745:T:C	6.87907e-28	-2.22035	-1.11856
31101863	chr2:31101863:C:G	5.42245e-28	-2.3652	-1.21165
31101982	chr2:31101982:G:T	5.43164e-27	-5.9706e-10	-1.27257
31102265	chr2:31102265:C:A	7.23963e-27	-0.985236	-2.94673e-10
31102332	chr2:31102332:G:C	7.60026e-28	-2.19906	-1.04015
31102410	chr2:31102410:G:A	6.52508e-27	-5.9706e-10	-1.08915
31102436	chr2:31102436:G:A	5.65168e-27	-5.9706e-10	-1.23285
31103890	chr2:31103890:T:C	1.24434e-26	-5.9706e-10	-0.443615
31104099	chr2:31104099:T:C	5.66998e-27	-5.9706e-10	-1.22962
31104109	chr2:31104109:C:T	1.86677e-27	-2.3406	-2.94673e-10
31104501	chr2:31104501:C:T	5.42774e-27	-5.9706e-10	-1.27328
31104682	chr2:31104682:C:T	5.76454e-28	-2.25768	-1.25798
31104685	chr2:31104685:A:G	5.9251e-28	-2.24006	-1.24813
31104755	chr2:31104755:G:T	1.24594e-26	-5.9706e-10	-0.442332
31104952	chr2:31104952:A:G	1.14445e-26	-5.9706e-10	-0.5273
31104984	chr2:31104984:G:A	9.16219e-28	-2.16414	-0.888165
31105689	chr2:31105689:T:C	5.8964e-28	-2.2272	-1.26585
31105721	chr2:31105721:T:C	3.2796e-27	-1.77708	-2.94673e-10
31105945	chr2:31105945:T:C	1.52069e-27	-1.60035	-0.945294
31106516	chr2:31106516:C:A	8.06513e-27	-5.9706e-10	-0.877256
31106700	chr2:31106700:G:C	5.47578e-27	-5.9706e-10	-1.26447
31106776	chr2:31106776:CT:C	5.43628e-27	-5.9706e-10	-1.27171
31107145	chr2:31107145:T:A	8.31536e-27	-5.9706e-10	-0.846701
31107829	chr2:31107829:CT:C	8.24008e-27	-5.9706e-10	-0.855796
31107850	chr2:31107850:T:C	9.59324e-27	-5.9706e-10	-0.703748
31108077	chr2:31108077:A:G	5.9226e-27	-5.9706e-10	-1.18603
31108237	chr2:31108237:G:A	5.72202e-27	-5.9706e-10	-1.22048
31109823	chr2:31109823:A:G	5.84451e-27	-5.9706e-10	-1.1993
31110005	chr2:31110005:G:A	1.02244e-26	-5.9706e-10	-0.640033
31110172	chr2:31110172:G:A	7.93674e-27	-5.9706e-10	-0.893304
31110242	chr2:31110242:C:T	5.81103e-27	-1.20505	-2.94673e-10
31110678	chr2:31110678:C:T	9.33954e-28	-1.79287	-1.24027
31110859	chr2:31110859:A:G	1.37458e-27	-1.86642	-0.780232
31110873	chr2:31110873:A:G	1.23338e-26	-5.9706e-10	-0.452463
31110927	chr2:31110927:C:T	7.84801e-27	-5.9706e-10	-0.904547
31111339	chr2:31111339:C:T	7.61972e-27	-5.9706e-10	-0.934066
31111521	chr2:31111521:CT:C	1.64084e-26	-5.9706e-10	-0.167013
31111665	chr2:31111665:A:G	5.91392e-27	-5.9706e-10	-1.1875
31111736	chr2:31111736:G:C	4.04722e-27	-1.56678	-2.94673e-10
31111859	chr2:31111859:T:G	8.00601e-27	-5.9706e-10	-0.884613
31112339	chr2:31112339:T:C	5.51739e-27	-5.9706e-10	-1.2569
31112575	chr2:31112575:C:T	5.48586e-27	-5.9706e-10	-1.26263
31112981	chr2:31112981:T:C	8.31307e-27	-5.9706e-10	-0.846977
31113232	chr2:31113232:C:G	5.83849e-28	-2.30393	-1.19899
31113295	chr2:31113295:G:A	8.09689e-27	-5.9706e-10	-0.873326
31113619	chr2:31113619:C:G	6.54618e-28	-2.25663	-1.13188
31113800	chr2:31113800:C:T	9.91205e-27	-5.9706e-10	-0.671055
31114080	chr2:31114080:C:G	1.8533e-27	-1.70055	-0.647286
31114218	chr2:31114218:T:C	5.92921e-28	-2.26707	-1.22043
31114276	chr2:31114276:A:G	1.78354e-27	-2.38621	-2.94673e-10
31114289	chr2:31114289:G:A	4.29348e-27	-1.59013	0.0824223
31114581	chr2:31114581:C:A	5.77601e-27	-5.9706e-10	-1.21109
31114634	chr2:31114634:G:A	5.83018e-27	-5.9706e-10	-1.20176
31114682	chr2:31114682:G:A	9.30477e-27	-5.9706e-10	-0.734279
31114995	chr2:31114995:C:T	7.19564e-27	-5.9706e-10	-0.991331
31115124	chr2:31115124:T:C	3.79039e-27	-0.953081	-0.679255
31115447	chr2:31115447:A:G	2.66062e-27	-1.98625	-2.94673e-10
31115586	chr2:31115586:G:A	6.76307e-27	-5.9706e-10	-1.05333
31115657	chr2:31115657:T:C	2.55864e-27	-2.02533	-2.94673e-10
31116131	chr2:31116131:C:T	8.26532e-28	-2.15249	-1.00283
31116729	chr2:31116729:A:G	3.29814e-27	-1.09791	-0.673534
31116761	chr2:31116761:T:A	1.27054e-26	-5.9706e-10	-0.422776
31116787	chr2:31116787:A:G	4.8624e-27	-0.658151	-0.725124
31117067	chr2:31117067:C:T	1.2321e-26	-5.9706e-10	-0.453498
31117362	chr2:31117362:G:A	1.29199e-27	-1.86464	-0.843988
31117641	chr2:31117641:T:C	7.91742e-27	-5.9706e-10	-0.895741
31117780	chr2:31117780:G:A	8.72754e-28	-2.31776	-0.783145
31117885	chr2:31117885:C:T	2.62355e-27	-1.40112	-0.599161
31117913	chr2:31117913:A:G	6.13722e-28	-2.20412	-1.24889
31118116	chr2:31118116:G:A	6.27483e-27	-5.9706e-10	-1.12826
31118244	chr2:31118244:T:C	1.27719e-27	-2.38744	-0.332701
31118366	chr2:31118366:C:T	2.09553e-27	-2.25072	0.0257179
31118665	chr2:31118665:G:A	5.12253e-28	-2.36872	-1.26502
31118820	chr2:31118820:G:A	6.28678e-28	-2.17413	-1.25481
31118860	chr2:31118860:C:T	6.39477e-28	-2.15748	-1.25443
31118871	chr2:31118871:T:C	6.57581e-27	-5.9706e-10	-1.08141
31119065	chr2:31119065:T:A	1.57297e-27	-1.76591	-0.74593
31119088	chr2:31119088:T:C	1.25322e-27	-1.77661	-0.962484
31119220	chr2:31119220:C:T	6.25283e-28	-2.19895	-1.23541
31119309	chr2:31119309:T:C	2.78196e-27	-2.37328	0.43163
31119434	chr2:31119434:C:T	2.00424e-27	-2.23478	-0.0347641
31119483	chr2:31119483:A:G	2.12147e-27	-2.20207	-0.0106218
31119511	chr2:31119511:C:T	2.06131e-27	-2.25024	0.00877604
31119522	chr2:31119522:C:A	5.48734e-27	-5.9706e-10	-1.26236
31120418	chr2:31120418:G:A	3.34911e-27	-1.75611	-2.94673e-10
31120427	chr2:31120427:T:C	1.77949e-27	-2.38848	-2.94673e-10
31120713	chr2:31120713:C:T	5.43374e-27	-5.9706e-10	-1.27218
31120781	chr2:31120781:T:A	6.16199e-27	-5.9706e-10	-1.14641
31120824	chr2:31120824:G:A	9.24465e-28	-1.89494	-1.1484
31121205	chr2:31121205:T:G	9.71063e-27	-5.9706e-10	-0.691585
31121253	chr2:31121253:T:C	1.05961e-27	-1.79647	-1.11043
31121327	chr2:31121327:A:G	5.58831e-27	-2.14197	0.897839
31121567	chr2:31121567:C:G	5.52494e-27	-5.9706e-10	-1.25553
31121764	chr2:31121764:C:T	5.53543e-27	-5.9706e-10	-1.25364
31122370	chr2:31122370:C:G	2.51513e-27	-1.7344	-0.308084
31122840	chr2:31122840:T:C	5.51495e-27	-5.9706e-10	-1.25734
31122921	chr2:31122921:C:T	7.66985e-27	-5.9706e-10	-0.927509
31123212	chr2:31123212:G:A	5.73504e-27	-5.9706e-10	-1.21821
31123334	chr2:31123334:C:T	5.60327e-28	-2.30017	-1.24387
31123401	chr2:31123401:G:A	2.23489e-27	-0.904385	-1.25623
31123404	chr2:31123404:T:C	1.81514e-27	-2.36864	-2.94673e-10
31123487	chr2:31123487:T:C	5.85615e-27	-5.9706e-10	-1.19731
31123633	chr2:31123633:G:A	5.89096e-27	-5.9706e-10	-1.19139
31123731	chr2:31123731:A:G	9.08893e-28	-2.13424	-0.926096
31123732	chr2:31123732:C:T	1.30544e-27	-1.51764	-1.18063
31123809	chr2:31123809:G:A	6.40735e-27	-5.9706e-10	-1.10736
31123880	chr2:31123880:T:C	8.18377e-28	-1.93178	-1.23346
31123902	chr2:31123902:A:T	5.15401e-28	-2.35465	-1.27297
31123934	chr2:31123934:C:G	1.81159e-27	-2.3706	-2.94673e-10
31124598	chr2:31124598:T:C	7.44451e-27	-5.9706e-10	-0.95733
31125030	chr2:31125030:T:C	1.88033e-27	-2.33336	-2.94673e-10
31125118	chr2:31125118:G:A	5.78668e-27	-5.9706e-10	-1.20925
31125151	chr2:31125151:T:C	1.02615e-26	-5.9706e-10	-0.63641
31125350	chr2:31125350:T:C	2.63566e-27	-1.99567	-2.94673e-10
31125441	chr2:31125441:G:A	7.66149e-27	-5.9706e-10	-0.9286
31125469	chr2:31125469:ACC:A	1.14189e-27	-1.64141	-1.19072
31125561	chr2:31125561:G:A	7.08131e-27	-5.9706e-10	-1.00735
31125725	chr2:31125725:A:G	2.63221e-27	-1.99698	-2.94673e-10
31125844	chr2:31125844:C:G	5.24776e-28	-2.37788	-1.23171
31126210	chr2:31126210:C:T	1.25266e-26	-5.9706e-10	-0.436953
31126417	chr2:31126417:T:C	6.32123e-27	-1.16788	0.0469899
31126577	chr2:31126577:A:C	5.4885e-27	-5.9706e-10	-1.26215
31126706	chr2:31126706:C:T	1.28888e-26	-0.600101	0.191657
31127159	chr2:31127159:C:T	9.09752e-27	-5.9706e-10	-0.756804
31127548	chr2:31127548:A:G	6.60923e-28	-2.369	-1.00992
31128015	chr2:31128015:T:C	1.06902e-27	-2.25155	-0.646514
31128677	chr2:31128677:T:TA	6.75037e-28	-2.33832	-1.01948
31128977	chr2:31128977:A:AC	1.9036e-27	-2.32106	-2.94673e-10
31129084	chr2:31129084:T:C	7.18776e-27	-5.9706e-10	-0.992426
31129259	chr2:31129259:A:G	6.19561e-27	-5.9706e-10	-1.14097
31129281	chr2:31129281:C:A	5.4515e-27	-5.9706e-10	-1.26892
31129310	chr2:31129310:A:T	5.43512e-27	-0.860007	-0.411917
31129789	chr2:31129789:G:A	5.48671e-28	-2.38788	-1.17718
31129790	chr2:31129790:C:A	5.46739e-28	-2.38783	-1.18076
31129922	chr2:31129922:C:G	6.91066e-28	-2.31027	-1.02406
31130314	chr2:31130314:G:A	7.00301e-27	-5.9706e-10	-1.01847
31131088	chr2:31131088:A:G	6.86783e-27	-5.9706e-10	-1.03796
31131109	chr2:31131109:G:C	1.22817e-26	-5.9706e-10	-0.456696
31131404	chr2:31131404:A:G	8.07132e-28	-1.91351	-1.26556
31131631	chr2:31131631:T:C	5.55553e-27	-5.9706e-10	-1.25001
31131642	chr2:31131642:C:T	7.11526e-28	-2.03745	-1.2677
31131930	chr2:31131930:C:T	4.97862e-27	-1.35965	-2.94673e-10
31131941	chr2:31131941:G:T	5.91682e-27	-5.9706e-10	-1.18701
31132181	chr2:31132181:G:A	7.29858e-28	-2.22656	-1.05315
31132205	chr2:31132205:C:T	5.09417e-27	-1.745	0.40829
31132868	chr2:31132868:G:T	7.50214e-27	-5.9706e-10	-0.949617
31133052	chr2:31133052:A:C	6.90594e-27	-5.9706e-10	-1.03242
31133195	chr2:31133195:C:T	6.67117e-27	-5.9706e-10	-1.06701
31133430	chr2:31133430:G:A	2.01643e-27	-2.26348	-2.94673e-10
31133769	chr2:31133769:T:C	6.56011e-27	-5.9706e-10	-1.0838
31133998	chr2:31133998:C:A	8.37427e-27	-5.9706e-10	-0.839642
31134638	chr2:31134638:G:A	5.87512e-27	-5.9706e-10	-1.19408
31135077	chr2:31135077:C:G	7.62046e-28	-2.26908	-0.967477
31135624	chr2:31135624:G:A	1.79958e-27	-2.37726	-2.94673e-10
31135702	chr2:31135702:C:T	8.80036e-28	-2.227	-0.865598
31135921	chr2:31135921:G:C	1.18044e-26	-5.9706e-10	-0.496333
31136122	chr2:31136122:C:A	5.80741e-27	-5.9706e-10	-1.20567
31136144	chr2:31136144:T:C	2.26972e-27	-2.14515	-2.94673e-10
31136340	chr2:31136340:A:G	8.24212e-27	-5.9706e-10	-0.855548
31136447	chr2:31136447:A:C	7.55592e-28	-1.97501	-1.27005
31136689	chr2:31136689:A:C	6.48811e-27	-5.9706e-10	-1.09483
31137006	chr2:31137006:G:C	9.62538e-28	-1.91785	-1.08514
31137158	chr2:31137158:T:A	6.27775e-27	-5.9706e-10	-1.12779
31137191	chr2:31137191:T:G	7.88444e-27	-5.9706e-10	-0.899915
31137814	chr2:31137814:T:A	1.86929e-27	-1.95023	-0.389017
31138199	chr2:31138199:C:A	8.04778e-27	-5.9706e-10	-0.87941
31139046	chr2:31139046:T:C	6.99785e-27	-5.9706e-10	-1.0192
31139810	chr2:31139810:G:A	7.15582e-27	-5.9706e-10	-0.99688
31139868	chr2:31139868:A:C	5.5487e-27	-5.9706e-10	-1.25124
31139995	chr2:31139995:C:T	9.10145e-28	-1.79988	-1.25908
31140008	chr2:31140008:T:A	7.1242e-27	-5.9706e-10	-1.00131
31140022	chr2:31140022:G:A	9.5313e-27	-5.9706e-10	-0.710225
31140101	chr2:31140101:C:T	9.74027e-27	-5.9706e-10	-0.688537
31140107	chr2:31140107:C:T	1.53361e-27	-2.09426	-0.442917
31140131	chr2:31140131:T:C	6.93533e-27	-5.9706e-10	-1.02818
31140427	chr2:31140427:G:A	6.89968e-27	-5.9706e-10	-1.03333
31141257	chr2:31141257:AT:A	1.55654e-27	-2.08498	-0.437364
31141628	chr2:31141628:G:A	8.24696e-27	-5.9706e-10	-0.854962
31141880	chr2:31141880:C:A	2.18676e-27	-2.18239	-2.94673e-10
31142056	chr2:31142056:C:G	7.90592e-27	-5.9706e-10	-0.897194
31142078	chr2:31142078:A:G	1.54382e-27	-1.87217	-0.658378
31142237	chr2:31142237:T:C	1.85581e-27	-1.68529	-0.661192
31142433	chr2:31142433:G:A	6.19903e-27	-5.9706e-10	-1.14041
31142859	chr2:31142859:C:T	5.46308e-27	-5.9706e-10	-1.26679
31142980	chr2:31142980:G:A	1.85836e-27	-2.34511	-2.94673e-10
31143054	chr2:31143054:G:A	6.59618e-27	-5.9706e-10	-1.07831
31143275	chr2:31143275:A:T	1.51824e-27	-1.89625	-0.651
31143343	chr2:31143343:C:G	5.49159e-27	-5.9706e-10	-1.26159
31143377	chr2:31143377:T:A	9.25684e-28	-1.77159	-1.27044
31143707	chr2:31143707:G:A	1.59108e-26	-0.197808	-2.94673e-10
31144059	chr2:31144059:C:T	9.97535e-28	-1.74663	-1.22065
31144779	chr2:31144779:C:T	6.98661e-27	-5.9706e-10	-1.02081
31145122	chr2:31145122:A:C	6.55781e-27	-5.9706e-10	-1.08415
31145252	chr2:31145252:C:G	7.31497e-27	-5.9706e-10	-0.974883
31145581	chr2:31145581:T:C	5.67461e-27	-5.9706e-10	-1.2288
31145647	chr2:31145647:G:A	1.77939e-27	-2.38853	-2.94673e-10
31146051	chr2:31146051:T:C	5.66871e-27	-5.9706e-10	-1.22984
31146650	chr2:31146650:C:T	1.10702e-26	-5.9706e-10	-0.560545
31146755	chr2:31146755:C:T	4.25036e-27	-1.5178	-2.94673e-10
31146871	chr2:31146871:CA:C	5.70674e-27	-5.9706e-10	-1.22316
31146874	chr2:31146874:C:T	5.67628e-27	-5.9706e-10	-1.22851
31146937	chr2:31146937:A:G	6.83971e-27	-5.9706e-10	-1.04206
31147391	chr2:31147391:C:T	1.24706e-27	-2.04893	-0.695084
31147782	chr2:31147782:T:C	8.48947e-27	-5.9706e-10	-0.82598
31148408	chr2:31148408:A:T	7.57978e-27	-5.9706e-10	-0.939321
31148502	chr2:31148502:C:G	5.74609e-27	-5.9706e-10	-1.21629
31148750	chr2:31148750:G:A	5.71854e-27	-5.9706e-10	-1.22109
31148792	chr2:31148792:C:G	6.25763e-27	-5.9706e-10	-1.13101
31148863	chr2:31148863:T:C	8.76546e-28	-2.13036	-0.966208
31148962	chr2:31148962:T:C	9.47698e-27	-5.9706e-10	-0.71594
31149265	chr2:31149265:A:T	5.82006e-27	-1.2035	-2.94673e-10
31149563	chr2:31149563:C:T	8.43194e-28	-1.88426	-1.25111
31149603	chr2:31149603:G:A	1.31044e-27	-1.98833	-0.706114
31150149	chr2:31150149:G:A	5.66619e-27	-5.9706e-10	-1.23029
31150632	chr2:31150632:G:A	5.58561e-27	-5.9706e-10	-1.24461
31150922	chr2:31150922:C:T	5.64371e-27	-5.9706e-10	-1.23426
31151140	chr2:31151140:G:C	7.00372e-27	-5.9706e-10	-1.01836
31151143	chr2:31151143:T:A	1.16206e-26	-0.512026	-2.94673e-10
31151154	chr2:31151154:G:C	9.80325e-27	-5.9706e-10	-0.682093
31151364	chr2:31151364:C:A	5.90181e-28	-2.2453	-1.24683
31151496	chr2:31151496:A:C	1.02046e-27	-2.01972	-0.924832
31151867	chr2:31151867:A:G	1.10072e-27	-1.62446	-1.24438
31151900	chr2:31151900:ATAG:A	6.31646e-27	-5.9706e-10	-1.12165
31151911	chr2:31151911:G:A	5.69509e-27	-5.9706e-10	-1.2252
31152277	chr2:31152277:C:T	9.45597e-27	-5.9706e-10	-0.718159
31152442	chr2:31152442:C:G	1.06281e-27	-1.68634	-1.21755
31153079	chr2:31153079:A:G	9.32286e-27	-5.9706e-10	-0.732337
31153268	chr2:31153268:C:A	7.25271e-28	-2.33624	-0.949774
31153788	chr2:31153788:G:C	7.05871e-27	-5.9706e-10	-1.01054
31153822	chr2:31153822:A:G	1.37108e-27	-1.98728	-0.661928
31153855	chr2:31153855:G:A	6.94748e-27	-5.9706e-10	-1.02643
31154207	chr2:31154207:T:A	5.2089e-27	-2.24063	0.926196
31154428	chr2:31154428:C:T	6.45598e-27	-5.9706e-10	-1.0998
31154568	chr2:31154568:G:A	5.91226e-27	-5.9706e-10	-1.18778
31154628	chr2:31154628:C:T	1.4204e-27	-1.85184	-0.762028
31155755	chr2:31155755:G:C	9.30376e-27	-5.9706e-10	-0.734388
31156293	chr2:31156293:G:A	6.47126e-28	-2.19475	-1.20528
31156306	chr2:31156306:G:A	1.31336e-26	-5.9706e-10	-0.389629
31156366	chr2:31156366:C:G	1.78114e-27	-2.38755	-2.94673e-10
31156565	chr2:31156565:C:G	1.27889e-26	-5.9706e-10	-0.416225
31156817	chr2:31156817:T:C	7.16838e-27	-5.9706e-10	-0.995126
31157022	chr2:31157022:G:A	9.40297e-27	-5.9706e-10	-0.723781
31157137	chr2:31157137:C:T	5.5398e-27	-5.9706e-10	-1.25285
31157247	chr2:31157247:G:C	7.51955e-28	-2.02524	-1.22464
31157265	chr2:31157265:C:T	3.69351e-26	-5.9706e-10	0.644356
31158463	chr2:31158463:G:A	7.37768e-27	-5.9706e-10	-0.966347
31158727	chr2:31158727:C:T	5.42876e-27	-5.9706e-10	-1.2731
31158826	chr2:31158826:A:G	5.4266e-27	-5.9706e-10	-1.27349
31158867	chr2:31158867:C:T	5.72872e-27	-5.9706e-10	-1.21931
31159046	chr2:31159046:G:A	6.69418e-28	-2.18221	-1.18394
31159092	chr2:31159092:T:C	9.15687e-27	-5.9706e-10	-0.750302
31159128	chr2:31159128:C:T	7.08084e-27	-5.9706e-10	-1.00741
31159520	chr2:31159520:T:C	6.50102e-27	-5.9706e-10	-1.09285
31159722	chr2:31159722:C:T	7.55563e-28	-2.17465	-1.07045
31159868	chr2:31159868:A:G	5.52987e-28	-2.29389	-1.26334
31159871	chr2:31159871:C:T	5.39834e-28	-2.31487	-1.26643
31159993	chr2:31159993:A:G	1.18605e-26	-5.9706e-10	-0.491596
31160318	chr2:31160318:C:T	6.04902e-27	-5.9706e-10	-1.16491
31160662	chr2:31160662:T:C	5.44253e-27	-5.9706e-10	-1.27056
31160877	chr2:31160877:C:T	8.56502e-27	-5.9706e-10	-0.817119
31160948	chr2:31160948:C:T	5.13002e-28	-2.3687	-1.26358
31161143	chr2:31161143:C:T	8.63352e-28	-1.84585	-1.26589
31161538	chr2:31161538:G:A	5.51347e-27	-5.9706e-10	-1.25761
31161582	chr2:31161582:A:G	2.35304e-27	-2.1091	-2.94673e-10
31161735	chr2:31161735:G:A	5.7791e-27	-5.9706e-10	-1.21056
31161848	chr2:31161848:T:G	2.34744e-27	-2.11148	-2.94673e-10
31161963	chr2:31161963:A:C	9.26032e-28	-1.76845	-1.27321
31162018	chr2:31162018:G:A	2.3686e-27	-2.10251	-2.94673e-10
31162462	chr2:31162462:A:C	9.23409e-28	-1.81136	-1.23313
31162490	chr2:31162490:T:C	2.27281e-27	-2.14379	-2.94673e-10
31162617	chr2:31162617:T:C	5.43422e-27	-5.9706e-10	-1.27209
31162687	chr2:31162687:G:T	2.34078e-27	-2.11432	-2.94673e-10
31162804	chr2:31162804:A:G	6.65418e-27	-5.9706e-10	-1.06956
31162981	chr2:31162981:T:G	6.39433e-27	-5.9706e-10	-1.10939
31163243	chr2:31163243:G:A	1.4913e-26	-5.9706e-10	-0.262571
31163455	chr2:31163455:G:A	5.74802e-27	-5.9706e-10	-1.21595
31163729	chr2:31163729:G:A	1.79561e-27	-2.37946	-2.94673e-10
31164499	chr2:31164499:T:C	5.42646e-27	-5.9706e-10	-1.27352
31164556	chr2:31164556:C:T	1.17261e-26	-5.9706e-10	-0.502991
31165063	chr2:31165063:C:A	6.5821e-28	-2.11249	-1.27055
31165091	chr2:31165091:A:G	5.17541e-28	-2.35283	-1.27064
31165387	chr2:31165387:A:G	8.41224e-28	-2.29954	-0.838165
31165450	chr2:31165450:A:T	6.19862e-28	-2.25431	-1.18875
31165759	chr2:31165759:G:A	5.47749e-27	-5.9706e-10	-1.26416
31165841	chr2:31165841:G:C	6.8319e-28	-2.14907	-1.19672
31166295	chr2:31166295:A:G	5.58075e-27	-5.9706e-10	-1.24548
31166566	chr2:31166566:G:A	2.31932e-27	-2.12353	-2.94673e-10
31166721	chr2:31166721:G:A	5.79007e-27	-5.9706e-10	-1.20866
31166738	chr2:31166738:G:T	5.92305e-27	-5.9706e-10	-1.18595
31167157	chr2:31167157:C:T	1.89155e-27	-1.14019	-1.18722
31167589	chr2:31167589:TG:T	1.81175e-27	-2.37051	-2.94673e-10
31167886	chr2:31167886:G:A	3.24273e-26	-5.9706e-10	0.514193
31168262	chr2:31168262:G:C	5.99843e-28	-2.29144	-1.18446
31168459	chr2:31168459:C:T	5.6181e-27	-5.9706e-10	-1.23881
31168495	chr2:31168495:G:A	8.21967e-28	-2.00286	-1.15801
31168583	chr2:31168583:C:A	6.00099e-27	-5.9706e-10	-1.17288
31168856	chr2:31168856:T:G	4.5737e-26	-5.9706e-10	0.858101
31169034	chr2:31169034:C:T	6.12046e-28	-2.27963	-1.17612
31169036	chr2:31169036:G:C	5.83469e-28	-2.26022	-1.24335
31169070	chr2:31169070:C:T	8.31362e-28	-1.93178	-1.21772
31169511	chr2:31169511:C:T	6.82294e-28	-2.10947	-1.23763
31169541	chr2:31169541:C:T	6.35465e-28	-2.27727	-1.14093
31169647	chr2:31169647:G:A	5.42678e-27	-5.9706e-10	-1.27346
31169978	chr2:31169978:T:C	8.66376e-28	-2.27577	-0.832478
31170155	chr2:31170155:C:A	6.60984e-28	-2.23362	-1.14521
31170256	chr2:31170256:T:C	9.59568e-28	-2.1037	-0.902378
31170348	chr2:31170348:G:A	1.45768e-27	-1.87978	-0.708185
31170616	chr2:31170616:C:A	5.7837e-27	-5.9706e-10	-1.20976
31170631	chr2:31170631:T:C	5.98109e-27	-5.9706e-10	-1.1762
31170697	chr2:31170697:C:G	5.68647e-27	-5.9706e-10	-1.22672
31171160	chr2:31171160:G:A	5.62318e-27	-5.9706e-10	-1.23791
31171161	chr2:31171161:G:A	8.65829e-28	-1.96559	-1.14328
31171184	chr2:31171184:C:T	3.88189e-26	-5.9706e-10	0.694102
31171281	chr2:31171281:T:C	8.38376e-28	-2.36922	-0.771874
31171354	chr2:31171354:G:C	6.50835e-28	-2.14498	-1.24932
31171368	chr2:31171368:C:T	7.54688e-26	-5.9706e-10	1.35891
31171383	chr2:31171383:A:T	5.31254e-28	-2.34438	-1.25294
31171436	chr2:31171436:T:C	3.77929e-26	-5.9706e-10	0.667316
31171810	chr2:31171810:A:G	1.82404e-26	0.891568	-0.952737
31171819	chr2:31171819:T:C	6.00933e-26	-5.9706e-10	1.13109
31171850	chr2:31171850:A:G	1.60478e-27	-1.98176	-0.510056
31171856	chr2:31171856:G:A	7.96964e-28	-2.01692	-1.17483
31172033	chr2:31172033:T:C	8.21462e-28	-1.9637	-1.19777
31172149	chr2:31172149:C:T	5.79611e-27	-5.9706e-10	-1.20762
31172523	chr2:31172523:T:G	5.67548e-27	-5.9706e-10	-1.22865
31172769	chr2:31172769:A:G	5.46362e-27	-5.9706e-10	-1.26669
31172953	chr2:31172953:T:C	5.39672e-28	-2.35644	-1.22516
31173111	chr2:31173111:T:G	6.35496e-27	-5.9706e-10	-1.11557
31173150	chr2:31173150:A:T	1.36441e-27	-2.11763	-0.536457
31173193	chr2:31173193:A:G	7.24835e-28	-2.3708	-0.915814
31173197	chr2:31173197:C:T	7.05329e-28	-2.15779	-1.15611
31173249	chr2:31173249:G:A	8.38163e-28	-2.14491	-0.99644
31173531	chr2:31173531:G:A	6.34614e-27	-5.9706e-10	-1.11696
31173790	chr2:31173790:A:G	5.73987e-28	-2.29118	-1.22877
31173863	chr2:31173863:A:G	6.68888e-28	-2.1819	-1.18505
31173935	chr2:31173935:A:G	9.97378e-28	-2.14606	-0.821375
31173946	chr2:31173946:G:A	5.03981e-28	-2.37675	-1.27327
31174088	chr2:31174088:C:T	5.55557e-27	-5.9706e-10	-1.25
31174139	chr2:31174139:C:T	5.33188e-28	-2.38427	-1.20942
31174466	chr2:31174466:A:C	1.31513e-27	-1.5395	-1.15137
31174506	chr2:31174506:G:T	5.07669e-28	-2.37847	-1.26426
31174575	chr2:31174575:T:A	8.49952e-27	-5.9706e-10	-0.824796
31174596	chr2:31174596:G:A	7.43952e-27	-5.9706e-10	-0.958
31174830	chr2:31174830:G:C	5.97258e-28	-2.34538	-1.13483
31174861	chr2:31174861:T:C	6.06756e-28	-2.34646	-1.11798
31174879	chr2:31174879:T:A	7.74434e-27	-5.9706e-10	-0.917844
31175195	chr2:31175195:G:C	2.96196e-26	-5.9706e-10	0.42363
31175546	chr2:31175546:A:G	1.47119e-27	-2.16714	-0.411594
31175553	chr2:31175553:G:A	6.3324e-28	-2.28811	-1.1336
31175672	chr2:31175672:T:C	6.3567e-28	-2.2836	-1.13428
31175945	chr2:31175945:T:C	1.7951e-26	-5.9706e-10	-0.0771581
31176004	chr2:31176004:C:T	6.33552e-28	-2.27489	-1.14633
31176028	chr2:31176028:T:C	7.54069e-26	-5.9706e-10	1.35809
31176054	chr2:31176054:C:A	7.14159e-28	-2.29719	-1.00427
31176198	chr2:31176198:G:T	6.01545e-27	-5.9706e-10	-1.17047
31176223	chr2:31176223:G:A	6.26482e-28	-2.29365	-1.1388
31176224	chr2:31176224:C:G	6.36862e-28	-2.2887	-1.12731
31176492	chr2:31176492:T:G	6.42005e-28	-2.28011	-1.12786
31176555	chr2:31176555:G:A	3.27288e-27	-1.77914	-2.94673e-10
31176616	chr2:31176616:C:T	2.96196e-26	-5.9706e-10	0.42363
31176746	chr2:31176746:C:T	8.11604e-26	-5.9706e-10	1.43162
31176885	chr2:31176885:T:G	6.86755e-28	-2.27666	-1.06393
31176932	chr2:31176932:C:T	1.00731e-26	-5.9706e-10	-0.65494
31177186	chr2:31177186:A:C	7.70704e-27	-5.9706e-10	-0.922672
31177334	chr2:31177334:AC:A	6.05801e-28	-2.30716	-1.15885
31177397	chr2:31177397:T:G	6.55538e-28	-2.3054	-1.08171
31177598	chr2:31177598:A:C	9.05233e-26	-5.9706e-10	1.5408
31177636	chr2:31177636:A:C	2.52784e-27	-2.02089	-0.0165487
31177644	chr2:31177644:G:A	6.93083e-28	-2.25147	-1.07994
31177856	chr2:31177856:G:A	6.88459e-28	-2.27743	-1.06067
31177995	chr2:31177995:G:A	8.65152e-27	-1.88628	1.07921
31178001	chr2:31178001:T:C	8.7151e-28	-2.27023	-0.832106
31178210	chr2:31178210:T:G	5.70597e-27	-5.9706e-10	-1.22329
31178322	chr2:31178322:A:C	8.11468e-28	-1.901	-1.27271
31178373	chr2:31178373:C:T	5.88093e-27	-5.9706e-10	-1.19309
31178424	chr2:31178424:A:C	6.39703e-27	-5.9706e-10	-1.10897
31178490	chr2:31178490:G:T	5.93366e-27	-5.9706e-10	-1.18417
31178633	chr2:31178633:G:A	6.52217e-28	-2.26494	-1.12724
31178732	chr2:31178732:G:A	1.43804e-26	-5.9706e-10	-0.298938
31178834	chr2:31178834:G:T	7.62107e-28	-2.30968	-0.926794
31178853	chr2:31178853:T:C	8.33274e-28	-2.24452	-0.902676
31178897	chr2:31178897:G:T	3.83684e-27	-2.03831	0.418151
31178929	chr2:31178929:C:T	8.58075e-28	-2.21859	-0.899279
31179148	chr2:31179148:T:A	5.87154e-27	-5.9706e-10	-1.19469
31179213	chr2:31179213:T:C	3.66875e-27	-1.96568	0.300721
31179332	chr2:31179332:C:G	8.5965e-28	-2.23257	-0.883466
31179357	chr2:31179357:A:G	8.58712e-28	-2.23279	-0.884334
31179385	chr2:31179385:A:G	8.63445e-28	-2.2216	-0.890027
31179474	chr2:31179474:G:T	8.5515e-28	-2.23828	-0.883004
31179496	chr2:31179496:G:C	4.27416e-26	-5.9706e-10	0.790367
31179497	chr2:31179497:C:T	8.64567e-28	-2.24196	-0.868369
31179504	chr2:31179504:T:A	5.73176e-28	-2.32025	-1.20112
31179541	chr2:31179541:G:A	5.15692e-28	-2.35382	-1.27324
31179553	chr2:31179553:A:C	8.85712e-28	-2.22453	-0.861643
31179851	chr2:31179851:A:G	4.18126e-26	-5.9706e-10	0.768392
31180271	chr2:31180271:T:C	3.11032e-27	-1.91097	0.0808839
31180395	chr2:31180395:T:C	1.92284e-27	-2.311	-2.94673e-10
31180494	chr2:31180494:A:C	9.6601e-28	-2.14861	-0.85078
31181081	chr2:31181081:G:A	9.51415e-28	-2.16199	-0.852625
31181135	chr2:31181135:T:C	4.2049e-27	-1.95072	0.422165
31181165	chr2:31181165:G:A	9.83051e-28	-2.16538	-0.816524
31181198	chr2:31181198:A:G	3.02255e-27	-1.98075	0.122041
31181216	chr2:31181216:G:A	1.40348e-27	-2.36302	-0.262825
31181281	chr2:31181281:C:T	4.02326e-26	-5.9706e-10	0.72987
31181798	chr2:31181798:T:G	1.23194e-27	-2.04585	-0.710367
31181883	chr2:31181883:T:C	1.19363e-27	-2.08427	-0.703537
31181971	chr2:31181971:C:T	1.79811e-27	-2.37807	-2.94673e-10
31182035	chr2:31182035:G:C	9.33552e-28	-2.13562	-0.897942
31183028	chr2:31183028:G:A	6.42716e-28	-2.19684	-1.21002
31183183	chr2:31183183:A:T	1.02958e-27	-2.11775	-0.8179
31183266	chr2:31183266:A:G	7.81007e-27	-5.9706e-10	-0.909392
31183401	chr2:31183401:C:T	3.97162e-27	-1.58563	-2.94673e-10
31183731	chr2:31183731:T:G	1.3357e-27	-1.86367	-0.811677
31183904	chr2:31183904:A:G	6.54589e-27	-5.9706e-10	-1.08597
31184030	chr2:31184030:C:T	9.3405e-28	-2.17339	-0.859644
31184067	chr2:31184067:G:A	1.19308e-27	-2.36542	-0.422849
31184235	chr2:31184235:A:G	8.30886e-28	-1.90896	-1.24111
31184278	chr2:31184278:G:A	2.43952e-27	-2.0487	-0.0243073
31184342	chr2:31184342:C:T	1.69731e-26	-5.9706e-10	-0.133176
31184506	chr2:31184506:C:T	5.99752e-27	-5.9706e-10	-1.17346
31184686	chr2:31184686:C:T	8.94921e-28	-2.18825	-0.887577
31184711	chr2:31184711:G:C	4.28466e-26	-5.9706e-10	0.792821
31184747	chr2:31184747:A:G	6.30071e-27	-5.9706e-10	-1.12414
31184780	chr2:31184780:A:G	8.80332e-28	-2.1925	-0.899765
31184848	chr2:31184848:G:A	1.8024e-27	-2.37569	-2.94673e-10
31184976	chr2:31184976:C:T	9.02802e-28	-2.17716	-0.889897
31185122	chr2:31185122:A:G	9.07705e-26	-5.9706e-10	1.54353
31185223	chr2:31185223:T:C	8.91782e-28	-2.17629	-0.903046
31185431	chr2:31185431:A:G	9.45733e-28	-2.12291	-0.897693
31185500	chr2:31185500:T:C	1.1628e-26	-5.9706e-10	-0.51139
31185613	chr2:31185613:T:C	1.2921e-27	-2.201	-0.507536
31185964	chr2:31185964:T:C	8.83013e-28	-2.1546	-0.934618
31187011	chr2:31187011:T:C	9.59022e-28	-2.13083	-0.875819
31187093	chr2:31187093:C:T	6.07523e-27	-5.9706e-10	-1.16059
31187199	chr2:31187199:G:C	9.3604e-26	-5.9706e-10	1.57427
31187201	chr2:31187201:A:G	9.30929e-28	-2.13048	-0.9059
31187336	chr2:31187336:A:G	1.99844e-27	-1.83978	-0.432658
31187344	chr2:31187344:A:G	8.87088e-26	-5.9706e-10	1.52055
31187450	chr2:31187450:A:C	8.60453e-28	-2.19028	-0.924823
31187713	chr2:31187713:C:T	1.91592e-27	-2.31461	-2.94673e-10
31187787	chr2:31187787:C:T	8.59169e-28	-2.28638	-0.830213
31188318	chr2:31188318:C:A	9.01825e-28	-2.26143	-0.806707
31188421	chr2:31188421:T:C	5.57928e-28	-2.2943	-1.25403
31188427	chr2:31188427:T:C	3.16417e-27	-1.81292	-2.94673e-10
31188489	chr2:31188489:C:T	3.47903e-27	-1.71805	-2.94673e-10
31188499	chr2:31188499:G:A	1.18636e-27	-2.2678	-0.526115
31188609	chr2:31188609:C:T	2.50469e-27	-2.04664	-2.94673e-10
31188692	chr2:31188692:G:A	9.10934e-28	-2.24119	-0.816901
31188842	chr2:31188842:T:C	9.28021e-28	-2.26016	-0.779344
31189183	chr2:31189183:A:T	1.49056e-27	-2.33117	-0.234478
31189230	chr2:31189230:T:C	2.09271e-27	-2.25991	0.0335602
31189481	chr2:31189481:G:A	7.83031e-28	-2.28365	-0.925735
31189577	chr2:31189577:T:C	2.21292e-27	-2.24408	0.0735855
31189722	chr2:31189722:C:T	6.20812e-26	-5.9706e-10	1.16364
31189737	chr2:31189737:A:G	4.71987e-26	-5.9706e-10	0.88956
31189776	chr2:31189776:T:C	3.58976e-27	-1.68672	-2.94673e-10
31189780	chr2:31189780:T:C	2.53099e-27	-2.23508	0.198888
31189827	chr2:31189827:T:C	8.08847e-27	-5.9706e-10	-0.874366
31190081	chr2:31190081:C:T	2.22138e-27	-2.25516	0.0884792
31190604	chr2:31190604:G:GT	6.1865e-27	-5.9706e-10	-1.14244
31191357	chr2:31191357:G:A	3.14656e-27	-2.1589	0.340408
31191372	chr2:31191372:G:A	6.13567e-27	-5.9706e-10	-1.15069
31191459	chr2:31191459:T:G	9.83411e-28	-1.72666	-1.25487
31191537	chr2:31191537:C:A	5.83831e-27	-5.9706e-10	-1.20036
31191538	chr2:31191538:C:T	1.1322e-26	-5.9706e-10	-0.538057
31191546	chr2:31191546:C:T	2.03752e-27	-2.25307	-2.94673e-10
31191625	chr2:31191625:C:T	1.03848e-27	-2.35664	-0.570411
31191842	chr2:31191842:G:A	9.27805e-28	-1.9224	-1.11734
31191985	chr2:31191985:T:C	6.19172e-28	-2.18951	-1.25467
31192211	chr2:31192211:G:A	1.01587e-26	-2.25478	1.60831
31192375	chr2:31192375:C:T	7.8351e-27	-5.9706e-10	-0.906193
31192397	chr2:31192397:T:C	5.80683e-28	-2.31915	-1.18921
31192456	chr2:31192456:G:A	1.8404e-27	-1.51013	-0.844692
31192491	chr2:31192491:G:C	8.01752e-28	-1.97259	-1.21317
31192609	chr2:31192609:G:C	4.79207e-27	-1.39784	-2.94673e-10
31192722	chr2:31192722:A:G	1.29833e-27	-1.6726	-1.03113
31192960	chr2:31192960:A:G	5.00711e-27	-0.202722	-1.15123
31192965	chr2:31192965:A:G	5.19691e-27	-0.132768	-1.18397
31192988	chr2:31192988:G:C	1.83232e-27	-2.35922	-2.94673e-10
31192990	chr2:31192990:G:T	6.07598e-27	-5.9706e-10	-1.16046
31193347	chr2:31193347:T:C	1.64264e-27	-1.2759	-1.1926
31193439	chr2:31193439:C:T	1.31313e-27	-1.62883	-1.06357
31193440	chr2:31193440:G:A	6.30476e-27	-5.9706e-10	-1.1235
31193443	chr2:31193443:A:G	1.53971e-27	-1.34041	-1.1928
31193451	chr2:31193451:C:G	1.52209e-27	-1.35249	-1.19223
31193490	chr2:31193490:G:C	3.21241e-27	-1.79778	-2.94673e-10
31193650	chr2:31193650:T:C	5.42684e-27	-5.9706e-10	-1.27345
31193716	chr2:31193716:C:T	1.74402e-27	-1.21098	-1.19764
31193837	chr2:31193837:T:C	2.74765e-26	-5.9706e-10	0.348523
31194089	chr2:31194089:G:A	1.04896e-27	-1.94212	-0.97489
31194116	chr2:31194116:C:T	1.01873e-27	-1.9986	-0.947647
31194424	chr2:31194424:T:C	7.5342e-28	-2.02102	-1.22691
31194906	chr2:31194906:G:A	1.1275e-27	-1.64637	-1.19843
31194923	chr2:31194923:C:T	5.61411e-27	-5.9706e-10	-1.23952
31194997	chr2:31194997:T:C	1.3616e-27	-1.89335	-0.762793
31195360	chr2:31195360:A:T	2.11474e-27	-2.21588	-2.94673e-10
31195533	chr2:31195533:T:C	4.09766e-27	-0.296133	-1.25826
31195568	chr2:31195568:C:T	6.50344e-27	-5.9706e-10	-1.09248
31195585	chr2:31195585:C:T	1.45024e-27	-1.87181	-0.721264
31195589	chr2:31195589:G:A	1.41899e-27	-1.91409	-0.700778
31195627	chr2:31195627:A:G	1.44623e-27	-1.88721	-0.708633
31195649	chr2:31195649:T:A	1.44413e-27	-1.86987	-0.727431
31195722	chr2:31195722:T:G	2.20369e-26	-5.9706e-10	0.127913
31195940	chr2:31195940:T:C	5.77784e-27	-5.9706e-10	-1.21078
31196196	chr2:31196196:T:G	1.37612e-27	-1.93996	-0.705575
31196503	chr2:31196503:C:G	1.46589e-27	-1.87987	-0.702472
31196538	chr2:31196538:G:A	1.21146e-26	-5.9706e-10	-0.470393
31196588	chr2:31196588:A:AT	1.37328e-27	-1.89622	-0.751388
31197018	chr2:31197018:A:G	2.78293e-27	-1.88334	-0.0579656
31197068	chr2:31197068:A:G	5.34741e-27	-1.28626	-0.00193446
31197277	chr2:31197277:C:T	1.53635e-27	-1.3125	-1.22289
31197287	chr2:31197287:G:C	6.11798e-27	-5.9706e-10	-1.15357
31197379	chr2:31197379:A:G	1.81652e-27	-1.82537	-0.54251
31197496	chr2:31197496:T:G	1.08219e-25	-5.9706e-10	1.71935
31197517	chr2:31197517:G:C	1.75066e-27	-1.84902	-0.55579
31197549	chr2:31197549:G:A	1.7966e-27	-1.80669	-0.572223
31197619	chr2:31197619:T:C	5.5707e-27	-5.9706e-10	-1.24729
31197640	chr2:31197640:C:A	3.10085e-27	-2.25604	0.422905
31197999	chr2:31197999:A:AT	1.73706e-27	-1.8383	-0.574313
31198051	chr2:31198051:T:C	1.08825e-25	-5.9706e-10	1.72494
31198262	chr2:31198262:C:T	1.7304e-27	-1.8694	-0.547056
31198357	chr2:31198357:T:TTC	4.97292e-27	-0.115399	-1.2454
31198468	chr2:31198468:T:C	1.69459e-27	-1.88391	-0.553456
31198716	chr2:31198716:A:G	4.73575e-27	-0.136148	-1.27352
31198835	chr2:31198835:C:G	8.76441e-28	-1.92526	-1.17143
31198842	chr2:31198842:T:C	7.47945e-28	-2.37582	-0.879413
31199030	chr2:31199030:A:G	3.16444e-27	-2.31817	0.505341
31199124	chr2:31199124:T:A	6.21685e-27	-5.9706e-10	-1.13754
31199321	chr2:31199321:G:A	1.90942e-27	-1.76324	-0.554769
31199332	chr2:31199332:A:T	2.29521e-26	-1.67695	1.84555
31199335	chr2:31199335:C:T	8.92044e-28	-1.88677	-1.19227
31199648	chr2:31199648:T:A	1.67968e-27	-1.89248	-0.553727
31199714	chr2:31199714:T:C	2.01792e-26	-5.9706e-10	0.0398488
31199735	chr2:31199735:A:T	1.62924e-27	-1.88773	-0.588965
31199745	chr2:31199745:A:G	1.96543e-26	-5.9706e-10	0.0134885
31199848	chr2:31199848:T:C	1.77401e-27	-1.83266	-0.558902
31199908	chr2:31199908:T:C	1.81842e-27	-2.36684	-2.94673e-10
31200225	chr2:31200225:G:A	5.53285e-27	-5.9706e-10	-1.2541
31200357	chr2:31200357:C:T	1.08148e-25	-5.9706e-10	1.71869
31200577	chr2:31200577:G:A	1.63502e-27	-1.93717	-0.535978
31201012	chr2:31201012:C:T	3.82506e-26	-5.9706e-10	0.679353
31201215	chr2:31201215:G:A	5.42701e-27	-5.9706e-10	-1.27342
31201251	chr2:31201251:G:C	2.08459e-26	-1.67368	1.74603
31201813	chr2:31201813:G:A	1.11281e-25	-5.9706e-10	1.74725
31201830	chr2:31201830:T:C	3.26372e-27	-1.78194	-2.94673e-10
31202255	chr2:31202255:A:C	6.74084e-27	-5.9706e-10	-1.05662
31202319	chr2:31202319:G:A	7.90687e-28	-2.19864	-1.00102
31202422	chr2:31202422:T:C	1.08365e-25	-5.9706e-10	1.7207
31202468	chr2:31202468:G:A	2.10044e-27	-2.22266	-2.94673e-10
31202794	chr2:31202794:T:C	1.22859e-27	-2.00459	-0.754347
31202917	chr2:31202917:A:G	8.06532e-27	-1.46265	0.585416
31203230	chr2:31203230:T:G	8.09761e-28	-2.20176	-0.974066
31203232	chr2:31203232:C:T	8.04054e-28	-2.20128	-0.981617
31203367	chr2:31203367:A:AGAT	8.97939e-27	-5.9706e-10	-0.769874
31203580	chr2:31203580:G:A	1.81154e-26	-5.9706e-10	-0.0680458
31203583	chr2:31203583:T:G	2.58997e-27	-0.741728	-1.27143
31203612	chr2:31203612:C:T	1.16575e-27	-1.73687	-1.07457
31204006	chr2:31204006:A:C	5.99729e-27	0.0999838	-1.27348
31204059	chr2:31204059:A:C	5.5219e-27	-5.9706e-10	-1.25608
31204216	chr2:31204216:T:C	5.65784e-27	-0.295645	-0.936119
31204504	chr2:31204504:C:A	2.2461e-27	-1.55359	-0.602019
31204834	chr2:31204834:A:T	1.47821e-26	-5.9706e-10	-0.271386
31204866	chr2:31204866:G:A	1.32691e-27	-1.90733	-0.774624
31204921	chr2:31204921:C:G	6.62427e-27	0.141197	-1.21526
31204932	chr2:31204932:A:G	2.32921e-26	-5.9706e-10	0.183309
31204988	chr2:31204988:T:C	1.40461e-27	-1.54537	-1.07967
31205119	chr2:31205119:G:C	6.26374e-27	-5.9706e-10	-1.13003
31205164	chr2:31205164:G:T	8.06724e-27	-2.24183	1.36483
31205246	chr2:31205246:G:A	8.07274e-27	-5.9706e-10	-0.876314
31205325	chr2:31205325:G:A	1.05401e-25	-5.9706e-10	1.69297
31205930	chr2:31205930:CT:C	5.44047e-27	-5.9706e-10	-1.27094
31205941	chr2:31205941:C:T	2.09871e-26	-5.9706e-10	0.0791022
31206158	chr2:31206158:G:A	1.00328e-27	-1.70657	-1.25496
31206377	chr2:31206377:G:A	7.27824e-28	-2.35046	-0.932045
31206966	chr2:31206966:C:T	1.23931e-27	-1.60047	-1.14978
31206968	chr2:31206968:A:G	1.19922e-27	-2.11759	-0.665552
31207162	chr2:31207162:C:CT	1.06732e-27	-1.7154	-1.18426
31207232	chr2:31207232:G:A	6.48409e-27	-1.09545	-2.94673e-10
31207393	chr2:31207393:C:T	6.62519e-28	-2.36249	-1.01402
31207439	chr2:31207439:C:A	1.64613e-27	-2.1624	-0.303978
31207576	chr2:31207576:G:T	2.23483e-26	-5.9706e-10	0.141945
31207702	chr2:31207702:T:G	1.14902e-27	-2.15205	-0.673845
31207772	chr2:31207772:G:A	1.1589e-27	-2.11826	-0.699073
31207780	chr2:31207780:A:G	1.75721e-26	-2.17067	2.07218
31207823	chr2:31207823:C:T	2.07587e-26	-5.9706e-10	0.0681588
31207883	chr2:31207883:T:A	5.64397e-27	-5.9706e-10	-1.23422
31208198	chr2:31208198:C:T	1.10357e-27	-2.1155	-0.750755
31208340	chr2:31208340:T:A	9.52052e-28	-2.18837	-0.825576
31208387	chr2:31208387:T:C	1.13331e-27	-2.06705	-0.772611
31208785	chr2:31208785:T:C	1.13666e-27	-2.09725	-0.739461
31208859	chr2:31208859:C:T	1.15999e-27	-1.62221	-1.19418
31208928	chr2:31208928:A:G	1.02738e-27	-2.12113	-0.816664
31209018	chr2:31209018:G:A	1.2939e-27	-1.57706	-1.13008
31209055	chr2:31209055:G:A	1.79339e-27	-2.3807	-2.94673e-10
31209114	chr2:31209114:C:T	1.11452e-27	-2.10918	-0.747199
31209225	chr2:31209225:C:T	1.06014e-27	-2.11324	-0.793159
31209233	chr2:31209233:A:T	1.19784e-27	-2.0762	-0.708084
31209387	chr2:31209387:T:C	1.93407e-27	-2.30518	-2.94673e-10
31209556	chr2:31209556:T:C	9.55682e-28	-2.1029	-0.907241
31209715	chr2:31209715:A:G	1.08954e-27	-2.16624	-0.712807
31209748	chr2:31209748:GA:G	9.88625e-28	-2.17029	-0.805953
31209754	chr2:31209754:G:A	1.58838e-26	-2.21291	2.0134
31209771	chr2:31209771:T:C	1.18158e-27	-2.16951	-0.628445
31210157	chr2:31210157:G:C	1.82207e-27	-2.36483	-2.94673e-10
31210164	chr2:31210164:C:A	1.38365e-27	-2.31824	-0.321848
31210232	chr2:31210232:A:G	4.20901e-27	-0.441815	-1.08576
31210305	chr2:31210305:G:A	9.13083e-28	-2.15049	-0.905245
31210363	chr2:31210363:G:A	1.99942e-26	-5.9706e-10	0.0306345
31210423	chr2:31210423:G:A	6.37346e-27	-5.9706e-10	-1.11266
31210427	chr2:31210427:G:A	8.48243e-27	-5.9706e-10	-0.82681
31210538	chr2:31210538:A:G	7.21159e-27	-5.9706e-10	-0.989116
31210751	chr2:31210751:T:TATA	1.2197e-27	-2.11759	-0.648613
31210845	chr2:31210845:G:A	1.10333e-27	-2.12227	-0.744209
31210872	chr2:31210872:G:A	4.35942e-26	0.810118	-2.94673e-10
31210951	chr2:31210951:ATT:A	1.00339e-27	-2.1589	-0.802524
31210988	chr2:31210988:A:T	1.77264e-26	-2.19686	2.10711
31211228	chr2:31211228:A:G	7.41972e-27	-5.9706e-10	-0.960665
31211318	chr2:31211318:G:A	5.81749e-27	-0.179237	-1.0247
31211332	chr2:31211332:A:G	6.9016e-28	-2.06592	-1.26972
31211598	chr2:31211598:T:C	4.30251e-27	-0.492692	-1.01292
31211664	chr2:31211664:T:C	2.54955e-27	-1.13029	-0.8986
31211668	chr2:31211668:T:C	5.74041e-27	-1.21728	-2.94673e-10
31211740	chr2:31211740:C:T	3.74511e-27	-1.64436	-2.94673e-10
31211805	chr2:31211805:C:T	9.82601e-27	-5.9706e-10	-0.679773
31212317	chr2:31212317:A:C	1.44341e-25	-5.9706e-10	2.00737
31212474	chr2:31212474:C:T	2.09865e-27	-2.25727	0.033758
31212713	chr2:31212713:A:G	9.18376e-27	-1.00636	0.258991
31213141	chr2:31213141:G:A	2.21062e-27	-2.29068	0.119147
31213168	chr2:31213168:A:G	7.33867e-27	0.301724	-1.27337
31213291	chr2:31213291:C:T	1.84336e-26	-5.9706e-10	-0.0506303
31213442	chr2:31213442:C:T	1.41594e-27	-1.50931	-1.1077
31213492	chr2:31213492:T:C	2.88645e-27	-0.927168	-0.977609
31213530	chr2:31213530:T:C	3.02622e-27	-0.881047	-0.976446
31213567	chr2:31213567:G:A	3.10082e-27	-0.859654	-0.973487
31213692	chr2:31213692:T:G	5.73033e-27	-5.9706e-10	-1.21903
31213857	chr2:31213857:C:A	1.96571e-27	-2.31541	0.0264566
31213920	chr2:31213920:AG:A	2.31166e-26	-5.9706e-10	0.175743
31214037	chr2:31214037:T:G	6.00196e-27	-0.324146	-0.848574
31214227	chr2:31214227:T:C	8.74715e-26	-2.07668	3.58319
31214245	chr2:31214245:G:A	6.37059e-27	-0.265879	-0.847234
31214280	chr2:31214280:G:C	7.50521e-28	-2.31045	-0.941341
31214348	chr2:31214348:T:C	2.09624e-27	-0.969985	-1.25468
31214374	chr2:31214374:G:A	6.71583e-27	-0.217611	-0.842727
31214556	chr2:31214556:G:A	9.81909e-27	-5.9706e-10	-0.680477
31214754	chr2:31214754:T:C	7.38391e-27	-0.121461	-0.844041
31214802	chr2:31214802:C:T	5.42962e-27	-5.9706e-10	-1.27294
31214806	chr2:31214806:C:T	6.31017e-27	-5.9706e-10	-1.12264
31214983	chr2:31214983:C:G	7.24153e-27	-0.160876	-0.824097
31214993	chr2:31214993:C:T	1.85574e-26	-2.16665	2.12271
31215006	chr2:31215006:C:T	1.27931e-27	-2.19085	-0.527638
31215142	chr2:31215142:T:C	8.34978e-27	-5.9706e-10	-0.842571
31215157	chr2:31215157:C:T	1.68021e-26	-5.9706e-10	-0.143301
31215225	chr2:31215225:C:T	1.01841e-26	-5.9706e-10	-0.643982
31215265	chr2:31215265:C:T	7.10222e-27	-0.18812	-0.816279
31215266	chr2:31215266:A:G	7.26607e-27	-0.152631	-0.828959
31215362	chr2:31215362:T:C	7.67193e-27	-5.9706e-10	-0.927238
31215382	chr2:31215382:G:A	7.47895e-27	-0.137461	-0.815253
31215448	chr2:31215448:C:T	8.7522e-27	-5.9706e-10	-0.795501
31215682	chr2:31215682:A:G	8.4326e-27	-0.00103334	-0.831668
31215923	chr2:31215923:C:T	6.77786e-27	-0.199449	-0.851695
31215949	chr2:31215949:T:C	6.98377e-27	-0.216268	-0.80495
31216566	chr2:31216566:T:C	7.04647e-27	-0.150011	-0.862268
31216577	chr2:31216577:T:C	6.87571e-27	-0.184809	-0.852002
31216769	chr2:31216769:G:A	1.04812e-26	-5.9706e-10	-0.615223
31217019	chr2:31217019:C:T	8.86818e-28	-1.81567	-1.26926
31217298	chr2:31217298:A:G	1.23187e-27	-2.25008	-0.506194
31217463	chr2:31217463:G:A	2.43345e-27	-0.905001	-1.17049
31217504	chr2:31217504:C:T	2.15979e-27	-1.02624	-1.16856
31217986	chr2:31217986:C:G	5.5059e-27	-5.9706e-10	-1.25899
31218152	chr2:31218152:T:C	9.41758e-27	-5.9706e-10	-0.722228
31218464	chr2:31218464:T:C	1.8032e-27	-2.37524	-2.94673e-10
31218489	chr2:31218489:CA:C	5.47501e-27	-5.9706e-10	-1.26461
31218530	chr2:31218530:A:G	2.60327e-27	-2.28288	0.274846
31218898	chr2:31218898:C:T	1.16605e-25	-5.9706e-10	1.79398
31219185	chr2:31219185:C:T	2.81078e-26	-5.9706e-10	0.371242
31219613	chr2:31219613:G:A	5.77614e-27	-5.9706e-10	-1.21107
31219752	chr2:31219752:A:G	1.52572e-25	-5.9706e-10	2.06283
31219756	chr2:31219756:G:T	7.11451e-26	1.10763	0.192284
31219881	chr2:31219881:G:A	1.01675e-27	-1.91439	-1.03381
31220009	chr2:31220009:C:T	5.95827e-28	-2.37274	-1.10987
31220033	chr2:31220033:C:T	8.6418e-27	-0.808195	-2.94673e-10
31220307	chr2:31220307:C:T	1.59032e-27	-1.46157	-1.0393
31220345	chr2:31220345:AC:A	4.40389e-27	-1.48232	-2.94673e-10
31220795	chr2:31220795:T:C	1.17928e-27	-1.61167	-1.18823
31220875	chr2:31220875:A:G	1.71513e-27	-1.25818	-1.16713
31220954	chr2:31220954:G:A	6.69877e-27	-5.9706e-10	-1.06288
31220961	chr2:31220961:C:G	5.46258e-27	-5.9706e-10	-1.26688
31221184	chr2:31221184:A:G	1.98735e-26	0.159051	-0.134472
31221396	chr2:31221396:T:C	1.18636e-27	-1.77647	-1.01744
31221755	chr2:31221755:A:T	6.69877e-27	-5.9706e-10	-1.06288
31221960	chr2:31221960:C:A	1.72595e-27	-1.54843	-0.870603
31222169	chr2:31222169:A:G	1.5427e-27	-1.64005	-0.891224
31222386	chr2:31222386:T:A	4.83394e-27	-1.38915	-2.94673e-10
31222406	chr2:31222406:T:G	1.20749e-26	0.338445	-0.812123
31222441	chr2:31222441:T:C	1.13182e-26	-5.9706e-10	-0.538393
31222600	chr2:31222600:G:A	1.25179e-27	-1.46725	-1.27299
31222749	chr2:31222749:A:G	1.82449e-27	-1.50108	-0.862419
31222825	chr2:31222825:A:C	9.99963e-28	-1.74139	-1.22345
31222893	chr2:31222893:G:A	2.02454e-27	-1.17608	-1.08338
31222929	chr2:31222929:A:G	4.79311e-27	-0.870912	-0.526714
31223033	chr2:31223033:A:G	1.73803e-27	-1.54953	-0.862522
31223123	chr2:31223123:C:A	3.10844e-26	-5.9706e-10	0.4719
31223236	chr2:31223236:C:T	1.78122e-27	-2.38751	-2.94673e-10
31223280	chr2:31223280:T:C	5.55367e-27	-5.9706e-10	-1.25035
31223545	chr2:31223545:T:TTC	4.42133e-27	-1.47836	-2.94673e-10
31223565	chr2:31223565:G:A	9.03312e-28	-1.99726	-1.06923
31223588	chr2:31223588:G:A	9.31925e-28	-2.3792	-0.656112
31223630	chr2:31223630:G:A	1.26751e-27	-1.45606	-1.27169
31223673	chr2:31223673:C:T	6.53224e-28	-2.38066	-1.00998
31223686	chr2:31223686:G:A	3.08868e-26	-5.9706e-10	0.465522
31223810	chr2:31223810:G:A	1.83179e-27	-1.27723	-1.08228
31223877	chr2:31223877:T:A	9.52003e-28	-2.30707	-0.706925
31223988	chr2:31223988:C:T	5.72434e-27	-5.9706e-10	-1.22008
31223995	chr2:31223995:C:T	3.0052e-26	-5.9706e-10	0.438123
31224029	chr2:31224029:T:A	1.10223e-27	-2.28001	-0.587459
31224158	chr2:31224158:A:G	1.02692e-27	-2.31923	-0.619013
31224258	chr2:31224258:A:G	1.31431e-26	0.673078	-1.06198
31224275	chr2:31224275:C:T	3.59095e-27	-1.40894	-0.277447
31224364	chr2:31224364:T:C	2.64433e-26	-5.9706e-10	0.310198
31224441	chr2:31224441:G:A	1.03499e-27	-2.31155	-0.618872
31225393	chr2:31225393:A:G	7.53085e-28	-2.30737	-0.941017
31225650	chr2:31225650:G:A	5.52105e-27	-5.9706e-10	-1.25624
31225820	chr2:31225820:G:A	5.8885e-28	-2.22175	-1.27264
31225873	chr2:31225873:AAGAC:A	5.43999e-27	-5.9706e-10	-1.27103
31226047	chr2:31226047:T:C	1.81536e-27	-2.36852	-2.94673e-10
31226349	chr2:31226349:T:C	7.16257e-27	-5.9706e-10	-0.995938
31226457	chr2:31226457:G:C	5.70897e-27	-5.9706e-10	-1.22277
31226506	chr2:31226506:C:G	5.56318e-27	-5.9706e-10	-1.24864
31226532	chr2:31226532:C:T	5.99327e-27	-5.9706e-10	-1.17417
31226616	chr2:31226616:G:A	7.02051e-27	-5.9706e-10	-1.01597
31227257	chr2:31227257:C:T	1.77979e-27	-2.38831	-2.94673e-10
31227280	chr2:31227280:G:A	7.90078e-28	-2.36538	-0.835051
31227340	chr2:31227340:C:T	7.193e-27	-5.9706e-10	-0.991698
31227583	chr2:31227583:T:C	6.56069e-27	-5.9706e-10	-1.08371
31227656	chr2:31227656:C:T	1.16089e-27	-2.37958	-0.436041
31227774	chr2:31227774:T:C	2.6127e-27	-0.74342	-1.261
31227778	chr2:31227778:G:A	1.23328e-27	-2.3767	-0.378431
31227899	chr2:31227899:G:A	1.25829e-27	-2.37784	-0.357214
31228085	chr2:31228085:G:A	1.6326e-27	-1.35985	-1.11478
31228088	chr2:31228088:C:G	1.08717e-27	-2.28369	-0.597538
31228191	chr2:31228191:TC:T	4.3253e-27	-2.2694	0.769076
31228870	chr2:31228870:T:A	1.02948e-25	-1.41589	3.08531
31228871	chr2:31228871:C:A	1.02864e-25	-1.41929	3.08789
31229015	chr2:31229015:A:G	8.76985e-28	-2.34852	-0.747551
31229128	chr2:31229128:G:A	1.18489e-27	-1.84052	-0.954642
31229157	chr2:31229157:G:A	9.58622e-27	-0.0156905	-0.688789
31229328	chr2:31229328:T:C	9.13144e-27	-0.111585	-0.641497
31229343	chr2:31229343:G:C	5.7123e-27	-5.9706e-10	-1.22218
31229365	chr2:31229365:G:A	1.42904e-26	0.633078	-0.938293
31229835	chr2:31229835:T:C	2.20347e-26	-1.57309	1.7009
31229994	chr2:31229994:C:T	1.39335e-27	-1.4009	-1.23219
31230199	chr2:31230199:C:G	1.21452e-26	-5.9706e-10	-0.467874
31230257	chr2:31230257:G:C	1.19805e-27	-2.21474	-0.569369
31230405	chr2:31230405:T:C	6.03585e-27	-5.9706e-10	-1.16709
31230985	chr2:31230985:G:A	1.07579e-26	-5.9706e-10	-0.58917
31231022	chr2:31231022:C:G	5.67357e-27	-5.9706e-10	-1.22899
31231073	chr2:31231073:T:C	7.21668e-27	-5.9706e-10	-0.988411
31231114	chr2:31231114:T:C	1.13927e-26	-5.9706e-10	-0.53183
31231192	chr2:31231192:T:C	8.69323e-27	-5.9706e-10	-0.802262
31231295	chr2:31231295:A:G	3.4132e-27	-1.73716	-2.94673e-10
31231352	chr2:31231352:C:T	1.0359e-26	-5.9706e-10	-0.626952
31231388	chr2:31231388:C:T	9.60418e-24	6.72005	-0.514907
31231394	chr2:31231394:ACTT:A	1.29666e-26	-5.9706e-10	-0.402428
31231679	chr2:31231679:C:T	1.55634e-23	5.34358	1.34428
31231743	chr2:31231743:G:A	3.57018e-26	1.11667	-0.506279
31231753	chr2:31231753:C:G	1.0317e-26	-5.9706e-10	-0.631008
31231781	chr2:31231781:T:C	3.24735e-26	-5.9706e-10	0.515618
31231798	chr2:31231798:C:T	2.1925e-27	-2.17976	-2.94673e-10
31231799	chr2:31231799:G:A	2.26841e-26	1.18144	-1.02458
31231820	chr2:31231820:G:A	7.81477e-27	-5.9706e-10	-0.908791
31231883	chr2:31231883:C:A	5.91873e-27	-5.9706e-10	-1.18668
31232135	chr2:31232135:G:A	5.50831e-27	-5.9706e-10	-1.25855
31232282	chr2:31232282:C:T	3.90413e-19	18.0038	-1.18587
31232361	chr2:31232361:G:A	3.18982e-19	17.8398	-1.22392
31232528	chr2:31232528:T:C	1.07887e-26	-5.9706e-10	-0.586309
31233952	chr2:31233952:T:C	8.88736e-27	-5.9706e-10	-0.780176
31234426	chr2:31234426:G:A	5.84114e-27	-5.9706e-10	-1.19988
31234951	chr2:31234951:T:C	1.23923e-18	19.1995	-1.22651
31235115	chr2:31235115:T:C	6.45787e-08	41.7498	0.899785
31235324	chr2:31235324:G:A	7.59048e-07	44.6704	0.443365
31235470	chr2:31235470:T:C	1.02962e-26	-5.9706e-10	-0.633033
31236171	chr2:31236171:C:T	1.16054e-27	-2.3584	-0.457513
31236284	chr2:31236284:G:A	5.784e-26	-5.9706e-10	1.09287
31236760	chr2:31236760:G:C	4.02745e-24	2.91152	2.42457
31236878	chr2:31236878:C:T	2.18559e-18	19.6166	-1.07627
31236978	chr2:31236978:G:A	8.09231e-27	-5.9706e-10	-0.873892
31237103	chr2:31237103:C:T	5.75257e-18	20.3331	-0.824968
31237259	chr2:31237259:TAGG:T	6.82454e-27	-5.9706e-10	-1.04428
31237485	chr2:31237485:A:C	3.26603e-27	-1.78123	-2.94673e-10
31237806	chr2:31237806:A:G	5.43684e-27	-5.9706e-10	-1.27161
31237842	chr2:31237842:C:G	2.33855e-26	-5.9706e-10	0.187308
31237993	chr2:31237993:T:G	2.79014e-26	-5.9706e-10	0.363872
31238507	chr2:31238507:C:T	1.32632e-26	-5.9706e-10	-0.379814
31238529	chr2:31238529:G:A	2.38294e-24	2.22849	2.5828
31238762	chr2:31238762:G:A	8.30381e-27	-5.9706e-10	-0.848092
31238907	chr2:31238907:G:T	6.21954e-27	-5.9706e-10	-1.13711
31238921	chr2:31238921:G:A	6.22396e-27	-5.9706e-10	-1.1364
31238961	chr2:31238961:A:G	5.44095e-27	-5.9706e-10	-1.27085
31238964	chr2:31238964:G:A	8.38728e-24	2.49998	3.56969
31239116	chr2:31239116:C:T	3.84755e-24	3.26263	2.02776
31239135	chr2:31239135:A:G	9.77648e-27	-5.9706e-10	-0.684826
31239177	chr2:31239177:G:A	2.36054e-24	2.58848	2.21336
31239423	chr2:31239423:G:A	5.63978e-27	-5.9706e-10	-1.23496
31239440	chr2:31239440:C:A	1.73718e-27	-2.09808	-0.314458
31239448	chr2:31239448:G:A	1.56159e-26	-5.9706e-10	-0.216518
31239507	chr2:31239507:C:A	0.00331334	52.7709	0.724269
31239720	chr2:31239720:A:G	2.11502e-26	-5.9706e-10	0.0868433
31239805	chr2:31239805:C:T	5.42658e-27	-5.9706e-10	-1.2735
31239937	chr2:31239937:G:A	2.38524e-23	7.11483	-2.94673e-10
31240032	chr2:31240032:G:A	5.49033e-27	-5.9706e-10	-1.26182
31240053	chr2:31240053:T:C	1.79688e-18	19.4206	-1.07607
31240152	chr2:31240152:G:A	6.76952e-27	-5.9706e-10	-1.05238
31240162	chr2:31240162:G:A	3.6584e-19	17.9604	-1.20746
31240178	chr2:31240178:A:T	6.24728e-08	40.9138	1.70271
31240584	chr2:31240584:C:T	5.45516e-27	-5.9706e-10	-1.26824
31240618	chr2:31240618:G:A	5.76186e-27	-5.9706e-10	-1.21355
31240668	chr2:31240668:C:A	2.21349e-06	46.0122	0.171825
31240694	chr2:31240694:C:T	6.77157e-27	-5.9706e-10	-1.05207
31240861	chr2:31240861:A:G	9.53478e-27	-5.9706e-10	-0.709859
31241122	chr2:31241122:C:T	6.20667e-27	-5.9706e-10	-1.13918
31241351	chr2:31241351:G:A	8.6896e-28	-2.06855	-1.03671
31241855	chr2:31241855:G:A	7.95894e-27	-5.9706e-10	-0.89051
31241963	chr2:31241963:A:G	0.0113936	53.8114	0.918869
31242084	chr2:31242084:GCTC:G	5.77859e-28	-2.25739	-1.25584
31242100	chr2:31242100:G:A	9.81735e-27	-5.9706e-10	-0.680655
31242108	chr2:31242108:C:T	2.77901e-05	48.1491	0.565056
31242162	chr2:31242162:C:T	6.67588e-27	-5.9706e-10	-1.06631
31242412	chr2:31242412:C:A	2.87271e-23	3.57532	3.72547
31242554	chr2:31242554:T:C	2.92895e-27	-1.89016	-2.94673e-10
31242669	chr2:31242669:T:G	6.28177e-27	-5.9706e-10	-1.12715
31242675	chr2:31242675:G:T	2.5315e-05	48.0761	0.544819
31242871	chr2:31242871:C:A	1.62917e-24	2.39894	2.03208
31242996	chr2:31242996:G:T	5.81312e-17	23.0788	-1.25765
31243105	chr2:31243105:C:T	9.71776e-27	-5.9706e-10	-0.690851
31243259	chr2:31243259:C:T	3.7062e-26	-5.9706e-10	0.647787
31243329	chr2:31243329:A:G	6.06822e-27	-5.9706e-10	-1.16174
31243459	chr2:31243459:TC:T	9.38558e-27	-5.9706e-10	-0.725632
31244485	chr2:31244485:T:A	7.74072e-16	25.106	-0.69588
31244553	chr2:31244553:G:C	1.14713e-26	-5.9706e-10	-0.524955
31245021	chr2:31245021:C:T	5.47033e-27	-5.9706e-10	-1.26547
31245186	chr2:31245186:G:A	2.43677e-27	-2.07413	-2.94673e-10
31245327	chr2:31245327:G:C	7.79887e-27	-5.9706e-10	-0.910827
31245860	chr2:31245860:C:T	6.25031e-27	-5.9706e-10	-1.13218
31245905	chr2:31245905:A:C	9.4221e-23	5.10651	3.38209
31246049	chr2:31246049:G:A	4.87459e-16	24.8295	-0.881786
31246156	chr2:31246156:G:A	9.57312e-18	21.2783	-1.26085
31246230	chr2:31246230:G:T	1.07462e-26	-5.9706e-10	-0.590251
31246641	chr2:31246641:C:T	5.63814e-27	-5.9706e-10	-1.23525
31247363	chr2:31247363:A:C	1.45587e-26	-5.9706e-10	-0.286616
31247407	chr2:31247407:A:G	7.07656e-27	-5.9706e-10	-1.00802
31247476	chr2:31247476:A:G	8.4537e-27	-5.9706e-10	-0.830202
31247781	chr2:31247781:A:G	7.46927e-27	-5.9706e-10	-0.954008
31248127	chr2:31248127:C:T	3.38122e-26	-5.9706e-10	0.556017
31248308	chr2:31248308:T:C	3.44851e-19	17.9659	-1.27209
31248927	chr2:31248927:C:T	5.47825e-27	-5.9706e-10	-1.26402
31248996	chr2:31248996:A:T	6.18694e-27	-5.9706e-10	-1.14237
31249040	chr2:31249040:G:T	1.99685e-27	-2.08811	-0.185127
31250329	chr2:31250329:C:T	6.75045e-18	20.9319	-1.26383
31250466	chr2:31250466:C:A	1.78278e-27	-2.38663	-2.94673e-10
31250940	chr2:31250940:G:C	6.09265e-27	-5.9706e-10	-1.15772
31251261	chr2:31251261:G:A	6.14649e-27	-5.9706e-10	-1.14892
31251621	chr2:31251621:A:C	6.6786e-05	49.4564	0.134534
31251653	chr2:31251653:C:T	3.6937e-26	0.644408	-2.94673e-10
31251807	chr2:31251807:C:T	5.50686e-27	-5.9706e-10	-1.25881
31252012	chr2:31252012:C:T	3.96339e-23	4.09899	3.52364
31252037	chr2:31252037:G:A	3.62826e-23	4.02992	3.50437
31252080	chr2:31252080:G:A	5.44365e-27	-5.9706e-10	-1.27036
31252218	chr2:31252218:A:G	1.29809e-26	-5.9706e-10	-0.401324
31252295	chr2:31252295:G:T	6.03139e-27	-5.9706e-10	-1.16783
31252388	chr2:31252388:A:G	1.15605e-23	4.58127	1.80927
31252447	chr2:31252447:A:G	6.06324e-27	-5.9706e-10	-1.16256
31252538	chr2:31252538:A:G	5.44453e-27	-5.9706e-10	-1.27019
31252543	chr2:31252543:C:T	5.42654e-27	-5.9706e-10	-1.2735
31252696	chr2:31252696:T:C	6.25109e-27	-5.9706e-10	-1.13205
31252960	chr2:31252960:C:T	1.78271e-27	-2.38667	-2.94673e-10
31253110	chr2:31253110:C:T	6.0376e-27	-5.9706e-10	-1.1668
31253908	chr2:31253908:G:A	5.51375e-27	-5.9706e-10	-1.25756
31254194	chr2:31254194:C:T	5.55179e-27	-5.9706e-10	-1.25069
31254309	chr2:31254309:A:T	9.67496e-26	1.72524	-0.117924
31254486	chr2:31254486:G:A	6.90289e-27	-5.9706e-10	-1.03287
31254519	chr2:31254519:C:T	2.39015e-27	-2.09345	-2.94673e-10
31254683	chr2:31254683:G:A	1.85258e-27	-2.34823	-2.94673e-10
31254723	chr2:31254723:G:A	3.85848e-25	1.99083	0.999808
31254972	chr2:31254972:G:A	0.46955	56.3827	2.0663
31255425	chr2:31255425:TCCTCATTCAGCTCTACCACAGACC:T	5.60102e-27	-5.9706e-10	-1.24186
31255477	chr2:31255477:T:G	3.05369e-27	-1.91545	0.0669979
31255826	chr2:31255826:G:A	7.32311e-26	0.841385	0.48743
31255954	chr2:31255954:A:G	8.82074e-18	21.209	-1.27343
31256368	chr2:31256368:G:A	4.63626e-26	0.46842	0.403268
31256559	chr2:31256559:G:A	4.15716e-26	0.625076	0.137536
31256687	chr2:31256687:A:G	5.88885e-27	-5.9706e-10	-1.19174
31256771	chr2:31256771:T:C	1.27307e-26	-5.9706e-10	-0.420788
31257033	chr2:31257033:C:T	1.45026e-27	-1.8062	-0.786863
31257034	chr2:31257034:C:T	0.00021519	47.2465	3.51455
31257116	chr2:31257116:A:C	5.55714e-27	-5.9706e-10	-1.24972
31257149	chr2:31257149:T:G	0.000309723	47.1641	3.96108
31257382	chr2:31257382:C:T	6.20836e-18	20.4754	-0.891007
31257453	chr2:31257453:G:A	5.84624e-27	-5.9706e-10	-1.19901
31257470	chr2:31257470:C:T	2.45479e-26	-5.9706e-10	0.23582
31257473	chr2:31257473:C:T	1.9082e-26	-5.9706e-10	-0.0160614
31257485	chr2:31257485:C:T	0.0013172	49.1363	3.43644
31257629	chr2:31257629:C:A	0.00157962	49.2811	3.47335
31257736	chr2:31257736:C:A	1.96061e-26	-5.9706e-10	0.0110369
31257784	chr2:31257784:C:G	1.86166e-26	-5.9706e-10	-0.0407521
31257835	chr2:31257835:C:T	1.6686e-26	-5.9706e-10	-0.150237
31257928	chr2:31257928:C:T	1.94355e-26	-5.9706e-10	0.00229546
31257934	chr2:31257934:G:A	7.12929e-27	-1.00059	-2.94673e-10
31258101	chr2:31258101:G:A	0.512198	54.3092	4.22677
31258197	chr2:31258197:C:T	4.33335e-19	17.358	-0.435789
31258261	chr2:31258261:A:G	6.79797e-27	-5.9706e-10	-1.04818
31258442	chr2:31258442:A:G	1.05558e-26	0.275266	-0.8834
31258620	chr2:31258620:G:A	1.3095e-26	-5.9706e-10	-0.392577
31258908	chr2:31258908:G:GT	2.4221e-26	0.594375	-0.371961
31258975	chr2:31258975:T:C	5.51789e-27	-5.9706e-10	-1.25681
31258989	chr2:31258989:G:A	5.81582e-27	-5.9706e-10	-1.20422
31259171	chr2:31259171:C:G	8.63748e-27	-5.9706e-10	-0.808695
31259199	chr2:31259199:C:T	8.35891e-27	-5.9706e-10	-0.841478
31259347	chr2:31259347:C:G	6.91057e-27	-5.9706e-10	-1.03175
31259434	chr2:31259434:A:G	1.74336e-19	17.273	-1.2613
31259759	chr2:31259759:C:A	5.47328e-27	-5.9706e-10	-1.26493
31259832	chr2:31259832:G:A	6.25523e-27	-5.9706e-10	-1.13139
31259880	chr2:31259880:A:G	6.05743e-27	-5.9706e-10	-1.16352
31260029	chr2:31260029:T:C	5.55076e-27	-5.9706e-10	-1.25087
31260156	chr2:31260156:G:A	5.97801e-27	-5.9706e-10	-1.17672
31260157	chr2:31260157:T:C	6.09831e-27	-5.9706e-10	-1.15679
31260195	chr2:31260195:C:T	8.82512e-27	-5.9706e-10	-0.787204
31260244	chr2:31260244:C:T	6.46986e-27	-5.9706e-10	-1.09765
31260347	chr2:31260347:G:A	6.75693e-27	-5.9706e-10	-1.05424
31260438	chr2:31260438:A:C	5.42744e-27	-5.9706e-10	-1.27334
31260652	chr2:31260652:A:G	6.09739e-27	-5.9706e-10	-1.15694
31261022	chr2:31261022:CAT:C	6.19201e-27	-5.9706e-10	-1.14155
31261024	chr2:31261024:T:C	5.75914e-27	-0.40965	-0.804368
31261169	chr2:31261169:T:C	5.80552e-27	-5.9706e-10	-1.206
31261337	chr2:31261337:C:T	5.52828e-27	-5.9706e-10	-1.25493
31261468	chr2:31261468:G:A	1.49644e-20	13.4892	0.0672203
31262214	chr2:31262214:A:T	7.90503e-27	-5.9706e-10	-0.897306
31262232	chr2:31262232:T:C	5.66892e-27	-5.9706e-10	-1.22981
31262341	chr2:31262341:G:A	1.75731e-20	13.6052	0.111874
31262466	chr2:31262466:T:C	2.08018e-24	5.64151	-0.966105
31263089	chr2:31263089:C:T	5.91445e-27	-5.9706e-10	-1.18741
31263172	chr2:31263172:C:T	1.63528e-26	-5.9706e-10	-0.170409
31263235	chr2:31263235:C:T	2.65175e-27	-1.98959	-2.94673e-10
31263772	chr2:31263772:C:T	6.05066e-27	-5.9706e-10	-1.16464
31264062	chr2:31264062:G:T	5.50754e-27	-5.9706e-10	-1.25869
31264296	chr2:31264296:T:C	5.43714e-27	-5.9706e-10	-1.27155
31264343	chr2:31264343:T:C	5.66954e-27	-5.9706e-10	-1.2297
31264375	chr2:31264375:G:A	5.90381e-27	-5.9706e-10	-1.18921
31264639	chr2:31264639:TTC:T	2.78363e-25	3.55347	-0.88935
31264736	chr2:31264736:T:C	2.42983e-26	0.752103	-0.526502
31264793	chr2:31264793:A:G	1.88056e-27	-2.33324	-2.94673e-10
31264839	chr2:31264839:G:C	2.72688e-20	14.6978	-0.541328
31265212	chr2:31265212:C:T	2.72669e-20	14.0553	0.10104
31265266	chr2:31265266:A:G	1.88354e-24	5.38189	-0.805789
31265272	chr2:31265272:G:A	3.93106e-26	1.82199	-1.1153
31265284	chr2:31265284:C:T	5.44878e-27	-5.9706e-10	-1.26941
31265391	chr2:31265391:G:A	2.43339e-20	13.9439	0.0987173
31265688	chr2:31265688:C:T	3.78627e-25	3.90322	-0.931472
31265962	chr2:31265962:A:G	6.11683e-27	-5.9706e-10	-1.15376
31266099	chr2:31266099:C:T	1.61572e-20	14.0741	-0.441052
31266126	chr2:31266126:G:A	9.17832e-27	-5.9706e-10	-0.747962
31266500	chr2:31266500:G:A	6.35532e-27	-5.9706e-10	-1.11551
31266709	chr2:31266709:G:A	2.36408e-27	-2.10442	-2.94673e-10
31266861	chr2:31266861:T:C	4.42219e-20	15.1431	-0.503189
31266891	chr2:31266891:C:G	5.51589e-27	-5.9706e-10	-1.25717
31266952	chr2:31266952:T:C	6.83045e-27	-5.9706e-10	-1.04342
31267043	chr2:31267043:G:T	5.43928e-27	-5.9706e-10	-1.27116
31267310	chr2:31267310:C:T	5.6519e-27	-5.9706e-10	-1.23281
31267531	chr2:31267531:A:G	1.58095e-26	-5.9706e-10	-0.204197
31267627	chr2:31267627:G:A	3.23643e-27	-1.79034	-2.94673e-10
31267782	chr2:31267782:G:A	5.46894e-27	-5.9706e-10	-1.26572
31267793	chr2:31267793:C:T	1.86487e-27	-2.34162	-2.94673e-10
31268300	chr2:31268300:A:G	7.76572e-28	-2.36327	-0.854405
31268324	chr2:31268324:A:G	2.53416e-27	-2.32109	0.286144
31268506	chr2:31268506:A:G	5.85071e-27	-5.9706e-10	-1.19824
31268602	chr2:31268602:C:T	1.54669e-26	-0.0754585	-0.150643
31268824	chr2:31268824:T:C	9.61476e-27	-0.0672268	-0.634279
31269027	chr2:31269027:T:C	5.57248e-27	-5.9706e-10	-1.24696
31269658	chr2:31269658:C:T	5.49664e-27	-5.9706e-10	-1.26067
31269847	chr2:31269847:A:G	5.42675e-27	-5.9706e-10	-1.27347
31269903	chr2:31269903:T:C	1.30811e-25	2.53821	-0.62926
31270158	chr2:31270158:C:T	6.47937e-27	-5.9706e-10	-1.09618
31270320	chr2:31270320:C:T	5.71789e-27	-5.9706e-10	-1.22121
31270529	chr2:31270529:T:A	5.43258e-27	-5.9706e-10	-1.27239
31270618	chr2:31270618:AAT:A	1.61504e-25	2.61446	-0.494732
31270777	chr2:31270777:G:A	1.12785e-25	2.70858	-0.947902
31271038	chr2:31271038:T:C	3.10715e-27	-1.8311	-2.94673e-10
31271069	chr2:31271069:G:T	6.63488e-27	-5.9706e-10	-1.07247
31271309	chr2:31271309:C:T	5.8248e-27	-5.9706e-10	-1.20268
31271487	chr2:31271487:A:G	5.90124e-27	-5.9706e-10	-1.18964
31271562	chr2:31271562:A:G	1.73729e-25	2.96553	-0.772842
31271780	chr2:31271780:G:A	7.278e-27	-5.9706e-10	-0.97995
31271989	chr2:31271989:A:C	4.98532e-27	-0.481882	-0.876426
31272412	chr2:31272412:C:A	1.17792e-27	-1.83995	-0.961109
31272504	chr2:31272504:G:GA	5.48025e-27	-5.9706e-10	-1.26366
31272535	chr2:31272535:G:C	6.39884e-27	-5.9706e-10	-1.10869
31272787	chr2:31272787:G:A	5.13834e-28	-2.38856	-1.2421
31272897	chr2:31272897:T:C	5.40387e-28	-2.37792	-1.20236
31272997	chr2:31272997:G:A	8.3159e-27	-5.9706e-10	-0.846637
31273134	chr2:31273134:A:C	5.91498e-27	-5.9706e-10	-1.18732
31273215	chr2:31273215:C:G	6.08449e-27	-5.9706e-10	-1.15906
31273550	chr2:31273550:T:C	7.45233e-27	-5.9706e-10	-0.956279
31273689	chr2:31273689:A:T	5.44245e-27	-5.9706e-10	-1.27058
31273812	chr2:31273812:C:T	6.13557e-26	2.22873	-1.07685
31274019	chr2:31274019:GTCTC:G	5.70285e-27	-5.9706e-10	-1.22384
31274118	chr2:31274118:A:G	8.79413e-26	2.75349	-1.24163
31274181	chr2:31274181:A:G	1.06072e-25	2.9141	-1.21478
31274573	chr2:31274573:C:T	5.4995e-27	-5.9706e-10	-1.26015
31274588	chr2:31274588:C:T	6.54071e-27	-5.9706e-10	-1.08676
31274707	chr2:31274707:C:G	5.95223e-27	-5.9706e-10	-1.18104
31274828	chr2:31274828:C:A	1.14028e-26	-5.9706e-10	-0.530948
31275164	chr2:31275164:C:A	5.43644e-27	-5.9706e-10	-1.27168
31275174	chr2:31275174:A:G	9.58456e-26	2.8489	-1.25097
31275232	chr2:31275232:G:T	5.47927e-27	-5.9706e-10	-1.26383
31275451	chr2:31275451:G:A	7.85775e-26	2.66294	-1.26366
31275778	chr2:31275778:A:G	5.44671e-27	-5.9706e-10	-1.26979
31275819	chr2:31275819:C:G	5.12512e-26	1.77827	-0.806339
31275925	chr2:31275925:A:C	8.07421e-27	-5.9706e-10	-0.87613
31276198	chr2:31276198:G:A	4.65071e-26	2.14489	-1.27009
31276617	chr2:31276617:C:T	5.0129e-28	-2.38593	-1.26945
31276619	chr2:31276619:G:GC	5.05048e-28	-2.37949	-1.26842
31276666	chr2:31276666:AATC:A	5.28181e-26	1.97776	-0.975715
31276792	chr2:31276792:A:G	6.28335e-27	-5.9706e-10	-1.1269
31276806	chr2:31276806:G:A	3.34437e-26	0.545059	-2.94673e-10
31276979	chr2:31276979:C:T	8.80315e-28	-2.36195	-0.730327
31277118	chr2:31277118:G:T	5.00163e-26	1.97462	-1.02708
31277327	chr2:31277327:G:C	5.21732e-28	-2.3831	-1.2323
31277413	chr2:31277413:TTA:T	2.07533e-25	3.46496	-1.09447
31277434	chr2:31277434:A:C	7.04979e-28	-2.27241	-1.04198
31277452	chr2:31277452:G:C	5.43069e-27	-5.9706e-10	-1.27274
31277731	chr2:31277731:C:T	7.66396e-27	-5.9706e-10	-0.928278
31277898	chr2:31277898:T:C	5.74909e-27	-5.9706e-10	-1.21577
31277967	chr2:31277967:A:T	9.5834e-26	2.53492	-0.937104
31278295	chr2:31278295:C:A	6.87045e-28	-2.34141	-0.998749
31278726	chr2:31278726:C:CTGA	5.7624e-27	-5.9706e-10	-1.21345
31279348	chr2:31279348:C:T	5.45075e-27	-5.9706e-10	-1.26905
31279516	chr2:31279516:G:A	1.14763e-25	2.57827	-0.800205
31279659	chr2:31279659:G:A	5.44982e-27	-5.9706e-10	-1.26922
31279774	chr2:31279774:G:A	1.83154e-26	-5.9706e-10	-0.0570619
31279935	chr2:31279935:G:A	5.42647e-27	-5.9706e-10	-1.27352
31280052	chr2:31280052:T:C	6.48553e-28	-2.38591	-1.01191
31280066	chr2:31280066:T:C	1.10896e-25	2.70503	-0.961246
31280090	chr2:31280090:C:T	5.96096e-28	-2.38242	-1.09974
31280120	chr2:31280120:C:T	1.3437e-25	2.71704	-0.781255
31280200	chr2:31280200:T:A	5.84509e-28	-2.38678	-1.11501
31280233	chr2:31280233:C:G	7.18823e-27	-0.992361	-2.94673e-10
31280360	chr2:31280360:A:C	5.85705e-28	-2.37666	-1.12309
31280561	chr2:31280561:C:T	5.43073e-27	-5.9706e-10	-1.27273
31280703	chr2:31280703:C:T	5.81825e-27	-5.9706e-10	-1.20381
31280840	chr2:31280840:G:C	5.98642e-28	-2.38456	-1.09334
31280841	chr2:31280841:A:T	5.9872e-28	-2.38443	-1.09334
31281177	chr2:31281177:G:A	5.46755e-27	-5.9706e-10	-1.26597
31281187	chr2:31281187:A:C	5.91884e-27	-5.9706e-10	-1.18667
31281653	chr2:31281653:A:G	8.24956e-26	2.12416	-0.676222
31281822	chr2:31281822:C:T	6.67073e-28	-2.09748	-1.27218
31281839	chr2:31281839:A:G	3.59307e-25	3.66189	-0.742517
31282070	chr2:31282070:T:C	5.56189e-27	-5.9706e-10	-1.24887
31282120	chr2:31282120:G:A	5.42856e-27	-5.9706e-10	-1.27313
31282135	chr2:31282135:G:A	5.44201e-27	-5.9706e-10	-1.27066
31282149	chr2:31282149:C:T	3.04444e-27	-1.85149	-2.94673e-10
31282560	chr2:31282560:C:T	1.12263e-27	-1.83068	-1.01845
31282640	chr2:31282640:C:A	8.95695e-27	-5.9706e-10	-0.772376
31282971	chr2:31282971:T:C	6.61028e-27	-5.9706e-10	-1.07618
31283410	chr2:31283410:G:A	5.43009e-27	-5.9706e-10	-1.27285
31283639	chr2:31283639:CCCTGACTCATTCCGATTACCTGCTCCACCTGACTCATTCTGATTACCTGCTCCA:C	1.13303e-25	2.46313	-0.697873
31283810	chr2:31283810:T:A	6.82105e-27	-5.9706e-10	-1.04479
31283840	chr2:31283840:G:A	5.46564e-27	-5.9706e-10	-1.26633
31283910	chr2:31283910:T:G	5.92875e-27	-5.9706e-10	-1.18499
31284366	chr2:31284366:C:G	7.78908e-27	-5.9706e-10	-0.912083
31284465	chr2:31284465:G:A	5.4582e-27	-5.9706e-10	-1.26769
31284778	chr2:31284778:G:T	5.45719e-27	-5.9706e-10	-1.26787
31284808	chr2:31284808:G:A	5.91003e-27	-5.9706e-10	-1.18815
31284810	chr2:31284810:T:A	5.8411e-26	2.34914	-1.24644
31285037	chr2:31285037:C:G	5.9883e-27	-5.9706e-10	-1.175
31285039	chr2:31285039:G:A	8.59618e-27	-5.9706e-10	-0.813488
31285111	chr2:31285111:C:T	6.74841e-27	-5.9706e-10	-1.0555
31285129	chr2:31285129:G:A	5.84581e-27	-5.9706e-10	-1.19908
31285307	chr2:31285307:C:G	5.49179e-28	-2.33716	-1.22697
31285475	chr2:31285475:A:G	5.88858e-27	-5.9706e-10	-1.19179
31285592	chr2:31285592:A:G	1.08206e-25	2.94666	-1.22743
31285665	chr2:31285665:T:C	2.91368e-27	-1.89539	-2.94673e-10
31285711	chr2:31285711:C:T	6.22899e-27	-5.9706e-10	-1.13559
31285953	chr2:31285953:G:A	5.34589e-25	4.03658	-0.719884
31285990	chr2:31285990:G:T	6.07681e-27	-5.9706e-10	-1.16033
31286043	chr2:31286043:C:A	6.87018e-27	-5.9706e-10	-1.03762
31286091	chr2:31286091:G:A	6.20555e-27	-5.9706e-10	-1.13936
31286103	chr2:31286103:G:A	7.08719e-27	-5.9706e-10	-1.00652
31286133	chr2:31286133:G:A	1.98182e-27	-2.28079	-2.94673e-10
31286189	chr2:31286189:G:C	4.66948e-26	2.08996	-1.21113
31286285	chr2:31286285:G:A	1.78022e-27	-2.38807	-2.94673e-10
31286297	chr2:31286297:A:G	5.58272e-27	-5.9706e-10	-1.24513
31286576	chr2:31286576:A:T	5.06835e-28	-2.38523	-1.25915
31286645	chr2:31286645:C:T	5.45739e-27	-5.9706e-10	-1.26784
31286657	chr2:31286657:A:G	9.44971e-26	1.87184	-0.288082
31286763	chr2:31286763:T:C	1.87901e-25	2.7182	-0.447085
31286911	chr2:31286911:T:C	1.14423e-25	3.04814	-1.27304
31287072	chr2:31287072:A:G	5.80131e-27	-5.9706e-10	-1.20672
31287091	chr2:31287091:C:T	2.12109e-27	-2.21288	-2.94673e-10
31287307	chr2:31287307:A:G	9.04392e-26	2.81169	-1.27182
31287415	chr2:31287415:T:G	9.97959e-27	-5.9706e-10	-0.664264
31287499	chr2:31287499:A:G	1.11703e-26	-5.9706e-10	-0.551544
31287674	chr2:31287674:T:G	5.70297e-27	-5.9706e-10	-1.22382
31287820	chr2:31287820:C:T	9.84014e-27	-5.9706e-10	-0.678336
31288101	chr2:31288101:C:G	1.34113e-26	-5.9706e-10	-0.368708
31288156	chr2:31288156:C:T	5.67458e-28	-2.36653	-1.16487
31288285	chr2:31288285:G:A	8.20705e-27	-5.9706e-10	-0.859813
31288497	chr2:31288497:C:T	5.94723e-27	-5.9706e-10	-1.18188
31288605	chr2:31288605:A:C	1.761e-26	-5.9706e-10	-0.0963397
31288812	chr2:31288812:AGC:A	5.44549e-27	-5.9706e-10	-1.27002
31288884	chr2:31288884:C:A	5.49376e-28	-2.30097	-1.26281
31288888	chr2:31288888:T:C	5.67147e-27	-5.9706e-10	-1.22936
31288989	chr2:31288989:G:A	6.54796e-27	-5.9706e-10	-1.08565
31289088	chr2:31289088:T:C	3.88174e-26	1.92689	-1.23282
31289099	chr2:31289099:C:T	2.09537e-25	3.33853	-0.958438
31289218	chr2:31289218:TA:T	1.0414e-26	-5.9706e-10	-0.621654
31290180	chr2:31290180:G:A	9.28967e-27	-5.9706e-10	-0.735903
31290345	chr2:31290345:C:T	5.45347e-27	-5.9706e-10	-1.26855
31290441	chr2:31290441:C:T	9.54992e-27	-5.9706e-10	-0.708273
31290584	chr2:31290584:C:T	3.81845e-25	3.74994	-0.769733
31290941	chr2:31290941:G:A	1.87809e-27	-2.33455	-2.94673e-10
31291611	chr2:31291611:C:CA	1.80421e-26	1.19887	-1.27097
31291684	chr2:31291684:A:G	5.72367e-27	-5.9706e-10	-1.2202
31291708	chr2:31291708:T:C	5.46824e-27	-5.9706e-10	-1.26585
31292527	chr2:31292527:T:C	1.84176e-27	-2.35409	-2.94673e-10
31292565	chr2:31292565:G:T	5.45773e-27	-5.9706e-10	-1.26777
31292612	chr2:31292612:A:AT	5.89763e-27	-5.9706e-10	-1.19025
31292634	chr2:31292634:A:G	8.06751e-28	-2.31371	-0.865839
31292955	chr2:31292955:A:T	8.17482e-27	-5.9706e-10	-0.863747
31293254	chr2:31293254:T:C	1.57077e-26	0.808879	-1.01954
31293815	chr2:31293815:A:G	7.08765e-26	2.40939	-1.11326
31293900	chr2:31293900:C:A	1.46894e-26	-5.9706e-10	-0.27768
31293912	chr2:31293912:T:C	1.58729e-26	-5.9706e-10	-0.200195
31293953	chr2:31293953:A:T	3.40988e-26	-5.9706e-10	0.564455
31294022	chr2:31294022:T:C	1.79605e-27	-2.37922	-2.94673e-10
31294064	chr2:31294064:C:G	3.90258e-26	1.86286	-1.16344
31294198	chr2:31294198:T:G	5.44275e-27	-5.9706e-10	-1.27052
31294518	chr2:31294518:C:T	7.29892e-27	-5.9706e-10	-0.97708
31294633	chr2:31294633:AAT:A	1.97899e-26	-5.9706e-10	0.0203676
31294637	chr2:31294637:C:G	1.97899e-26	-5.9706e-10	0.0203676
31294866	chr2:31294866:C:CA	5.43277e-27	-5.9706e-10	-1.27236
31295175	chr2:31295175:A:G	2.27373e-27	-2.14338	-2.94673e-10
31295302	chr2:31295302:C:T	1.86167e-27	-2.34333	-2.94673e-10
31295320	chr2:31295320:CA:C	7.88836e-28	-2.2359	-0.966101
31295325	chr2:31295325:A:G	2.41665e-26	0.757343	-0.537182
31295398	chr2:31295398:C:T	7.93122e-26	2.47309	-1.06451
31295480	chr2:31295480:A:G	3.66584e-25	-5.9706e-10	2.93942
31295501	chr2:31295501:C:T	5.95604e-27	-5.9706e-10	-1.1804
31295523	chr2:31295523:G:A	5.53011e-27	-5.9706e-10	-1.2546
31295603	chr2:31295603:C:A	8.3415e-27	0.403445	-1.24701
31295793	chr2:31295793:C:A	5.63075e-27	-5.9706e-10	-1.23656
31295942	chr2:31295942:CT:C	6.89781e-27	-5.9706e-10	-1.0336
31296123	chr2:31296123:G:A	6.78406e-27	-5.9706e-10	-1.05023
31296135	chr2:31296135:A:G	4.15594e-25	4.33034	-1.26544
31296418	chr2:31296418:TA:T	6.62874e-27	-5.9706e-10	-1.07339
31296649	chr2:31296649:G:A	5.55951e-26	1.05329	-2.94673e-10
31296970	chr2:31296970:G:A	7.71209e-28	-2.21737	-1.00723
31297157	chr2:31297157:A:G	2.10392e-27	-1.15401	-1.06699
31297958	chr2:31297958:C:T	6.48773e-27	-5.9706e-10	-1.09489
31298168	chr2:31298168:T:G	5.58772e-27	-5.9706e-10	-1.24424
31298370	chr2:31298370:T:C	7.53864e-27	0.322357	-1.26712
31298423	chr2:31298423:G:A	1.78908e-26	1.01226	-1.09278
31299667	chr2:31299667:C:G	5.6928e-27	-5.9706e-10	-1.2256
31299912	chr2:31299912:CTGGA:C	5.93546e-27	-5.9706e-10	-1.18386
31299988	chr2:31299988:G:T	7.29641e-28	-2.2731	-1.00691
31300297	chr2:31300297:G:T	5.80465e-27	-5.9706e-10	-1.20615
31300747	chr2:31300747:T:C	6.70279e-27	-5.9706e-10	-1.06228
31300883	chr2:31300883:T:C	7.95853e-28	-2.38855	-0.804602
31301245	chr2:31301245:C:G	1.11498e-26	-5.9706e-10	-0.553389
31301308	chr2:31301308:C:T	8.6738e-26	2.53868	-1.04059
31301398	chr2:31301398:A:G	9.82273e-27	0.244828	-0.924935
31301535	chr2:31301535:T:A	6.87377e-27	-5.9706e-10	-1.03709
31301552	chr2:31301552:G:A	7.37729e-27	-5.9706e-10	-0.9664
31301747	chr2:31301747:A:G	5.44323e-27	-5.9706e-10	-1.27043
31301889	chr2:31301889:C:A	1.45793e-25	3.24623	-1.22885
31301907	chr2:31301907:T:C	8.30759e-27	-5.9706e-10	-0.847637
31302086	chr2:31302086:A:G	7.86658e-28	-2.28258	-0.922186
31302523	chr2:31302523:A:G	5.3499e-28	-2.38855	-1.20176
31302534	chr2:31302534:C:A	6.80006e-28	-2.28885	-1.06161
31302713	chr2:31302713:T:A	2.7659e-27	-0.689725	-1.25771
31302765	chr2:31302765:T:C	1.23518e-26	-5.9706e-10	-0.451003
31302776	chr2:31302776:G:C	2.10308e-27	-2.2214	-2.94673e-10
31302810	chr2:31302810:G:A	6.49461e-27	-5.9706e-10	-1.09383
31303143	chr2:31303143:C:A	8.70519e-27	-5.9706e-10	-0.800886
31303446	chr2:31303446:A:T	1.40052e-26	-5.9706e-10	-0.325375
31303705	chr2:31303705:T:C	8.08026e-28	-2.24472	-0.933249
31303743	chr2:31303743:T:C	8.45709e-28	-2.25951	-0.872873
31304063	chr2:31304063:T:C	9.84785e-28	-2.37249	-0.607651
31304107	chr2:31304107:C:T	6.54556e-28	-2.27003	-1.11857
31304247	chr2:31304247:T:C	7.05949e-28	-2.28906	-1.02396
31304332	chr2:31304332:T:C	1.03673e-26	-5.9706e-10	-0.626148
31304377	chr2:31304377:CCT:C	7.16843e-28	-2.28705	-1.01066
31304504	chr2:31304504:T:TGA	6.10579e-27	-5.9706e-10	-1.15557
31304653	chr2:31304653:G:C	8.46264e-28	-2.2339	-0.897832
31304770	chr2:31304770:T:C	5.47732e-27	-5.9706e-10	-1.26419
31304928	chr2:31304928:C:T	6.55596e-28	-2.31442	-1.0726
31304987	chr2:31304987:A:G	3.75801e-27	-0.68586	-0.955056
31305043	chr2:31305043:G:A	1.34908e-27	-1.53692	-1.12847
31305139	chr2:31305139:T:C	2.97909e-27	-1.87319	-2.94673e-10
31305260	chr2:31305260:T:C	5.4664e-27	-5.9706e-10	-1.26619
31305497	chr2:31305497:GT:G	1.79092e-27	-2.18224	-0.199839
31305600	chr2:31305600:C:T	1.6773e-27	-2.27105	-0.176572
31305882	chr2:31305882:G:A	5.33596e-28	-2.32886	-1.26407
31305921	chr2:31305921:T:C	2.31132e-26	-5.9706e-10	0.175596
31305931	chr2:31305931:T:C	5.58519e-27	-5.9706e-10	-1.24469
31306140	chr2:31306140:T:C	1.17116e-26	0.769193	-1.27342
31306315	chr2:31306315:T:C	8.31248e-27	-0.594047	-0.253002
31306503	chr2:31306503:C:G	9.42511e-28	-2.27199	-0.75202
31306874	chr2:31306874:G:A	9.76371e-28	-2.36117	-0.627552
31307482	chr2:31307482:A:T	1.09739e-26	-5.9706e-10	-0.569291
31307540	chr2:31307540:T:C	6.7301e-28	-2.37271	-0.988092
31308104	chr2:31308104:T:C	6.19934e-27	-5.9706e-10	-1.14036
31308189	chr2:31308189:A:AT	5.03494e-28	-2.38658	-1.26441
31308272	chr2:31308272:T:C	8.70839e-27	-5.9706e-10	-0.800519
31308398	chr2:31308398:A:C	6.8802e-27	-5.9706e-10	-1.03616
31308960	chr2:31308960:G:T	5.9532e-27	-1.18088	-2.94673e-10
31309059	chr2:31309059:C:T	1.43259e-27	-1.38558	-1.21974
31309130	chr2:31309130:G:C	1.22933e-27	-2.35404	-0.404299
31309446	chr2:31309446:C:T	5.64297e-27	-5.9706e-10	-1.2344
31309550	chr2:31309550:G:C	5.00297e-28	-2.38825	-1.26911
31309621	chr2:31309621:G:T	4.50467e-26	0.842894	-2.94673e-10
31309889	chr2:31309889:C:T	6.23433e-27	-5.9706e-10	-1.13474
31310112	chr2:31310112:A:C	1.46099e-26	-5.9706e-10	-0.283108
31310285	chr2:31310285:T:C	1.35976e-27	-2.37085	-0.286645
31310754	chr2:31310754:C:G	6.79436e-27	-5.9706e-10	-1.04871
31310825	chr2:31310825:T:C	5.83361e-27	-5.9706e-10	-1.20117
31310881	chr2:31310881:AG:A	4.99129e-28	-2.38853	-1.27117
31311180	chr2:31311180:G:A	5.16922e-28	-2.3874	-1.23727
31311684	chr2:31311684:C:A	6.18082e-27	-5.9706e-10	-1.14336
31311817	chr2:31311817:C:T	7.84214e-28	-2.23321	-0.974667
31312090	chr2:31312090:G:C	6.86936e-27	-5.9706e-10	-1.03774
31312181	chr2:31312181:G:C	9.67288e-27	-5.9706e-10	-0.69548
31312206	chr2:31312206:G:A	9.62182e-27	-5.9706e-10	-0.700772
31312321	chr2:31312321:G:A	5.99896e-27	-5.9706e-10	-1.17322
31312521	chr2:31312521:G:A	5.53403e-27	-5.9706e-10	-1.25389
31312766	chr2:31312766:A:C	7.7012e-27	0.0126067	-0.936036
31312790	chr2:31312790:A:C	1.21487e-27	-2.33232	-0.437854
31312800	chr2:31312800:C:T	5.82984e-27	-5.9706e-10	-1.20182
31313097	chr2:31313097:G:A	6.30481e-27	-5.9706e-10	-1.12349
31313688	chr2:31313688:A:C	6.31662e-27	-5.9706e-10	-1.12162
31313946	chr2:31313946:C:T	5.65002e-27	-5.9706e-10	-1.23315
31314011	chr2:31314011:A:G	6.1318e-27	-5.9706e-10	-1.15132
31314220	chr2:31314220:T:G	8.99657e-27	-5.9706e-10	-0.767963
31314432	chr2:31314432:G:C	5.70563e-27	-0.941347	-0.282005
31314560	chr2:31314560:T:C	1.05623e-26	0.238076	-0.845594
31314952	chr2:31314952:T:C	2.75395e-25	2.35698	0.296422
31315020	chr2:31315020:T:C	1.08431e-26	0.287355	-0.868631
31315065	chr2:31315065:T:C	1.30903e-26	-0.825332	0.432398
31315070	chr2:31315070:A:G	1.02956e-26	-5.9706e-10	-0.633092
31315071	chr2:31315071:G:A	9.28379e-27	-5.9706e-10	-0.736536
31315076	chr2:31315076:A:C	1.01825e-26	-5.9706e-10	-0.644131
31315114	chr2:31315114:T:C	1.2876e-26	-5.9706e-10	-0.409439
31315149	chr2:31315149:T:A	7.72875e-27	0.112132	-1.03199
31315169	chr2:31315169:T:C	2.46461e-27	-0.789255	-1.27352
31315220	chr2:31315220:G:T	5.87974e-28	-2.37753	-1.11835
31315363	chr2:31315363:G:A	5.43164e-27	-5.9706e-10	-1.27257
31315772	chr2:31315772:C:T	7.35256e-27	-5.9706e-10	-0.969757
31315773	chr2:31315773:G:A	8.99283e-27	0.155526	-0.923904
31315859	chr2:31315859:C:T	7.35256e-27	-5.9706e-10	-0.969757
31315868	chr2:31315868:C:T	6.30238e-27	-0.147044	-0.976834
31315957	chr2:31315957:T:G	7.3782e-27	0.274417	-1.24069
31316178	chr2:31316178:A:T	5.44017e-27	-5.9706e-10	-1.271
31316476	chr2:31316476:A:G	6.26041e-27	0.129707	-1.26027
31317102	chr2:31317102:G:A	6.58161e-27	-5.9706e-10	-1.08053
31317160	chr2:31317160:C:A	5.19592e-28	-2.34779	-1.27172
31317171	chr2:31317171:T:C	7.17107e-27	-5.9706e-10	-0.994751
31317262	chr2:31317262:G:T	7.13324e-27	-5.9706e-10	-1.00004
31317430	chr2:31317430:G:A	6.12196e-27	-0.281585	-0.871339
31317642	chr2:31317642:TCTCAGAATAGCATTTG:T	1.0497e-26	0.409069	-1.02278
31317675	chr2:31317675:C:T	5.8581e-27	-5.9706e-10	-1.19698
31317999	chr2:31317999:G:C	6.16528e-27	-5.9706e-10	-1.14587
31318060	chr2:31318060:T:C	4.89124e-27	-0.171094	-1.20627
31318525	chr2:31318525:T:C	5.2449e-28	-2.33869	-1.27145
31318549	chr2:31318549:T:C	2.09819e-27	-1.00171	-1.22202
31318569	chr2:31318569:C:G	5.93248e-28	-2.23839	-1.24856
31318810	chr2:31318810:G:A	9.9558e-27	-5.9706e-10	-0.666651
31319120	chr2:31319120:C:T	6.0637e-28	-2.38526	-1.07981
31319409	chr2:31319409:C:T	8.4857e-27	-5.9706e-10	-0.826423
31319516	chr2:31319516:A:T	7.256e-27	-5.9706e-10	-0.982977
31320052	chr2:31320052:A:G	4.47374e-27	-0.198872	-1.26771
31320072	chr2:31320072:C:G	5.47464e-28	-2.29428	-1.27298
31320111	chr2:31320111:C:A	8.18239e-27	-0.862822	-2.94673e-10
31320182	chr2:31320182:G:A	5.94524e-27	-5.9706e-10	-1.18222
31320214	chr2:31320214:A:C	5.25657e-28	-2.34872	-1.2592
31320258	chr2:31320258:A:G	6.84629e-28	-2.13664	-1.20704
31320281	chr2:31320281:A:T	5.45193e-27	-5.9706e-10	-1.26884
31320320	chr2:31320320:A:T	5.71574e-27	-5.9706e-10	-1.22158
31320349	chr2:31320349:A:G	5.43307e-27	-5.9706e-10	-1.2723
31320441	chr2:31320441:G:A	5.95493e-27	-5.9706e-10	-1.18059
31320535	chr2:31320535:T:C	5.48493e-28	-2.2929	-1.27249
31320829	chr2:31320829:C:T	1.81361e-27	-2.36949	-2.94673e-10
31321237	chr2:31321237:G:A	5.22119e-28	-2.34115	-1.27352
31321290	chr2:31321290:G:T	5.18335e-28	-2.34842	-1.27352
31321507	chr2:31321507:A:G	5.18626e-28	-2.34808	-1.2733
31321858	chr2:31321858:T:C	7.07246e-28	-2.31789	-0.993289
31322000	chr2:31322000:G:A	5.2756e-28	-2.35785	-1.24645
31322037	chr2:31322037:G:A	5.87268e-27	-5.9706e-10	-1.1945
31322206	chr2:31322206:C:T	2.02686e-27	-2.25832	-2.94673e-10
31322327	chr2:31322327:T:G	6.88841e-27	-5.9706e-10	-1.03497
31322730	chr2:31322730:C:T	5.14778e-28	-2.38701	-1.24182
31322795	chr2:31322795:A:G	5.8725e-27	-1.80798	0.613459
31322843	chr2:31322843:T:C	5.46466e-27	-5.9706e-10	-1.2665
31323305	chr2:31323305:C:T	5.53259e-27	-1.25415	-2.94673e-10
31323596	chr2:31323596:T:C	8.94474e-27	-5.9706e-10	-0.773741
31323771	chr2:31323771:G:A	5.99647e-27	-5.9706e-10	-1.17364
31324218	chr2:31324218:A:G	5.0244e-26	-1.06886	2.02094
31324225	chr2:31324225:T:C	3.2196e-27	-2.00947	0.213921
31324372	chr2:31324372:G:A	5.00854e-26	-0.854857	1.80378
31324631	chr2:31324631:A:G	6.72571e-27	-5.9706e-10	-1.05887
31324907	chr2:31324907:A:G	3.71094e-27	-2.09854	0.445021
31324953	chr2:31324953:T:G	7.86212e-27	-5.9706e-10	-0.90275
31325636	chr2:31325636:C:A	7.51048e-27	-5.9706e-10	-0.948507
31326474	chr2:31326474:A:T	9.1379e-27	-5.9706e-10	-0.752376
31326660	chr2:31326660:C:T	5.54053e-27	-5.9706e-10	-1.25272
31326750	chr2:31326750:C:T	5.01095e-28	-2.38614	-1.26962
31326796	chr2:31326796:G:A	1.79869e-27	-2.26755	-0.110192
31326801	chr2:31326801:A:C	8.09903e-27	-5.9706e-10	-0.873061
31326891	chr2:31326891:T:C	1.82098e-27	-2.33797	-0.0274661
31327009	chr2:31327009:A:G	6.60558e-28	-2.18989	-1.18959
31327108	chr2:31327108:A:G	1.54876e-27	-1.28104	-1.24632
31327184	chr2:31327184:T:C	5.511e-27	-5.9706e-10	-1.25806
31327314	chr2:31327314:G:A	4.17012e-27	-0.418721	-1.11814
31327334	chr2:31327334:C:T	5.47174e-27	-5.9706e-10	-1.26521
31327357	chr2:31327357:T:A	1.2052e-27	-2.38343	-0.394725
31327539	chr2:31327539:T:C	5.69357e-27	-5.9706e-10	-1.22547
31327584	chr2:31327584:A:G	5.44869e-27	-5.9706e-10	-1.26943
31327806	chr2:31327806:T:C	1.57066e-27	-2.36946	-0.143855
31328020	chr2:31328020:T:C	6.75326e-28	-2.15433	-1.20304
31328418	chr2:31328418:T:G	5.32655e-28	-2.38783	-1.20685
31328432	chr2:31328432:A:G	7.67318e-28	-2.37446	-0.855199
31328612	chr2:31328612:G:T	5.33011e-28	-2.32439	-1.26963
31328650	chr2:31328650:A:G	2.01861e-27	-2.2624	-2.94673e-10
31328986	chr2:31328986:G:A	3.62336e-26	-5.9706e-10	0.625182
31329211	chr2:31329211:A:T	5.49661e-27	-5.9706e-10	-1.26067
31329475	chr2:31329475:T:C	5.74306e-27	-5.9706e-10	-1.21681
31330036	chr2:31330036:C:A	9.9014e-28	-2.31191	-0.662806
31330292	chr2:31330292:C:G	2.17344e-27	-1.0511	-1.1374
31330528	chr2:31330528:G:A	1.30152e-27	-1.4454	-1.25588
31331121	chr2:31331121:C:A	8.31032e-28	-2.04947	-1.10043
31331254	chr2:31331254:C:A	2.71168e-27	-1.96724	-2.94673e-10
31331323	chr2:31331323:T:C	1.57974e-26	-0.204961	-2.94673e-10
31332166	chr2:31332166:T:C	6.82974e-28	-2.07409	-1.27201
31332250	chr2:31332250:C:A	2.62635e-26	-5.9706e-10	0.303376
31332553	chr2:31332553:C:T	5.62851e-27	-0.136091	-1.10087
31332575	chr2:31332575:C:T	7.23977e-27	-5.9706e-10	-0.985217
31332743	chr2:31332743:G:T	6.33317e-27	-5.9706e-10	-1.119
31333396	chr2:31333396:T:C	5.97684e-27	-5.9706e-10	-1.17691
31333409	chr2:31333409:G:A	6.67969e-27	-5.9706e-10	-1.06573
31333600	chr2:31333600:T:C	4.18171e-26	-5.9706e-10	0.768498
31333973	chr2:31333973:T:G	5.55088e-27	-5.9706e-10	-1.25085
31334022	chr2:31334022:C:A	6.01852e-27	-5.9706e-10	-1.16996
31334120	chr2:31334120:C:T	2.75743e-27	-0.742235	-1.20827
31334442	chr2:31334442:G:A	8.47786e-28	-2.31081	-0.819127
31334481	chr2:31334481:T:C	6.73782e-28	-2.32138	-1.03828
31334877	chr2:31334877:T:C	7.08507e-27	-5.9706e-10	-1.00682
31335080	chr2:31335080:A:G	1.06041e-26	-5.9706e-10	-0.603561
31335249	chr2:31335249:AAG:A	2.05454e-27	-1.02138	-1.22337
31335264	chr2:31335264:A:G	5.44029e-27	-5.9706e-10	-1.27097
31335440	chr2:31335440:T:C	1.00762e-27	-2.30187	-0.655346
31335917	chr2:31335917:C:G	7.85985e-27	-5.9706e-10	-0.903038
31336229	chr2:31336229:G:C	8.54722e-28	-2.2998	-0.821984
31337085	chr2:31337085:C:T	6.41939e-28	-2.34283	-1.06524
31337187	chr2:31337187:A:G	1.55955e-26	-5.9706e-10	-0.217826
31337283	chr2:31337283:A:T	8.65153e-27	-5.9706e-10	-0.80707
31337516	chr2:31337516:T:C	7.49101e-27	-5.9706e-10	-0.951102
31337627	chr2:31337627:G:C	9.89963e-26	-5.9706e-10	1.63028
31337655	chr2:31337655:T:C	9.9915e-26	-5.9706e-10	1.63951
31337706	chr2:31337706:G:A	3.66075e-27	-1.66714	-2.94673e-10
31338085	chr2:31338085:A:G	2.46225e-26	-5.9706e-10	0.238856
31338123	chr2:31338123:T:C	9.88139e-26	-5.9706e-10	1.62843
31338178	chr2:31338178:G:A	5.46968e-27	-5.9706e-10	-1.26559
31338260	chr2:31338260:C:T	9.1389e-27	-5.9706e-10	-0.752266
31338663	chr2:31338663:T:C	5.57801e-27	-5.9706e-10	-1.24597
31338869	chr2:31338869:A:G	6.15812e-27	-1.14704	-2.94673e-10
31339000	chr2:31339000:C:T	5.10061e-28	-2.36606	-1.27197
31339061	chr2:31339061:G:T	6.70547e-27	-5.9706e-10	-1.06188
31339110	chr2:31339110:C:T	2.88954e-24	5.00405	-2.94673e-10
31339457	chr2:31339457:G:C	1.03259e-26	-0.630155	-2.94673e-10
31339546	chr2:31339546:C:T	6.13495e-28	-2.17991	-1.27348
31340148	chr2:31340148:A:C	6.31027e-27	-1.12263	-2.94673e-10
31340241	chr2:31340241:C:A	1.75315e-26	-5.9706e-10	-0.100807
31340251	chr2:31340251:T:C	8.68311e-27	-5.9706e-10	-0.803426
31340610	chr2:31340610:C:T	5.46604e-27	-5.9706e-10	-1.26625
31340931	chr2:31340931:A:G	5.38744e-27	-1.28074	-2.94673e-10
31341019	chr2:31341019:C:T	6.27265e-28	-2.15897	-1.27222
31341439	chr2:31341439:T:C	5.42744e-27	-5.9706e-10	-1.27334
31341684	chr2:31341684:C:T	2.95717e-27	-1.88057	-2.94673e-10
31342159	chr2:31342159:A:C	5.60467e-27	-5.9706e-10	-1.24121
31342312	chr2:31342312:A:G	7.24683e-27	-5.9706e-10	-0.984242
31342557	chr2:31342557:C:A	3.92851e-26	-5.9706e-10	0.706038
31342573	chr2:31342573:A:T	1.18132e-26	-5.9706e-10	-0.495584
31343137	chr2:31343137:C:T	5.73007e-27	-5.9706e-10	-1.21908
31343156	chr2:31343156:C:G	5.59624e-27	-1.24271	-2.94673e-10
31343210	chr2:31343210:T:C	5.51365e-27	-5.9706e-10	-1.25758
31343634	chr2:31343634:GT:G	6.64684e-28	-2.11916	-1.25409
31344423	chr2:31344423:T:C	5.58971e-27	-5.9706e-10	-1.24388
31344432	chr2:31344432:T:G	3.15684e-27	-0.797349	-1.01788
31344765	chr2:31344765:G:A	8.24596e-27	-5.9706e-10	-0.855082
31344766	chr2:31344766:T:G	6.15191e-28	-2.38433	-1.0663
31344877	chr2:31344877:T:C	5.49344e-27	-1.26125	-2.94673e-10
31345061	chr2:31345061:C:T	6.21701e-26	-5.9706e-10	1.16507
31345063	chr2:31345063:G:A	1.86363e-27	-1.34154	-1.00074
31345221	chr2:31345221:A:T	5.89406e-27	-5.9706e-10	-1.19086
31345482	chr2:31345482:A:G	7.64218e-27	-5.9706e-10	-0.931123
31345495	chr2:31345495:T:C	1.29003e-27	-1.95735	-0.752792
31345860	chr2:31345860:T:C	1.30154e-27	-2.05389	-0.647368
31345926	chr2:31345926:CA:C	6.75693e-27	-5.9706e-10	-1.05424
31346048	chr2:31346048:T:G	5.616e-27	-5.9706e-10	-1.23919
31346342	chr2:31346342:C:T	8.29535e-27	-5.9706e-10	-0.849111
31346439	chr2:31346439:A:G	2.47468e-27	-2.08437	0.0256746
31346444	chr2:31346444:G:A	1.61404e-27	-1.21273	-1.27334
31346508	chr2:31346508:C:G	2.40945e-27	-2.15877	0.0733655
31346605	chr2:31346605:A:G	2.28011e-27	-2.30595	0.16537
31346727	chr2:31346727:C:A	1.29034e-26	-5.9706e-10	-0.407315
31346881	chr2:31346881:C:T	5.59043e-27	-5.9706e-10	-1.24375
31347057	chr2:31347057:G:A	3.24974e-27	-0.532845	-1.25339
31347203	chr2:31347203:A:G	2.73387e-27	-2.08928	0.130194
31347221	chr2:31347221:T:C	8.01175e-27	-5.9706e-10	-0.883896
31347249	chr2:31347249:G:C	2.11577e-27	-1.09391	-1.12148
31347510	chr2:31347510:T:C	2.54928e-27	-2.04414	0.0151465
31347724	chr2:31347724:G:C	7.53481e-27	-5.9706e-10	-0.945273
31347760	chr2:31347760:C:T	1.6237e-27	-2.33589	-0.144208
31347765	chr2:31347765:A:G	1.87311e-27	-2.30537	-0.0318386
31347823	chr2:31347823:G:A	1.76085e-27	-2.28952	-0.109489
31348000	chr2:31348000:C:T	5.524e-27	-5.9706e-10	-1.2557
31348161	chr2:31348161:C:T	5.66316e-27	-5.9706e-10	-1.23082
31348198	chr2:31348198:T:C	1.82696e-27	-2.36215	-2.94673e-10
31348331	chr2:31348331:G:A	5.59474e-27	-5.9706e-10	-1.24298
31348565	chr2:31348565:C:T	5.59401e-27	-5.9706e-10	-1.24311
31348920	chr2:31348920:A:G	2.182e-27	-2.33674	0.152182
31349018	chr2:31349018:T:C	5.558e-27	-5.9706e-10	-1.24957
31349106	chr2:31349106:T:C	6.40149e-27	-5.9706e-10	-1.10828
31349319	chr2:31349319:C:G	1.4084e-27	-2.3025	-0.319854
31349405	chr2:31349405:C:T	1.54771e-26	-0.225442	-2.94673e-10
31349532	chr2:31349532:A:G	2.0397e-27	-1.34071	-0.911292
31349573	chr2:31349573:C:G	5.55082e-27	-5.9706e-10	-1.25086
31349866	chr2:31349866:C:T	2.43279e-27	-0.984608	-1.09116
31350589	chr2:31350589:A:T	2.80127e-27	-0.849262	-1.08547
31350871	chr2:31350871:C:T	1.09078e-27	-1.72901	-1.1489
31350903	chr2:31350903:G:A	1.0013e-27	-1.79262	-1.17088
31350943	chr2:31350943:AACT:A	1.70988e-26	-0.370399	0.244602
31350987	chr2:31350987:A:G	1.11281e-26	-5.9706e-10	-0.555336
31351323	chr2:31351323:T:C	1.18229e-26	-5.9706e-10	-0.49477
31351348	chr2:31351348:C:T	3.07332e-27	-0.897824	-0.944224
31351588	chr2:31351588:G:A	1.01294e-26	-0.649366	-2.94673e-10
31352036	chr2:31352036:A:G	8.59312e-27	-5.9706e-10	-0.813845
31352044	chr2:31352044:T:C	8.29215e-27	-5.9706e-10	-0.849496
31352076	chr2:31352076:C:T	1.32801e-26	-5.9706e-10	-0.378543
31352115	chr2:31352115:T:C	7.79512e-28	-2.06712	-1.14677
31352128	chr2:31352128:T:C	5.45232e-27	-5.9706e-10	-1.26876
31352449	chr2:31352449:A:C	2.69589e-27	-0.906797	-1.06628
31352800	chr2:31352800:C:T	5.09457e-28	-2.38752	-1.25169
31353055	chr2:31353055:T:C	2.12594e-27	-0.98714	-1.22345
31353322	chr2:31353322:G:A	8.75064e-28	-1.97545	-1.12281
31353855	chr2:31353855:T:C	5.42816e-27	-5.9706e-10	-1.27321
31354134	chr2:31354134:C:T	1.82314e-27	-2.36424	-2.94673e-10
31354218	chr2:31354218:C:A	1.85485e-26	-5.9706e-10	-0.0444161
31354369	chr2:31354369:T:C	2.67385e-27	-1.98129	-2.94673e-10
31354375	chr2:31354375:G:C	1.8313e-27	-2.35978	-2.94673e-10
31354572	chr2:31354572:C:G	6.18502e-26	-0.273447	1.43336
31355007	chr2:31355007:A:G	2.07849e-27	-2.23317	-2.94673e-10
31355014	chr2:31355014:A:C	2.51273e-26	0.369714	-0.110566
31355383	chr2:31355383:T:C	2.18349e-26	0.210805	-0.0921005
31355657	chr2:31355657:T:C	2.0096e-26	0.291818	-0.256101
31355803	chr2:31355803:G:C	7.75007e-28	-1.97243	-1.24725
31355984	chr2:31355984:G:A	6.45234e-27	-5.9706e-10	-1.10036
31356069	chr2:31356069:A:C	1.2639e-26	-5.9706e-10	-0.428021
31356103	chr2:31356103:A:C	2.27836e-26	-1.36927	1.53051
31356468	chr2:31356468:G:C	3.21738e-26	-1.34839	1.85473
31356487	chr2:31356487:A:G	5.49895e-27	-5.9706e-10	-1.26025
31356976	chr2:31356976:A:G	6.12907e-27	-5.9706e-10	-1.15176
31357259	chr2:31357259:A:G	7.01569e-27	-5.9706e-10	-1.01666
31357384	chr2:31357384:A:T	3.03265e-27	-0.768832	-1.08654
31357480	chr2:31357480:T:C	5.50987e-27	-5.9706e-10	-1.25827
31357523	chr2:31357523:G:A	1.77935e-27	-2.38856	-2.94673e-10
31357604	chr2:31357604:G:C	1.00713e-26	-5.9706e-10	-0.655115
31357618	chr2:31357618:C:T	7.15605e-27	-1.20503	0.208186
31357649	chr2:31357649:TATA:T	3.22525e-27	-1.27958	-0.514218
31357928	chr2:31357928:A:C	9.38888e-27	-0.340321	-0.384958
31358337	chr2:31358337:T:C	1.85776e-27	-2.34544	-2.94673e-10
31358524	chr2:31358524:G:A	6.76736e-27	-5.9706e-10	-1.0527
31358573	chr2:31358573:C:T	5.15487e-28	-2.36992	-1.25753
31358840	chr2:31358840:T:C	7.63427e-28	-2.37811	-0.85663
31359419	chr2:31359419:C:T	5.22967e-28	-2.37287	-1.24017
31359446	chr2:31359446:C:T	6.62222e-28	-2.16281	-1.21415
31359576	chr2:31359576:C:T	6.91564e-27	-5.9706e-10	-1.03102
31359781	chr2:31359781:G:A	6.70615e-27	-5.9706e-10	-1.06178
31360146	chr2:31360146:G:A	6.85984e-27	-5.9706e-10	-1.03912
31360391	chr2:31360391:C:T	2.4803e-27	-0.993285	-1.06314
31360508	chr2:31360508:AAAAT:A	7.05007e-27	-5.9706e-10	-1.01177
31360552	chr2:31360552:T:C	5.38285e-28	-2.3825	-1.20167
31361169	chr2:31361169:C:T	6.35957e-28	-2.15864	-1.25879
31361664	chr2:31361664:T:C	3.50803e-27	-0.854789	-0.854963
31361973	chr2:31361973:G:A	1.73757e-26	-1.29686	1.18712
31362008	chr2:31362008:A:T	1.17144e-27	-2.19315	-0.613426
31362209	chr2:31362209:G:A	2.7034e-27	-0.807215	-1.16308
31362211	chr2:31362211:G:C	6.56542e-27	-5.9706e-10	-1.08299
31362349	chr2:31362349:T:A	5.41276e-28	-2.34473	-1.2339
31362783	chr2:31362783:G:C	4.29023e-27	-0.806981	-0.701484
31363105	chr2:31363105:A:G	6.84571e-28	-2.36377	-0.979996
31363217	chr2:31363217:C:T	1.16293e-26	-5.9706e-10	-0.511279
31363236	chr2:31363236:T:C	5.48465e-27	-5.9706e-10	-1.26285
31363420	chr2:31363420:C:T	9.81226e-27	-5.9706e-10	-0.681173
31363496	chr2:31363496:C:G	1.50013e-26	-5.9706e-10	-0.256667
31363510	chr2:31363510:G:A	3.50666e-26	-5.9706e-10	0.592443
31363549	chr2:31363549:A:C	5.46649e-27	-5.9706e-10	-1.26617
31363886	chr2:31363886:C:A	2.34637e-27	-2.11194	-2.94673e-10
31363995	chr2:31363995:G:A	5.42807e-27	-5.9706e-10	-1.27322
31364369	chr2:31364369:G:A	1.80783e-26	-1.44492	1.37483
31364645	chr2:31364645:C:A	5.54537e-27	-1.10163	-0.150211
31365101	chr2:31365101:C:A	5.65376e-27	-5.9706e-10	-1.23248
31365354	chr2:31365354:T:C	5.76987e-27	-5.9706e-10	-1.21216
31365711	chr2:31365711:A:G	5.59982e-28	-2.30001	-1.24464
31366335	chr2:31366335:T:C	1.81769e-27	-2.36724	-2.94673e-10
31366548	chr2:31366548:T:C	5.91612e-28	-2.26337	-1.22633
31366788	chr2:31366788:T:C	6.77003e-28	-2.23004	-1.12485
31366981	chr2:31366981:G:A	2.63549e-27	-0.760708	-1.23503
31367232	chr2:31367232:A:G	1.91177e-27	-2.31677	-2.94673e-10
31367290	chr2:31367290:A:G	8.53057e-27	-0.0784296	-0.74272
31367463	chr2:31367463:G:A	5.53014e-27	-5.9706e-10	-1.25459
31367512	chr2:31367512:G:A	5.39442e-27	-1.27944	-2.94673e-10
31367679	chr2:31367679:A:G	6.15165e-28	-2.25862	-1.19205
31367750	chr2:31367750:G:A	5.92308e-27	-5.9706e-10	-1.18595
31367760	chr2:31367760:G:C	5.99409e-28	-2.24676	-1.22986
31367893	chr2:31367893:C:T	5.8287e-28	-2.27113	-1.23346
31367919	chr2:31367919:C:G	2.15227e-27	-1.29004	-0.908238
31368051	chr2:31368051:T:C	8.064e-28	-2.27672	-0.903263
31368518	chr2:31368518:ACAGG:A	2.10766e-27	-2.21923	-2.94673e-10
31368895	chr2:31368895:T:C	2.3295e-27	-2.11915	-2.94673e-10
31369334	chr2:31369334:A:G	6.69776e-27	-5.9706e-10	-1.06303
31369457	chr2:31369457:A:C	7.318e-27	-1.8011	0.82663
31369537	chr2:31369537:A:G	2.82175e-27	-1.52071	-0.406738
31369546	chr2:31369546:A:G	7.03533e-27	-5.9706e-10	-1.01386
31370029	chr2:31370029:C:T	2.71532e-27	-2.04071	0.0748103
31370089	chr2:31370089:T:C	6.10909e-28	-2.28552	-1.17209
31370110	chr2:31370110:C:T	5.55425e-27	-5.9706e-10	-1.25024
31370216	chr2:31370216:T:C	5.44126e-27	-5.9706e-10	-1.2708
31370259	chr2:31370259:T:C	5.25221e-28	-2.38541	-1.22333
31370567	chr2:31370567:T:C	6.45691e-27	-5.9706e-10	-1.09966
31370586	chr2:31370586:A:C	6.58897e-27	-5.9706e-10	-1.07941
31370638	chr2:31370638:A:G	5.42703e-27	-5.9706e-10	-1.27341
31371208	chr2:31371208:T:TG	1.97952e-27	-2.28195	-2.94673e-10
31371302	chr2:31371302:G:C	1.78003e-27	-2.38818	-2.94673e-10
31371307	chr2:31371307:T:C	6.10935e-28	-2.26211	-1.19546
31371771	chr2:31371771:G:A	1.18632e-26	-5.9706e-10	-0.491364
31371975	chr2:31371975:C:T	2.12135e-27	-2.21275	-2.94673e-10
31372009	chr2:31372009:G:A	1.78476e-27	-2.38552	-2.94673e-10
31372333	chr2:31372333:T:G	1.8692e-26	-5.9706e-10	-0.0367102
31372529	chr2:31372529:G:A	2.53089e-27	-2.03624	-2.94673e-10
31372558	chr2:31372558:T:C	7.96515e-28	-2.17028	-1.02204
31372708	chr2:31372708:A:G	1.84804e-27	-2.35068	-2.94673e-10
31372897	chr2:31372897:C:T	5.42943e-27	-5.9706e-10	-1.27297
31372966	chr2:31372966:A:G	5.44178e-27	-5.9706e-10	-1.2707
31373230	chr2:31373230:C:T	5.32173e-28	-2.38614	-1.20945
31373272	chr2:31373272:G:A	2.71982e-27	-1.96424	-2.94673e-10
31373547	chr2:31373547:TTG:T	8.09139e-28	-2.30504	-0.871549
31373653	chr2:31373653:G:A	6.0409e-28	-2.21922	-1.24962
31373865	chr2:31373865:G:A	2.2899e-27	-2.1363	-2.94673e-10
31374097	chr2:31374097:T:C	6.83608e-27	-2.3359	1.29331
31374264	chr2:31374264:G:A	6.94955e-28	-2.38255	-0.946166
31374299	chr2:31374299:T:C	1.01406e-27	-2.34403	-0.606814
31374361	chr2:31374361:G:T	5.51273e-27	-5.9706e-10	-1.25775
31374523	chr2:31374523:A:G	6.22e-27	-5.9706e-10	-1.13704
31374544	chr2:31374544:A:G	1.72443e-27	-2.38855	-0.0313581
31374903	chr2:31374903:G:C	1.10792e-27	-2.35294	-0.509382
31374910	chr2:31374910:C:T	1.96776e-26	-5.9706e-10	0.0146766
31375064	chr2:31375064:A:G	2.01538e-27	-2.264	-2.94673e-10
31375074	chr2:31375074:A:G	1.85329e-26	-0.901171	0.855911
31375128	chr2:31375128:T:C	1.79628e-27	-2.38812	0.00903596
31375256	chr2:31375256:A:G	6.95984e-26	-5.9706e-10	1.27794
31375619	chr2:31375619:T:C	1.73273e-27	-1.3178	-1.09731
31375717	chr2:31375717:G:A	5.44076e-27	-5.9706e-10	-1.27089
31375835	chr2:31375835:A:C	5.67183e-27	-5.9706e-10	-1.22929
31375944	chr2:31375944:T:C	1.89637e-27	-2.32487	-2.94673e-10
31376051	chr2:31376051:T:C	1.47807e-26	-1.2884	1.01692
31376401	chr2:31376401:T:C	1.11672e-26	-5.9706e-10	-0.551827
31376700	chr2:31376700:A:G	1.49074e-27	-2.05159	-0.513939
31376947	chr2:31376947:G:A	6.76397e-27	-5.9706e-10	-1.0532
31376983	chr2:31376983:G:C	5.91429e-27	-5.9706e-10	-1.18743
31377151	chr2:31377151:C:T	2.45396e-27	-2.0671	-2.94673e-10
31377280	chr2:31377280:T:C	2.0657e-26	-0.329623	0.392871
31377494	chr2:31377494:C:A	1.03478e-26	-5.9706e-10	-0.628028
31377692	chr2:31377692:C:T	6.43844e-27	-5.9706e-10	-1.10252
31377724	chr2:31377724:C:T	2.08394e-27	-2.23055	-2.94673e-10
31377895	chr2:31377895:C:G	7.32394e-27	-5.9706e-10	-0.973658
31378208	chr2:31378208:C:A	6.29607e-27	-5.9706e-10	-1.12488
31378326	chr2:31378326:C:T	6.52621e-27	-5.9706e-10	-1.08898
31378675	chr2:31378675:TG:T	6.99003e-28	-2.12277	-1.20014
31379034	chr2:31379034:A:T	5.87196e-27	-5.9706e-10	-1.19462
31379069	chr2:31379069:C:G	5.78539e-28	-2.38824	-1.12382
31379234	chr2:31379234:C:T	6.51596e-27	-5.9706e-10	-1.09055
31379281	chr2:31379281:G:A	1.86953e-27	-2.33912	-2.94673e-10
31379357	chr2:31379357:G:T	5.86157e-28	-2.38841	-1.11056
31379975	chr2:31379975:G:A	5.42694e-27	-5.9706e-10	-1.27343
31380198	chr2:31380198:G:A	4.50954e-27	-1.45861	-2.94673e-10
31380229	chr2:31380229:A:G	5.38037e-28	-2.36641	-1.21822
31380438	chr2:31380438:T:A	6.05764e-28	-2.36533	-1.10074
31380609	chr2:31380609:G:A	7.36662e-27	-5.9706e-10	-0.967847
31380637	chr2:31380637:C:T	1.00728e-26	-5.9706e-10	-0.654972
31381580	chr2:31381580:A:G	5.95292e-27	-5.9706e-10	-1.18092
31381906	chr2:31381906:A:G	2.00913e-27	-2.2671	-2.94673e-10
31381978	chr2:31381978:T:C	7.30988e-27	-5.9706e-10	-0.975579
31382324	chr2:31382324:A:G	6.29424e-28	-2.26257	-1.16518
31382390	chr2:31382390:T:TA	6.95087e-27	-5.9706e-10	-1.02594
31382545	chr2:31382545:T:G	1.41936e-27	-2.3801	-0.234496
31382581	chr2:31382581:C:T	8.82961e-28	-2.38764	-0.701643
31382659	chr2:31382659:T:TA	5.51039e-28	-2.29785	-1.26291
31382749	chr2:31382749:A:G	7.13699e-28	-2.3741	-0.927998
31383516	chr2:31383516:A:T	6.33032e-27	-5.9706e-10	-1.11946
31383517	chr2:31383517:G:A	5.99098e-27	-5.9706e-10	-1.17455
31383559	chr2:31383559:C:T	1.36776e-26	-5.9706e-10	-0.349047
31384199	chr2:31384199:C:T	5.16229e-28	-2.37015	-1.25586
31385052	chr2:31385052:G:A	1.91525e-27	-2.31496	-2.94673e-10
31385065	chr2:31385065:A:G	1.20076e-26	-5.9706e-10	-0.479267
31385069	chr2:31385069:T:C	5.42712e-27	-5.9706e-10	-1.2734
31385308	chr2:31385308:T:C	2.10688e-27	-2.2196	-2.94673e-10
31385474	chr2:31385474:T:C	2.09034e-27	-2.22748	-2.94673e-10
31385715	chr2:31385715:G:C	1.10461e-26	-5.9706e-10	-0.562729
31385851	chr2:31385851:C:T	1.85895e-27	-2.34479	-2.94673e-10
31385989	chr2:31385989:T:C	8.39421e-28	-2.33545	-0.804395
31386141	chr2:31386141:A:C	6.25764e-27	-1.131	-2.94673e-10
31386179	chr2:31386179:T:A	6.19339e-28	-2.3647	-1.07921
31387076	chr2:31387076:G:A	1.93595e-27	-2.30421	-2.94673e-10
31387127	chr2:31387127:G:A	5.04477e-28	-2.38053	-1.26851
31387329	chr2:31387329:AG:A	5.59183e-27	-1.2435	-2.94673e-10
31387835	chr2:31387835:C:T	5.58518e-28	-2.30261	-1.24466
31388179	chr2:31388179:A:G	6.74129e-27	-5.9706e-10	-1.05656
31388277	chr2:31388277:C:T	5.48531e-28	-2.32081	-1.2445
31388334	chr2:31388334:A:G	5.58134e-27	-5.9706e-10	-1.24538
31388874	chr2:31388874:C:T	1.74622e-26	-5.9706e-10	-0.104768
31389203	chr2:31389203:C:T	9.37421e-27	-5.9706e-10	-0.726843
31389660	chr2:31389660:A:G	6.64707e-27	-5.9706e-10	-1.07063
31389817	chr2:31389817:G:C	5.70043e-27	-5.9706e-10	-1.22426
31389915	chr2:31389915:C:T	1.24698e-27	-2.1425	-0.601585
31390080	chr2:31390080:T:C	4.90922e-26	-5.9706e-10	0.928895
31390227	chr2:31390227:G:C	5.70031e-27	-5.9706e-10	-1.22429
31390383	chr2:31390383:A:G	6.47888e-28	-2.16703	-1.23181
31391079	chr2:31391079:A:G	1.01665e-27	-2.25939	-0.688905
31391246	chr2:31391246:C:T	8.59648e-27	-5.9706e-10	-0.813454
31392034	chr2:31392034:A:G	2.12595e-27	-2.21059	-2.94673e-10
31392090	chr2:31392090:A:G	6.78235e-27	-5.9706e-10	-1.05048
31393334	chr2:31393334:G:C	8.25372e-27	-0.854142	-2.94673e-10
31393446	chr2:31393446:C:T	7.05811e-28	-2.15075	-1.16246
31393600	chr2:31393600:G:C	1.25174e-26	-5.9706e-10	-0.437683
31393883	chr2:31393883:A:G	5.17391e-28	-2.35076	-1.273
31393932	chr2:31393932:T:C	5.56758e-28	-2.29272	-1.25771
31394152	chr2:31394152:T:G	4.66852e-27	-1.42396	-2.94673e-10
31394277	chr2:31394277:A:T	5.12927e-28	-2.38813	-1.24429
31394402	chr2:31394402:T:G	5.44063e-27	-5.9706e-10	-1.27091
31394554	chr2:31394554:T:A	5.22784e-28	-2.37897	-1.23442
31394906	chr2:31394906:C:T	1.85685e-27	-2.34593	-2.94673e-10
31395136	chr2:31395136:C:G	6.41383e-28	-2.22246	-1.18647
31395161	chr2:31395161:T:C	1.86483e-27	-2.34164	-2.94673e-10
31395278	chr2:31395278:C:T	5.66753e-28	-2.26048	-1.27216
31395657	chr2:31395657:T:C	6.01327e-28	-2.31759	-1.15584
31396024	chr2:31396024:G:A	2.0815e-27	-2.23172	-2.94673e-10
31396235	chr2:31396235:G:A	1.14978e-27	-1.81596	-1.00927
31396553	chr2:31396553:A:G	5.42705e-27	-5.9706e-10	-1.27341
31396564	chr2:31396564:T:C	1.03719e-26	-5.9706e-10	-0.625707
31396597	chr2:31396597:G:A	1.94008e-27	-2.30208	-2.94673e-10
31396693	chr2:31396693:A:G	7.92147e-28	-2.20759	-0.990228
31397432	chr2:31397432:C:T	7.57376e-27	-5.9706e-10	-0.940117
31398732	chr2:31398732:T:C	7.01647e-28	-2.29026	-1.02887
31399559	chr2:31399559:T:C	1.12019e-27	-2.16031	-0.691002
31399599	chr2:31399599:C:A	5.44559e-28	-2.32529	-1.2473
31399925	chr2:31399925:C:T	1.83955e-27	-2.35528	-2.94673e-10
31399938	chr2:31399938:G:A	9.54914e-28	-1.74119	-1.26975
31400944	chr2:31400944:T:C	8.0911e-28	-2.37996	-0.796671
31401405	chr2:31401405:G:A	1.14873e-26	-5.9706e-10	-0.523565
31401700	chr2:31401700:G:A	5.62288e-27	-5.9706e-10	-1.23796
31401797	chr2:31401797:C:A	1.21367e-25	1.83401	-2.94673e-10
31401970	chr2:31401970:C:T	5.50074e-28	-2.30035	-1.26216
31402120	chr2:31402120:CAG:C	8.37965e-28	-2.13237	-1.00922
31402177	chr2:31402177:C:T	6.09073e-27	-5.9706e-10	-1.15804
31402394	chr2:31402394:GT:G	1.82475e-27	-2.36336	-2.94673e-10
31402426	chr2:31402426:T:C	1.00426e-26	-5.9706e-10	-0.657969
31403228	chr2:31403228:C:A	8.32568e-28	-2.13465	-1.01339
31403519	chr2:31403519:A:G	5.16797e-28	-2.37809	-1.24682
31403582	chr2:31403582:CCT:C	9.56294e-27	-5.9706e-10	-0.706911
31403770	chr2:31403770:C:T	5.85186e-28	-2.24704	-1.25359
31404130	chr2:31404130:A:C	5.81081e-27	-5.9706e-10	-1.20509
31405081	chr2:31405081:A:G	9.12356e-28	-1.81925	-1.23728
31405716	chr2:31405716:C:A	9.70861e-27	-5.9706e-10	-0.691793
31405880	chr2:31405880:G:A	7.09378e-28	-2.29723	-1.01094
31406089	chr2:31406089:C:G	1.03573e-27	-1.97075	-0.958953
31406164	chr2:31406164:A:C	9.64749e-28	-1.97386	-1.02683
31406486	chr2:31406486:A:G	6.55143e-27	-5.9706e-10	-1.08512
31406646	chr2:31406646:C:T	7.25703e-28	-2.24876	-1.03666
31406783	chr2:31406783:A:G	6.55036e-27	-5.9706e-10	-1.08529
31407516	chr2:31407516:C:T	6.0028e-28	-2.3846	-1.09056
31407570	chr2:31407570:G:C	8.59445e-27	-5.9706e-10	-0.813689
31408001	chr2:31408001:C:T	6.78789e-28	-2.08677	-1.26548
31408924	chr2:31408924:T:C	1.82889e-27	-2.3611	-2.94673e-10
31409153	chr2:31409153:G:A	9.76591e-27	-5.9706e-10	-0.685908
31409837	chr2:31409837:C:A	2.03714e-27	-2.25326	-2.94673e-10
31409907	chr2:31409907:T:C	8.54934e-27	-5.9706e-10	-0.818952
31410148	chr2:31410148:T:G	8.15647e-28	-2.14412	-1.02446
31410572	chr2:31410572:C:T	6.86018e-28	-2.27475	-1.0669
31410843	chr2:31410843:G:A	8.57652e-27	-5.9706e-10	-0.815777
31411099	chr2:31411099:T:C	1.67078e-27	-1.73125	-0.720268
31411146	chr2:31411146:G:A	5.1989e-28	-2.37375	-1.24519
31411264	chr2:31411264:C:G	1.10147e-27	-2.14088	-0.727284
31411273	chr2:31411273:C:T	1.07575e-27	-2.02821	-0.863576
31411693	chr2:31411693:C:T	6.82453e-27	-5.9706e-10	-1.04428
31412451	chr2:31412451:GA:G	5.60554e-28	-2.27434	-1.2693
31412739	chr2:31412739:T:C	5.65819e-27	-5.9706e-10	-1.2317
31412999	chr2:31412999:A:G	5.8356e-27	-5.9706e-10	-1.20083
31413295	chr2:31413295:G:C	6.16724e-27	-5.9706e-10	-1.14555
31413710	chr2:31413710:G:T	1.46855e-26	-5.9706e-10	-0.277942
31413999	chr2:31413999:C:T	5.42703e-27	-5.9706e-10	-1.27341
31414387	chr2:31414387:G:A	1.01694e-26	-0.64542	-2.94673e-10
31414732	chr2:31414732:C:G	5.82482e-27	-5.9706e-10	-1.20268
31415003	chr2:31415003:C:T	7.45997e-28	-2.00667	-1.25117
31415007	chr2:31415007:G:A	1.30552e-26	-5.9706e-10	-0.39562
31416454	chr2:31416454:C:T	1.83619e-27	-2.35711	-2.94673e-10
31416776	chr2:31416776:T:C	1.04664e-26	-5.9706e-10	-0.616636
31417522	chr2:31417522:A:G	5.51327e-27	-5.9706e-10	-1.25765
31417904	chr2:31417904:T:C	1.79971e-27	-2.37718	-2.94673e-10
31418114	chr2:31418114:C:T	6.19375e-27	-5.9706e-10	-1.14127
31418459	chr2:31418459:C:T	1.57034e-26	-5.9706e-10	-0.210931
31418640	chr2:31418640:T:C	5.49393e-27	-5.9706e-10	-1.26116
31419777	chr2:31419777:T:A	9.30154e-27	-5.9706e-10	-0.734626
31419872	chr2:31419872:T:C	5.43965e-28	-2.34638	-1.2273
31420595	chr2:31420595:C:T	9.40973e-28	-1.91485	-1.1108
31421801	chr2:31421801:G:A	1.87752e-27	-2.33486	-2.94673e-10
31421904	chr2:31421904:G:A	5.45222e-27	-5.9706e-10	-1.26878
31421947	chr2:31421947:C:G	1.0409e-26	-5.9706e-10	-0.622137
31422049	chr2:31422049:A:C	9.25059e-27	-5.9706e-10	-0.740119
31422073	chr2:31422073:G:T	6.26167e-28	-2.19165	-1.24129
31422108	chr2:31422108:G:A	8.90372e-28	-1.82009	-1.26083
31422117	chr2:31422117:T:C	1.96326e-27	-1.46505	-0.825148
31422426	chr2:31422426:C:G	1.03073e-27	-1.66533	-1.2692
31422451	chr2:31422451:T:C	9.17543e-27	-5.9706e-10	-0.748277
31423023	chr2:31423023:G:C	1.2583e-26	-5.9706e-10	-0.43246
31423111	chr2:31423111:C:T	1.91062e-27	-2.31738	-2.94673e-10
31423260	chr2:31423260:T:C	1.56746e-27	-1.84293	-0.672423
31424279	chr2:31424279:G:A	9.53452e-28	-2.31553	-0.696944
31424303	chr2:31424303:C:T	8.37201e-28	-1.90229	-1.24021
31424827	chr2:31424827:T:C	6.345e-28	-2.37478	-1.04494
31424876	chr2:31424876:G:A	6.8829e-27	-5.9706e-10	-1.03577
31425369	chr2:31425369:T:G	1.12061e-26	-5.9706e-10	-0.548349
31425404	chr2:31425404:A:G	5.41633e-28	-2.32084	-1.25713
31425419	chr2:31425419:T:G	1.95307e-27	-2.29541	-2.94673e-10
31426248	chr2:31426248:G:A	2.1384e-27	-2.20475	-2.94673e-10
31426261	chr2:31426261:T:C	5.703e-27	-5.9706e-10	-1.22381
31426800	chr2:31426800:G:A	7.93321e-28	-2.02275	-1.17358
31427295	chr2:31427295:C:T	5.10383e-28	-2.38253	-1.25487
31427631	chr2:31427631:T:C	6.6694e-28	-2.38254	-0.987324
31427870	chr2:31427870:G:A	6.20664e-28	-2.22513	-1.21664
31427872	chr2:31427872:C:T	1.88204e-27	-2.33245	-2.94673e-10
31428290	chr2:31428290:C:A	5.98391e-28	-2.32897	-1.14934
31428695	chr2:31428695:G:A	5.85626e-27	-5.9706e-10	-1.19729
31428735	chr2:31428735:T:A	1.88782e-27	-2.32938	-2.94673e-10
31428778	chr2:31428778:T:C	1.88297e-27	-2.33196	-2.94673e-10
31429034	chr2:31429034:G:A	6.69305e-27	-5.9706e-10	-1.06374
31429485	chr2:31429485:C:T	7.07912e-28	-2.10783	-1.20241
31429541	chr2:31429541:C:T	6.33918e-28	-2.35347	-1.06717
31429570	chr2:31429570:G:A	5.56825e-28	-2.32628	-1.22404
31429656	chr2:31429656:T:C	1.09548e-27	-1.63045	-1.24316
31429895	chr2:31429895:G:A	4.99497e-28	-2.3884	-1.27056
31430152	chr2:31430152:T:C	1.85316e-27	-2.34791	-2.94673e-10
31430466	chr2:31430466:C:A	1.89193e-27	-2.32721	-2.94673e-10
31430539	chr2:31430539:T:C	5.9509e-28	-2.29749	-1.18635
31430760	chr2:31430760:A:G	6.74589e-27	-5.9706e-10	-1.05587
31431241	chr2:31431241:T:C	5.56424e-27	-5.9706e-10	-1.24845
31431289	chr2:31431289:G:A	2.42811e-27	-2.07769	-2.94673e-10
31431652	chr2:31431652:C:A	4.00455e-27	-1.57737	-2.94673e-10
31431788	chr2:31431788:A:T	6.0512e-27	-5.9706e-10	-1.16455
31432465	chr2:31432465:A:G	6.29057e-27	-5.9706e-10	-1.12575
31432629	chr2:31432629:A:AGG	7.66968e-28	-2.19981	-1.0303
31432630	chr2:31432630:T:G	7.74228e-28	-2.19908	-1.02161
31432974	chr2:31432974:C:T	1.29159e-26	-5.9706e-10	-0.406346
31433514	chr2:31433514:C:T	6.52649e-28	-2.23251	-1.15901
31433516	chr2:31433516:T:C	6.67494e-27	-5.9706e-10	-1.06645
31433730	chr2:31433730:A:G	8.78252e-28	-1.83148	-1.26315
31434149	chr2:31434149:G:A	1.32702e-26	-5.9706e-10	-0.379288
31434426	chr2:31434426:G:A	6.33074e-28	-2.2472	-1.17477
31434794	chr2:31434794:A:G	1.1323e-26	-5.9706e-10	-0.537974
31434795	chr2:31434795:C:T	8.08128e-28	-2.18136	-0.996479
31434878	chr2:31434878:A:G	1.39957e-26	-5.9706e-10	-0.326059
31435120	chr2:31435120:G:C	5.58469e-27	-5.9706e-10	-1.24478
31435139	chr2:31435139:G:C	5.93304e-27	-5.9706e-10	-1.18427
31435308	chr2:31435308:G:C	6.32894e-27	-5.9706e-10	-1.11967
31435587	chr2:31435587:T:C	1.84795e-27	-2.35073	-2.94673e-10
31435648	chr2:31435648:A:G	7.4558e-27	-5.9706e-10	-0.955814
31436039	chr2:31436039:A:G	9.98497e-27	-5.9706e-10	-0.663725
31436043	chr2:31436043:CA:C	8.00019e-27	-5.9706e-10	-0.885341
31436136	chr2:31436136:T:C	8.81265e-27	-5.9706e-10	-0.788618
31436226	chr2:31436226:C:T	2.32673e-26	-5.9706e-10	0.182242
31436352	chr2:31436352:A:C	1.81102e-27	-2.37092	-2.94673e-10
31436360	chr2:31436360:C:T	5.87032e-28	-2.29872	-1.19877
31436734	chr2:31436734:T:C	5.45769e-28	-2.38711	-1.18326
31437074	chr2:31437074:T:C	1.9417e-27	-2.30124	-2.94673e-10
31437114	chr2:31437114:T:G	4.44732e-27	-1.4725	-2.94673e-10
31437417	chr2:31437417:A:G	9.08102e-27	-5.9706e-10	-0.758619
31437471	chr2:31437471:G:A	7.02982e-27	-5.9706e-10	-1.01464
31437535	chr2:31437535:T:C	1.18696e-27	-2.38789	-0.405529
31437596	chr2:31437596:A:G	6.34427e-27	-5.9706e-10	-1.11725
31437732	chr2:31437732:G:C	5.69798e-27	-5.9706e-10	-1.22469
31437931	chr2:31437931:C:A	8.51477e-28	-2.28663	-0.838963
31438124	chr2:31438124:C:A	2.87833e-26	-5.9706e-10	0.394991
31438192	chr2:31438192:A:G	9.91172e-27	-5.9706e-10	-0.671088
31438382	chr2:31438382:A:C	7.98226e-27	-5.9706e-10	-0.887585
31438420	chr2:31438420:A:C	1.78658e-27	-2.3845	-2.94673e-10
31438572	chr2:31438572:A:G	1.06109e-26	-5.9706e-10	-0.602921
31438725	chr2:31438725:C:T	6.13754e-27	-5.9706e-10	-1.15038
31439453	chr2:31439453:C:T	1.20241e-27	-2.14166	-0.638823
31439632	chr2:31439632:T:A	1.08339e-26	-5.9706e-10	-0.58213
31440248	chr2:31440248:G:A	7.54102e-28	-2.29975	-0.947285
31440353	chr2:31440353:G:C	6.86028e-27	-5.9706e-10	-1.03906
31440604	chr2:31440604:C:T	9.75505e-28	-2.26193	-0.727673
31440808	chr2:31440808:C:A	1.81891e-27	-2.36657	-2.94673e-10
31440937	chr2:31440937:C:T	1.13131e-27	-2.21484	-0.626581
31441062	chr2:31441062:T:C	6.49895e-28	-2.36982	-1.02593
31441436	chr2:31441436:C:A	1.07123e-27	-2.21203	-0.68397
31442016	chr2:31442016:T:A	1.2418e-26	-5.9706e-10	-0.445657
31442096	chr2:31442096:A:G	1.29969e-26	-5.9706e-10	-0.400092
31442795	chr2:31442795:C:T	1.86459e-27	-2.34177	-2.94673e-10
31442972	chr2:31442972:C:T	5.42757e-27	-5.9706e-10	-1.27331
31443025	chr2:31443025:A:G	1.22304e-26	-5.9706e-10	-0.460884
31443371	chr2:31443371:G:C	7.20186e-27	-5.9706e-10	-0.990466
31443374	chr2:31443374:T:A	5.77103e-27	-5.9706e-10	-1.21196
31444373	chr2:31444373:C:T	5.76204e-27	-5.9706e-10	-1.21351
31444387	chr2:31444387:G:C	9.23571e-28	-2.175	-0.869312
31444399	chr2:31444399:C:T	1.59646e-26	-5.9706e-10	-0.194429
31444525	chr2:31444525:C:T	5.66658e-27	-5.9706e-10	-1.23022
31444549	chr2:31444549:C:T	5.76204e-27	-5.9706e-10	-1.21351
31444809	chr2:31444809:C:T	5.74012e-27	-5.9706e-10	-1.21733
31445014	chr2:31445014:C:A	2.06052e-27	-2.24185	-2.94673e-10
31445498	chr2:31445498:A:G	8.77226e-27	-5.9706e-10	-0.793211
31446017	chr2:31446017:T:C	6.30311e-27	-5.9706e-10	-1.12376
31446045	chr2:31446045:A:G	8.55015e-27	-5.9706e-10	-0.818857
31446315	chr2:31446315:T:C	5.65255e-27	-5.9706e-10	-1.2327
31446650	chr2:31446650:A:G	7.54306e-28	-2.1623	-1.08447
31446706	chr2:31446706:C:T	9.98433e-28	-2.28559	-0.68078
31446761	chr2:31446761:T:C	9.0856e-28	-2.24137	-0.819334
31447101	chr2:31447101:C:T	1.85631e-27	-2.34622	-2.94673e-10
31447242	chr2:31447242:T:C	8.58635e-28	-2.19037	-0.926849
31447305	chr2:31447305:G:A	1.06368e-26	-5.9706e-10	-0.600491
31447357	chr2:31447357:A:G	8.79309e-27	-5.9706e-10	-0.79084
31447361	chr2:31447361:C:T	6.29169e-27	-5.9706e-10	-1.12558
31447657	chr2:31447657:A:G	8.29961e-28	-2.30574	-0.845441
31447772	chr2:31447772:C:T	7.97209e-27	-5.9706e-10	-0.888859
31448747	chr2:31448747:A:C	6.54329e-27	-5.9706e-10	-1.08637
31448792	chr2:31448792:C:A	8.25321e-28	-2.32028	-0.836507
31448850	chr2:31448850:T:G	8.03844e-27	-5.9706e-10	-0.880571
31448902	chr2:31448902:C:T	1.21174e-26	-5.9706e-10	-0.470166
31448903	chr2:31448903:G:A	7.24354e-28	-2.34706	-0.940224
31449333	chr2:31449333:C:T	8.73011e-27	-5.9706e-10	-0.798028
31449629	chr2:31449629:C:T	1.24905e-26	-5.9706e-10	-0.439838
31449761	chr2:31449761:A:G	1.85181e-27	-2.34864	-2.94673e-10
31449911	chr2:31449911:C:T	5.4925e-28	-2.3836	-1.18041
31450049	chr2:31450049:T:C	7.4191e-28	-2.34345	-0.919885
31450307	chr2:31450307:A:G	1.82171e-27	-2.36503	-2.94673e-10
31450584	chr2:31450584:C:A	5.85071e-27	-5.9706e-10	-1.19824
31450668	chr2:31450668:G:A	5.89464e-27	-5.9706e-10	-1.19076
31450709	chr2:31450709:C:G	1.01212e-26	-5.9706e-10	-0.650169
31451257	chr2:31451257:T:C	5.43587e-27	-5.9706e-10	-1.27179
31451419	chr2:31451419:A:C	8.25523e-27	-5.9706e-10	-0.853959
31451874	chr2:31451874:G:A	5.87841e-28	-2.36912	-1.12698
31452075	chr2:31452075:C:T	5.80027e-27	-5.9706e-10	-1.2069
31452426	chr2:31452426:T:C	3.09326e-27	-1.83558	-2.94673e-10
31452445	chr2:31452445:G:A	9.2002e-28	-2.02417	-1.024
31452624	chr2:31452624:A:G	2.63417e-27	-0.920552	-1.07569
31452838	chr2:31452838:G:A	8.71658e-27	-5.9706e-10	-0.79958
31452891	chr2:31452891:T:C	5.70793e-27	-5.9706e-10	-1.22295
31453137	chr2:31453137:T:C	1.90357e-27	-2.32107	-2.94673e-10
31453454	chr2:31453454:C:G	6.8358e-28	-2.24739	-1.09783
31453765	chr2:31453765:T:C	1.25743e-26	-5.9706e-10	-0.433152
31453772	chr2:31453772:GTCAAATAA:G	9.42927e-28	-2.30556	-0.718012
31454254	chr2:31454254:G:C	5.85059e-27	-5.9706e-10	-1.19826
31454731	chr2:31454731:C:T	6.71953e-27	-5.9706e-10	-1.05979
31454866	chr2:31454866:C:T	1.13344e-26	-5.9706e-10	-0.536964
31454892	chr2:31454892:T:C	1.21054e-27	-2.1835	-0.59024
31455277	chr2:31455277:C:T	1.23198e-26	-5.9706e-10	-0.453599
31455287	chr2:31455287:G:A	6.91369e-28	-2.15743	-1.17645
31455650	chr2:31455650:C:T	6.90275e-27	-5.9706e-10	-1.03289
31456188	chr2:31456188:T:C	5.6025e-28	-2.33317	-1.211
31456445	chr2:31456445:T:G	5.55228e-27	-5.9706e-10	-1.2506
31456783	chr2:31456783:T:C	8.54111e-28	-1.8731	-1.2494
31457084	chr2:31457084:C:T	1.92498e-27	-2.30989	-2.94673e-10
31457288	chr2:31457288:A:G	3.02187e-27	-1.85893	-2.94673e-10
31457757	chr2:31457757:C:G	6.05155e-28	-2.3649	-1.10218
31457795	chr2:31457795:G:A	1.24395e-26	-5.9706e-10	-0.443928
31457886	chr2:31457886:G:T	7.72091e-28	-2.38705	-0.836405
31457907	chr2:31457907:C:A	1.1989e-26	-5.9706e-10	-0.48082
31458144	chr2:31458144:G:A	2.04092e-27	-2.25141	-2.94673e-10
31458357	chr2:31458357:G:T	1.26628e-26	-5.9706e-10	-0.426135
31458363	chr2:31458363:G:A	1.15312e-26	-5.9706e-10	-0.519747
31458383	chr2:31458383:G:T	5.42648e-27	-5.9706e-10	-1.27352
31458634	chr2:31458634:T:C	1.9303e-27	-2.30713	-2.94673e-10
31458695	chr2:31458695:G:T	5.84517e-27	-5.9706e-10	-1.19919
31458914	chr2:31458914:C:T	9.62694e-27	-5.9706e-10	-0.700241
31459308	chr2:31459308:G:A	1.11613e-26	-5.9706e-10	-0.552357
31459675	chr2:31459675:C:T	9.54154e-28	-1.98288	-1.02885
31459683	chr2:31459683:G:A	1.01428e-27	-2.21615	-0.734478
31459977	chr2:31459977:A:G	8.09075e-27	-5.9706e-10	-0.874085
31460827	chr2:31460827:CAAATGAAATAAATTAAG:C	5.82408e-28	-2.31801	-1.18738
31460873	chr2:31460873:A:C	1.82782e-27	-2.36168	-2.94673e-10
31460933	chr2:31460933:C:T	6.59026e-27	-5.9706e-10	-1.07921
31461074	chr2:31461074:C:A	6.26398e-28	-2.16954	-1.26303
31462830	chr2:31462830:T:C	9.74716e-28	-2.32816	-0.662259
31462923	chr2:31462923:T:C	5.78026e-28	-2.33519	-1.17775
31463046	chr2:31463046:C:T	1.27981e-26	-5.9706e-10	-0.415507
31463443	chr2:31463443:T:C	6.60977e-28	-2.25843	-1.12041
31463541	chr2:31463541:T:C	1.93601e-27	-2.30417	-2.94673e-10
31463872	chr2:31463872:C:G	1.50429e-26	-5.9706e-10	-0.2539
31463938	chr2:31463938:C:G	2.67369e-27	-1.98135	-2.94673e-10
31464700	chr2:31464700:GC:G	6.815e-28	-2.27318	-1.07508
31464935	chr2:31464935:G:A	1.09978e-26	-5.9706e-10	-0.567106
31464986	chr2:31464986:T:A	6.76667e-28	-2.29192	-1.06346
31465373	chr2:31465373:A:C	1.00201e-26	-5.9706e-10	-0.660211
31466142	chr2:31466142:T:C	5.22641e-28	-2.36084	-1.25283
31466266	chr2:31466266:C:A	1.07557e-26	-5.9706e-10	-0.589369
31466306	chr2:31466306:G:A	9.69488e-27	-5.9706e-10	-0.693208
31466490	chr2:31466490:C:T	7.85922e-28	-2.15525	-1.05045
31466791	chr2:31466791:G:A	1.85103e-27	-2.34906	-2.94673e-10
31466860	chr2:31466860:G:A	6.71113e-27	-5.9706e-10	-1.06104
31467099	chr2:31467099:T:C	9.99932e-27	-5.9706e-10	-0.662289
31467108	chr2:31467108:G:T	5.42762e-27	-5.9706e-10	-1.27331
31467211	chr2:31467211:A:G	6.49788e-27	-5.9706e-10	-1.09333
31467955	chr2:31467955:C:T	1.06281e-27	-2.29327	-0.610627
31468415	chr2:31468415:T:A	6.08013e-27	-5.9706e-10	-1.15978
31468514	chr2:31468514:G:T	6.0804e-27	-5.9706e-10	-1.15974
31468558	chr2:31468558:T:C	1.27549e-26	-5.9706e-10	-0.418889
31468782	chr2:31468782:G:T	7.82581e-28	-2.32249	-0.88747
31468803	chr2:31468803:T:A	7.79823e-27	-5.9706e-10	-0.910909
31468963	chr2:31468963:C:T	5.73805e-28	-2.30307	-1.2172
31469061	chr2:31469061:G:A	5.99049e-27	-5.9706e-10	-1.17463
31469162	chr2:31469162:G:A	6.43087e-27	-5.9706e-10	-1.1037
31469471	chr2:31469471:T:C	9.00772e-27	-5.9706e-10	-0.766724
31469593	chr2:31469593:C:T	7.59534e-28	-2.22665	-1.01321
31469772	chr2:31469772:C:T	1.00424e-26	-5.9706e-10	-0.657989
31471692	chr2:31471692:G:A	8.27129e-28	-2.2877	-0.866902
31471765	chr2:31471765:A:C	2.04198e-27	-2.25089	-2.94673e-10
31472164	chr2:31472164:T:C	1.48215e-26	-5.9706e-10	-0.268727
31472542	chr2:31472542:C:T	1.00773e-26	-5.9706e-10	-0.654517
31472940	chr2:31472940:T:A	6.5621e-28	-2.11626	-1.26982
31473375	chr2:31473375:T:C	5.97547e-27	-5.9706e-10	-1.17714
31474097	chr2:31474097:A:G	7.12338e-27	-5.9706e-10	-1.00142
31474182	chr2:31474182:C:A	1.35437e-27	-2.17686	-0.484614
31474539	chr2:31474539:C:T	1.00773e-26	-5.9706e-10	-0.654517
31474815	chr2:31474815:T:C	6.4104e-28	-2.16768	-1.24179
31475340	chr2:31475340:G:A	1.91341e-27	-2.31592	-2.94673e-10
31475476	chr2:31475476:A:C	7.09338e-28	-2.06535	-1.24288
31475653	chr2:31475653:T:A	7.62685e-28	-2.24342	-0.992295
31475658	chr2:31475658:A:C	8.7247e-28	-2.2987	-0.802534
31475825	chr2:31475825:G:T	7.83932e-28	-2.24157	-0.966668
31476146	chr2:31476146:G:T	6.96817e-28	-2.25611	-1.06992
31476293	chr2:31476293:C:T	1.12101e-27	-2.31479	-0.535788
31477017	chr2:31477017:A:G	7.40957e-28	-2.26262	-1.002
31477090	chr2:31477090:A:C	1.9177e-27	-2.31368	-2.94673e-10
31477266	chr2:31477266:C:T	6.39489e-27	-5.9706e-10	-1.10931
31477501	chr2:31477501:A:G	5.46398e-27	-5.9706e-10	-1.26663
31477527	chr2:31477527:T:C	8.14861e-28	-2.38722	-0.782327
31477754	chr2:31477754:T:C	1.81097e-27	-2.37094	-2.94673e-10
31477763	chr2:31477763:T:C	6.57663e-28	-2.36533	-1.01854
31477875	chr2:31477875:C:T	5.9857e-27	-1.17543	-2.94673e-10
31477932	chr2:31477932:C:T	6.34914e-28	-2.38814	-1.03093
31478174	chr2:31478174:C:A	8.3611e-27	-5.9706e-10	-0.841216
31478344	chr2:31478344:A:T	6.04109e-27	-5.9706e-10	-1.16622
31478377	chr2:31478377:T:A	1.38081e-26	-5.9706e-10	-0.339554
31478645	chr2:31478645:A:G	7.47046e-27	-5.9706e-10	-0.95385
31479572	chr2:31479572:T:C	5.47533e-27	-5.9706e-10	-1.26455
31479636	chr2:31479636:T:C	8.29967e-28	-2.37253	-0.778645
31480011	chr2:31480011:T:C	7.31376e-27	-5.9706e-10	-0.975049
31480465	chr2:31480465:T:G	6.40886e-27	-5.9706e-10	-1.10712
31480658	chr2:31480658:C:A	5.43882e-27	-5.9706e-10	-1.27124
31480738	chr2:31480738:G:C	6.95629e-27	-5.9706e-10	-1.02516
31480862	chr2:31480862:T:C	1.91269e-27	-2.3163	-2.94673e-10
31480938	chr2:31480938:T:C	1.78509e-27	-2.38534	-2.94673e-10
31480980	chr2:31480980:T:G	3.98608e-27	-1.582	-2.94673e-10
31481060	chr2:31481060:A:AT	8.0949e-27	-5.9706e-10	-0.873571
31481087	chr2:31481087:T:A	1.91433e-27	-2.31544	-2.94673e-10
31482076	chr2:31482076:A:G	6.63452e-28	-2.10397	-1.27113
31482649	chr2:31482649:C:A	6.43847e-28	-2.35845	-1.04665
31482745	chr2:31482745:G:A	7.58334e-28	-2.23194	-1.0095
31482969	chr2:31482969:T:C	8.90712e-27	-5.9706e-10	-0.777955
31484188	chr2:31484188:G:A	5.45933e-28	-2.30549	-1.26458
31484700	chr2:31484700:G:A	5.42646e-27	-5.9706e-10	-1.27352
31486551	chr2:31486551:T:G	6.47839e-28	-2.24257	-1.15635
31486574	chr2:31486574:C:T	1.92373e-27	-2.31054	-2.94673e-10
31486580	chr2:31486580:G:A	1.8745e-27	-2.33646	-2.94673e-10
31486686	chr2:31486686:A:C	5.69988e-27	-5.9706e-10	-1.22436
31486895	chr2:31486895:C:A	2.75183e-26	-5.9706e-10	0.350044
31487918	chr2:31487918:A:G	1.14814e-26	-5.9706e-10	-0.524074
31487972	chr2:31487972:G:A	1.85427e-27	-2.34731	-2.94673e-10
31488233	chr2:31488233:G:C	1.13211e-26	-5.9706e-10	-0.538137
31488539	chr2:31488539:A:C	6.61979e-28	-2.22171	-1.15562
31488631	chr2:31488631:C:T	7.7908e-28	-2.33639	-0.878056
31488805	chr2:31488805:G:C	1.35927e-26	-5.9706e-10	-0.355274
31488950	chr2:31488950:C:A	5.67342e-27	-5.9706e-10	-1.22901
31489475	chr2:31489475:A:C	5.43368e-27	-5.9706e-10	-1.27219
31489929	chr2:31489929:G:A	5.43267e-27	-5.9706e-10	-1.27237
31489971	chr2:31489971:C:A	6.76179e-28	-2.16443	-1.19167
31490240	chr2:31490240:G:A	6.78047e-27	-5.9706e-10	-1.05076
31490437	chr2:31490437:C:T	7.47315e-27	-5.9706e-10	-0.95349
31490496	chr2:31490496:A:G	1.30401e-27	-2.35951	-0.33985
31490498	chr2:31490498:T:A	7.45246e-27	-5.9706e-10	-0.956262
31490657	chr2:31490657:T:C	6.55268e-27	-5.9706e-10	-1.08493
31490679	chr2:31490679:C:G	7.7065e-28	-2.00468	-1.22065
31491086	chr2:31491086:C:T	1.92219e-27	-2.31134	-2.94673e-10
31491336	chr2:31491336:G:A	1.95577e-27	-2.29402	-2.94673e-10
31491468	chr2:31491468:AC:A	1.31284e-26	-5.9706e-10	-0.390027
31491474	chr2:31491474:A:G	2.22168e-27	-2.16654	-2.94673e-10
31491679	chr2:31491679:C:T	1.87165e-27	-2.33798	-2.94673e-10
31491692	chr2:31491692:C:T	6.95925e-28	-2.18377	-1.14355
31492182	chr2:31492182:G:A	6.01967e-28	-2.2126	-1.25976
31493330	chr2:31493330:T:G	7.14489e-28	-2.18649	-1.11451
31493752	chr2:31493752:A:G	7.54316e-28	-2.22887	-1.01788
31494271	chr2:31494271:A:G	5.49099e-28	-2.37345	-1.19083
31494404	chr2:31494404:A:C	1.8915e-27	-2.32743	-2.94673e-10
31494685	chr2:31494685:G:T	7.49261e-28	-2.38379	-0.86968
31494729	chr2:31494729:A:G	6.45774e-27	-5.9706e-10	-1.09953
31494825	chr2:31494825:A:G	6.57037e-27	-5.9706e-10	-1.08224
31494959	chr2:31494959:T:A	6.06251e-28	-2.19178	-1.27349
31495165	chr2:31495165:A:G	6.02094e-28	-2.36661	-1.10554
31495181	chr2:31495181:G:A	1.92807e-27	-2.30828	-2.94673e-10
31495488	chr2:31495488:C:G	5.25604e-28	-2.37976	-1.22826
31495552	chr2:31495552:C:T	7.68942e-28	-2.08453	-1.14302
31495573	chr2:31495573:T:G	5.28457e-28	-2.38036	-1.22224
31495607	chr2:31495607:C:G	6.33481e-27	-5.9706e-10	-1.11875
31495843	chr2:31495843:A:G	6.81023e-27	-5.9706e-10	-1.04638
31496100	chr2:31496100:A:G	7.78541e-27	-5.9706e-10	-0.912554
31496262	chr2:31496262:T:G	5.84447e-28	-2.36259	-1.13931
31496281	chr2:31496281:G:A	5.00626e-28	-2.38672	-1.26998
31496406	chr2:31496406:C:T	5.52541e-28	-2.3519	-1.20613
31496586	chr2:31496586:ACC:A	1.39223e-26	-5.9706e-10	-0.331315
31496606	chr2:31496606:C:T	5.35541e-28	-2.35088	-1.23841
31496670	chr2:31496670:C:T	7.85097e-28	-2.35951	-0.847247
31496857	chr2:31496857:A:G	5.74707e-28	-2.36492	-1.15378
31497002	chr2:31497002:C:T	7.53966e-28	-1.98307	-1.26414
31497390	chr2:31497390:T:C	7.48101e-27	-5.9706e-10	-0.952438
31497440	chr2:31497440:C:T	6.83531e-28	-2.36081	-0.984474
31497531	chr2:31497531:A:G	7.82417e-27	-5.9706e-10	-0.907589
31497843	chr2:31497843:G:C	1.9719e-27	-2.28581	-2.94673e-10
31497904	chr2:31497904:G:C	7.3188e-28	-2.38156	-0.89538
31498051	chr2:31498051:C:T	7.79331e-27	-5.9706e-10	-0.91154
31498130	chr2:31498130:G:C	6.29993e-28	-2.18214	-1.24471
31498223	chr2:31498223:A:C	6.6361e-27	-5.9706e-10	-1.07228
31498297	chr2:31498297:C:G	6.33813e-28	-2.38841	-1.0324
31498438	chr2:31498438:A:T	1.91997e-27	-2.3125	-2.94673e-10
31498602	chr2:31498602:C:A	9.36002e-27	-5.9706e-10	-0.728359
31499892	chr2:31499892:C:A	5.30248e-28	-2.33217	-1.26704
31500071	chr2:31500071:C:T	2.03777e-27	-2.25295	-2.94673e-10
31501129	chr2:31501129:T:A	8.40073e-27	-5.9706e-10	-0.836487
31501197	chr2:31501197:C:T	5.00439e-28	-2.38699	-1.27008
31501198	chr2:31501198:C:T	1.48486e-26	-5.9706e-10	-0.2669
31501199	chr2:31501199:C:G	1.4291e-26	-5.9706e-10	-0.305176
31501426	chr2:31501426:C:A	7.31394e-28	-2.38294	-0.894672
31501580	chr2:31501580:C:T	5.69561e-28	-2.26219	-1.2655
31501604	chr2:31501604:A:G	5.84851e-28	-2.38826	-1.11294
31501746	chr2:31501746:C:T	5.75904e-28	-2.38526	-1.13136
31501754	chr2:31501754:G:A	5.15884e-28	-2.38571	-1.24097
31501757	chr2:31501757:A:T	7.09349e-27	-1.00563	-2.94673e-10
31502063	chr2:31502063:T:C	6.25262e-28	-2.19124	-1.24315
31502121	chr2:31502121:G:A	8.76841e-26	1.50893	-2.94673e-10
31502150	chr2:31502150:G:A	5.31287e-28	-2.35121	-1.24605
31502443	chr2:31502443:A:C	6.78545e-27	-5.9706e-10	-1.05003
31502447	chr2:31502447:A:G	3.36886e-27	-1.75023	-2.94673e-10
31502448	chr2:31502448:TAA:T	5.44724e-27	-5.9706e-10	-1.2697
31502454	chr2:31502454:A:T	1.37745e-27	-2.3767	-0.26787
31502455	chr2:31502455:A:T	1.95969e-26	-5.9706e-10	0.0105649
31502531	chr2:31502531:G:A	7.30405e-27	-5.9706e-10	-0.976376
31502569	chr2:31502569:G:A	5.37375e-28	-2.33786	-1.248
31502642	chr2:31502642:G:A	7.03675e-27	-5.9706e-10	-1.01366
31503069	chr2:31503069:T:C	1.82282e-27	-2.36442	-2.94673e-10
31503216	chr2:31503216:A:C	5.18714e-28	-2.35332	-1.26789
31503298	chr2:31503298:T:G	6.17206e-27	-5.9706e-10	-1.14477
31503490	chr2:31503490:T:C	6.72059e-27	-5.9706e-10	-1.05963
31504133	chr2:31504133:C:T	6.63723e-27	-5.9706e-10	-1.07211
31504617	chr2:31504617:G:C	1.13211e-26	-5.9706e-10	-0.538137
31504774	chr2:31504774:C:T	5.43654e-27	-5.9706e-10	-1.27166
31504863	chr2:31504863:G:A	5.21618e-28	-2.35269	-1.26293
31504954	chr2:31504954:G:A	1.88529e-27	-2.33073	-2.94673e-10
31505185	chr2:31505185:C:T	5.85181e-28	-2.38849	-1.11215
31505188	chr2:31505188:TA:T	6.33941e-27	-5.9706e-10	-1.11802
31505720	chr2:31505720:A:C	9.83462e-27	-5.9706e-10	-0.678897
31505849	chr2:31505849:C:A	5.43896e-27	-5.9706e-10	-1.27122
31506050	chr2:31506050:A:T	5.94897e-28	-2.25585	-1.22832
31507050	chr2:31507050:G:T	1.9793e-27	-2.28206	-2.94673e-10
31507291	chr2:31507291:A:G	6.93607e-28	-2.38854	-0.942113
31507903	chr2:31507903:C:A	5.90554e-28	-2.34813	-1.14337
31508048	chr2:31508048:G:A	5.15815e-28	-2.38555	-1.24126
31508194	chr2:31508194:A:T	1.95106e-27	-2.29643	-2.94673e-10
31508347	chr2:31508347:A:G	6.22283e-28	-2.2148	-1.22437
31508473	chr2:31508473:T:G	8.64793e-28	-2.08166	-1.02841
31509846	chr2:31509846:G:A	6.66848e-28	-2.28105	-1.08895
31509984	chr2:31509984:T:C	6.22243e-27	-5.9706e-10	-1.13665
31510415	chr2:31510415:T:C	1.09497e-27	-2.20319	-0.670886
31510679	chr2:31510679:C:T	2.25291e-27	-2.15259	-2.94673e-10
31510996	chr2:31510996:T:C	3.66544e-27	-1.66586	-2.94673e-10
31511020	chr2:31511020:T:C	1.81922e-27	-2.3664	-2.94673e-10
31511263	chr2:31511263:T:C	8.0329e-27	-5.9706e-10	-0.88126
31512133	chr2:31512133:C:G	5.62567e-27	-5.9706e-10	-1.23747
31512159	chr2:31512159:C:CT	8.45304e-28	-2.37448	-0.758381
31512517	chr2:31512517:T:C	1.78587e-27	-2.3849	-2.94673e-10
31512987	chr2:31512987:C:A	5.91049e-27	-5.9706e-10	-1.18808
31513149	chr2:31513149:T:C	5.24494e-28	-2.38107	-1.22905
31513483	chr2:31513483:T:C	1.9815e-27	-2.28095	-2.94673e-10
31514268	chr2:31514268:C:T	1.79633e-27	-2.37906	-2.94673e-10
31514283	chr2:31514283:C:G	1.98084e-27	-2.28128	-2.94673e-10
31514301	chr2:31514301:G:A	1.82162e-27	-2.36508	-2.94673e-10
31514377	chr2:31514377:T:C	1.89724e-27	-2.32441	-2.94673e-10
31514724	chr2:31514724:C:T	1.98134e-27	-2.28103	-2.94673e-10
31514882	chr2:31514882:C:A	2.03765e-27	-2.25301	-2.94673e-10
31516037	chr2:31516037:A:G	4.28402e-27	-1.50991	-2.94673e-10
31516314	chr2:31516314:T:G	1.00833e-26	-5.9706e-10	-0.653923
31516369	chr2:31516369:G:T	1.96929e-27	-2.28713	-2.94673e-10
31516496	chr2:31516496:T:C	6.02691e-28	-2.24034	-1.23081
31516612	chr2:31516612:T:C	9.18883e-27	-5.9706e-10	-0.746818
31516710	chr2:31516710:G:A	1.78619e-27	-2.38472	-2.94673e-10
31516805	chr2:31516805:A:G	1.0139e-26	-5.9706e-10	-0.64842
31516880	chr2:31516880:A:C	5.67799e-28	-2.33459	-1.1962
31516883	chr2:31516883:T:C	1.85614e-27	-2.3463	-2.94673e-10
31516895	chr2:31516895:G:C	5.61267e-28	-2.32963	-1.21273
31517208	chr2:31517208:A:C	5.52496e-28	-2.32383	-1.23428
31517488	chr2:31517488:C:A	2.29425e-27	-2.1344	-2.94673e-10
31517592	chr2:31517592:C:T	6.03535e-28	-2.37156	-1.0982
31517792	chr2:31517792:T:A	5.87921e-28	-2.26252	-1.23345
31517826	chr2:31517826:A:AG	5.37838e-28	-2.37718	-1.20782
31517917	chr2:31517917:G:C	5.10561e-28	-2.38333	-1.25372
31518512	chr2:31518512:A:T	5.42812e-27	-5.9706e-10	-1.27321
31518597	chr2:31518597:TG:T	1.33487e-26	-5.9706e-10	-0.373386
31519060	chr2:31519060:C:T	5.81923e-28	-2.27323	-1.23299
31519510	chr2:31519510:A:T	8.34424e-28	-1.99179	-1.15403
31520061	chr2:31520061:G:A	9.41078e-27	-5.9706e-10	-0.72295
31520835	chr2:31520835:G:A	5.8648e-28	-2.24281	-1.25561
31521004	chr2:31521004:T:A	2.00509e-27	-1.60012	-0.668996
31521017	chr2:31521017:T:G	4.79521e-27	-1.39719	-2.94673e-10
31521519	chr2:31521519:G:A	2.1682e-27	-2.19091	-2.94673e-10
31521700	chr2:31521700:C:A	2.02541e-26	-5.9706e-10	0.0435516
31521775	chr2:31521775:C:T	2.02844e-26	-5.9706e-10	0.0450472
31521779	chr2:31521779:A:C	7.73692e-27	-5.9706e-10	-0.918803
31521897	chr2:31521897:G:C	7.21177e-28	-2.30418	-0.987494
31521906	chr2:31521906:G:A	7.13732e-28	-2.30861	-0.993445
31522654	chr2:31522654:G:A	1.08838e-26	-5.9706e-10	-0.57753
31522725	chr2:31522725:T:C	1.60813e-26	-5.9706e-10	-0.187152
31522803	chr2:31522803:C:T	5.91381e-27	-5.9706e-10	-1.18752
31522946	chr2:31522946:C:G	1.18009e-26	-5.9706e-10	-0.496632
31523491	chr2:31523491:G:A	7.80037e-27	-5.9706e-10	-0.910635
31523761	chr2:31523761:G:A	1.06831e-26	-5.9706e-10	-0.596147
31523958	chr2:31523958:T:C	5.45772e-28	-2.36369	-1.20667
31524007	chr2:31524007:G:A	1.12102e-26	-5.9706e-10	-0.547983
31524644	chr2:31524644:C:T	6.45668e-28	-2.25753	-1.14474
31524923	chr2:31524923:T:C	1.90068e-27	-2.32259	-2.94673e-10
31525824	chr2:31525824:C:T	1.31657e-26	-5.9706e-10	-0.38719
31525937	chr2:31525937:A:G	2.24107e-26	-5.9706e-10	0.144734
31526328	chr2:31526328:T:C	6.58033e-27	-5.9706e-10	-1.08072
31527555	chr2:31527555:G:A	9.8969e-27	-5.9706e-10	-0.672584
31527687	chr2:31527687:C:T	7.57428e-27	-5.9706e-10	-0.940047
31528293	chr2:31528293:G:A	1.96271e-26	-5.9706e-10	0.0121073
31528650	chr2:31528650:C:T	2.04198e-27	-2.25089	-2.94673e-10
31528761	chr2:31528761:A:G	3.40324e-27	-1.74008	-2.94673e-10
31529976	chr2:31529976:T:C	1.9621e-27	-2.29079	-2.94673e-10
31530226	chr2:31530226:C:T	1.95842e-27	-2.29267	-2.94673e-10
31530415	chr2:31530415:C:T	6.04627e-28	-2.21131	-1.25664
31530978	chr2:31530978:T:C	2.02051e-27	-2.26146	-2.94673e-10
31531894	chr2:31531894:A:C	7.61289e-27	-5.9706e-10	-0.934964
31531926	chr2:31531926:C:A	1.94268e-27	-2.30074	-2.94673e-10
31531954	chr2:31531954:T:G	5.857e-28	-2.23895	-1.26081
31532087	chr2:31532087:T:C	6.12537e-28	-2.33955	-1.1154
31532485	chr2:31532485:A:G	6.43285e-28	-2.29787	-1.10811
31532597	chr2:31532597:C:T	1.85062e-27	-2.34928	-2.94673e-10
31532985	chr2:31532985:T:TG	1.81766e-27	-2.36726	-2.94673e-10
31533133	chr2:31533133:C:A	5.86465e-27	-5.9706e-10	-1.19586
31533891	chr2:31533891:C:A	5.44419e-27	-5.9706e-10	-1.27026
31534216	chr2:31534216:T:C	7.86211e-28	-2.21093	-0.99441
31534571	chr2:31534571:A:G	3.54421e-26	-5.9706e-10	0.603094
31534878	chr2:31534878:A:G	1.2498e-26	-5.9706e-10	-0.439238
31535349	chr2:31535349:A:G	1.21696e-26	-5.9706e-10	-0.465865
31535687	chr2:31535687:C:A	6.95267e-27	-5.9706e-10	-1.02568
31535729	chr2:31535729:T:G	1.95573e-27	-2.29404	-2.94673e-10
31536048	chr2:31536048:C:T	1.3212e-27	-2.21637	-0.469902
31536510	chr2:31536510:G:A	7.43267e-28	-2.30591	-0.955591
31536695	chr2:31536695:A:C	8.41441e-27	-5.9706e-10	-0.83486
31537046	chr2:31537046:G:A	1.11202e-27	-2.17819	-0.680446
31537451	chr2:31537451:T:G	6.01261e-27	-5.9706e-10	-1.17095
31537540	chr2:31537540:G:C	6.20849e-27	-5.9706e-10	-1.13889
31538009	chr2:31538009:C:T	5.15354e-28	-2.3551	-1.27261
31538488	chr2:31538488:C:T	1.76761e-27	-2.33817	-0.057012
31538682	chr2:31538682:C:T	1.23966e-27	-2.33044	-0.419521
31538875	chr2:31538875:G:C	7.86825e-27	-5.9706e-10	-0.90197
31539007	chr2:31539007:A:C	5.90997e-27	-5.9706e-10	-1.18816
31539268	chr2:31539268:T:C	5.42646e-27	-5.9706e-10	-1.27352
31539402	chr2:31539402:A:G	1.58456e-26	-5.9706e-10	-0.201912
31539983	chr2:31539983:C:T	1.15164e-26	-5.9706e-10	-0.521036
31540440	chr2:31540440:T:C	8.89315e-28	-2.09662	-0.985488
31540643	chr2:31540643:G:A	1.2361e-26	-5.9706e-10	-0.45026
31540684	chr2:31540684:C:T	1.78308e-27	-2.38646	-2.94673e-10
31540807	chr2:31540807:C:T	1.04732e-26	-5.9706e-10	-0.615989
31540923	chr2:31540923:A:G	1.83128e-27	-2.35979	-2.94673e-10
31540980	chr2:31540980:C:T	1.65793e-27	-2.24616	-0.213073
31541076	chr2:31541076:G:C	2.12735e-27	-2.20993	-2.94673e-10
31541928	chr2:31541928:C:T	6.06835e-28	-2.3531	-1.11121
31542061	chr2:31542061:A:G	1.02754e-27	-2.11303	-0.824599
31542121	chr2:31542121:C:A	7.89379e-27	-5.9706e-10	-0.89873
31542540	chr2:31542540:C:A	7.04086e-28	-2.18001	-1.13565
31542880	chr2:31542880:A:G	1.7545e-27	-2.20582	-0.196797
31543011	chr2:31543011:T:C	1.02075e-26	-5.9706e-10	-0.641679
31543408	chr2:31543408:T:G	6.14874e-28	-2.35337	-1.09777
31543481	chr2:31543481:A:G	1.70408e-26	-5.9706e-10	-0.129196
31543632	chr2:31543632:T:C	3.11707e-27	-1.82791	-2.94673e-10
31543774	chr2:31543774:G:A	5.99147e-27	-5.9706e-10	-1.17447
31543935	chr2:31543935:T:C	5.83306e-28	-2.30117	-1.20268
31544074	chr2:31544074:A:T	1.24573e-26	-5.9706e-10	-0.442497
31544179	chr2:31544179:A:G	1.2338e-26	-5.9706e-10	-0.45212
31544243	chr2:31544243:G:T	6.1643e-27	-5.9706e-10	-1.14603
31544666	chr2:31544666:C:A	8.81611e-27	-5.9706e-10	-0.788226
31544989	chr2:31544989:A:C	6.26665e-28	-2.36636	-1.06579
31545023	chr2:31545023:G:C	5.51788e-27	-5.9706e-10	-1.25681
31545116	chr2:31545116:A:C	1.38457e-26	-5.9706e-10	-0.336832
31545125	chr2:31545125:A:G	6.19837e-28	-2.3612	-1.0819
31545553	chr2:31545553:G:A	1.77935e-27	-2.38856	-2.94673e-10
31545722	chr2:31545722:CA:C	1.39225e-26	-5.9706e-10	-0.331297
31546057	chr2:31546057:G:A	3.3541e-27	-1.75462	-2.94673e-10
31546716	chr2:31546716:G:A	5.51074e-27	-5.9706e-10	-1.25811
31546764	chr2:31546764:C:T	5.45243e-27	-5.9706e-10	-1.26874
31547028	chr2:31547028:G:A	8.86987e-28	-1.8401	-1.24463
31547301	chr2:31547301:T:C	7.97137e-28	-2.20066	-0.99087
31547371	chr2:31547371:T:C	8.67944e-28	-2.27942	-0.827018
31547411	chr2:31547411:T:C	1.1567e-27	-2.08622	-0.733009
31547572	chr2:31547572:T:C	5.85784e-28	-2.24876	-1.25085
31547850	chr2:31547850:C:T	5.83017e-27	-5.9706e-10	-1.20176
31547852	chr2:31547852:C:T	6.49454e-27	-5.9706e-10	-1.09384
31547902	chr2:31547902:G:T	1.79124e-27	-2.3819	-2.94673e-10
31547976	chr2:31547976:C:G	5.8514e-27	-5.9706e-10	-1.19812
31548363	chr2:31548363:C:A	2.16976e-27	-2.35193	0.161737
31548677	chr2:31548677:T:C	5.11781e-28	-2.37446	-1.2602
31548683	chr2:31548683:C:T	1.78072e-27	-2.38779	-2.94673e-10
31548725	chr2:31548725:C:T	6.96534e-28	-2.23292	-1.09353
31548762	chr2:31548762:G:T	5.42882e-27	-5.9706e-10	-1.27308
31549042	chr2:31549042:A:G	8.05559e-27	-5.9706e-10	-0.878439
31549321	chr2:31549321:C:T	7.55201e-28	-2.20212	-1.04346
31549952	chr2:31549952:A:T	5.59449e-27	-5.9706e-10	-1.24302
31550036	chr2:31550036:C:T	7.43872e-28	-2.29327	-0.967425
31551564	chr2:31551564:CA:C	1.16142e-26	-5.9706e-10	-0.512579
31551720	chr2:31551720:A:G	8.9205e-28	-2.14252	-0.936519
31551905	chr2:31551905:T:A	7.79925e-28	-2.33317	-0.880194
31552266	chr2:31552266:C:T	7.19318e-28	-2.26291	-1.03135
31552923	chr2:31552923:C:A	5.75658e-27	-5.9706e-10	-1.21446
31553069	chr2:31553069:A:C	7.48317e-28	-2.27783	-0.976902
31553780	chr2:31553780:C:T	1.80094e-27	-2.3765	-2.94673e-10
31553905	chr2:31553905:G:A	1.98635e-27	-2.27851	-2.94673e-10
31554283	chr2:31554283:A:T	5.00629e-28	-2.38331	-1.27339
31554334	chr2:31554334:T:A	6.47199e-28	-2.18465	-1.21526
31554471	chr2:31554471:A:G	1.39151e-26	-5.9706e-10	-0.33183
31554758	chr2:31554758:T:G	5.9388e-28	-2.37606	-1.10982
31554777	chr2:31554777:G:A	3.51362e-27	-1.70816	-2.94673e-10
31555226	chr2:31555226:C:T	1.82135e-27	-2.36523	-2.94673e-10
31555956	chr2:31555956:A:C	1.01839e-27	-2.33917	-0.607413
31557210	chr2:31557210:A:G	8.34138e-28	-2.38513	-0.761033
31558682	chr2:31558682:C:T	7.98564e-28	-2.38856	-0.801186
31558908	chr2:31558908:T:C	1.19236e-27	-2.3	-0.488874
31558916	chr2:31558916:C:T	7.48918e-27	-5.9706e-10	-0.951346
31560362	chr2:31560362:T:TCCC	6.06856e-27	-5.9706e-10	-1.16168
31560378	chr2:31560378:T:A	5.42652e-27	-5.9706e-10	-1.27351
31560619	chr2:31560619:G:A	5.81463e-27	-5.9706e-10	-1.20443
31561391	chr2:31561391:C:T	6.07844e-28	-2.37177	-1.09088
31561399	chr2:31561399:T:C	7.34823e-28	-2.34004	-0.932889
31561411	chr2:31561411:G:T	7.25675e-27	-0.982874	-2.94673e-10
31561412	chr2:31561412:G:A	7.24598e-27	-0.984359	-2.94673e-10
31561567	chr2:31561567:C:T	1.09505e-27	-2.22678	-0.647233
31561723	chr2:31561723:A:G	9.50253e-28	-2.21769	-0.798146
31561797	chr2:31561797:A:T	1.12651e-26	-5.9706e-10	-0.5431
31561922	chr2:31561922:G:A	1.01958e-27	-2.37705	-0.568365
31561938	chr2:31561938:A:G	9.24848e-28	-2.2294	-0.813536
31561978	chr2:31561978:T:C	2.58486e-27	-2.01513	-2.94673e-10
31562599	chr2:31562599:T:G	1.70978e-27	-2.07511	-0.35333
31562695	chr2:31562695:C:G	1.14232e-26	-5.9706e-10	-0.529157
31562948	chr2:31562948:C:G	1.38115e-27	-2.38472	-0.257168
31563722	chr2:31563722:A:C	7.59809e-27	-5.9706e-10	-0.936909
31563919	chr2:31563919:G:A	8.26899e-28	-2.27527	-0.87961
31564690	chr2:31564690:C:A	1.78145e-27	-2.38738	-2.94673e-10
31564802	chr2:31564802:T:A	1.09551e-26	-5.9706e-10	-0.571003
31564937	chr2:31564937:AAAT:A	1.78361e-27	-2.38617	-2.94673e-10
31565941	chr2:31565941:A:G	8.923e-27	-5.9706e-10	-0.776174
31566439	chr2:31566439:A:C	5.86967e-27	-5.9706e-10	-1.19501
31566609	chr2:31566609:T:A	1.97443e-27	-2.28453	-2.94673e-10
31566723	chr2:31566723:C:T	2.14313e-27	-1.98466	-0.217878
31566858	chr2:31566858:A:G	1.79717e-27	-2.37859	-2.94673e-10
31567252	chr2:31567252:T:C	5.46172e-27	-5.9706e-10	-1.26704
31567511	chr2:31567511:T:C	2.00669e-27	-2.08819	-0.180131
31568105	chr2:31568105:C:G	1.13797e-26	-5.9706e-10	-0.532973
31568349	chr2:31568349:G:A	5.11053e-28	-2.38136	-1.25473
31568761	chr2:31568761:C:A	5.77812e-27	-5.9706e-10	-1.21073
31568844	chr2:31568844:A:G	1.10359e-26	-5.9706e-10	-0.563653
31570615	chr2:31570615:A:G	5.46199e-27	-5.9706e-10	-1.26699
31570627	chr2:31570627:C:T	1.84122e-27	-2.35438	-2.94673e-10
31570800	chr2:31570800:C:T	7.14288e-27	-5.9706e-10	-0.998691
31570840	chr2:31570840:A:G	1.06873e-26	-5.9706e-10	-0.59575
31571818	chr2:31571818:A:C	7.07246e-27	-5.9706e-10	-1.0086
31571900	chr2:31571900:C:T	2.06164e-27	-1.88199	-0.35931
31572148	chr2:31572148:C:T	6.28171e-27	-5.9706e-10	-1.12716
31572614	chr2:31572614:C:A	6.49775e-28	-2.34688	-1.04905
31572635	chr2:31572635:C:A	1.09771e-26	-5.9706e-10	-0.568993
31572741	chr2:31572741:C:A	1.17461e-27	-2.11037	-0.693505
31573128	chr2:31573128:G:A	9.71805e-27	-5.9706e-10	-0.690821
31573922	chr2:31573922:T:C	6.13716e-27	-5.9706e-10	-1.15044
31574038	chr2:31574038:A:G	6.67378e-27	-5.9706e-10	-1.06662
31574793	chr2:31574793:C:A	6.21833e-28	-2.30108	-1.13881
31577325	chr2:31577325:C:G	2.63161e-27	-1.99721	-2.94673e-10
31577953	chr2:31577953:A:G	1.38449e-27	-2.10646	-0.533012
31578333	chr2:31578333:T:C	8.53137e-28	-2.30582	-0.817821
31578425	chr2:31578425:T:C	8.81774e-28	-2.22694	-0.863682
31578869	chr2:31578869:T:G	2.53391e-27	-2.11738	0.0823336
31579528	chr2:31579528:T:A	6.66645e-27	-5.9706e-10	-1.06772
31580016	chr2:31580016:A:C	5.61357e-27	-5.9706e-10	-1.23962
31580233	chr2:31580233:G:A	2.05586e-27	-2.08641	-0.157698
31580605	chr2:31580605:A:G	1.76658e-27	-2.25292	-0.142839
31580636	chr2:31580636:G:C	1.82361e-27	-2.18978	-0.174208
31580756	chr2:31580756:C:T	1.92609e-27	-2.30931	-2.94673e-10
31581770	chr2:31581770:C:T	1.77966e-27	-2.38839	-2.94673e-10
31581917	chr2:31581917:C:A	1.80061e-27	-2.37668	-2.94673e-10
31581995	chr2:31581995:CCTT:C	1.11322e-26	-5.9706e-10	-0.554962
31582268	chr2:31582268:T:C	7.38237e-27	-5.9706e-10	-0.965711
31582363	chr2:31582363:G:A	1.78556e-27	-2.38507	-2.94673e-10
31582439	chr2:31582439:C:T	6.09167e-27	-5.9706e-10	-1.15788
31582871	chr2:31582871:T:C	8.74064e-28	-2.28314	-0.816269
31582884	chr2:31582884:TAGG:T	6.38169e-27	-5.9706e-10	-1.11137
31583127	chr2:31583127:A:C	4.38057e-27	-1.48763	-2.94673e-10
31583231	chr2:31583231:T:C	1.92192e-27	-2.06779	-0.243694
31583435	chr2:31583435:T:C	1.46307e-27	-2.38528	-0.198987
31583826	chr2:31583826:G:A	5.43401e-27	-5.9706e-10	-1.27213
31584309	chr2:31584309:A:G	6.06868e-27	-5.9706e-10	-1.16167
31584714	chr2:31584714:AGAG:A	7.68648e-27	-5.9706e-10	-0.925343
31584722	chr2:31584722:A:G	7.79845e-27	-5.9706e-10	-0.910882
31585775	chr2:31585775:T:C	5.19354e-28	-2.34912	-1.27085
31585905	chr2:31585905:T:A	1.09923e-27	-1.92409	-0.946107
31586237	chr2:31586237:G:A	9.43722e-28	-2.11318	-0.909552
31586466	chr2:31586466:A:C	1.81554e-27	-2.36842	-2.94673e-10
31586486	chr2:31586486:ATAGTGGTGGTGT:A	7.34395e-27	-5.9706e-10	-0.970929
31586620	chr2:31586620:A:G	1.78448e-27	-2.38568	-2.94673e-10
31586855	chr2:31586855:A:G	5.83386e-27	-5.9706e-10	-1.20113
31587120	chr2:31587120:C:T	1.52189e-26	-5.9706e-10	-0.242265
31587136	chr2:31587136:G:GA	6.28419e-27	-5.9706e-10	-1.12677
31587165	chr2:31587165:G:C	6.88666e-28	-2.06567	-1.27214
31587219	chr2:31587219:C:T	5.82732e-27	-1.20225	-2.94673e-10
31587220	chr2:31587220:G:A	6.76949e-27	-5.9706e-10	-1.05238
31587514	chr2:31587514:G:A	1.80387e-27	-2.37487	-2.94673e-10
31587756	chr2:31587756:A:G	1.81714e-27	-2.36754	-2.94673e-10
31587758	chr2:31587758:T:G	1.35281e-27	-2.32194	-0.340682
31588438	chr2:31588438:A:T	7.92371e-27	-5.9706e-10	-0.894946
31588468	chr2:31588468:T:A	1.80483e-27	-2.37434	-2.94673e-10
31588929	chr2:31588929:G:A	5.7397e-28	-2.38756	-1.13242
31589242	chr2:31589242:G:C	5.52343e-27	-5.9706e-10	-1.25581
31589383	chr2:31589383:A:G	7.23046e-28	-2.04856	-1.24052
31589578	chr2:31589578:C:T	5.46156e-27	-5.9706e-10	-1.26707
31589694	chr2:31589694:C:T	5.57783e-27	-5.9706e-10	-1.24601
31590327	chr2:31590327:T:C	6.35419e-28	-2.33031	-1.08797
31590384	chr2:31590384:A:G	8.25548e-28	-2.38553	-0.770979
31590405	chr2:31590405:T:C	6.65408e-27	-5.9706e-10	-1.06958
31590411	chr2:31590411:T:A	6.68057e-28	-2.303	-1.06519
31590458	chr2:31590458:T:C	2.69349e-27	-1.97397	-2.94673e-10
31590513	chr2:31590513:T:C	1.25766e-27	-2.34344	-0.392115
31590566	chr2:31590566:C:T	9.92985e-27	-5.9706e-10	-0.669261
31590775	chr2:31590775:A:G	1.18318e-27	-2.2756	-0.520996
31591273	chr2:31591273:G:A	6.15976e-27	-5.9706e-10	-1.14677
31591353	chr2:31591353:C:T	7.22228e-27	-5.9706e-10	-0.987636
31591420	chr2:31591420:T:G	7.17451e-27	-5.9706e-10	-0.994271
31591656	chr2:31591656:T:C	1.78511e-27	-2.38533	-2.94673e-10
31591665	chr2:31591665:C:T	1.53642e-27	-1.88623	-0.649119
31592060	chr2:31592060:A:T	5.46999e-27	-5.9706e-10	-1.26553
31592165	chr2:31592165:A:C	7.27719e-27	-5.9706e-10	-0.980061
31592709	chr2:31592709:G:C	7.95791e-28	-2.0937	-1.09953
31593042	chr2:31593042:T:C	1.06576e-26	-5.9706e-10	-0.598535
31593749	chr2:31593749:C:T	1.04803e-26	-5.9706e-10	-0.615307
31593926	chr2:31593926:T:C	1.86364e-27	-2.34228	-2.94673e-10
31594488	chr2:31594488:C:T	1.01557e-27	-2.11972	-0.829629
31595096	chr2:31595096:C:T	5.93904e-28	-2.35441	-1.13143
31595187	chr2:31595187:A:G	5.7799e-28	-2.29413	-1.21887
31595856	chr2:31595856:A:G	7.9748e-27	-5.9706e-10	-0.888519
31596042	chr2:31596042:A:T	3.07775e-27	-1.84061	-2.94673e-10
31596100	chr2:31596100:T:C	1.10055e-26	-5.9706e-10	-0.566413
31596648	chr2:31596648:G:A	2.11244e-27	-2.21696	-2.94673e-10
31597703	chr2:31597703:G:A	8.9558e-28	-2.22174	-0.85335
31598217	chr2:31598217:T:C	6.68859e-27	-5.9706e-10	-1.0644
31598329	chr2:31598329:C:T	1.08755e-26	-5.9706e-10	-0.578293
31598540	chr2:31598540:A:G	6.55893e-27	-5.9706e-10	-1.08398
31598626	chr2:31598626:T:C	1.14216e-26	-5.9706e-10	-0.529302
31599257	chr2:31599257:A:G	1.38322e-26	-5.9706e-10	-0.33781
31599334	chr2:31599334:T:A	5.12946e-28	-2.3618	-1.27059
31599515	chr2:31599515:C:G	5.51123e-27	-5.9706e-10	-1.25802
31599545	chr2:31599545:G:C	5.42807e-27	-5.9706e-10	-1.27322
31599820	chr2:31599820:A:G	6.15999e-27	-5.9706e-10	-1.14673
31600111	chr2:31600111:G:A	1.79699e-27	-2.37869	-2.94673e-10
31600206	chr2:31600206:G:A	1.08798e-26	-5.9706e-10	-0.577903
31601074	chr2:31601074:C:T	5.90557e-27	-5.9706e-10	-1.18891
31601492	chr2:31601492:G:A	1.7797e-27	-2.38836	-2.94673e-10
31601691	chr2:31601691:C:G	9.13338e-27	-5.9706e-10	-0.75287
31601727	chr2:31601727:T:G	9.12541e-27	-5.9706e-10	-0.753743
31601960	chr2:31601960:C:T	6.16787e-27	-5.9706e-10	-1.14545
31602340	chr2:31602340:A:T	5.58154e-27	-5.9706e-10	-1.24534
31602465	chr2:31602465:G:A	5.31111e-28	-2.37261	-1.22498
31602827	chr2:31602827:A:C	9.23226e-27	-5.9706e-10	-0.742102
31602976	chr2:31602976:T:C	1.14562e-26	-5.9706e-10	-0.526279
31603295	chr2:31603295:A:G	2.94559e-27	-1.8845	-2.94673e-10
31603835	chr2:31603835:C:A	5.42701e-27	-5.9706e-10	-1.27342
31603890	chr2:31603890:T:G	1.79059e-27	-2.38226	-2.94673e-10
31604101	chr2:31604101:C:T	6.66882e-27	-5.9706e-10	-1.06736
31604756	chr2:31604756:G:A	9.3066e-28	-2.17595	-0.860722
31605081	chr2:31605081:G:A	6.2883e-27	-5.9706e-10	-1.12611
31605434	chr2:31605434:AACAACTCTGTAGGAAAAAAAACCTAATAACTCAATTAAAAATGGGCAAAACATCTGAATAGACACTTCTCAAAAT:A	5.4565e-27	-5.9706e-10	-1.268
31605843	chr2:31605843:T:C	8.35196e-28	-2.38042	-0.764474
31606167	chr2:31606167:G:A	8.9006e-27	-5.9706e-10	-0.778688
31606292	chr2:31606292:C:T	7.10173e-27	-5.9706e-10	-1.00447
31606660	chr2:31606660:T:A	7.09561e-27	-5.9706e-10	-1.00533
31607018	chr2:31607018:A:G	5.4482e-27	-5.9706e-10	-1.26952
31607278	chr2:31607278:G:C	5.67478e-27	-5.9706e-10	-1.22877
31607313	chr2:31607313:A:G	6.05841e-27	-5.9706e-10	-1.16336
31607713	chr2:31607713:C:T	5.46403e-27	-5.9706e-10	-1.26662
31608034	chr2:31608034:C:T	6.28678e-27	-5.9706e-10	-1.12636
31608492	chr2:31608492:T:C	5.62961e-28	-2.38072	-1.15863
31608621	chr2:31608621:A:G	6.60102e-27	-5.9706e-10	-1.07758
31608907	chr2:31608907:T:A	1.49353e-27	-2.00891	-0.554759
31609280	chr2:31609280:A:G	5.46515e-27	-5.9706e-10	-1.26641
31609784	chr2:31609784:T:C	5.61332e-27	-5.9706e-10	-1.23966
31610203	chr2:31610203:A:G	6.15152e-27	-5.9706e-10	-1.14811
31610784	chr2:31610784:TAA:T	1.08846e-26	-5.9706e-10	-0.577458
31611006	chr2:31611006:G:A	1.08796e-26	-5.9706e-10	-0.577917
31611589	chr2:31611589:A:C	7.78159e-28	-2.30588	-0.90975
31611740	chr2:31611740:G:T	6.19457e-27	-5.9706e-10	-1.14113
31611994	chr2:31611994:C:G	1.78542e-27	-2.38515	-2.94673e-10
31612268	chr2:31612268:A:C	5.60948e-27	-5.9706e-10	-1.24035
31612298	chr2:31612298:AG:A	1.95151e-26	-5.9706e-10	0.00638127
31612299	chr2:31612299:G:A	6.68565e-28	-2.32303	-1.0444
31614037	chr2:31614037:A:C	1.3626e-27	-1.86316	-0.79225
31614560	chr2:31614560:A:G	6.39086e-27	-5.9706e-10	-1.10994
31614846	chr2:31614846:T:C	5.66416e-27	-5.9706e-10	-1.23065
31615270	chr2:31615270:G:A	1.06321e-26	-5.9706e-10	-0.600931
31615752	chr2:31615752:T:A	1.57882e-27	-1.99451	-0.513617
31615987	chr2:31615987:T:A	5.10341e-28	-2.382	-1.25548
31616500	chr2:31616500:G:A	5.46372e-27	-5.9706e-10	-1.26668
31616523	chr2:31616523:G:A	1.36099e-27	-2.11927	-0.537324
31616614	chr2:31616614:G:A	6.31273e-27	-5.9706e-10	-1.12224
31616795	chr2:31616795:C:T	7.44574e-27	-5.9706e-10	-0.957164
31616808	chr2:31616808:G:A	6.30589e-27	-5.9706e-10	-1.12332
31616881	chr2:31616881:C:T	2.21346e-27	-1.78432	-0.385929
31617312	chr2:31617312:G:T	8.44997e-28	-1.9862	-1.14703
31618240	chr2:31618240:T:A	7.23952e-28	-2.37502	-0.912816
31618358	chr2:31618358:T:C	1.29167e-26	-0.406288	-2.94673e-10
31618877	chr2:31618877:T:C	3.3442e-27	-1.75758	-2.94673e-10
31618914	chr2:31618914:T:C	7.40672e-27	-5.9706e-10	-0.962418
31619191	chr2:31619191:A:G	5.64134e-27	-5.9706e-10	-1.23468
31619435	chr2:31619435:C:T	2.17553e-27	-1.64802	-0.539508
31620018	chr2:31620018:C:T	3.11134e-27	-1.82975	-2.94673e-10
31620097	chr2:31620097:T:C	5.50222e-27	-5.9706e-10	-1.25965
31620320	chr2:31620320:T:C	7.23834e-27	-5.9706e-10	-0.985413
31621043	chr2:31621043:T:C	5.58285e-27	-5.9706e-10	-1.24511
31621095	chr2:31621095:G:C	6.56827e-27	-5.9706e-10	-1.08256
31621372	chr2:31621372:T:C	6.18436e-27	-5.9706e-10	-1.14278
31621511	chr2:31621511:G:A	1.18947e-27	-2.11071	-0.68059
31621691	chr2:31621691:C:G	5.60028e-28	-2.34254	-1.20204
31621815	chr2:31621815:C:T	5.56097e-28	-2.35896	-1.19266
31622750	chr2:31622750:G:T	1.07362e-26	-5.9706e-10	-0.591181
31622816	chr2:31622816:G:T	6.15658e-27	-5.9706e-10	-1.14728
31622852	chr2:31622852:T:C	1.80162e-27	-2.37612	-2.94673e-10
31622858	chr2:31622858:G:C	6.87785e-27	-5.9706e-10	-1.0365
31622994	chr2:31622994:G:C	6.18235e-27	-5.9706e-10	-1.14311
31623376	chr2:31623376:C:A	5.51206e-28	-2.33165	-1.2288
31623568	chr2:31623568:C:T	1.16799e-27	-1.99578	-0.813738
31624264	chr2:31624264:G:A	6.99405e-27	-5.9706e-10	-1.01975
31624966	chr2:31624966:G:A	1.331e-27	-2.14875	-0.530123
31625163	chr2:31625163:G:C	4.98018e-28	-2.38856	-1.27337
31625239	chr2:31625239:C:A	1.05344e-27	-2.35452	-0.558227
31625331	chr2:31625331:G:C	6.2186e-27	-5.9706e-10	-1.13726
31625339	chr2:31625339:T:C	6.78633e-28	-2.35484	-0.997641
31625941	chr2:31625941:C:T	5.66704e-28	-2.33937	-1.19335
31626782	chr2:31626782:G:A	5.12641e-28	-2.38502	-1.24797
31627009	chr2:31627009:G:A	1.44554e-26	-5.9706e-10	-0.293735
31627503	chr2:31627503:T:C	9.46564e-27	-5.9706e-10	-0.717137
31628108	chr2:31628108:A:G	3.49048e-27	-1.71477	-2.94673e-10
31628133	chr2:31628133:C:T	1.15728e-27	-2.02761	-0.791127
31628605	chr2:31628605:A:G	1.25805e-27	-2.09096	-0.644286
31628820	chr2:31628820:T:C	1.78538e-27	-2.38517	-2.94673e-10
31629342	chr2:31629342:T:C	1.2696e-26	-5.9706e-10	-0.42352
31629385	chr2:31629385:C:T	5.98016e-28	-2.3343	-1.14465
31629450	chr2:31629450:A:G	5.50971e-27	-5.9706e-10	-1.25829
31629722	chr2:31629722:T:C	5.57011e-27	-5.9706e-10	-1.24739
31629799	chr2:31629799:C:T	1.06946e-26	-5.9706e-10	-0.595066
31630032	chr2:31630032:G:C	5.88938e-27	-5.9706e-10	-1.19166
31630252	chr2:31630252:G:T	1.77742e-27	-2.06719	-0.322452
31630932	chr2:31630932:G:A	4.9992e-28	-2.38533	-1.27278
31631071	chr2:31631071:C:T	1.77941e-27	-2.38852	-2.94673e-10
31631329	chr2:31631329:T:C	5.59104e-27	-5.9706e-10	-1.24364
31631372	chr2:31631372:G:A	7.37293e-28	-2.3801	-0.88948
31631373	chr2:31631373:C:T	5.88764e-27	-5.9706e-10	-1.19195
31631482	chr2:31631482:C:T	6.1681e-27	-5.9706e-10	-1.14542
31632035	chr2:31632035:T:C	1.46582e-26	-5.9706e-10	-0.279804
31632232	chr2:31632232:C:G	6.65451e-28	-2.30425	-1.06785
31632454	chr2:31632454:G:A	7.45873e-28	-2.19215	-1.06586
31633251	chr2:31633251:G:C	7.41398e-27	-5.9706e-10	-0.961439
31633500	chr2:31633500:C:G	1.10294e-26	-5.9706e-10	-0.56424
31634138	chr2:31634138:CT:C	1.57231e-27	-1.57885	-0.933407
31634645	chr2:31634645:T:C	2.84995e-27	-1.37938	-0.538122
31634850	chr2:31634850:A:G	7.5335e-28	-2.37338	-0.87465
31637678	chr2:31637678:G:A	6.37107e-28	-2.27809	-1.13753
31637969	chr2:31637969:T:C	7.69769e-27	-5.9706e-10	-0.923885
31638353	chr2:31638353:G:T	2.23031e-27	-2.16266	-2.94673e-10
31638403	chr2:31638403:C:T	2.10676e-27	-2.21966	-2.94673e-10
31638942	chr2:31638942:T:G	5.4647e-27	-5.9706e-10	-1.2665
31639005	chr2:31639005:C:T	7.5446e-28	-2.18172	-1.06484
31639013	chr2:31639013:T:C	5.97386e-27	-5.9706e-10	-1.17741
31639142	chr2:31639142:G:T	6.74474e-28	-2.38673	-0.971902
31639278	chr2:31639278:T:C	5.57575e-27	-5.9706e-10	-1.24638
31639492	chr2:31639492:G:T	5.8865e-27	-5.9706e-10	-1.19214
31639499	chr2:31639499:T:A	7.67271e-28	-2.00968	-1.22004
31639508	chr2:31639508:T:C	7.58743e-28	-2.03454	-1.20636
31639940	chr2:31639940:C:T	5.66647e-27	-5.9706e-10	-1.23024
31640288	chr2:31640288:C:T	6.35832e-27	-5.9706e-10	-1.11504
31640394	chr2:31640394:A:T	6.73874e-27	-5.9706e-10	-1.05693
31640655	chr2:31640655:G:A	5.89949e-27	-5.9706e-10	-1.18994
31640789	chr2:31640789:C:G	5.55891e-27	-5.9706e-10	-1.2494
31641033	chr2:31641033:C:T	9.71383e-27	-5.9706e-10	-0.691255
31641121	chr2:31641121:C:CTCAGT	6.06232e-27	-5.9706e-10	-1.16271
31641281	chr2:31641281:A:C	5.60855e-27	-5.9706e-10	-1.24051
31641526	chr2:31641526:C:T	5.88838e-28	-2.38338	-1.11103
31641627	chr2:31641627:T:G	7.24282e-28	-2.07606	-1.21132
31641645	chr2:31641645:A:C	6.19067e-27	-5.9706e-10	-1.14176
31642836	chr2:31642836:C:T	5.14405e-28	-2.35798	-1.27157
31642978	chr2:31642978:T:C	8.33791e-28	-2.34867	-0.797907
31642993	chr2:31642993:A:G	6.36381e-27	-5.9706e-10	-1.11418
31643367	chr2:31643367:A:G	8.72975e-27	-5.9706e-10	-0.798069
31643808	chr2:31643808:A:G	5.84528e-28	-2.38119	-1.12057
31644874	chr2:31644874:T:C	5.27686e-28	-2.38648	-1.21758
31645191	chr2:31645191:G:C	6.40013e-27	-5.9706e-10	-1.10849
31645360	chr2:31645360:A:T	6.07086e-27	-5.9706e-10	-1.16131
31645440	chr2:31645440:A:G	1.05326e-26	-5.9706e-10	-0.610333
31645469	chr2:31645469:C:T	2.05463e-27	-2.24471	-2.94673e-10
31645489	chr2:31645489:T:C	1.78616e-27	-2.38474	-2.94673e-10
31645984	chr2:31645984:C:T	5.53614e-28	-2.38036	-1.17573
31646445	chr2:31646445:C:T	5.45849e-27	-1.26763	-2.94673e-10
31647347	chr2:31647347:G:A	5.58224e-28	-2.38703	-1.16077
31647444	chr2:31647444:A:T	1.72351e-27	-1.80473	-0.615711
31648407	chr2:31648407:G:A	1.48118e-27	-1.87547	-0.696495
31648674	chr2:31648674:A:C	5.515e-27	-5.9706e-10	-1.25734
31648677	chr2:31648677:G:C	5.515e-27	-5.9706e-10	-1.25734
31650006	chr2:31650006:G:A	6.63186e-27	-5.9706e-10	-1.07292
31650086	chr2:31650086:T:C	5.76605e-27	-5.9706e-10	-1.21282
31650117	chr2:31650117:C:T	4.07568e-26	0.742817	-2.94673e-10
31650212	chr2:31650212:T:C	1.77935e-27	-2.38856	-2.94673e-10
31651396	chr2:31651396:A:G	5.98991e-27	-5.9706e-10	-1.17473
31651423	chr2:31651423:G:A	2.11196e-27	-1.26131	-0.955875
31651625	chr2:31651625:C:T	5.42655e-27	-5.9706e-10	-1.2735
31651819	chr2:31651819:C:T	6.46338e-27	-5.9706e-10	-1.09865
31651888	chr2:31651888:C:A	5.95594e-28	-2.387	-1.096
31652095	chr2:31652095:C:T	1.04016e-26	-5.9706e-10	-0.62285
31652838	chr2:31652838:A:C	1.29151e-27	-2.38253	-0.326464
31653530	chr2:31653530:G:A	5.99548e-28	-2.38038	-1.096
31653662	chr2:31653662:T:C	1.188e-27	-1.73677	-1.05576
31653860	chr2:31653860:T:C	1.78135e-27	-2.38743	-2.94673e-10
31653894	chr2:31653894:G:A	6.26537e-27	-5.9706e-10	-1.12977
31654051	chr2:31654051:TA:T	5.75026e-27	-5.9706e-10	-1.21556
31654075	chr2:31654075:A:C	6.14919e-28	-2.29369	-1.15738
31654458	chr2:31654458:G:A	6.23194e-27	-5.9706e-10	-1.13512
31654771	chr2:31654771:G:C	5.69392e-28	-2.26031	-1.26768
31654831	chr2:31654831:C:T	6.01238e-27	-5.9706e-10	-1.17099
31654934	chr2:31654934:G:A	7.97071e-27	-5.9706e-10	-0.889033
31655161	chr2:31655161:G:A	6.74957e-27	-5.9706e-10	-1.05533
31655214	chr2:31655214:G:C	7.85113e-28	-2.27466	-0.932077
31655792	chr2:31655792:G:A	1.09021e-27	-1.60551	-1.27293
31656007	chr2:31656007:T:C	5.72766e-28	-2.38708	-1.135
31656085	chr2:31656085:A:G	5.57531e-28	-2.38597	-1.16307
31657152	chr2:31657152:T:C	5.74482e-27	-5.9706e-10	-1.21651
31657428	chr2:31657428:G:T	2.63319e-27	-1.99661	-2.94673e-10
31658193	chr2:31658193:A:G	6.69869e-27	-5.9706e-10	-1.06289
31658887	chr2:31658887:A:G	5.03935e-27	-1.34753	-2.94673e-10
31658899	chr2:31658899:C:CAG	7.30929e-27	-5.9706e-10	-0.97566
31659437	chr2:31659437:A:G	1.78114e-27	-2.38755	-2.94673e-10
31659516	chr2:31659516:A:G	1.09239e-26	-5.9706e-10	-0.573852
31659840	chr2:31659840:A:G	5.70511e-27	-5.9706e-10	-1.22344
31660419	chr2:31660419:G:T	5.58821e-28	-2.3871	-1.15963
31660795	chr2:31660795:T:G	8.96036e-28	-1.82293	-1.25166
31661032	chr2:31661032:T:C	5.51335e-27	-5.9706e-10	-1.25763
31661631	chr2:31661631:G:T	5.69228e-27	-5.9706e-10	-1.2257
31661684	chr2:31661684:C:T	5.46175e-27	-5.9706e-10	-1.26704
31661779	chr2:31661779:C:T	1.45472e-26	-0.287405	-2.94673e-10
31662235	chr2:31662235:A:G	2.12966e-27	-2.20884	-2.94673e-10
31662245	chr2:31662245:G:C	5.88796e-27	-5.9706e-10	-1.1919
31662602	chr2:31662602:G:A	5.50694e-27	-5.9706e-10	-1.2588
31662668	chr2:31662668:G:T	5.79965e-27	-5.9706e-10	-1.20701
31663502	chr2:31663502:TAATA:T	5.39688e-28	-2.36223	-1.21935
31663553	chr2:31663553:A:C	8.79053e-27	-5.9706e-10	-0.791131
31663791	chr2:31663791:A:C	5.8715e-27	-5.9706e-10	-1.1947
31664159	chr2:31664159:C:T	5.62884e-27	-5.9706e-10	-1.2369
31664995	chr2:31664995:G:A	5.94875e-27	-5.9706e-10	-1.18162
31665059	chr2:31665059:C:T	5.79147e-27	-5.9706e-10	-1.20842
31665163	chr2:31665163:G:A	6.77089e-28	-2.11342	-1.24134
31665453	chr2:31665453:C:G	1.47979e-26	-5.9706e-10	-0.27032
31665946	chr2:31665946:C:T	6.65203e-27	-5.9706e-10	-1.06988
31666322	chr2:31666322:A:G	2.08778e-27	-2.2287	-2.94673e-10
31666502	chr2:31666502:G:A	2.21513e-27	-0.945875	-1.22362
31666664	chr2:31666664:A:G	2.02465e-27	-1.19448	-1.06493
31666858	chr2:31666858:A:T	6.36329e-28	-2.18963	-1.22722
31667202	chr2:31667202:C:G	5.72259e-28	-2.25382	-1.26915
31667273	chr2:31667273:A:G	5.21713e-28	-2.36855	-1.24689
31667500	chr2:31667500:A:G	1.79163e-27	-2.38168	-2.94673e-10
31667899	chr2:31667899:G:C	5.48635e-27	-5.9706e-10	-1.26254
31668200	chr2:31668200:C:T	1.13662e-26	-5.9706e-10	-0.534166
31668642	chr2:31668642:T:C	3.18261e-27	-1.80711	-2.94673e-10
31668796	chr2:31668796:A:T	5.42787e-27	-5.9706e-10	-1.27326
31669176	chr2:31669176:G:A	6.12281e-27	-5.9706e-10	-1.15278
31669989	chr2:31669989:G:A	5.81506e-28	-2.38842	-1.11852
31670073	chr2:31670073:G:A	8.88297e-27	-5.9706e-10	-0.78067
31670761	chr2:31670761:T:A	6.797e-28	-2.08364	-1.26727
31670999	chr2:31670999:G:C	6.03345e-27	-5.9706e-10	-1.16749
31671286	chr2:31671286:C:A	1.79134e-27	-2.38184	-2.94673e-10
31671364	chr2:31671364:T:C	5.57376e-27	-5.9706e-10	-1.24674
31671535	chr2:31671535:C:T	6.2616e-28	-2.16351	-1.26945
31671773	chr2:31671773:C:T	5.33198e-27	-1.29108	-2.94673e-10
31671781	chr2:31671781:G:A	1.14358e-25	1.77452	-2.94673e-10
31672247	chr2:31672247:T:A	9.86998e-27	-5.9706e-10	-0.675308
31672917	chr2:31672917:T:C	1.02017e-26	-5.9706e-10	-0.642256
31673854	chr2:31673854:T:C	1.01666e-26	-5.9706e-10	-0.645702
31673862	chr2:31673862:T:C	5.33665e-28	-2.38534	-1.20746
31674465	chr2:31674465:G:A	1.59388e-26	-5.9706e-10	-0.196048
31674656	chr2:31674656:T:C	2.02787e-27	-2.25782	-2.94673e-10
31675334	chr2:31675334:G:T	9.88767e-27	-5.9706e-10	-0.673518
31675395	chr2:31675395:T:C	7.29818e-27	-5.9706e-10	-0.97718
31675663	chr2:31675663:G:C	2.7077e-27	-1.96871	-2.94673e-10
31676363	chr2:31676363:C:T	5.56282e-27	-5.9706e-10	-1.2487
31676392	chr2:31676392:C:T	7.55955e-28	-2.22577	-1.0188
31676400	chr2:31676400:T:A	5.98811e-28	-2.31138	-1.16624
31676615	chr2:31676615:T:A	5.42967e-27	-5.9706e-10	-1.27293
31676617	chr2:31676617:A:G	1.82489e-27	-2.36328	-2.94673e-10
31677212	chr2:31677212:GA:G	5.52466e-27	-5.9706e-10	-1.25558
31677381	chr2:31677381:T:C	5.37707e-28	-2.31442	-1.27083
31678249	chr2:31678249:C:G	5.93715e-27	-5.9706e-10	-1.18358
31678409	chr2:31678409:C:A	1.92411e-27	-2.31034	-2.94673e-10
31679324	chr2:31679324:C:T	1.82608e-27	-2.36264	-2.94673e-10
31679356	chr2:31679356:C:A	7.31975e-28	-2.32274	-0.954074
31679385	chr2:31679385:A:G	1.81357e-27	-2.36951	-2.94673e-10
31680007	chr2:31680007:T:A	5.71752e-27	-5.9706e-10	-1.22127
31680128	chr2:31680128:T:G	5.74632e-28	-2.2482	-1.27063
31680129	chr2:31680129:T:A	1.59834e-26	-5.9706e-10	-0.193254
31680204	chr2:31680204:A:G	2.52516e-27	-2.0385	-2.94673e-10
31680494	chr2:31680494:G:A	8.22647e-28	-1.90068	-1.25935
31680601	chr2:31680601:C:T	5.81428e-27	-5.9706e-10	-1.20449
31680780	chr2:31680780:C:T	5.7503e-28	-2.28176	-1.23638
31680859	chr2:31680859:T:A	9.90189e-27	-5.9706e-10	-0.67208
31681775	chr2:31681775:C:G	1.85855e-27	-2.34501	-2.94673e-10
31682465	chr2:31682465:C:T	7.38883e-27	-5.9706e-10	-0.964837
31682557	chr2:31682557:T:C	8.86214e-27	-5.9706e-10	-0.783018
31682667	chr2:31682667:C:T	1.7806e-27	-2.38786	-2.94673e-10
31682864	chr2:31682864:C:G	5.47188e-27	-5.9706e-10	-1.26518
31683018	chr2:31683018:T:C	9.65649e-27	-5.9706e-10	-0.697176
31683170	chr2:31683170:G:C	5.53555e-27	-5.9706e-10	-1.25361
31683188	chr2:31683188:C:T	9.43519e-27	-5.9706e-10	-0.720359
31684739	chr2:31684739:A:G	5.6749e-27	-5.9706e-10	-1.22875
31685131	chr2:31685131:A:G	5.94134e-27	-5.9706e-10	-1.18287
31685486	chr2:31685486:A:T	1.86949e-27	-2.33914	-2.94673e-10
31686040	chr2:31686040:T:C	9.74865e-27	-5.9706e-10	-0.687677
31686242	chr2:31686242:GT:G	6.1688e-27	-5.9706e-10	-1.1453
31686469	chr2:31686469:A:T	6.17159e-27	-5.9706e-10	-1.14485
31686830	chr2:31686830:G:A	5.44174e-27	-5.9706e-10	-1.27071
31687013	chr2:31687013:G:GC	6.11613e-27	-5.9706e-10	-1.15388
31687070	chr2:31687070:G:C	9.86324e-27	-5.9706e-10	-0.675992
31687090	chr2:31687090:T:TTG	6.51796e-28	-2.35602	-1.03681
31687730	chr2:31687730:A:G	9.88029e-27	-5.9706e-10	-0.674264
31688396	chr2:31688396:G:T	6.71387e-28	-2.37587	-0.987343
31688447	chr2:31688447:A:C	9.76728e-27	-5.9706e-10	-0.685768
31689575	chr2:31689575:T:C	8.56179e-27	-5.9706e-10	-0.817497
31689649	chr2:31689649:C:T	5.25706e-28	-2.33828	-1.26954
31689852	chr2:31689852:C:T	1.98483e-27	-2.27927	-2.94673e-10
31690193	chr2:31690193:C:G	5.46771e-28	-2.30463	-1.2639
31690273	chr2:31690273:A:G	9.89806e-27	-5.9706e-10	-0.672467
31690644	chr2:31690644:G:A	6.08273e-27	-5.9706e-10	-1.15935
31691777	chr2:31691777:C:T	1.08667e-26	-0.579104	-2.94673e-10
31692505	chr2:31692505:C:T	6.50593e-28	-2.2372	-1.15748
31692589	chr2:31692589:G:A	1.05016e-26	-5.9706e-10	-0.613275
31692832	chr2:31692832:G:A	5.52103e-27	-5.9706e-10	-1.25624
31692959	chr2:31692959:T:C	9.74865e-27	-5.9706e-10	-0.687677
31692961	chr2:31692961:C:T	5.62399e-27	-5.9706e-10	-1.23776
31693105	chr2:31693105:G:A	5.09368e-28	-2.36703	-1.27237
31693143	chr2:31693143:G:T	3.40782e-27	-1.73873	-2.94673e-10
31693260	chr2:31693260:A:G	1.02095e-26	-5.9706e-10	-0.641489
31693495	chr2:31693495:A:C	9.12546e-28	-2.12988	-0.926441
31693660	chr2:31693660:G:A	1.34713e-27	-2.37752	-0.289307
31693702	chr2:31693702:C:T	4.15581e-27	-1.5403	-2.94673e-10
31694988	chr2:31694988:G:A	9.91523e-27	-5.9706e-10	-0.670734
31695226	chr2:31695226:C:T	5.57045e-28	-2.35918	-1.19074
31695272	chr2:31695272:C:A	1.81095e-27	-2.37095	-2.94673e-10
31696005	chr2:31696005:G:A	7.08778e-27	-5.9706e-10	-1.00643
31696057	chr2:31696057:G:T	6.97891e-28	-2.26422	-1.06028
31696137	chr2:31696137:G:A	1.92188e-27	-2.3115	-2.94673e-10
31696176	chr2:31696176:T:C	9.7682e-27	-5.9706e-10	-0.685674
31696254	chr2:31696254:G:C	9.74865e-27	-5.9706e-10	-0.687677
31696326	chr2:31696326:A:T	7.87537e-28	-2.25743	-0.946226
31696938	chr2:31696938:G:C	5.5244e-27	-5.9706e-10	-1.25563
31697037	chr2:31697037:G:T	8.9213e-27	-5.9706e-10	-0.776365
31697381	chr2:31697381:A:G	5.17483e-28	-2.38566	-1.23792
31697467	chr2:31697467:A:G	1.95332e-27	-2.29528	-2.94673e-10
31697569	chr2:31697569:G:A	5.837e-28	-2.36183	-1.14134
31697769	chr2:31697769:G:A	6.44507e-27	-5.9706e-10	-1.10149
31697806	chr2:31697806:T:C	5.94925e-27	-5.9706e-10	-1.18154
31698134	chr2:31698134:C:A	1.59262e-26	-5.9706e-10	-0.19684
31698137	chr2:31698137:G:A	1.08871e-26	-5.9706e-10	-0.577227
31698148	chr2:31698148:C:T	6.30682e-28	-2.34363	-1.08213
31698283	chr2:31698283:G:A	1.44542e-26	-5.9706e-10	-0.293819
31698845	chr2:31698845:C:A	5.77422e-27	-5.9706e-10	-1.2114
31699038	chr2:31699038:A:G	5.28531e-28	-2.32894	-1.27351
31699139	chr2:31699139:C:T	5.48417e-27	-5.9706e-10	-1.26294
31699255	chr2:31699255:T:C	5.59008e-28	-2.37621	-1.17018
31699376	chr2:31699376:A:G	7.18956e-28	-2.07214	-1.22262
31700051	chr2:31700051:C:T	9.87423e-27	-5.9706e-10	-0.674878
31700552	chr2:31700552:T:A	6.28879e-27	-5.9706e-10	-1.12604
31700698	chr2:31700698:G:C	5.43614e-28	-2.30229	-1.27203
31701012	chr2:31701012:A:G	5.42646e-27	-5.9706e-10	-1.27352
31701529	chr2:31701529:G:A	6.41028e-27	-5.9706e-10	-1.1069
31701610	chr2:31701610:A:G	5.63419e-28	-2.26544	-1.2731
31701756	chr2:31701756:G:GA	1.19844e-26	-5.9706e-10	-0.481198
31701986	chr2:31701986:G:C	1.83003e-27	-2.36048	-2.94673e-10
31702100	chr2:31702100:T:G	6.91451e-27	-5.9706e-10	-1.03118
31702173	chr2:31702173:T:C	7.1575e-28	-2.10174	-1.19749
31702432	chr2:31702432:G:A	5.50568e-27	-5.9706e-10	-1.25903
31702877	chr2:31702877:A:G	8.9227e-27	-5.9706e-10	-0.776208
31702963	chr2:31702963:C:A	5.69553e-27	-5.9706e-10	-1.22512
31703216	chr2:31703216:T:C	7.93582e-28	-2.17123	-1.02477
31703487	chr2:31703487:T:C	1.02618e-26	-5.9706e-10	-0.636378
31703717	chr2:31703717:G:T	5.42652e-27	-5.9706e-10	-1.27351
31703830	chr2:31703830:G:A	7.28521e-28	-2.21531	-1.06623
31704088	chr2:31704088:A:G	1.79457e-27	-2.38004	-2.94673e-10
31704314	chr2:31704314:G:T	5.79212e-27	-5.9706e-10	-1.20831
31704366	chr2:31704366:G:A	8.9809e-27	-5.9706e-10	-0.769706
31704540	chr2:31704540:A:T	9.57919e-27	-5.9706e-10	-0.705213
31706209	chr2:31706209:T:C	1.02289e-26	-5.9706e-10	-0.639586
31706262	chr2:31706262:T:C	1.79449e-27	-2.38009	-2.94673e-10
31706506	chr2:31706506:C:G	9.58681e-27	-5.9706e-10	-0.704417
31707104	chr2:31707104:A:G	5.77967e-28	-2.3764	-1.13665
31707989	chr2:31707989:G:A	8.61819e-27	-0.810931	-2.94673e-10
31708573	chr2:31708573:T:C	7.03858e-28	-2.26908	-1.0469
31708820	chr2:31708820:A:C	8.90575e-28	-2.3333	-0.747395
31708827	chr2:31708827:C:T	5.74146e-28	-2.32112	-1.19856
31709023	chr2:31709023:T:G	6.14749e-27	-5.9706e-10	-1.14876
31709554	chr2:31709554:T:C	7.45311e-27	-5.9706e-10	-0.956175
31709996	chr2:31709996:C:T	5.45876e-27	-5.9706e-10	-1.26758
31710075	chr2:31710075:A:G	5.75152e-28	-2.31965	-1.19827
31710913	chr2:31710913:G:C	5.43819e-27	-5.9706e-10	-1.27136
31710989	chr2:31710989:G:T	5.92365e-28	-2.3493	-1.13914
31711781	chr2:31711781:G:A	6.24586e-27	-5.9706e-10	-1.13289
31711830	chr2:31711830:C:T	1.17224e-27	-2.00037	-0.805525
31712398	chr2:31712398:T:TCATGG	6.54603e-27	-5.9706e-10	-1.08595
31716428	chr2:31716428:G:C	6.04352e-27	-5.9706e-10	-1.16582
31716504	chr2:31716504:G:A	2.6641e-27	-1.98494	-2.94673e-10
31716598	chr2:31716598:T:C	5.24901e-28	-2.38724	-1.22211
31716632	chr2:31716632:G:A	5.81707e-27	-5.9706e-10	-1.20401
31716677	chr2:31716677:C:T	8.14896e-27	-0.866915	-2.94673e-10
31716708	chr2:31716708:A:G	9.18464e-27	-5.9706e-10	-0.747274
31716832	chr2:31716832:A:G	1.01498e-26	-5.9706e-10	-0.647349
31716929	chr2:31716929:A:C	1.54109e-26	-0.229734	-2.94673e-10
31717154	chr2:31717154:C:T	5.90459e-28	-2.37881	-1.11285
31717224	chr2:31717224:T:C	6.6499e-27	-5.9706e-10	-1.0702
31717409	chr2:31717409:G:C	5.7615e-27	-5.9706e-10	-1.21361
31719368	chr2:31719368:C:A	9.744e-27	-5.9706e-10	-0.688154
31719711	chr2:31719711:A:G	9.61189e-27	-5.9706e-10	-0.701805
31721528	chr2:31721528:C:T	6.1952e-27	-5.9706e-10	-1.14103
31721804	chr2:31721804:C:T	1.79068e-27	-2.38221	-2.94673e-10
31722695	chr2:31722695:A:C	1.08848e-26	-5.9706e-10	-0.577443
31722754	chr2:31722754:T:C	1.35883e-26	-5.9706e-10	-0.355595
31722768	chr2:31722768:A:G	5.34346e-28	-2.38855	-1.20297
31723388	chr2:31723388:T:C	6.91936e-27	-5.9706e-10	-1.03048
31724845	chr2:31724845:C:G	5.85312e-27	-5.9706e-10	-1.19783
31724869	chr2:31724869:A:G	6.31187e-27	-1.12237	-2.94673e-10
31725187	chr2:31725187:G:A	1.78058e-27	-2.38787	-2.94673e-10
31725635	chr2:31725635:G:T	6.90745e-27	-5.9706e-10	-1.03221
31725986	chr2:31725986:G:T	6.41656e-28	-2.20767	-1.20084
31726045	chr2:31726045:A:G	1.05317e-26	-5.9706e-10	-0.61042
31726662	chr2:31726662:C:A	8.57273e-28	-2.36679	-0.752013
31727383	chr2:31727383:T:C	9.34685e-28	-2.38827	-0.644079
31727511	chr2:31727511:C:T	5.47874e-27	-5.9706e-10	-1.26393
31727581	chr2:31727581:T:G	5.21025e-28	-2.36212	-1.25464
31728024	chr2:31728024:A:G	5.80343e-28	-2.36329	-1.14565
31728312	chr2:31728312:A:G	9.88767e-27	-5.9706e-10	-0.673518
31728337	chr2:31728337:T:A	5.38717e-28	-2.31027	-1.2731
31728440	chr2:31728440:T:G	1.78018e-27	-2.38809	-2.94673e-10
31729026	chr2:31729026:A:C	5.27602e-28	-2.33768	-1.26654
31729048	chr2:31729048:C:CAA	6.16698e-27	-5.9706e-10	-1.1456
31729243	chr2:31729243:A:T	7.21044e-28	-2.38769	-0.904167
31729269	chr2:31729269:T:G	6.4554e-27	-5.9706e-10	-1.09989
31729396	chr2:31729396:C:T	1.24556e-26	-5.9706e-10	-0.442637
31729647	chr2:31729647:A:C	1.80249e-27	-2.37564	-2.94673e-10
31729750	chr2:31729750:G:A	5.58876e-28	-2.27595	-1.27069
31730317	chr2:31730317:G:C	9.81175e-27	-5.9706e-10	-0.681225
31730524	chr2:31730524:C:T	1.78454e-27	-2.38565	-2.94673e-10
31730550	chr2:31730550:A:C	1.78681e-27	-2.38438	-2.94673e-10
31730974	chr2:31730974:T:C	1.00138e-26	-5.9706e-10	-0.660842
31730984	chr2:31730984:T:C	1.90206e-27	-2.32187	-2.94673e-10
31732509	chr2:31732509:A:G	1.99629e-27	-2.27352	-2.94673e-10
31733176	chr2:31733176:C:T	1.78841e-27	-2.38348	-2.94673e-10
31733278	chr2:31733278:C:T	1.91367e-27	-2.31578	-2.94673e-10
31733597	chr2:31733597:A:G	5.96642e-28	-2.38323	-1.09801
31733637	chr2:31733637:G:A	1.14287e-26	-5.9706e-10	-0.528679
31733780	chr2:31733780:T:G	1.34692e-26	-5.9706e-10	-0.364403
31733909	chr2:31733909:C:G	8.25408e-28	-2.2255	-0.93118
31733960	chr2:31733960:G:C	1.78075e-27	-2.38777	-2.94673e-10
31734148	chr2:31734148:G:A	5.97506e-27	-5.9706e-10	-1.17721
31734970	chr2:31734970:C:T	1.84889e-27	-2.35022	-2.94673e-10
31735165	chr2:31735165:A:C	1.95596e-27	-2.29392	-2.94673e-10
31735408	chr2:31735408:G:A	5.55987e-27	-5.9706e-10	-1.24923
31736057	chr2:31736057:G:C	1.60805e-26	-5.9706e-10	-0.187198
31736336	chr2:31736336:T:C	5.91815e-27	-5.9706e-10	-1.18678
31736399	chr2:31736399:C:T	6.7171e-28	-2.15759	-1.20514
31736443	chr2:31736443:T:C	5.4423e-27	-5.9706e-10	-1.2706
31736899	chr2:31736899:T:C	2.61681e-27	-2.00285	-2.94673e-10
31737465	chr2:31737465:T:A	1.85087e-27	-2.34915	-2.94673e-10
31737649	chr2:31737649:C:T	1.33052e-26	-5.9706e-10	-0.37665
31737821	chr2:31737821:C:T	2.63619e-26	0.307113	-2.94673e-10
31738217	chr2:31738217:A:G	1.81381e-27	-2.36938	-2.94673e-10
31738657	chr2:31738657:G:C	2.11795e-27	-1.54185	-0.672505
31739166	chr2:31739166:T:A	2.96374e-27	-1.87836	-2.94673e-10
31739173	chr2:31739173:T:C	7.25868e-27	-5.9706e-10	-0.982609
31739681	chr2:31739681:A:C	1.1224e-27	-2.38348	-0.465856
31740225	chr2:31740225:A:T	1.77974e-27	-2.38834	-2.94673e-10
31740578	chr2:31740578:T:C	6.30065e-27	-5.9706e-10	-1.12415
31740623	chr2:31740623:C:T	9.09786e-28	-1.9986	-1.06075
31740879	chr2:31740879:T:C	7.81734e-28	-2.01315	-1.1979
31741262	chr2:31741262:C:T	5.46819e-27	-5.9706e-10	-1.26586
31741302	chr2:31741302:C:T	1.78743e-27	-2.38403	-2.94673e-10
31741325	chr2:31741325:G:C	1.59388e-26	-5.9706e-10	-0.196048
31741347	chr2:31741347:T:A	1.291e-26	-5.9706e-10	-0.406808
31741698	chr2:31741698:T:G	6.77133e-27	-5.9706e-10	-1.05211
31741959	chr2:31741959:A:G	5.86409e-28	-2.30392	-1.19463
31742064	chr2:31742064:T:C	1.59182e-26	-5.9706e-10	-0.19734
31742065	chr2:31742065:G:A	1.53906e-26	-5.9706e-10	-0.23105
31742079	chr2:31742079:A:G	1.54066e-26	-5.9706e-10	-0.230007
31742095	chr2:31742095:G:A	2.63797e-27	-1.9948	-2.94673e-10
31742371	chr2:31742371:C:T	7.24123e-27	-5.9706e-10	-0.985015
31742471	chr2:31742471:C:A	7.27904e-27	-5.9706e-10	-0.979807
31742472	chr2:31742472:A:G	7.285e-27	-5.9706e-10	-0.978989
31742776	chr2:31742776:C:T	6.63301e-28	-2.10734	-1.26799
31743137	chr2:31743137:A:T	6.33697e-28	-2.18289	-1.2381
31743267	chr2:31743267:T:A	5.42812e-27	-5.9706e-10	-1.27321
31743624	chr2:31743624:T:C	1.40449e-27	-2.38814	-0.23699
31743865	chr2:31743865:T:C	1.24833e-26	-5.9706e-10	-0.440413
31744252	chr2:31744252:A:T	7.16893e-28	-2.08793	-1.20971
31745220	chr2:31745220:T:A	1.81978e-27	-2.36609	-2.94673e-10
31745503	chr2:31745503:G:A	5.89902e-27	-5.9706e-10	-1.19002
31745505	chr2:31745505:A:G	6.08535e-28	-2.18799	-1.27352
31745532	chr2:31745532:G:A	5.4906e-28	-2.31172	-1.25263
31745858	chr2:31745858:C:T	1.59648e-26	-5.9706e-10	-0.19442
31745963	chr2:31745963:A:G	5.78286e-27	-5.9706e-10	-1.20991
31746189	chr2:31746189:C:A	7.09774e-28	-2.12118	-1.18643
31746190	chr2:31746190:C:T	7.85055e-27	-5.9706e-10	-0.904222
31746400	chr2:31746400:G:C	5.93179e-27	-5.9706e-10	-1.18448
31746669	chr2:31746669:A:G	1.17033e-26	-5.9706e-10	-0.504934
31746760	chr2:31746760:G:A	1.29135e-26	-5.9706e-10	-0.406534
31746905	chr2:31746905:A:T	5.14272e-28	-2.35784	-1.27197
31747267	chr2:31747267:T:G	1.41299e-26	-5.9706e-10	-0.31651
31747368	chr2:31747368:T:C	1.06917e-26	-5.9706e-10	-0.59534
31747441	chr2:31747441:A:G	5.49144e-27	-5.9706e-10	-1.26162
31747997	chr2:31747997:T:C	7.50006e-27	-5.9706e-10	-0.949895
31748058	chr2:31748058:T:C	1.12444e-27	-2.0065	-0.841026
31748089	chr2:31748089:G:A	6.11987e-27	-5.9706e-10	-1.15326
31748341	chr2:31748341:G:GT	6.48906e-27	-5.9706e-10	-1.09469
31748381	chr2:31748381:T:C	8.96018e-28	-2.19462	-0.879979
31748598	chr2:31748598:G:A	5.63603e-28	-2.34306	-1.19515
31748686	chr2:31748686:C:T	8.56845e-28	-2.11473	-1.00458
31748731	chr2:31748731:CA:C	7.38402e-27	-5.9706e-10	-0.965488
31748776	chr2:31748776:A:T	1.78648e-27	-2.38456	-2.94673e-10
31749032	chr2:31749032:C:A	1.59305e-26	-5.9706e-10	-0.196571
31749244	chr2:31749244:A:T	2.1899e-27	-2.18095	-2.94673e-10
31749354	chr2:31749354:A:G	5.56308e-28	-2.38342	-1.16782
31749372	chr2:31749372:G:C	6.65421e-28	-2.13785	-1.23429
31749474	chr2:31749474:G:A	7.15878e-28	-2.0984	-1.20065
31749992	chr2:31749992:G:A	1.82834e-27	-2.20862	-0.152783
31750029	chr2:31750029:G:A	1.89952e-27	-1.60156	-0.721639
31750369	chr2:31750369:A:G	5.34802e-28	-2.3335	-1.25717
31750808	chr2:31750808:T:C	2.8107e-27	-1.93137	-2.94673e-10
31751451	chr2:31751451:T:C	5.00657e-28	-2.3854	-1.27124
31751565	chr2:31751565:A:G	2.43447e-27	-2.07508	-2.94673e-10
31751600	chr2:31751600:CT:C	2.04616e-27	-2.37744	0.128599
31751816	chr2:31751816:A:G	9.88767e-27	-5.9706e-10	-0.673518
31751857	chr2:31751857:T:A	8.01958e-27	-5.9706e-10	-0.88292
31752382	chr2:31752382:T:A	6.89633e-28	-2.0768	-1.2596
31752522	chr2:31752522:A:G	6.54449e-28	-2.12788	-1.26089
31752782	chr2:31752782:T:A	7.76827e-27	-5.9706e-10	-0.914758
31752901	chr2:31752901:G:A	6.00699e-28	-2.22071	-1.25376
31752935	chr2:31752935:C:A	5.68687e-27	-5.9706e-10	-1.22665
31752949	chr2:31752949:A:C	9.90334e-27	-5.9706e-10	-0.671934
31753084	chr2:31753084:C:G	5.42659e-27	-5.9706e-10	-1.2735
31753163	chr2:31753163:G:T	1.92223e-27	-2.31132	-2.94673e-10
31753236	chr2:31753236:T:C	7.71909e-27	-5.9706e-10	-0.921109
31753270	chr2:31753270:A:T	1.80064e-27	-2.37667	-2.94673e-10
31753443	chr2:31753443:T:C	5.18624e-28	-2.35301	-1.26837
31753476	chr2:31753476:A:G	9.81502e-28	-2.12767	-0.855807
31753497	chr2:31753497:G:A	5.95865e-27	-5.9706e-10	-1.17996
31753734	chr2:31753734:T:C	6.52923e-28	-2.26893	-1.12217
31753800	chr2:31753800:A:G	7.59281e-27	-5.9706e-10	-0.937604
31754050	chr2:31754050:A:G	5.35145e-28	-2.31794	-1.27208
31754155	chr2:31754155:A:C	5.51855e-27	-5.9706e-10	-1.25669
31754231	chr2:31754231:C:T	7.41858e-28	-1.99079	-1.27262
31754302	chr2:31754302:C:T	5.75196e-27	-5.9706e-10	-1.21527
31754336	chr2:31754336:T:C	7.69536e-28	-1.96086	-1.26592
31754406	chr2:31754406:A:G	1.92966e-27	-2.30746	-2.94673e-10
31754545	chr2:31754545:G:A	7.12983e-27	-5.9706e-10	-1.00052
31754563	chr2:31754563:A:G	7.16531e-28	-2.0423	-1.25584
31754821	chr2:31754821:G:A	6.90077e-27	-5.9706e-10	-1.03317
```
