## Supplementary material for "Characterization of shared and ancestry-specific signals driving complex traits using multi-ancestry fine-mapping": susiex_nc1.cs80.snp

```
BP	SNP	PIP(CS1)	LogBF(CS1,Pop1)	LogBF(CS1,Pop2)
42724218	chr2:42724218:C:A	3.44746e-19	-7.00909e-10	-1.21898
42724361	chr2:42724361:C:T	7.36518e-19	-7.00909e-10	-0.459858
42724402	chr2:42724402:C:T	2.41369e-19	-7.00909e-10	-1.57546
42724883	chr2:42724883:C:T	2.46968e-19	-7.00909e-10	-1.55253
42724886	chr2:42724886:T:G	1.24607e-18	-7.00909e-10	0.0659558
42725594	chr2:42725594:A:G	4.15358e-20	-2.1871	-1.14814
42725745	chr2:42725745:G:A	9.12109e-20	-1.79956	-0.749059
42725940	chr2:42725940:C:T	3.14097e-20	-2.15135	-1.46333
42725981	chr2:42725981:G:T	8.79196e-20	-1.79079	-0.794578
42726016	chr2:42726016:T:G	1.39113e-18	-7.00909e-10	0.176083
42726070	chr2:42726070:C:A	1.10421e-19	-1.81265	-0.54484
42726205	chr2:42726205:T:G	1.13125e-19	-1.81328	-0.52002
42726242	chr2:42726242:C:A	1.11405e-19	-1.81052	-0.538106
42726496	chr2:42726496:C:G	2.38301e-19	-7.00909e-10	-1.58826
42726610	chr2:42726610:T:G	3.58918e-20	-1.88748	-1.5938
42727036	chr2:42727036:T:G	2.49175e-19	-7.00909e-10	-1.54363
42727313	chr2:42727313:G:A	9.17662e-20	-1.98627	-0.556279
42727569	chr2:42727569:A:G	5.98377e-20	-1.95355	-1.0166
42728227	chr2:42728227:A:G	3.26399e-19	-7.00909e-10	-1.27367
42728342	chr2:42728342:G:A	2.99758e-19	-7.00909e-10	-1.35882
42728711	chr2:42728711:G:A	3.01992e-20	-2.09839	-1.55558
42729010	chr2:42729010:A:G	1.69061e-18	-7.00909e-10	0.371055
42729067	chr2:42729067:T:C	8.80042e-19	-7.00909e-10	-0.281821
42729413	chr2:42729413:T:A	9.88232e-19	-0.165874	-1.08457e-09
42730399	chr2:42730399:T:C	6.54082e-20	-2.06128	-0.819866
42730453	chr2:42730453:T:C	4.63037e-20	-2.00633	-1.22024
42730652	chr2:42730652:A:ATTGAC	2.55136e-19	-7.00909e-10	-1.51999
42731279	chr2:42731279:A:G	2.65788e-19	-7.00909e-10	-1.47909
42731427	chr2:42731427:T:A	2.93607e-19	-7.00909e-10	-1.37955
42731602	chr2:42731602:C:T	1.0628e-19	-0.916269	-1.47945
42731695	chr2:42731695:A:G	2.66021e-19	-7.00909e-10	-1.47822
42731743	chr2:42731743:C:T	2.37096e-19	-7.00909e-10	-1.59332
42732038	chr2:42732038:C:T	4.12143e-20	-2.00686	-1.33615
42732110	chr2:42732110:T:C	5.3156e-20	-1.93321	-1.15535
42732665	chr2:42732665:CTA:C	3.46274e-19	-7.00909e-10	-1.21456
42732944	chr2:42732944:C:G	4.39135e-20	-1.90129	-1.37828
42733159	chr2:42733159:G:A	9.05766e-18	-7.00909e-10	2.04958
42733611	chr2:42733611:A:T	9.53375e-20	-2.07852	-0.425846
42734096	chr2:42734096:G:C	9.6334e-19	-7.00909e-10	-0.191385
42734181	chr2:42734181:T:C	9.21599e-20	-1.91433	-0.623932
42734379	chr2:42734379:G:A	8.17418e-20	-1.87615	-0.782072
42734750	chr2:42734750:G:A	9.10277e-20	-1.96987	-0.580754
42734867	chr2:42734867:C:T	6.67858e-20	-1.93049	-0.929813
42734903	chr2:42734903:A:G	7.63875e-20	-1.98907	-0.736901
42734923	chr2:42734923:C:G	2.37004e-19	-7.00909e-10	-1.59371
42735357	chr2:42735357:T:C	2.5321e-19	-7.00909e-10	-1.52757
42735573	chr2:42735573:C:G	2.6972e-19	-7.00909e-10	-1.46441
42735592	chr2:42735592:T:G	3.22401e-19	-7.00909e-10	-1.28599
42735615	chr2:42735615:A:G	5.93354e-19	-7.00909e-10	-0.676
42735749	chr2:42735749:T:A	2.43086e-19	-7.00909e-10	-1.56838
42735915	chr2:42735915:C:T	3.13893e-20	-2.0939	-1.52142
42736574	chr2:42736574:C:T	5.29575e-18	-7.00909e-10	1.51287
42736922	chr2:42736922:G:A	3.68015e-19	-7.00909e-10	-1.15367
42737106	chr2:42737106:G:GTAAGCATTCC	2.375e-19	-7.00909e-10	-1.59163
42737321	chr2:42737321:T:C	2.02024e-18	-7.00909e-10	0.549181
42737358	chr2:42737358:G:A	1.32613e-19	-2.17436	-1.08457e-09
42737593	chr2:42737593:G:C	3.48838e-19	-7.00909e-10	-1.20718
42737681	chr2:42737681:T:C	3.23323e-19	-7.00909e-10	-1.28314
42737987	chr2:42737987:A:T	1.52694e-18	-7.00909e-10	0.269229
42738476	chr2:42738476:C:T	4.0264e-20	-1.77317	-1.59316
42738518	chr2:42738518:C:T	3.50455e-19	-7.00909e-10	-1.20256
42738546	chr2:42738546:C:T	2.40855e-19	-7.00909e-10	-1.5776
42739047	chr2:42739047:G:C	4.70217e-20	-1.653	-1.55818
42739251	chr2:42739251:C:G	1.08561e-18	-7.00909e-10	-0.0718966
42739310	chr2:42739310:G:A	4.77403e-18	-7.00909e-10	1.40915
42739644	chr2:42739644:G:A	1.80062e-19	-1.81393	-0.0545584
42739748	chr2:42739748:C:G	2.59456e-19	-7.00909e-10	-1.5032
42739929	chr2:42739929:C:T	1.06617e-17	-7.00909e-10	2.21262
42740111	chr2:42740111:C:T	1.06703e-17	-7.00909e-10	2.21343
42740302	chr2:42740302:G:C	1.61112e-19	-1.97969	-1.08457e-09
42740346	chr2:42740346:A:G	7.46853e-18	-7.00909e-10	1.85666
42740444	chr2:42740444:C:T	2.37686e-19	-7.00909e-10	-1.59084
42740723	chr2:42740723:G:A	1.61957e-19	-1.69751	-0.276947
42740731	chr2:42740731:G:A	3.32328e-20	-1.9891	-1.56916
42741357	chr2:42741357:G:T	3.48312e-20	-2.01739	-1.49389
42741796	chr2:42741796:C:T	3.57572e-20	-1.89136	-1.59368
42741888	chr2:42741888:C:T	3.34963e-20	-1.9565	-1.59386
42742069	chr2:42742069:G:A	3.67934e-20	-2.13774	-1.31873
42742130	chr2:42742130:C:T	3.9152e-20	-1.85083	-1.54351
42742242	chr2:42742242:A:G	3.37475e-20	-1.95067	-1.59222
42742462	chr2:42742462:A:G	2.4014e-19	-7.00909e-10	-1.58057
42743021	chr2:42743021:C:T	3.50901e-20	-2.00401	-1.49986
42743266	chr2:42743266:G:T	2.39216e-19	-7.00909e-10	-1.58443
42743689	chr2:42743689:G:A	2.79239e-18	0.872862	-1.08457e-09
42743850	chr2:42743850:T:G	4.86002e-20	-2.08249	-1.09567
42744008	chr2:42744008:C:G	4.30674e-18	-7.00909e-10	1.30615
42744547	chr2:42744547:C:T	4.58755e-20	-2.0201	-1.21576
42745358	chr2:42745358:G:T	4.92229e-19	-7.00909e-10	-0.862847
42745605	chr2:42745605:C:T	2.6346e-19	-7.00909e-10	-1.48789
42745674	chr2:42745674:C:T	5.06468e-18	-7.00909e-10	1.46825
42745884	chr2:42745884:G:T	1.33915e-19	-2.16459	-1.08457e-09
42746228	chr2:42746228:T:C	1.30755e-19	-2.18847	-1.08457e-09
42746248	chr2:42746248:C:T	5.22171e-18	-7.00909e-10	1.49879
42746299	chr2:42746299:G:A	3.81543e-20	-2.16156	-1.25859
42746342	chr2:42746342:C:T	1.35524e-19	-2.15264	-1.08457e-09
42746855	chr2:42746855:C:T	2.87146e-20	-2.1568	-1.54759
42747105	chr2:42747105:G:A	4.59183e-20	-2.16019	-1.07474
42747428	chr2:42747428:C:T	4.123e-20	-2.17984	-1.16279
42747436	chr2:42747436:G:T	1.57568e-19	-2.18864	0.18671
42747462	chr2:42747462:T:C	5.248e-19	-7.00909e-10	-0.798774
42748197	chr2:42748197:GTGTT:G	2.55438e-19	-7.00909e-10	-1.51881
42748449	chr2:42748449:G:A	3.37452e-19	-7.00909e-10	-1.24037
42748483	chr2:42748483:A:G	7.7476e-19	-7.00909e-10	-0.409238
42748675	chr2:42748675:A:G	1.3081e-19	-2.18804	-1.08457e-09
42748707	chr2:42748707:C:T	2.37291e-19	-7.00909e-10	-1.5925
42748928	chr2:42748928:C:T	2.37025e-19	-7.00909e-10	-1.59362
42748937	chr2:42748937:C:T	2.39296e-19	-7.00909e-10	-1.58409
42748939	chr2:42748939:A:G	2.47678e-19	-7.00909e-10	-1.54966
42749022	chr2:42749022:C:T	3.67409e-18	-7.00909e-10	1.14727
42749273	chr2:42749273:A:T	4.0328e-19	-7.00909e-10	-1.06216
42749650	chr2:42749650:G:T	1.44375e-18	-7.00909e-10	0.213204
42749725	chr2:42749725:C:T	5.75061e-19	-7.00909e-10	-0.707315
42749935	chr2:42749935:A:G	2.55876e-19	-7.00909e-10	-1.5171
42750363	chr2:42750363:A:G	1.50118e-19	-1.80805	-0.242315
42750439	chr2:42750439:C:T	2.93721e-20	-2.17398	-1.50777
42750593	chr2:42750593:A:G	3.85002e-20	-2.1835	-1.22763
42750730	chr2:42750730:T:G	3.03568e-20	-2.12706	-1.52171
42750831	chr2:42750831:T:C	9.16357e-18	-7.00909e-10	2.0612
42751092	chr2:42751092:C:T	2.91944e-20	-2.11993	-1.56789
42751160	chr2:42751160:A:G	6.38514e-18	-7.00909e-10	1.69994
42751226	chr2:42751226:A:G	2.99251e-19	-7.00909e-10	-1.36051
42751912	chr2:42751912:T:C	2.51483e-19	-7.00909e-10	-1.53442
42752321	chr2:42752321:G:T	5.33398e-19	-7.00909e-10	-0.782524
42752744	chr2:42752744:C:T	4.05196e-19	-7.00909e-10	-1.05742
42752866	chr2:42752866:A:G	3.45478e-19	-7.00909e-10	-1.21686
42752882	chr2:42752882:C:T	1.04614e-17	-7.00909e-10	2.19366
42754050	chr2:42754050:A:G	1.94234e-17	-7.00909e-10	2.81244
42754099	chr2:42754099:A:G	1.44486e-19	-2.18543	0.096822
42754388	chr2:42754388:G:A	3.49044e-19	-7.00909e-10	-1.20659
42754477	chr2:42754477:C:T	5.22171e-18	-7.00909e-10	1.49879
42754836	chr2:42754836:C:T	7.68647e-19	-7.00909e-10	-0.41716
42755029	chr2:42755029:G:A	8.33001e-20	-2.08624	-0.553097
42755035	chr2:42755035:G:A	5.65289e-20	-2.10544	-0.9216
42755289	chr2:42755289:C:T	5.75312e-19	-7.00909e-10	-0.706879
42755360	chr2:42755360:C:A	2.88303e-20	-2.11303	-1.58733
42755864	chr2:42755864:T:C	5.03995e-20	-2.0012	-1.14061
42756489	chr2:42756489:G:T	5.86125e-19	-7.00909e-10	-0.688258
42756529	chr2:42756529:A:G	3.68809e-19	-7.00909e-10	-1.15151
42756904	chr2:42756904:T:C	1.58027e-19	-1.99903	-1.08457e-09
42757200	chr2:42757200:G:A	3.92886e-20	-2.05078	-1.34008
42757605	chr2:42757605:A:G	1.33258e-19	-1.96716	-0.20235
42757874	chr2:42757874:A:G	4.69452e-20	-2.08138	-1.13143
42758171	chr2:42758171:G:A	2.85974e-19	-1.40589	-1.08457e-09
42758656	chr2:42758656:A:G	3.77334e-18	-7.00909e-10	1.17392
42758663	chr2:42758663:T:C	4.60034e-20	-2.08498	-1.1481
42758909	chr2:42758909:TTA:T	3.10452e-19	-7.00909e-10	-1.32376
42759367	chr2:42759367:A:G	1.32484e-19	-2.17533	-1.08457e-09
42760128	chr2:42760128:C:T	6.29741e-20	-2.1762	-0.742867
42760524	chr2:42760524:T:A	2.7323e-20	-2.17336	-1.5807
42761596	chr2:42761596:G:A	4.82376e-19	-7.00909e-10	-0.883068
42761994	chr2:42761994:G:C	1.08608e-17	-7.00909e-10	2.23112
42762019	chr2:42762019:C:T	2.67192e-20	-2.18606	-1.59035
42762304	chr2:42762304:A:G	3.44475e-20	-2.04755	-1.4748
42762442	chr2:42762442:C:T	6.378e-19	-7.00909e-10	-0.603767
42762452	chr2:42762452:C:T	4.41744e-20	-1.76447	-1.50917
42762854	chr2:42762854:G:T	3.80232e-20	-1.91135	-1.51224
42762870	chr2:42762870:C:A	3.24035e-20	-1.99944	-1.58409
42762885	chr2:42762885:C:T	3.83328e-19	-7.00909e-10	-1.1129
42762961	chr2:42762961:G:C	3.79686e-20	-1.92114	-1.50389
42763196	chr2:42763196:T:G	3.47437e-20	-2.14907	-1.36473
42763204	chr2:42763204:C:T	8.88643e-19	-7.00909e-10	-0.272096
42763238	chr2:42763238:A:G	4.30685e-19	-7.00909e-10	-0.996416
42763382	chr2:42763382:C:T	3.35892e-20	-2.00046	-1.54712
42764060	chr2:42764060:C:G	2.91056e-19	-1.38828	-1.08457e-09
42764872	chr2:42764872:C:T	1.30886e-19	-2.18746	-1.08457e-09
42764883	chr2:42764883:T:C	3.85947e-20	-2.1219	-1.28678
42765275	chr2:42765275:G:C	9.94208e-18	-7.00909e-10	2.14274
42765918	chr2:42765918:C:T	2.37587e-19	-7.00909e-10	-1.59126
42766026	chr2:42766026:T:G	3.98193e-20	-2.11783	-1.25961
42766266	chr2:42766266:C:T	1.10947e-17	-7.00909e-10	2.25243
42766642	chr2:42766642:T:C	3.74943e-20	-2.14709	-1.29052
42766884	chr2:42766884:C:T	1.87e-19	-1.83068	-1.08457e-09
42766894	chr2:42766894:G:A	2.04261e-19	-1.74239	-1.08457e-09
42767317	chr2:42767317:C:A	5.55181e-19	-7.00909e-10	-0.742497
42767331	chr2:42767331:G:T	1.75974e-19	-1.89146	-1.08457e-09
42767365	chr2:42767365:G:C	2.57271e-19	-1.51166	-1.08457e-09
42767552	chr2:42767552:T:C	2.51916e-19	-7.00909e-10	-1.5327
42768700	chr2:42768700:T:C	3.03042e-20	-2.16105	-1.48946
42768708	chr2:42768708:G:A	3.09012e-20	-2.18107	-1.44993
42769380	chr2:42769380:C:T	1.55445e-19	-2.0155	-1.08457e-09
42769679	chr2:42769679:G:A	1.45125e-19	-1.25798	-0.826219
42769978	chr2:42769978:A:G	6.46889e-19	-0.589617	-1.08457e-09
42770070	chr2:42770070:C:T	4.45828e-19	-7.00909e-10	-0.961857
42770433	chr2:42770433:A:G	1.30786e-19	-2.18823	-1.08457e-09
42770474	chr2:42770474:G:A	2.74842e-20	-2.1622	-1.58598
42770808	chr2:42770808:G:A	1.79112e-19	-1.87378	-1.08457e-09
42770810	chr2:42770810:T:C	3.39235e-20	-2.18607	-1.35162
42770892	chr2:42770892:C:G	3.71464e-20	-2.1888	-1.25813
42770976	chr2:42770976:C:A	3.47828e-18	-7.00909e-10	1.0925
42771701	chr2:42771701:G:T	4.05246e-20	-2.18617	-1.17371
42772027	chr2:42772027:T:C	2.39267e-19	-7.00909e-10	-1.58421
42772307	chr2:42772307:C:T	2.73473e-20	-2.16258	-1.59059
42772339	chr2:42772339:G:T	1.78111e-19	-1.87938	-1.08457e-09
42772585	chr2:42772585:T:C	7.98754e-19	-7.00909e-10	-0.378739
42772908	chr2:42772908:TGATA:T	2.77919e-19	-7.00909e-10	-1.43446
42773142	chr2:42773142:A:G	1.10967e-17	-7.00909e-10	2.25261
42773293	chr2:42773293:A:C	2.70796e-19	-7.00909e-10	-1.46043
42773377	chr2:42773377:C:G	1.1607e-17	-7.00909e-10	2.29757
42773759	chr2:42773759:T:C	2.79076e-20	-2.18588	-1.54701
42774129	chr2:42774129:C:T	8.94134e-18	-7.00909e-10	2.03665
42774524	chr2:42774524:A:C	1.23839e-17	-7.00909e-10	2.36236
42774915	chr2:42774915:A:G	2.78093e-20	-2.16849	-1.56794
42775118	chr2:42775118:G:A	2.72284e-20	-2.18906	-1.56848
42775205	chr2:42775205:C:G	4.25109e-20	-1.77879	-1.53324
42775275	chr2:42775275:T:C	1.12535e-18	-7.00909e-10	-0.0359452
42775489	chr2:42775489:A:G	3.08336e-20	-2.1771	-1.45609
42775790	chr2:42775790:G:A	2.65695e-20	-2.18834	-1.59369
42776344	chr2:42776344:A:C	3.33169e-20	-2.02396	-1.53177
42776564	chr2:42776564:C:T	1.47475e-19	-2.06813	-1.08457e-09
42776620	chr2:42776620:C:T	2.47231e-19	-7.00909e-10	-1.55147
42777918	chr2:42777918:C:G	2.80042e-20	-2.1889	-1.54054
42777996	chr2:42777996:ACT:A	4.46162e-20	-2.10417	-1.15953
42778550	chr2:42778550:G:C	2.68167e-20	-2.17891	-1.59386
42778551	chr2:42778551:A:C	2.67868e-20	-2.18007	-1.59381
42779049	chr2:42779049:A:G	2.69805e-20	-2.18906	-1.57761
42779070	chr2:42779070:A:G	2.6787e-20	-2.18171	-1.59216
42779408	chr2:42779408:G:A	2.73072e-20	-2.16567	-1.58897
42779442	chr2:42779442:C:G	2.60069e-19	-7.00909e-10	-1.50085
42779510	chr2:42779510:C:T	2.69215e-20	-2.1797	-1.58916
42779610	chr2:42779610:G:A	2.42518e-19	-7.00909e-10	-1.57072
42779612	chr2:42779612:G:A	3.86796e-19	-7.00909e-10	-1.10389
42779695	chr2:42779695:T:C	2.62535e-19	-7.00909e-10	-1.49141
42779878	chr2:42779878:C:T	3.12651e-20	-2.1791	-1.44019
42779905	chr2:42779905:T:C	2.96443e-20	-2.18135	-1.49117
42780049	chr2:42780049:A:T	7.68209e-18	-7.00909e-10	1.88485
42780126	chr2:42780126:C:T	2.90554e-20	-2.12261	-1.56998
42780293	chr2:42780293:C:T	2.79391e-20	-2.18316	-1.54861
42780523	chr2:42780523:G:A	2.92801e-20	-2.17213	-1.51275
42780720	chr2:42780720:T:G	2.66396e-19	-7.00909e-10	-1.47681
42780834	chr2:42780834:A:G	2.68677e-20	-2.177	-1.59387
42780875	chr2:42780875:G:A	2.87024e-20	-2.18628	-1.51853
42781055	chr2:42781055:C:T	2.97957e-20	-2.17531	-1.49211
42781206	chr2:42781206:A:G	3.21222e-20	-2.18782	-1.40442
42781243	chr2:42781243:A:G	4.25647e-20	-2.10136	-1.20941
42781375	chr2:42781375:T:C	3.13784e-20	-2.17659	-1.43908
42781383	chr2:42781383:T:C	3.09092e-20	-2.17078	-1.45996
42781731	chr2:42781731:G:A	2.8215e-20	-2.18479	-1.53715
42781771	chr2:42781771:A:G	2.90221e-20	-2.18636	-1.50738
42781805	chr2:42781805:C:T	3.62432e-19	-1.16896	-1.08457e-09
42781861	chr2:42781861:T:C	1.49526e-19	-2.05432	-1.08457e-09
42782365	chr2:42782365:C:T	7.42815e-20	-1.55947	-1.19446
42782976	chr2:42782976:C:T	4.59276e-19	-7.00909e-10	-0.932141
42782990	chr2:42782990:AC:A	2.7807e-20	-2.15437	-1.58214
42783599	chr2:42783599:C:T	3.44148e-20	-2.13032	-1.39299
42784655	chr2:42784655:C:T	8.22303e-20	-1.08696	-1.56531
42784734	chr2:42784734:G:A	2.39152e-19	-7.00909e-10	-1.58469
42785132	chr2:42785132:A:G	2.68601e-19	-7.00909e-10	-1.46857
42785492	chr2:42785492:G:A	3.54596e-20	-1.90934	-1.58406
42786197	chr2:42786197:G:T	2.87175e-20	-2.1368	-1.56748
42786632	chr2:42786632:C:T	3.10864e-20	-2.03385	-1.59117
42786701	chr2:42786701:C:T	3.16442e-19	-7.00909e-10	-1.30465
42786713	chr2:42786713:G:A	3.09606e-20	-2.14052	-1.48856
42786747	chr2:42786747:C:T	4.87866e-19	-7.00909e-10	-0.871752
42787032	chr2:42787032:G:A	1.93942e-19	-1.79423	-1.08457e-09
42787164	chr2:42787164:C:A	2.80107e-20	-2.14142	-1.58778
42787733	chr2:42787733:T:G	2.87212e-19	-7.00909e-10	-1.40157
42787979	chr2:42787979:C:T	3.8275e-20	-1.83612	-1.58088
42788084	chr2:42788084:A:G	2.9547e-20	-2.11912	-1.55669
42788101	chr2:42788101:C:G	4.0537e-20	-1.77323	-1.58634
42788175	chr2:42788175:A:C	4.77484e-19	-7.00909e-10	-0.893261
42788226	chr2:42788226:T:A	3.06849e-20	-2.12783	-1.51019
42788256	chr2:42788256:C:T	3.65052e-19	-7.00909e-10	-1.16175
42788261	chr2:42788261:T:C	3.33113e-20	-2.09451	-1.46138
42788292	chr2:42788292:T:C	3.78575e-20	-2.17806	-1.2499
42788579	chr2:42788579:T:C	3.08584e-20	-2.10013	-1.53225
42788617	chr2:42788617:G:A	3.30262e-20	-2.13328	-1.43121
42788743	chr2:42788743:T:C	4.92836e-19	-7.00909e-10	-0.861614
42788867	chr2:42788867:A:G	3.35456e-20	-2.13649	-1.4124
42788925	chr2:42788925:G:A	3.1303e-20	-2.10896	-1.50911
42789311	chr2:42789311:T:A	3.09572e-19	-7.00909e-10	-1.3266
42789330	chr2:42789330:C:T	4.1036e-19	-7.00909e-10	-1.04476
42789698	chr2:42789698:C:T	3.77128e-20	-2.07688	-1.35492
42789905	chr2:42789905:T:C	3.18673e-20	-2.05121	-1.549
42789955	chr2:42789955:A:G	2.92119e-20	-2.14805	-1.53916
42789984	chr2:42789984:T:A	2.68791e-20	-2.18124	-1.5892
42790276	chr2:42790276:T:C	3.09647e-20	-2.08768	-1.54126
42790380	chr2:42790380:A:G	2.97662e-20	-2.15432	-1.5141
42790625	chr2:42790625:G:A	2.8287e-20	-2.16317	-1.55622
42790648	chr2:42790648:C:T	2.518e-19	-7.00909e-10	-1.53315
42790714	chr2:42790714:C:T	2.99466e-20	-2.09874	-1.56364
42790914	chr2:42790914:T:C	2.98393e-20	-2.10496	-1.56101
42791012	chr2:42791012:T:C	8.93185e-19	-7.00909e-10	-0.266998
42791169	chr2:42791169:G:A	4.43456e-19	-7.00909e-10	-0.967193
42791394	chr2:42791394:T:G	2.91284e-20	-2.1253	-1.56477
42791480	chr2:42791480:GTTGGCCATGTGGTA:G	6.27444e-19	-7.00909e-10	-0.620136
42791499	chr2:42791499:A:G	3.6331e-19	-7.00909e-10	-1.16654
42791504	chr2:42791504:A:G	2.94969e-20	-2.10019	-1.57731
42791776	chr2:42791776:A:G	3.7892e-20	-2.12119	-1.30587
42791964	chr2:42791964:G:A	6.09179e-19	-7.00909e-10	-0.64968
42792224	chr2:42792224:G:C	3.7164e-20	-2.13758	-1.30887
42792590	chr2:42792590:A:G	3.86256e-20	-2.16696	-1.24091
42792668	chr2:42792668:C:A	4.13173e-19	-1.73401	0.696084
42792787	chr2:42792787:T:C	2.93361e-20	-2.14669	-1.53629
42793077	chr2:42793077:C:T	1.48057e-19	-1.55568	-0.508515
42793096	chr2:42793096:G:C	2.90998e-20	-2.15735	-1.53371
42793535	chr2:42793535:A:G	3.51576e-18	-7.00909e-10	1.10322
42793701	chr2:42793701:T:C	2.91042e-20	-2.1758	-1.51511
42793754	chr2:42793754:G:C	1.70846e-19	-1.81372	-0.107307
42793774	chr2:42793774:A:G	2.90459e-20	-2.17253	-1.52039
42793927	chr2:42793927:C:G	2.5851e-19	-7.00909e-10	-1.50686
42794053	chr2:42794053:T:C	1.46737e-19	-2.18654	0.113387
42794170	chr2:42794170:A:C	6.20079e-19	-7.00909e-10	-0.631945
42794196	chr2:42794196:T:A	3.5142e-20	-1.94176	-1.56064
42794609	chr2:42794609:C:T	2.84035e-20	-2.178	-1.53728
42794639	chr2:42794639:T:C	1.75597e-19	-1.8936	-1.08457e-09
42795209	chr2:42795209:A:G	5.88467e-19	-7.00909e-10	-0.684271
42795268	chr2:42795268:T:G	2.92263e-20	-2.16164	-1.52508
42795327	chr2:42795327:T:TC	3.8549e-19	-7.00909e-10	-1.10728
42795356	chr2:42795356:T:G	2.86602e-20	-2.18895	-1.51733
42795828	chr2:42795828:G:A	3.41417e-20	-2.18529	-1.34598
42796343	chr2:42796343:T:C	2.41069e-19	-1.98854	0.411835
42796518	chr2:42796518:C:T	2.77348e-20	-2.16653	-1.57258
42796520	chr2:42796520:C:T	3.11145e-20	-2.03853	-1.58558
42797402	chr2:42797402:G:A	9.05855e-20	-1.92594	-0.629558
42797536	chr2:42797536:C:A	2.86444e-20	-2.16332	-1.54351
42797756	chr2:42797756:T:C	6.85345e-20	-1.9181	-0.916359
42797963	chr2:42797963:G:A	2.80022e-20	-2.18907	-1.54044
42798601	chr2:42798601:A:G	2.95053e-20	-2.16977	-1.50745
42798901	chr2:42798901:A:T	2.98374e-20	-2.1672	-1.49883
42799384	chr2:42799384:C:T	9.38675e-20	-2.02506	-0.494846
42800726	chr2:42800726:T:A	2.76315e-20	-2.1647	-1.57813
42800992	chr2:42800992:G:A	7.52729e-20	-1.75149	-0.989186
42801304	chr2:42801304:A:C	2.62613e-19	-7.00909e-10	-1.49111
42801720	chr2:42801720:A:G	1.57905e-19	-2.00642	0.00662716
42801969	chr2:42801969:A:G	2.48818e-19	-7.00909e-10	-1.54507
42802332	chr2:42802332:C:G	2.45481e-19	-7.00909e-10	-1.55857
42802466	chr2:42802466:A:C	2.73218e-19	-7.00909e-10	-1.45152
42802486	chr2:42802486:C:G	2.41868e-19	-7.00909e-10	-1.5734
42802804	chr2:42802804:T:G	2.44734e-19	-7.00909e-10	-1.56162
42802960	chr2:42802960:T:C	7.3599e-19	-7.00909e-10	-0.460575
42803422	chr2:42803422:G:C	1.40461e-19	-1.96218	-0.154683
42803547	chr2:42803547:T:C	3.28261e-20	-2.18895	-1.38162
42803558	chr2:42803558:G:A	1.84334e-18	-7.00909e-10	0.457542
42803639	chr2:42803639:A:G	8.9491e-20	-1.95644	-0.611212
42803884	chr2:42803884:A:G	9.1645e-20	-1.0666	-1.47727
42803914	chr2:42803914:A:C	6.58511e-20	-2.08098	-0.793418
42805011	chr2:42805011:T:C	8.08203e-19	-7.00909e-10	-0.366978
42805101	chr2:42805101:C:T	4.29226e-20	-2.13209	-1.1703
42805203	chr2:42805203:C:A	2.93232e-19	-7.00909e-10	-1.38083
42805369	chr2:42805369:G:A	1.90564e-19	-1.8118	-1.08457e-09
42805644	chr2:42805644:C:T	3.02314e-19	-7.00909e-10	-1.35033
42805705	chr2:42805705:T:C	2.56743e-19	-7.00909e-10	-1.51372
42805727	chr2:42805727:T:C	5.31528e-19	-7.00909e-10	-0.786037
42806026	chr2:42806026:A:G	4.15907e-20	-2.13124	-1.20268
42806143	chr2:42806143:G:A	3.05003e-19	-7.00909e-10	-1.34147
42806791	chr2:42806791:G:T	2.65689e-19	-1.47947	-1.08457e-09
42806798	chr2:42806798:C:T	4.87796e-19	-7.00909e-10	-0.871894
42806942	chr2:42806942:C:T	2.90738e-19	-7.00909e-10	-1.38937
42807458	chr2:42807458:A:T	7.32538e-20	-1.57328	-1.19458
42807662	chr2:42807662:T:C	3.00033e-20	-2.17081	-1.48968
42807793	chr2:42807793:CAGG:C	3.96296e-19	-7.00909e-10	-1.07963
42807815	chr2:42807815:C:T	2.69895e-19	-7.00909e-10	-1.46376
42808171	chr2:42808171:C:G	2.71589e-20	-2.16939	-1.5907
42808658	chr2:42808658:A:G	7.72026e-19	-7.00909e-10	-0.412774
42808952	chr2:42808952:A:C	7.37554e-19	-7.00909e-10	-0.458452
42809098	chr2:42809098:T:C	9.92946e-19	-7.00909e-10	-0.161115
42809960	chr2:42809960:C:T	4.94675e-20	-2.15627	-1.00421
42810904	chr2:42810904:C:G	4.83248e-19	-7.00909e-10	-0.881261
42811045	chr2:42811045:G:T	4.92309e-20	-2.17096	-0.994313
42811449	chr2:42811449:A:G	3.51365e-19	-7.00909e-10	-1.19996
42811598	chr2:42811598:A:T	5.19915e-19	-7.00909e-10	-0.808125
42811813	chr2:42811813:C:A	5.3548e-19	-7.00909e-10	-0.778628
42811814	chr2:42811814:C:A	2.97113e-19	-7.00909e-10	-1.36768
42813125	chr2:42813125:C:A	2.53486e-19	-7.00909e-10	-1.52648
42814526	chr2:42814526:A:G	3.80746e-19	-7.00909e-10	-1.11966
42815484	chr2:42815484:C:T	5.11193e-19	-7.00909e-10	-0.825044
42815512	chr2:42815512:C:T	3.33156e-19	-7.00909e-10	-1.25318
42815976	chr2:42815976:G:A	3.27168e-20	-2.15623	-1.41767
42816168	chr2:42816168:T:G	1.58169e-19	-1.20176	-0.796367
42816251	chr2:42816251:T:C	2.75901e-20	-2.16857	-1.57576
42816388	chr2:42816388:C:T	8.63693e-20	-1.19503	-1.40813
42816488	chr2:42816488:G:T	2.92385e-19	-1.21236	-0.171356
42817011	chr2:42817011:T:G	2.76898e-19	-7.00909e-10	-1.43814
42817744	chr2:42817744:G:A	2.38264e-19	-7.00909e-10	-1.58841
42818495	chr2:42818495:T:C	6.43369e-20	-2.14676	-0.750902
42818844	chr2:42818844:T:A	2.50552e-19	-1.10609	-0.432032
42818887	chr2:42818887:T:C	3.22068e-19	-7.00909e-10	-1.28703
42819171	chr2:42819171:A:G	7.00496e-20	-2.15422	-0.658364
42819888	chr2:42819888:C:T	5.0328e-20	-2.17052	-0.972709
42820014	chr2:42820014:C:T	6.51565e-19	-1.43906	0.85665
42820423	chr2:42820423:C:T	2.54688e-19	-0.884788	-0.636963
42821681	chr2:42821681:C:T	4.65342e-20	-1.90236	-1.31924
42822111	chr2:42822111:A:G	3.01638e-20	-2.18814	-1.46701
42822504	chr2:42822504:G:A	3.99708e-20	-2.18124	-1.1924
42822505	chr2:42822505:T:C	9.71612e-20	-1.06358	-1.42184
42822777	chr2:42822777:C:G	1.94271e-19	-1.05461	-0.737928
42823171	chr2:42823171:C:T	8.11407e-20	-1.27579	-1.38982
42823215	chr2:42823215:A:G	2.57134e-19	-7.00909e-10	-1.51219
42823244	chr2:42823244:T:C	1.56195e-18	-7.00909e-10	0.291897
42823328	chr2:42823328:A:G	3.05474e-20	-2.17571	-1.4668
42823405	chr2:42823405:C:G	1.32252e-19	-2.17708	-1.08457e-09
42823605	chr2:42823605:C:G	6.47886e-19	-1.37635	0.78827
42823744	chr2:42823744:G:A	5.20142e-19	-7.00909e-10	-0.80769
42824035	chr2:42824035:C:T	1.77662e-19	-1.09612	-0.785787
42824725	chr2:42824725:A:T	2.43652e-19	-7.00909e-10	-1.56605
42825145	chr2:42825145:A:G	2.45064e-19	-7.00909e-10	-1.56027
42825177	chr2:42825177:G:A	1.35141e-19	-2.15547	-1.08457e-09
42825217	chr2:42825217:G:T	3.35663e-19	-7.00909e-10	-1.24568
42825243	chr2:42825243:T:C	4.88365e-18	-7.00909e-10	1.43186
42825417	chr2:42825417:C:T	4.7801e-19	-0.497953	-0.394207
42825625	chr2:42825625:C:T	6.4639e-20	-2.12422	-0.768751
42826031	chr2:42826031:G:A	4.75404e-20	-2.18807	-1.01214
42826232	chr2:42826232:C:T	3.24426e-19	-0.926892	-0.352843
42826422	chr2:42826422:A:G	2.11224e-18	-7.00909e-10	0.593715
42826834	chr2:42826834:A:C	3.01588e-20	-2.09859	-1.55672
42826986	chr2:42826986:G:A	5.1456e-20	-2.0954	-1.02567
42827137	chr2:42827137:C:T	3.83902e-20	-2.18141	-1.23258
42827229	chr2:42827229:T:C	4.0436e-20	-2.18285	-1.17922
42827947	chr2:42827947:G:C	3.11939e-19	-7.00909e-10	-1.31898
42828439	chr2:42828439:A:G	3.82588e-19	-1.11483	-1.08457e-09
42828520	chr2:42828520:A:C	1.31929e-19	-2.17953	-1.08457e-09
42828526	chr2:42828526:A:C	1.65413e-19	-1.95335	-1.08457e-09
42828665	chr2:42828665:A:G	2.67302e-20	-2.18802	-1.58798
42828999	chr2:42828999:T:G	3.46119e-20	-2.18219	-1.33541
42829197	chr2:42829197:C:T	2.49917e-19	-7.00909e-10	-1.54066
42829315	chr2:42829315:C:T	1.71953e-19	-0.598229	-1.31634
42829546	chr2:42829546:T:G	2.57114e-19	-7.00909e-10	-1.51227
42829610	chr2:42829610:G:A	1.60544e-19	-0.662071	-1.32115
42829868	chr2:42829868:C:T	4.52958e-19	-7.00909e-10	-0.945992
42829881	chr2:42829881:A:C	1.13891e-19	-0.771823	-1.55472
42829888	chr2:42829888:G:A	2.86551e-19	-7.00909e-10	-1.40388
42829929	chr2:42829929:C:T	2.89872e-19	-1.39235	-1.08457e-09
42830066	chr2:42830066:A:G	2.71866e-20	-2.17418	-1.58489
42830327	chr2:42830327:A:G	3.07009e-19	-7.00909e-10	-1.33492
42830541	chr2:42830541:C:T	1.20347e-18	-7.00909e-10	0.0311709
42830946	chr2:42830946:G:A	5.04398e-20	-2.17621	-0.964797
42831047	chr2:42831047:AAAAAAG:A	2.80956e-19	-7.00909e-10	-1.42359
42831138	chr2:42831138:G:A	1.00251e-19	-0.903047	-1.55107
42831174	chr2:42831174:A:G	6.50815e-19	-7.00909e-10	-0.583566
42831465	chr2:42831465:G:A	4.69149e-19	-7.00909e-10	-0.910871
42831597	chr2:42831597:C:T	7.97058e-20	-1.10322	-1.58023
42831781	chr2:42831781:A:G	3.31311e-19	-7.00909e-10	-1.25873
42832429	chr2:42832429:G:A	3.93804e-19	-1.80615	0.720211
42832544	chr2:42832544:A:T	1.10196e-18	-0.0569435	-1.08457e-09
42833256	chr2:42833256:G:A	1.40863e-19	-0.567717	-1.54629
42833574	chr2:42833574:C:G	6.06746e-20	-2.18686	-0.769406
42833749	chr2:42833749:CTGAGG:C	8.70447e-20	-1.02838	-1.56699
42833813	chr2:42833813:A:T	7.73429e-20	-1.57537	-1.13818
42833928	chr2:42833928:G:A	2.50143e-18	-7.00909e-10	0.762826
42834001	chr2:42834001:T:A	3.2499e-19	-7.00909e-10	-1.278
42834102	chr2:42834102:G:C	2.75951e-19	-7.00909e-10	-1.44157
42835273	chr2:42835273:T:C	2.77749e-19	-7.00909e-10	-1.43507
42836255	chr2:42836255:G:C	6.17743e-19	-7.00909e-10	-0.63572
42836258	chr2:42836258:G:A	1.78857e-19	-1.8752	-1.08457e-09
42836448	chr2:42836448:G:A	6.60415e-19	-7.00909e-10	-0.568923
42836647	chr2:42836647:G:T	3.02896e-20	-2.17075	-1.48023
42836712	chr2:42836712:C:G	6.13499e-19	-7.00909e-10	-0.642613
42837140	chr2:42837140:A:G	5.87122e-19	-7.00909e-10	-0.68656
42837194	chr2:42837194:T:A	6.46235e-20	-2.18875	-0.704465
42837415	chr2:42837415:C:G	9.04676e-20	-0.988493	-1.56831
42838135	chr2:42838135:C:A	7.82809e-19	-7.00909e-10	-0.398903
42838415	chr2:42838415:T:C	6.64122e-20	-2.11998	-0.745933
42838449	chr2:42838449:G:A	2.84679e-19	-7.00909e-10	-1.41043
42838639	chr2:42838639:G:GC	4.38116e-19	-7.00909e-10	-0.979308
42838841	chr2:42838841:C:G	2.63821e-19	-7.00909e-10	-1.48652
42838999	chr2:42838999:T:C	4.46937e-19	-7.00909e-10	-0.959375
42839092	chr2:42839092:A:G	4.57756e-19	-7.00909e-10	-0.935456
42839446	chr2:42839446:T:C	6.34084e-20	-2.11921	-0.792988
42839579	chr2:42839579:C:T	4.30247e-19	-7.00909e-10	-0.997431
42840392	chr2:42840392:C:T	4.13194e-19	-7.00909e-10	-1.03788
42840413	chr2:42840413:C:A	8.31249e-20	-2.18876	-0.452685
42840852	chr2:42840852:G:T	3.24603e-20	-2.02079	-1.56098
42841081	chr2:42841081:G:A	2.38089e-19	-7.00909e-10	-1.58915
42841688	chr2:42841688:C:T	3.31534e-20	-1.98178	-1.57887
42841754	chr2:42841754:G:A	4.09513e-19	-7.00909e-10	-1.04682
42841838	chr2:42841838:T:C	1.40574e-19	-0.602558	-1.5135
42842296	chr2:42842296:G:A	1.03682e-19	-0.827086	-1.59338
42842510	chr2:42842510:T:C	2.73793e-19	-7.00909e-10	-1.44942
42842585	chr2:42842585:CT:C	1.13848e-19	-0.749186	-1.57774
42842591	chr2:42842591:T:C	1.06495e-19	-0.816219	-1.57747
42842701	chr2:42842701:G:T	6.97149e-20	-2.1866	-0.630777
42842783	chr2:42842783:G:A	3.43207e-19	-1.22346	-1.08457e-09
42842836	chr2:42842836:C:A	4.79777e-20	-2.18545	-1.0056
42843281	chr2:42843281:CA:C	7.64798e-20	-2.18898	-0.535788
42843384	chr2:42843384:A:C	7.3243e-19	-7.00909e-10	-0.465423
42843767	chr2:42843767:T:A	3.92852e-20	-1.80136	-1.58959
42844073	chr2:42844073:C:T	3.01838e-18	-7.00909e-10	0.950684
42844201	chr2:42844201:A:G	4.81206e-19	-7.00909e-10	-0.885496
42844518	chr2:42844518:C:T	1.47802e-18	0.236668	-1.08457e-09
42845036	chr2:42845036:A:C	1.02581e-19	-1.02503	-1.40611
42845329	chr2:42845329:C:T	3.48909e-20	-2.03953	-1.47004
42845857	chr2:42845857:G:T	3.51565e-20	-1.97879	-1.52319
42845914	chr2:42845914:G:A	2.54578e-19	-7.00909e-10	-1.52218
42846395	chr2:42846395:C:T	2.40464e-19	-7.00909e-10	-1.57922
42846408	chr2:42846408:G:T	1.41977e-19	-0.878922	-1.2272
42846487	chr2:42846487:C:T	2.69355e-19	-7.00909e-10	-1.46576
42846526	chr2:42846526:C:G	4.67495e-19	-7.00909e-10	-0.914403
42847015	chr2:42847015:A:G	4.29202e-19	-7.00909e-10	-0.999864
42847293	chr2:42847293:T:C	4.01217e-19	-7.00909e-10	-1.06729
42847328	chr2:42847328:C:T	8.77869e-20	-0.997147	-1.58973
42847423	chr2:42847423:T:C	2.37126e-19	-7.00909e-10	-1.5932
42848423	chr2:42848423:A:G	6.11202e-19	-0.931723	0.28536
42848870	chr2:42848870:T:C	6.10146e-19	-7.00909e-10	-0.648093
42849086	chr2:42849086:C:A	1.28792e-19	-1.26511	-0.938486
42849131	chr2:42849131:G:A	1.08368e-19	-1.29875	-1.0775
42849414	chr2:42849414:C:T	5.50131e-19	-7.00909e-10	-0.751634
42849416	chr2:42849416:T:C	2.43579e-19	-7.00909e-10	-1.56635
42849897	chr2:42849897:G:T	3.61539e-20	-2.18848	-1.28553
42849999	chr2:42849999:G:A	2.69717e-19	-7.00909e-10	-1.46442
42850052	chr2:42850052:T:C	4.39345e-20	-2.18623	-1.09286
42850195	chr2:42850195:C:G	2.68065e-19	-7.00909e-10	-1.47056
42850369	chr2:42850369:T:C	3.27572e-20	-2.17499	-1.39768
42850462	chr2:42850462:G:A	1.06654e-19	-1.47412	-0.918077
42850975	chr2:42850975:T:C	3.02697e-19	-7.00909e-10	-1.34906
42851315	chr2:42851315:A:G	4.75964e-20	-2.18242	-1.01661
42851419	chr2:42851419:G:A	2.42686e-19	-7.00909e-10	-1.57002
42851530	chr2:42851530:C:T	5.86647e-20	-1.45767	-1.53228
42851618	chr2:42851618:C:T	1.01795e-19	-1.45146	-0.98737
42851872	chr2:42851872:A:T	2.39182e-19	-7.00909e-10	-1.58457
42851929	chr2:42851929:G:C	2.38646e-19	-7.00909e-10	-1.58681
42852073	chr2:42852073:A:G	6.4675e-19	-7.00909e-10	-0.589831
42852199	chr2:42852199:A:G	7.73179e-19	-7.00909e-10	-0.41128
42852483	chr2:42852483:G:A	3.58402e-19	-7.00909e-10	-1.18014
42852676	chr2:42852676:C:T	4.01209e-19	-7.00909e-10	-1.06731
42852698	chr2:42852698:C:T	2.86489e-20	-2.18898	-1.5177
42852769	chr2:42852769:C:T	2.41795e-19	-7.00909e-10	-1.5737
42852818	chr2:42852818:G:A	2.41841e-19	-7.00909e-10	-1.57351
42852899	chr2:42852899:A:G	4.53257e-20	-2.18888	-1.05904
42853220	chr2:42853220:G:A	2.39787e-19	-7.00909e-10	-1.58204
42853378	chr2:42853378:C:T	2.38684e-19	-7.00909e-10	-1.58665
42853463	chr2:42853463:C:T	2.39019e-19	-7.00909e-10	-1.58525
42853768	chr2:42853768:C:T	2.58547e-19	-7.00909e-10	-1.50671
42853789	chr2:42853789:A:C	4.29542e-19	-7.00909e-10	-0.999072
42853797	chr2:42853797:G:A	2.39534e-19	-7.00909e-10	-1.58309
42854043	chr2:42854043:G:A	2.59525e-19	-7.00909e-10	-1.50294
42854068	chr2:42854068:CAT:C	2.56423e-19	-7.00909e-10	-1.51496
42854169	chr2:42854169:T:A	2.62146e-19	-7.00909e-10	-1.49289
42854299	chr2:42854299:A:G	3.2836e-20	-2.18809	-1.38217
42854546	chr2:42854546:G:A	2.71497e-20	-2.17501	-1.58542
42854569	chr2:42854569:T:TC	2.68394e-19	-7.00909e-10	-1.46934
42854633	chr2:42854633:C:T	2.48052e-19	-7.00909e-10	-1.54815
42854724	chr2:42854724:G:A	4.69623e-19	-7.00909e-10	-0.909862
42854772	chr2:42854772:G:A	5.62152e-20	-1.52634	-1.50626
42854788	chr2:42854788:A:G	2.719e-20	-2.1759	-1.58304
42855176	chr2:42855176:C:T	3.9226e-19	-7.00909e-10	-1.08987
42855437	chr2:42855437:C:A	3.87624e-19	-7.00909e-10	-1.10176
42855652	chr2:42855652:C:T	9.90428e-20	-1.8654	-0.600839
42855741	chr2:42855741:A:T	2.5377e-19	-7.00909e-10	-1.52536
42855808	chr2:42855808:C:T	8.77166e-20	-1.89547	-0.692212
42855870	chr2:42855870:G:T	3.86117e-19	-7.00909e-10	-1.10565
42856015	chr2:42856015:T:A	3.71737e-19	-7.00909e-10	-1.1436
42856142	chr2:42856142:C:T	3.82968e-19	-7.00909e-10	-1.11384
42856147	chr2:42856147:T:TC	3.38625e-19	-7.00909e-10	-1.2369
42856654	chr2:42856654:C:T	6.7338e-20	-2.01533	-0.836735
42856691	chr2:42856691:T:G	4.79494e-20	-2.15714	-1.0345
42856886	chr2:42856886:C:T	4.21234e-20	-2.18484	-1.13635
42856971	chr2:42856971:A:G	2.92028e-20	-2.17178	-1.51575
42856988	chr2:42856988:A:G	2.36991e-19	-7.00909e-10	-1.59377
42857157	chr2:42857157:C:T	2.48675e-19	-7.00909e-10	-1.54565
42857253	chr2:42857253:T:C	3.05001e-19	-1.44674	0.105266
42857733	chr2:42857733:G:A	5.84576e-20	-2.18854	-0.804947
42857748	chr2:42857748:G:T	1.80516e-18	-7.00909e-10	0.436615
42857807	chr2:42857807:C:G	3.13034e-20	-2.18841	-1.42965
42857834	chr2:42857834:G:A	3.06686e-19	-7.00909e-10	-1.33597
42858206	chr2:42858206:G:A	3.73896e-20	-1.88469	-1.55571
42858459	chr2:42858459:G:A	2.04627e-19	-1.7406	-1.08457e-09
42858886	chr2:42858886:T:C	4.03546e-20	-2.02605	-1.33804
42859121	chr2:42859121:G:T	2.44301e-19	-7.00909e-10	-1.56339
42859282	chr2:42859282:A:G	2.88465e-19	-7.00909e-10	-1.39722
42859585	chr2:42859585:CCTGT:C	5.18328e-20	-1.97095	-1.14282
42859720	chr2:42859720:G:A	2.38957e-19	-7.00909e-10	-1.58551
42860441	chr2:42860441:G:T	9.40805e-19	-7.00909e-10	-0.215056
42860520	chr2:42860520:G:C	2.45593e-19	-7.00909e-10	-1.55812
42860530	chr2:42860530:C:T	3.70219e-19	-7.00909e-10	-1.1477
42860653	chr2:42860653:T:TG	3.07866e-20	-2.12021	-1.5145
42861164	chr2:42861164:G:A	3.05671e-20	-2.09335	-1.54852
42861252	chr2:42861252:T:C	2.61968e-19	-7.00909e-10	-1.49357
42861330	chr2:42861330:C:A	5.11675e-20	-2.03158	-1.0951
42861507	chr2:42861507:A:G	4.03152e-20	-1.82024	-1.54482
42862199	chr2:42862199:C:A	2.3738e-19	-7.00909e-10	-1.59213
42862471	chr2:42862471:T:A	2.42023e-19	-7.00909e-10	-1.57276
42862616	chr2:42862616:T:C	2.59974e-19	-7.00909e-10	-1.50121
42862846	chr2:42862846:G:A	3.43385e-19	-7.00909e-10	-1.22294
42863650	chr2:42863650:A:G	3.18382e-20	-2.18906	-1.41207
42863817	chr2:42863817:G:C	4.9403e-20	-1.86132	-1.30046
42863835	chr2:42863835:G:A	2.80948e-19	-7.00909e-10	-1.42362
42863841	chr2:42863841:G:A	1.87022e-19	-1.83057	-1.08457e-09
42863916	chr2:42863916:C:T	2.65699e-19	-7.00909e-10	-1.47943
42863960	chr2:42863960:G:A	4.75096e-20	-1.88784	-1.31302
42863990	chr2:42863990:G:A	2.68786e-19	-7.00909e-10	-1.46787
42864023	chr2:42864023:G:C	4.49253e-20	-2.15839	-1.0984
42864285	chr2:42864285:G:C	2.85746e-19	-1.40669	-1.08457e-09
42864351	chr2:42864351:A:G	9.96057e-19	-7.00909e-10	-0.157988
42864367	chr2:42864367:C:T	3.2162e-19	-7.00909e-10	-1.28842
42864410	chr2:42864410:G:A	4.15225e-20	-1.79607	-1.53949
42864565	chr2:42864565:C:A	2.40365e-19	-7.00909e-10	-1.57963
42864608	chr2:42864608:T:C	2.41144e-19	-7.00909e-10	-1.5764
42864719	chr2:42864719:C:T	2.54442e-19	-7.00909e-10	-1.52272
42865157	chr2:42865157:C:T	3.41952e-20	-1.93736	-1.59234
42865460	chr2:42865460:A:G	3.88295e-19	-7.00909e-10	-1.10003
42865757	chr2:42865757:C:T	2.38111e-19	-7.00909e-10	-1.58906
42865980	chr2:42865980:G:T	3.69293e-19	-7.00909e-10	-1.1502
42866271	chr2:42866271:A:G	2.40503e-19	-7.00909e-10	-1.57906
42866320	chr2:42866320:C:T	3.08995e-18	-7.00909e-10	0.974118
42866627	chr2:42866627:A:G	5.61816e-20	-1.56788	-1.46533
42866751	chr2:42866751:A:G	3.76084e-19	-7.00909e-10	-1.13198
42867220	chr2:42867220:A:G	1.40103e-19	-2.10191	-0.0175038
42868011	chr2:42868011:G:A	2.81098e-20	-2.15351	-1.57216
42868148	chr2:42868148:G:A	9.81301e-19	-7.00909e-10	-0.172912
42868497	chr2:42868497:G:C	3.69241e-19	-7.00909e-10	-1.15034
42868595	chr2:42868595:C:T	9.8324e-19	-7.00909e-10	-0.170938
42868646	chr2:42868646:C:T	2.78941e-20	-2.18129	-1.55209
42868731	chr2:42868731:T:C	2.76148e-20	-2.18285	-1.56059
42868848	chr2:42868848:C:T	3.17944e-20	-2.18902	-1.41348
42868996	chr2:42868996:T:C	2.84095e-20	-2.1759	-1.53917
42869039	chr2:42869039:G:A	3.12417e-20	-2.18793	-1.43211
42869202	chr2:42869202:A:G	3.91873e-19	-7.00909e-10	-1.09085
42869231	chr2:42869231:A:AT	3.18564e-20	-2.18899	-1.41156
42869350	chr2:42869350:T:G	5.44547e-20	-2.06547	-0.998955
42869511	chr2:42869511:G:A	3.69241e-19	-7.00909e-10	-1.15034
42869691	chr2:42869691:T:C	3.30961e-20	-2.17219	-1.39019
42869753	chr2:42869753:A:C	3.27975e-20	-2.17436	-1.39708
42869786	chr2:42869786:A:G	3.23707e-20	-2.17869	-1.40585
42869801	chr2:42869801:T:A	7.82216e-19	-7.00909e-10	-0.399661
42870310	chr2:42870310:A:G	2.39471e-19	-7.00909e-10	-1.58336
42870466	chr2:42870466:T:TG	8.48223e-19	-7.00909e-10	-0.318648
42870567	chr2:42870567:G:A	3.60344e-19	-7.00909e-10	-1.17473
42870649	chr2:42870649:C:A	2.42861e-19	-7.00909e-10	-1.5693
42870748	chr2:42870748:AT:A	3.57495e-19	-7.00909e-10	-1.18267
42870781	chr2:42870781:C:T	3.60448e-19	-7.00909e-10	-1.17444
42870788	chr2:42870788:C:G	5.80651e-20	-2.09142	-0.908802
42870839	chr2:42870839:T:C	2.46735e-19	-7.00909e-10	-1.55348
42870873	chr2:42870873:T:C	3.2145e-20	-2.16874	-1.42279
42871137	chr2:42871137:C:T	1.01667e-18	-7.00909e-10	-0.137506
42871152	chr2:42871152:C:A	3.76873e-19	-7.00909e-10	-1.12988
42871384	chr2:42871384:T:C	2.37411e-19	-7.00909e-10	-1.592
42871819	chr2:42871819:T:G	7.02835e-19	-7.00909e-10	-0.506669
42872126	chr2:42872126:G:C	7.75839e-20	-1.94816	-0.762271
42872187	chr2:42872187:AC:A	8.09937e-19	-7.00909e-10	-0.364835
42872205	chr2:42872205:GAGAGAGAGAGAGAGAGAGAGAC:G	5.26095e-19	-7.00909e-10	-0.796309
42872322	chr2:42872322:G:A	7.53623e-19	-7.00909e-10	-0.436899
42872482	chr2:42872482:G:A	2.98162e-20	-2.14877	-1.51796
42872486	chr2:42872486:C:T	7.02068e-19	-7.00909e-10	-0.507762
42872494	chr2:42872494:G:A	7.01136e-19	-7.00909e-10	-0.509089
42872560	chr2:42872560:G:A	7.25861e-19	-7.00909e-10	-0.474433
42872605	chr2:42872605:C:G	3.25446e-20	-2.18822	-1.39096
42872816	chr2:42872816:C:T	3.49357e-20	-2.10949	-1.39879
42873163	chr2:42873163:A:T	6.18224e-20	-2.15757	-0.779959
42873308	chr2:42873308:A:G	8.50004e-19	-7.00909e-10	-0.31655
42873440	chr2:42873440:T:C	1.29796e-18	-7.00909e-10	0.106754
42873466	chr2:42873466:T:G	1.03736e-18	-7.00909e-10	-0.117361
42873671	chr2:42873671:T:C	1.03364e-18	-7.00909e-10	-0.120949
42873675	chr2:42873675:A:G	9.79797e-19	-7.00909e-10	-0.174446
42873796	chr2:42873796:A:G	1.05661e-18	-7.00909e-10	-0.0989676
42874073	chr2:42874073:C:T	1.7551e-19	-1.89409	-1.08457e-09
42874317	chr2:42874317:T:A	7.01537e-20	-1.9689	-0.842199
42874330	chr2:42874330:G:A	5.60522e-20	-1.71971	-1.3158
42875187	chr2:42875187:C:T	1.86803e-19	-0.438633	-1.39311
42875467	chr2:42875467:G:A	1.79877e-19	-1.16092	-0.708593
42875560	chr2:42875560:A:G	5.89295e-19	-7.00909e-10	-0.682865
42875646	chr2:42875646:A:G	2.94885e-19	-7.00909e-10	-1.37521
42876044	chr2:42876044:C:T	2.85183e-20	-2.18777	-1.52347
42876300	chr2:42876300:T:G	6.75976e-20	-2.17831	-0.669905
42876326	chr2:42876326:C:T	1.82023e-19	-1.85766	-1.08457e-09
42877097	chr2:42877097:A:T	2.74817e-19	-7.00909e-10	-1.44569
42877242	chr2:42877242:G:C	3.16828e-20	-2.06978	-1.53624
42877446	chr2:42877446:G:T	3.11186e-20	-2.15532	-1.46867
42877461	chr2:42877461:C:A	3.56937e-20	-2.17234	-1.31448
42877582	chr2:42877582:A:G	6.22435e-19	-7.00909e-10	-0.628152
42877835	chr2:42877835:C:T	2.71851e-20	-2.18653	-1.5726
42878283	chr2:42878283:A:T	2.863e-19	-7.00909e-10	-1.40475
42878356	chr2:42878356:C:A	3.92823e-20	-2.16099	-1.23002
42878692	chr2:42878692:C:T	4.84193e-19	-7.00909e-10	-0.879308
42878698	chr2:42878698:G:C	2.73306e-20	-2.18887	-1.56492
42878783	chr2:42878783:C:T	2.71876e-20	-2.18848	-1.57055
42878867	chr2:42878867:C:T	2.45838e-19	-7.00909e-10	-1.55712
42878941	chr2:42878941:G:A	2.36975e-19	-7.00909e-10	-1.59384
42878953	chr2:42878953:C:G	5.40882e-20	-2.07528	-0.995899
42879137	chr2:42879137:A:G	4.41888e-20	-2.09091	-1.18241
42879149	chr2:42879149:G:GA	2.38046e-19	-7.00909e-10	-1.58933
42879238	chr2:42879238:C:T	2.37003e-19	-7.00909e-10	-1.59372
42879816	chr2:42879816:C:T	4.628e-20	-1.97108	-1.256
42879899	chr2:42879899:C:T	2.87279e-20	-2.16048	-1.54344
42879914	chr2:42879914:T:C	5.72232e-19	-7.00909e-10	-0.712246
42880039	chr2:42880039:A:C	2.62836e-19	-7.00909e-10	-1.49026
42880844	chr2:42880844:G:C	4.44784e-19	-7.00909e-10	-0.964203
42881128	chr2:42881128:C:T	3.30833e-19	-7.00909e-10	-1.26018
42881157	chr2:42881157:G:A	9.10751e-19	-7.00909e-10	-0.247523
42881189	chr2:42881189:G:C	5.53261e-19	-7.00909e-10	-0.745962
42881237	chr2:42881237:G:A	5.27595e-18	-7.00909e-10	1.50912
42881803	chr2:42881803:A:G	4.74517e-19	-7.00909e-10	-0.899495
42881902	chr2:42881902:G:T	4.53364e-20	-2.00129	-1.24639
42882099	chr2:42882099:A:G	7.81944e-19	-7.00909e-10	-0.400008
42882317	chr2:42882317:G:A	3.42269e-19	-7.00909e-10	-1.2262
42882443	chr2:42882443:A:G	2.47703e-19	-1.36026	-0.189304
42883168	chr2:42883168:C:G	4.45318e-19	-7.00909e-10	-0.963004
42883336	chr2:42883336:G:C	3.15074e-20	-2.04187	-1.5697
42883565	chr2:42883565:A:G	2.55266e-19	-7.00909e-10	-1.51948
42883753	chr2:42883753:C:T	3.19522e-20	-2.04406	-1.55349
42884201	chr2:42884201:G:A	5.81579e-19	-7.00909e-10	-0.696044
42884441	chr2:42884441:A:T	5.15261e-19	-7.00909e-10	-0.817117
42884528	chr2:42884528:G:A	5.3924e-20	-1.55265	-1.52156
42884592	chr2:42884592:T:C	6.13604e-19	-7.00909e-10	-0.642441
42884728	chr2:42884728:G:C	6.9549e-19	-7.00909e-10	-0.517175
42884935	chr2:42884935:T:G	2.44922e-19	-7.00909e-10	-1.56085
42885032	chr2:42885032:G:A	2.08891e-19	-0.831346	-0.888632
42885146	chr2:42885146:C:T	2.44056e-19	-7.00909e-10	-1.5644
42885147	chr2:42885147:G:A	6.68525e-19	-7.00909e-10	-0.556718
42885149	chr2:42885149:G:T	6.73824e-19	-7.00909e-10	-0.548822
42885238	chr2:42885238:G:C	2.45237e-19	-7.00909e-10	-1.55957
42885714	chr2:42885714:A:G	4.99045e-19	-7.00909e-10	-0.849095
42885748	chr2:42885748:C:T	6.48148e-20	-1.44612	-1.44414
42885865	chr2:42885865:C:G	2.45237e-19	-7.00909e-10	-1.55957
42886066	chr2:42886066:C:T	9.01781e-20	-2.05881	-0.501192
42886217	chr2:42886217:C:T	5.8646e-20	-1.63223	-1.35804
42886395	chr2:42886395:G:A	4.93194e-19	-7.00909e-10	-0.86089
42886501	chr2:42886501:G:A	4.92219e-20	-1.79583	-1.36962
42886649	chr2:42886649:G:A	6.12592e-19	-0.916349	0.272256
42887028	chr2:42887028:C:T	3.06943e-20	-2.04778	-1.58994
42887048	chr2:42887048:T:G	1.52868e-18	-7.00909e-10	0.27037
42887139	chr2:42887139:A:C	2.47598e-19	-7.00909e-10	-1.54999
42887356	chr2:42887356:G:A	1.63899e-19	-1.06788	-0.894663
42887442	chr2:42887442:T:C	4.73702e-20	-1.79803	-1.40577
42887835	chr2:42887835:C:T	6.16036e-19	-7.00909e-10	-0.638485
42887918	chr2:42887918:G:A	2.3816e-19	-7.00909e-10	-1.58885
42888362	chr2:42888362:G:A	5.22985e-20	-1.64936	-1.45546
42888392	chr2:42888392:A:AT	2.92973e-19	-7.00909e-10	-1.38171
42888453	chr2:42888453:C:T	2.39995e-19	-1.58117	-1.08457e-09
42888612	chr2:42888612:A:AG	6.14018e-19	-7.00909e-10	-0.641767
42888779	chr2:42888779:T:C	2.71561e-19	-7.00909e-10	-1.4576
42888820	chr2:42888820:T:C	6.60244e-19	-7.00909e-10	-0.569182
42888834	chr2:42888834:A:G	3.71601e-19	-7.00909e-10	-1.14397
42889032	chr2:42889032:A:G	1.18061e-19	-0.78901	-1.50158
42889060	chr2:42889060:A:G	2.98986e-19	-7.00909e-10	-1.3614
42889157	chr2:42889157:A:G	3.92256e-19	-7.00909e-10	-1.08988
42889351	chr2:42889351:T:C	2.98247e-19	-7.00909e-10	-1.36387
42889558	chr2:42889558:T:C	2.47779e-19	-1.54925	-1.08457e-09
42889942	chr2:42889942:A:G	4.2162e-19	-7.00909e-10	-1.01769
42890053	chr2:42890053:T:G	2.45241e-19	-7.00909e-10	-1.55955
42890106	chr2:42890106:A:G	4.65453e-20	-1.97901	-1.24235
42890110	chr2:42890110:A:T	4.2162e-19	-7.00909e-10	-1.01769
42890134	chr2:42890134:C:A	2.37204e-19	-7.00909e-10	-1.59287
42890216	chr2:42890216:G:A	2.89057e-19	-1.39517	-1.08457e-09
42890494	chr2:42890494:C:G	2.89052e-19	-7.00909e-10	-1.39519
42890760	chr2:42890760:C:T	2.83836e-19	-7.00909e-10	-1.4134
42890984	chr2:42890984:G:T	4.09834e-19	-1.04604	-1.08457e-09
42891278	chr2:42891278:C:T	3.11886e-19	-7.00909e-10	-1.31915
42891289	chr2:42891289:G:A	4.31633e-19	-7.00909e-10	-0.994216
42891658	chr2:42891658:G:A	7.71353e-19	-7.00909e-10	-0.413645
42891732	chr2:42891732:G:A	2.41475e-19	-2.17457	0.599545
42891835	chr2:42891835:T:C	5.11924e-19	-7.00909e-10	-0.823615
42892112	chr2:42892112:G:C	3.04727e-19	-7.00909e-10	-1.34238
42892160	chr2:42892160:A:T	3.06814e-19	-7.00909e-10	-1.33555
42892309	chr2:42892309:G:T	2.54637e-19	-7.00909e-10	-1.52195
42892590	chr2:42892590:G:A	3.47556e-19	-7.00909e-10	-1.21087
42892647	chr2:42892647:C:T	2.65278e-19	-7.00909e-10	-1.48101
42893110	chr2:42893110:A:G	3.34824e-20	-2.1393	-1.41147
42893130	chr2:42893130:C:G	5.45447e-20	-1.59153	-1.47124
42893290	chr2:42893290:A:G	4.2444e-20	-1.79183	-1.52178
42893455	chr2:42893455:C:T	2.65287e-19	-7.00909e-10	-1.48098
42893553	chr2:42893553:G:C	4.44087e-19	-7.00909e-10	-0.965771
42893609	chr2:42893609:G:A	2.90651e-19	-2.18658	0.796916
42893944	chr2:42893944:A:G	3.59383e-19	-7.00909e-10	-1.1774
42894448	chr2:42894448:C:A	3.55508e-19	-1.18824	-1.08457e-09
42894527	chr2:42894527:C:T	4.30257e-19	-7.00909e-10	-0.997409
42894582	chr2:42894582:A:T	3.11011e-19	-7.00909e-10	-1.32196
42894586	chr2:42894586:C:A	7.32473e-20	-1.80933	-0.958616
42894713	chr2:42894713:T:C	3.76497e-20	-1.9367	-1.49677
42894778	chr2:42894778:A:G	4.61969e-20	-1.64768	-1.5812
42895078	chr2:42895078:T:G	5.48496e-20	-1.68756	-1.36964
42895150	chr2:42895150:C:T	6.16026e-20	-1.44041	-1.50068
42895374	chr2:42895374:C:G	6.15629e-20	-1.46803	-1.4737
42895541	chr2:42895541:A:G	4.25919e-20	-1.75239	-1.55774
42895626	chr2:42895626:G:A	3.9038e-20	-2.17646	-1.22079
42895664	chr2:42895664:G:A	3.01009e-19	-7.00909e-10	-1.35465
42895695	chr2:42895695:G:A	2.91812e-19	-7.00909e-10	-1.38568
42895771	chr2:42895771:C:T	2.66939e-19	-7.00909e-10	-1.47477
42896099	chr2:42896099:C:T	6.66955e-20	-1.4252	-1.43645
42896219	chr2:42896219:C:T	6.22354e-19	-7.00909e-10	-0.628283
42896458	chr2:42896458:C:T	2.96464e-19	-7.00909e-10	-1.36987
42896566	chr2:42896566:A:G	5.46739e-20	-1.727	-1.3334
42896591	chr2:42896591:G:A	3.89115e-19	-7.00909e-10	-1.09792
42896638	chr2:42896638:C:T	3.03559e-19	-7.00909e-10	-1.34622
42896677	chr2:42896677:C:T	3.6682e-19	-1.15692	-1.08457e-09
42896879	chr2:42896879:G:T	2.72168e-19	-7.00909e-10	-1.45537
42896880	chr2:42896880:C:T	2.72168e-19	-7.00909e-10	-1.45537
42897184	chr2:42897184:A:C	2.42184e-19	-7.00909e-10	-1.57209
42897387	chr2:42897387:T:G	4.23742e-19	-7.00909e-10	-1.01267
42897472	chr2:42897472:G:A	2.61024e-19	-7.00909e-10	-1.49718
42897473	chr2:42897473:G:A	5.54598e-19	-7.00909e-10	-0.743549
42897700	chr2:42897700:C:T	2.59153e-19	-7.00909e-10	-1.50437
42897754	chr2:42897754:T:G	5.32803e-20	-1.78658	-1.29965
42897898	chr2:42897898:C:G	6.36266e-20	-1.45316	-1.4556
42898111	chr2:42898111:T:G	4.77159e-19	-7.00909e-10	-0.893941
42898123	chr2:42898123:A:C	5.25405e-20	-1.8012	-1.29901
42898130	chr2:42898130:A:G	5.86198e-19	-7.00909e-10	-0.688134
42898260	chr2:42898260:C:T	3.42285e-19	-7.00909e-10	-1.22615
42898279	chr2:42898279:T:C	2.38216e-19	-7.00909e-10	-1.58862
42898841	chr2:42898841:A:G	1.27778e-19	-1.99458	-0.21692
42898875	chr2:42898875:G:A	4.34465e-19	-7.00909e-10	-0.987675
42899715	chr2:42899715:T:C	4.8855e-19	-7.00909e-10	-0.870349
42899905	chr2:42899905:A:G	4.84087e-20	-2.13737	-1.04475
42900283	chr2:42900283:A:G	3.93057e-19	-7.00909e-10	-1.08784
42900365	chr2:42900365:G:C	1.85915e-18	-7.00909e-10	0.466081
42900577	chr2:42900577:T:C	2.32277e-19	-0.0210131	-1.59285
42900646	chr2:42900646:A:C	7.39504e-20	-1.97567	-0.782725
42900676	chr2:42900676:C:T	5.09716e-20	-1.55738	-1.57314
42900818	chr2:42900818:A:G	2.38142e-19	-7.00909e-10	-1.58892
42900860	chr2:42900860:G:A	4.63462e-20	-2.03585	-1.1898
42900993	chr2:42900993:G:C	3.7065e-19	0.197235	-1.34377
42901226	chr2:42901226:A:G	1.69213e-19	-2.02924	0.0986075
42901232	chr2:42901232:G:T	2.56042e-19	-7.00909e-10	-1.51645
42901263	chr2:42901263:A:C	3.68859e-19	-7.00909e-10	-1.15138
42901459	chr2:42901459:TCA:T	2.38983e-19	-7.00909e-10	-1.5854
42901815	chr2:42901815:G:A	2.93405e-20	-2.17486	-1.50796
42901827	chr2:42901827:G:A	4.53474e-19	-7.00909e-10	-0.944854
42901842	chr2:42901842:G:A	2.44125e-19	-7.00909e-10	-1.56411
42901997	chr2:42901997:T:C	3.63148e-19	-7.00909e-10	-1.16698
42902095	chr2:42902095:C:T	3.55449e-19	-0.839557	-0.348853
42902616	chr2:42902616:G:A	5.41144e-19	-7.00909e-10	-0.768106
42903268	chr2:42903268:C:T	3.36981e-19	0.311348	-1.55311
42903455	chr2:42903455:A:G	2.72538e-19	-7.00909e-10	-1.45401
42903463	chr2:42903463:C:T	3.49038e-19	-7.00909e-10	-1.20661
42903641	chr2:42903641:C:T	2.37458e-19	-7.00909e-10	-1.5918
42903783	chr2:42903783:T:C	3.24036e-20	-2.17395	-1.40957
42903870	chr2:42903870:A:AT	2.97564e-19	-7.00909e-10	-1.36616
42904214	chr2:42904214:T:G	2.6557e-19	-7.00909e-10	-1.47991
42904969	chr2:42904969:T:C	1.53843e-19	-1.08569	-0.940174
42905006	chr2:42905006:G:A	7.29955e-19	0.679621	-1.14843
42905084	chr2:42905084:G:C	4.85002e-19	-1.94956	1.07192
42905144	chr2:42905144:T:A	6.18114e-18	-0.493005	2.16047
42905182	chr2:42905182:C:G	4.74446e-19	-7.00909e-10	-0.899645
42905205	chr2:42905205:G:A	1.4471e-19	-2.08706	-1.08457e-09
42905384	chr2:42905384:C:T	1.64575e-18	0.359202	-0.0150434
42905980	chr2:42905980:T:C	5.36779e-20	-2.07639	-1.0024
42906352	chr2:42906352:A:G	3.5263e-20	-2.17752	-1.32144
42906968	chr2:42906968:A:G	8.0985e-19	-0.364942	-1.08457e-09
42907261	chr2:42907261:G:T	1.31031e-19	-2.18636	-1.08457e-09
42907462	chr2:42907462:T:C	8.20689e-19	-2.18536	1.83371
42907797	chr2:42907797:C:T	5.03843e-20	-1.95694	-1.18517
42907831	chr2:42907831:G:T	2.98228e-19	-2.18887	0.824934
42908073	chr2:42908073:G:T	3.72499e-20	-1.9798	-1.46434
42908652	chr2:42908652:C:T	3.99374e-20	-2.18302	-1.19146
42908675	chr2:42908675:A:G	4.98344e-20	-1.60259	-1.5505
42909240	chr2:42909240:C:A	4.39101e-19	-7.00909e-10	-0.977061
42909394	chr2:42909394:G:A	4.26968e-19	-7.00909e-10	-1.00508
42910739	chr2:42910739:G:C	9.78863e-20	-0.978858	-1.49913
42910978	chr2:42910978:G:A	2.56399e-19	-1.51506	-1.08457e-09
42911630	chr2:42911630:C:T	5.64885e-20	-1.45075	-1.577
42911634	chr2:42911634:A:C	5.98327e-20	-1.40943	-1.56081
42911650	chr2:42911650:T:C	2.93595e-19	-7.00909e-10	-1.37959
42911823	chr2:42911823:G:C	4.13513e-19	-7.00909e-10	-1.0371
42912044	chr2:42912044:C:T	1.29866e-19	-1.4225	-0.772794
42912235	chr2:42912235:C:A	6.55805e-20	-2.142	-0.736515
42912936	chr2:42912936:A:G	3.49106e-19	-7.00909e-10	-1.20642
42913290	chr2:42913290:C:G	3.58388e-20	-1.90638	-1.57637
42913370	chr2:42913370:G:A	2.60354e-19	-7.00909e-10	-1.49975
42913513	chr2:42913513:T:C	1.05257e-19	-1.41417	-0.991209
42913645	chr2:42913645:A:C	2.48466e-19	-7.00909e-10	-1.54649
42913794	chr2:42913794:A:T	1.0656e-19	-1.23896	-1.15412
42913821	chr2:42913821:C:T	6.51615e-20	-1.34583	-1.53909
42913934	chr2:42913934:G:A	4.36651e-19	-2.17839	1.19574
42914106	chr2:42914106:A:G	6.36514e-20	-1.37784	-1.53053
42914216	chr2:42914216:A:C	2.43299e-19	-7.00909e-10	-1.5675
42914238	chr2:42914238:G:A	2.89602e-19	-7.00909e-10	-1.39328
42914345	chr2:42914345:C:G	5.60796e-19	-1.99848	1.26605
42914441	chr2:42914441:A:G	3.06377e-19	-7.00909e-10	-1.33698
42914629	chr2:42914629:A:T	4.6164e-20	-2.1229	-1.10669
42914960	chr2:42914960:A:G	7.35062e-19	-7.00909e-10	-0.461837
42914977	chr2:42914977:A:G	5.22967e-19	-7.00909e-10	-0.802272
42915047	chr2:42915047:C:G	2.53456e-19	-7.00909e-10	-1.5266
42915307	chr2:42915307:AT:A	3.46654e-19	-0.682296	-0.531169
42915859	chr2:42915859:G:T	4.63434e-20	-1.64607	-1.57964
42916237	chr2:42916237:T:G	2.5466e-19	-0.853889	-0.667973
42916310	chr2:42916310:A:G	3.0716e-19	-7.00909e-10	-1.33442
42916726	chr2:42916726:T:A	3.91353e-19	-7.00909e-10	-1.09218
42917332	chr2:42917332:T:C	3.0581e-19	-7.00909e-10	-1.33883
42917790	chr2:42917790:G:A	6.06047e-20	-1.36658	-1.59083
42918274	chr2:42918274:C:T	2.37062e-19	-7.00909e-10	-1.59347
42918293	chr2:42918293:T:C	9.69276e-20	-2.14675	-0.341075
42918456	chr2:42918456:T:C	6.04677e-19	-7.00909e-10	-0.657097
42918840	chr2:42918840:C:T	4.4845e-19	-7.00909e-10	-0.955994
42919047	chr2:42919047:G:A	2.20873e-19	-1.6642	-1.08457e-09
42919281	chr2:42919281:T:C	8.39962e-19	-7.00909e-10	-0.328435
42919660	chr2:42919660:T:C	5.75395e-20	-2.10971	-0.899607
42919782	chr2:42919782:G:A	1.51072e-19	-2.04404	-1.08457e-09
42919844	chr2:42919844:A:G	6.10894e-19	-0.646868	-1.08457e-09
42920078	chr2:42920078:C:G	3.33452e-19	-7.00909e-10	-1.25229
42920118	chr2:42920118:C:T	3.35905e-19	-7.00909e-10	-1.24496
42920176	chr2:42920176:G:A	6.52434e-19	-7.00909e-10	-0.581082
42920351	chr2:42920351:C:T	1.27849e-18	-7.00909e-10	0.0916431
42920630	chr2:42920630:T:G	8.93461e-20	-2.12422	-0.44505
42920704	chr2:42920704:T:C	3.02628e-20	-2.06413	-1.58774
42920851	chr2:42920851:C:G	7.95357e-20	-1.59542	-1.09017
42920878	chr2:42920878:C:T	7.06455e-19	-2.06151	1.55998
42921031	chr2:42921031:T:C	2.40785e-19	-7.00909e-10	-1.57789
42921150	chr2:42921150:G:A	4.1566e-19	-7.00909e-10	-1.03192
42921347	chr2:42921347:G:A	5.33128e-20	-1.77373	-1.31189
42921428	chr2:42921428:A:G	3.20851e-20	-2.00761	-1.58579
42921508	chr2:42921508:A:G	4.97873e-20	-1.61527	-1.53876
42921564	chr2:42921564:G:C	4.34484e-19	-7.00909e-10	-0.987631
42921595	chr2:42921595:G:A	4.91859e-20	-2.01845	-1.14773
42921699	chr2:42921699:T:G	3.18135e-20	-2.10807	-1.49383
42921957	chr2:42921957:A:G	6.75689e-20	-1.92186	-0.926787
42921966	chr2:42921966:C:T	3.92601e-20	-1.88644	-1.50514
42922143	chr2:42922143:C:T	2.38702e-18	0.71601	-1.08457e-09
42922345	chr2:42922345:A:C	3.82229e-20	-2.18195	-1.23641
42922475	chr2:42922475:T:C	2.96545e-20	-2.18907	-1.48311
42922546	chr2:42922546:T:C	3.26355e-20	-2.18904	-1.38735
42922681	chr2:42922681:G:C	2.93062e-20	-2.18313	-1.50086
42922758	chr2:42922758:C:A	3.48433e-20	-2.03732	-1.47361
42922887	chr2:42922887:T:G	2.58705e-19	-7.00909e-10	-1.5061
42922968	chr2:42922968:C:G	7.97984e-20	-1.86365	-0.81864
42922972	chr2:42922972:T:G	3.33473e-20	-1.97585	-1.57897
42922974	chr2:42922974:T:C	2.66057e-20	-2.18741	-1.59325
42923412	chr2:42923412:T:C	3.16652e-19	-7.00909e-10	-1.30399
42923499	chr2:42923499:C:T	2.44505e-19	-7.00909e-10	-1.56255
42923526	chr2:42923526:G:C	2.91297e-19	-7.00909e-10	-1.38745
42923691	chr2:42923691:A:G	5.15417e-20	-1.53072	-1.58867
42923760	chr2:42923760:C:T	4.7009e-20	-1.62153	-1.58992
42923783	chr2:42923783:T:C	8.4927e-20	-1.19509	-1.42491
42923784	chr2:42923784:G:A	7.27298e-20	-1.26665	-1.50839
42923830	chr2:42923830:G:A	2.67821e-20	-2.18528	-1.58878
42923853	chr2:42923853:G:A	4.37113e-20	-1.69544	-1.58875
42923855	chr2:42923855:A:T	3.25675e-19	-7.00909e-10	-1.27589
42923895	chr2:42923895:T:G	4.58792e-20	-1.6462	-1.58958
42923900	chr2:42923900:C:T	3.41386e-19	-0.84457	-0.384207
42923936	chr2:42923936:C:T	4.6753e-20	-1.62558	-1.59133
42923962	chr2:42923962:T:C	2.95813e-20	-2.15319	-1.52145
42924100	chr2:42924100:C:T	1.37918e-18	-7.00909e-10	0.167451
42924179	chr2:42924179:G:A	5.88287e-20	-1.76236	-1.2248
42924298	chr2:42924298:G:A	2.76322e-20	-2.18902	-1.55379
42924330	chr2:42924330:A:G	1.01101e-19	-1.8032	-0.642474
42924633	chr2:42924633:C:T	3.41875e-19	-7.00909e-10	-1.22735
42925152	chr2:42925152:G:A	2.59117e-19	-7.00909e-10	-1.50451
42925164	chr2:42925164:C:T	3.63601e-20	-2.07338	-1.39494
42925180	chr2:42925180:G:A	3.29731e-20	-2.10971	-1.45639
42925295	chr2:42925295:G:C	3.11576e-19	-7.00909e-10	-1.32015
42925398	chr2:42925398:AGAGAGAGAGAGAGAGT:A	2.59505e-19	-7.00909e-10	-1.50302
42925506	chr2:42925506:G:T	1.36608e-19	-2.14467	-1.08457e-09
42925657	chr2:42925657:C:A	3.07086e-20	-2.04879	-1.58846
42925738	chr2:42925738:G:T	4.50824e-20	-1.98038	-1.27292
42925949	chr2:42925949:C:T	2.65531e-19	-7.00909e-10	-1.48006
42925975	chr2:42925975:T:C	5.20455e-20	-2.18762	-0.922054
42926103	chr2:42926103:A:G	1.01491e-18	-1.84845	1.70921
42926523	chr2:42926523:C:T	2.95371e-19	-7.00909e-10	-1.37356
42926632	chr2:42926632:C:T	5.57871e-20	-2.18557	-0.854677
42926654	chr2:42926654:A:T	2.9964e-19	-2.18767	0.828462
42926968	chr2:42926968:G:A	4.83191e-20	-1.5901	-1.59387
42927070	chr2:42927070:A:C	1.78775e-19	-2.02533	0.149669
42927210	chr2:42927210:A:G	2.36967e-19	-7.00909e-10	-1.59387
42927870	chr2:42927870:C:T	4.33025e-19	-7.00909e-10	-0.990997
42928347	chr2:42928347:C:T	2.37144e-19	-7.00909e-10	-1.59312
42928403	chr2:42928403:G:A	3.0716e-20	-2.13882	-1.49819
42928470	chr2:42928470:C:T	2.52505e-19	-7.00909e-10	-1.53036
42928616	chr2:42928616:A:C	1.60793e-19	-1.64348	-0.338192
42928741	chr2:42928741:T:TTATATGGGGGG	3.72085e-20	-2.04447	-1.40078
42928747	chr2:42928747:C:CT	3.82051e-20	-2.11268	-1.30615
42928748	chr2:42928748:C:T	3.81925e-20	-2.11301	-1.30615
42928749	chr2:42928749:A:ATAT	3.81945e-20	-2.11295	-1.30615
42928803	chr2:42928803:A:C	3.15813e-20	-2.17958	-1.42965
42929031	chr2:42929031:T:G	3.84041e-20	-2.08726	-1.32637
42929151	chr2:42929151:C:T	7.47121e-20	-1.36667	-1.38148
42929186	chr2:42929186:C:T	3.12224e-20	-2.08613	-1.53453
42929421	chr2:42929421:G:A	2.36968e-19	-7.00909e-10	-1.59387
42929589	chr2:42929589:G:C	5.81509e-20	-1.89624	-1.10251
42930307	chr2:42930307:T:C	3.80775e-20	-2.15242	-1.26974
42930588	chr2:42930588:C:G	2.37037e-19	-7.00909e-10	-1.59358
42931035	chr2:42931035:G:A	2.67896e-20	-2.18899	-1.58479
42931402	chr2:42931402:G:A	5.1574e-20	-1.96398	-1.1548
42931554	chr2:42931554:C:T	2.75897e-19	-7.00909e-10	-1.44176
42931662	chr2:42931662:G:T	4.11301e-19	-7.00909e-10	-1.04247
42931878	chr2:42931878:T:G	8.8642e-20	-2.07567	-0.501515
42932063	chr2:42932063:G:C	1.68004e-19	-1.9378	-1.08457e-09
42932821	chr2:42932821:T:G	4.21726e-20	-1.75909	-1.56093
42932933	chr2:42932933:T:C	4.86963e-20	-2.15972	-1.01647
42932934	chr2:42932934:G:A	3.55469e-19	-7.00909e-10	-1.18835
42932975	chr2:42932975:C:T	3.1381e-19	-1.313	-1.08457e-09
42933008	chr2:42933008:T:C	5.13545e-20	-1.68724	-1.4358
42933246	chr2:42933246:T:C	8.90099e-20	-2.18725	-0.385789
42933678	chr2:42933678:A:G	4.06881e-20	-1.90964	-1.44621
42933690	chr2:42933690:C:T	2.71857e-19	-7.00909e-10	-1.45652
42934380	chr2:42934380:T:C	6.85516e-20	-1.64495	-1.18925
42934633	chr2:42934633:G:A	2.39289e-19	-7.00909e-10	-1.58412
42934645	chr2:42934645:T:C	5.27389e-20	-1.62302	-1.47342
42935148	chr2:42935148:C:T	2.46437e-19	-7.00909e-10	-1.55469
42935259	chr2:42935259:A:T	4.07823e-19	-1.05096	-1.08457e-09
42935409	chr2:42935409:C:A	2.80331e-19	-7.00909e-10	-1.42582
42935719	chr2:42935719:G:A	2.37198e-19	-7.00909e-10	-1.5929
42936118	chr2:42936118:G:A	2.82361e-19	-7.00909e-10	-1.41861
42936220	chr2:42936220:A:T	3.81101e-20	-1.98764	-1.43367
42936674	chr2:42936674:A:G	2.76025e-19	-7.00909e-10	-1.4413
42936960	chr2:42936960:C:T	4.20838e-20	-2.15281	-1.16932
42937053	chr2:42937053:G:A	6.85008e-19	-7.00909e-10	-0.53236
42937083	chr2:42937083:T:C	2.64621e-19	-7.00909e-10	-1.48349
42937089	chr2:42937089:T:G	3.09441e-19	-7.00909e-10	-1.32702
42937148	chr2:42937148:C:T	3.95779e-20	-2.13644	-1.24708
42937399	chr2:42937399:A:G	2.42312e-19	-7.00909e-10	-1.57156
42937612	chr2:42937612:T:C	4.51117e-20	-1.78869	-1.46396
42938007	chr2:42938007:T:C	5.3438e-20	-1.56748	-1.51578
42938039	chr2:42938039:C:A	3.96658e-19	-2.18907	1.11035
42938134	chr2:42938134:G:A	5.89981e-20	-1.99108	-0.993204
42938385	chr2:42938385:T:C	5.91352e-20	-1.5086	-1.47336
42938400	chr2:42938400:C:T	2.86828e-20	-2.13127	-1.57422
42938562	chr2:42938562:C:T	3.55472e-20	-2.04584	-1.44509
42938862	chr2:42938862:G:C	2.70199e-20	-2.17179	-1.59343
42938870	chr2:42938870:C:G	1.93249e-19	-1.79781	-1.08457e-09
42938926	chr2:42938926:TGCTC:T	2.18162e-19	-1.67655	-1.08457e-09
42939146	chr2:42939146:A:G	2.81961e-19	-7.00909e-10	-1.42002
42939284	chr2:42939284:CA:C	3.05188e-19	-7.00909e-10	-1.34086
42939481	chr2:42939481:G:A	3.10787e-20	-2.04746	-1.57781
42939543	chr2:42939543:G:A	3.96259e-19	-2.1868	1.10707
42939636	chr2:42939636:T:C	2.84383e-19	-7.00909e-10	-1.41147
42939694	chr2:42939694:G:A	2.98058e-20	-2.10052	-1.56657
42939758	chr2:42939758:A:C	3.18971e-19	-7.00909e-10	-1.29669
42939920	chr2:42939920:T:A	2.978e-20	-2.0743	-1.59366
42940409	chr2:42940409:C:T	1.93623e-19	-1.79588	-1.08457e-09
42940410	chr2:42940410:G:A	3.61895e-20	-1.98862	-1.48441
42940435	chr2:42940435:C:G	2.41959e-19	-7.00909e-10	-1.57302
42940738	chr2:42940738:A:C	4.21513e-19	-2.18531	1.16737
42941103	chr2:42941103:C:G	5.38759e-19	-7.00909e-10	-0.772524
42941144	chr2:42941144:A:G	2.20799e-19	-1.66454	-1.08457e-09
42941253	chr2:42941253:C:T	4.74682e-19	-7.00909e-10	-0.899147
42941442	chr2:42941442:G:A	4.54014e-20	-1.68246	-1.56379
42941647	chr2:42941647:G:T	2.56737e-19	-7.00909e-10	-1.51374
42941792	chr2:42941792:G:A	2.57784e-19	-7.00909e-10	-1.50967
42941886	chr2:42941886:C:A	6.60358e-20	-1.55934	-1.31225
42942132	chr2:42942132:A:G	8.03699e-20	-1.46679	-1.20836
42942149	chr2:42942149:A:G	1.00348e-19	-1.51271	-0.940446
42942286	chr2:42942286:T:G	4.24557e-20	-1.88662	-1.42671
42942327	chr2:42942327:C:T	4.1496e-20	-1.78714	-1.54905
42942338	chr2:42942338:C:A	3.37091e-19	-7.00909e-10	-1.24144
42942365	chr2:42942365:C:T	3.61591e-20	-1.98372	-1.49014
42943060	chr2:42943060:G:A	7.49841e-19	-7.00909e-10	-0.44193
42943211	chr2:42943211:T:C	1.07171e-18	-7.00909e-10	-0.0847762
42943221	chr2:42943221:A:G	2.56247e-19	-7.00909e-10	-1.51565
42943365	chr2:42943365:C:T	2.80435e-20	-2.13426	-1.59378
42943414	chr2:42943414:C:T	3.34082e-19	-7.00909e-10	-1.25041
42943502	chr2:42943502:G:A	3.41728e-19	-7.00909e-10	-1.22778
42943575	chr2:42943575:G:A	2.82513e-20	-2.12757	-1.59308
42943598	chr2:42943598:A:G	2.8633e-20	-2.18905	-1.51818
42943656	chr2:42943656:G:A	2.75859e-20	-2.15077	-1.59372
42944043	chr2:42944043:C:T	2.81598e-20	-2.17568	-1.54822
42944049	chr2:42944049:C:A	2.69611e-19	-7.00909e-10	-1.46481
42944208	chr2:42944208:G:A	1.30745e-19	-2.18854	-1.08457e-09
42944376	chr2:42944376:T:C	3.98458e-20	-1.83134	-1.54543
42944483	chr2:42944483:G:C	4.25281e-20	-1.7884	-1.52322
42944555	chr2:42944555:C:A	6.24379e-20	-1.89016	-1.03746
42945042	chr2:42945042:T:G	2.60624e-19	-7.00909e-10	-1.49871
42945584	chr2:42945584:G:T	6.99497e-20	-2.12201	-0.692009
42946150	chr2:42946150:A:T	4.30615e-20	-1.81651	-1.48265
42946152	chr2:42946152:CA:C	4.24526e-20	-1.81736	-1.49604
42946156	chr2:42946156:A:G	4.2e-20	-1.83696	-1.48716
42946311	chr2:42946311:A:G	4.27947e-20	-1.84262	-1.46276
42946738	chr2:42946738:G:A	2.4661e-19	-1.55398	-1.08457e-09
42946797	chr2:42946797:C:T	4.98147e-20	-1.74594	-1.40755
42947275	chr2:42947275:A:T	2.45985e-19	-7.00909e-10	-1.55652
42947714	chr2:42947714:C:T	5.26479e-19	-7.00909e-10	-0.795579
42947732	chr2:42947732:T:C	2.80832e-19	-7.00909e-10	-1.42403
42948452	chr2:42948452:G:A	2.481e-19	-1.54796	-1.08457e-09
42948644	chr2:42948644:C:T	2.70257e-19	-7.00909e-10	-1.46242
42948722	chr2:42948722:C:T	2.93194e-20	-2.12135	-1.56219
42948862	chr2:42948862:C:T	4.29153e-20	-1.7208	-1.58177
42948872	chr2:42948872:G:A	2.81978e-20	-2.15272	-1.56983
42949101	chr2:42949101:T:C	5.33795e-19	-7.00909e-10	-0.781779
42950100	chr2:42950100:A:T	3.39327e-19	-7.00909e-10	-1.23483
42950162	chr2:42950162:C:G	2.7413e-19	-1.44819	-1.08457e-09
42950642	chr2:42950642:A:G	3.99529e-19	-7.00909e-10	-1.0715
42950984	chr2:42950984:G:A	4.67594e-19	-7.00909e-10	-0.914192
42951446	chr2:42951446:A:G	4.53713e-20	-2.1621	-1.08482
42952000	chr2:42952000:T:A	3.96941e-19	-7.00909e-10	-1.078
42952122	chr2:42952122:C:T	3.55323e-20	-2.00795	-1.4834
42952146	chr2:42952146:T:C	3.70748e-19	-7.00909e-10	-1.14627
42952266	chr2:42952266:T:C	3.44296e-19	-7.00909e-10	-1.22029
42952381	chr2:42952381:C:T	6.93858e-19	-7.00909e-10	-0.519524
42952397	chr2:42952397:T:C	7.90211e-19	-7.00909e-10	-0.389491
42952418	chr2:42952418:C:T	2.84737e-19	-7.00909e-10	-1.41023
42952481	chr2:42952481:G:A	2.38307e-19	-7.00909e-10	-1.58823
42952787	chr2:42952787:C:T	8.00248e-19	-7.00909e-10	-0.37687
42952857	chr2:42952857:C:G	3.15729e-19	-7.00909e-10	-1.30691
42952900	chr2:42952900:A:G	2.5187e-19	-7.00909e-10	-1.53288
42953068	chr2:42953068:A:C	5.51962e-19	-7.00909e-10	-0.748313
42953102	chr2:42953102:C:T	1.22406e-18	0.0481403	-1.08457e-09
42953186	chr2:42953186:C:T	3.37525e-17	-7.00909e-10	3.36502
42953482	chr2:42953482:C:T	4.26529e-19	-7.00909e-10	-1.00611
42953935	chr2:42953935:G:A	3.63385e-19	-7.00909e-10	-1.16633
42954052	chr2:42954052:C:G	6.37972e-19	-7.00909e-10	-0.603497
42954054	chr2:42954054:G:A	8.73223e-19	-7.00909e-10	-0.289601
42954549	chr2:42954549:A:T	2.84024e-19	-7.00909e-10	-1.41273
42954975	chr2:42954975:G:A	5.987e-19	-7.00909e-10	-0.667031
42955293	chr2:42955293:T:C	2.47221e-19	-7.00909e-10	-1.55151
42955321	chr2:42955321:A:G	7.22629e-19	-0.478895	-1.08457e-09
42955553	chr2:42955553:A:C	5.77507e-19	-7.00909e-10	-0.70307
42955979	chr2:42955979:C:G	9.10668e-19	1.24633	-1.49395
42956213	chr2:42956213:G:A	4.12797e-20	-2.17108	-1.17034
42956518	chr2:42956518:C:G	3.21248e-19	-7.00909e-10	-1.28958
42956583	chr2:42956583:C:T	2.65973e-19	-7.00909e-10	-1.4784
42956799	chr2:42956799:G:A	5.11389e-20	-1.55508	-1.57216
42956807	chr2:42956807:T:C	2.47125e-19	-7.00909e-10	-1.5519
42957122	chr2:42957122:T:C	1.51689e-19	-1.2264	-0.813562
42957177	chr2:42957177:A:C	3.91224e-19	-7.00909e-10	-1.09251
42957333	chr2:42957333:A:T	2.62388e-19	-7.00909e-10	-1.49197
42957343	chr2:42957343:AGTGGTTACAGATAT:A	2.53716e-19	-7.00909e-10	-1.52558
42957357	chr2:42957357:T:C	2.40365e-19	-7.00909e-10	-1.57963
42957364	chr2:42957364:T:C	3.34507e-20	-1.98384	-1.56788
42957383	chr2:42957383:A:G	1.50828e-19	-2.04565	-1.08457e-09
42957560	chr2:42957560:G:A	3.77063e-20	-1.85336	-1.57861
42957589	chr2:42957589:C:T	6.31478e-20	-1.59071	-1.3256
42957667	chr2:42957667:A:G	6.28173e-20	-1.58594	-1.33562
42958077	chr2:42958077:T:A	3.75111e-17	-7.00909e-10	3.4706
42958081	chr2:42958081:G:A	2.43154e-19	-7.00909e-10	-1.5681
42958144	chr2:42958144:C:T	1.77581e-19	-1.88237	-1.08457e-09
42958178	chr2:42958178:C:T	2.92983e-19	-7.00909e-10	-1.38168
42958250	chr2:42958250:G:A	1.25237e-18	-7.00909e-10	0.071002
42958392	chr2:42958392:A:G	4.26814e-20	-1.77554	-1.53249
42958719	chr2:42958719:C:T	4.49483e-19	-0.953693	-1.08457e-09
42958733	chr2:42958733:T:C	4.07257e-20	-1.76214	-1.59279
42958921	chr2:42958921:G:A	6.52672e-19	-7.00909e-10	-0.580716
42959061	chr2:42959061:G:A	9.55178e-20	-0.927619	-1.57486
42959123	chr2:42959123:G:A	2.14479e-19	-1.69358	-1.08457e-09
42959171	chr2:42959171:A:C	3.41232e-20	-1.9429	-1.58891
42959172	chr2:42959172:C:G	2.72232e-19	-7.00909e-10	-1.45514
42959228	chr2:42959228:G:C	3.1053e-19	-7.00909e-10	-1.32351
42959244	chr2:42959244:C:T	4.2865e-19	-7.00909e-10	-1.00115
42959375	chr2:42959375:A:G	2.56908e-19	-7.00909e-10	-1.51308
42959399	chr2:42959399:A:G	3.63115e-20	-1.88755	-1.58211
42959530	chr2:42959530:A:G	2.51776e-19	-7.00909e-10	-1.53325
42959663	chr2:42959663:G:A	2.56166e-19	-7.00909e-10	-1.51597
42959957	chr2:42959957:C:G	1.23837e-19	-1.55816	-0.684658
42960391	chr2:42960391:A:G	4.90628e-19	-7.00909e-10	-0.866105
42960831	chr2:42960831:G:A	1.31239e-19	-2.18477	-1.08457e-09
42960881	chr2:42960881:T:C	1.04824e-17	-7.00909e-10	2.19566
42960988	chr2:42960988:T:C	2.48716e-19	-7.00909e-10	-1.54548
42961077	chr2:42961077:G:A	8.04701e-18	-7.00909e-10	1.93126
42961085	chr2:42961085:G:T	8.02206e-18	-7.00909e-10	1.92816
42961140	chr2:42961140:A:G	2.7594e-19	-7.00909e-10	-1.44161
42961185	chr2:42961185:C:G	3.29599e-20	-2.17841	-1.38809
42961359	chr2:42961359:G:T	3.46083e-20	-1.94438	-1.57332
42961598	chr2:42961598:G:A	3.82146e-20	-2.14367	-1.2749
42961980	chr2:42961980:G:A	6.86741e-20	-2.13442	-0.697998
42962078	chr2:42962078:TCA:T	2.47158e-19	-7.00909e-10	-1.55176
42962233	chr2:42962233:G:A	3.75403e-20	-1.87707	-1.55931
42962786	chr2:42962786:G:A	5.42341e-19	-7.00909e-10	-0.765897
42962809	chr2:42962809:A:G	2.38119e-19	-7.00909e-10	-1.58902
42963073	chr2:42963073:C:A	2.84759e-20	-2.11887	-1.59387
42963133	chr2:42963133:C:A	5.86481e-19	-7.00909e-10	-0.687652
42963245	chr2:42963245:G:C	6.51783e-19	-7.00909e-10	-0.58208
42963248	chr2:42963248:A:G	4.5772e-20	-1.80008	-1.43804
42963318	chr2:42963318:G:T	2.60688e-19	-7.00909e-10	-1.49847
42963356	chr2:42963356:A:C	4.99457e-19	-7.00909e-10	-0.848269
42963773	chr2:42963773:C:T	1.23198e-18	-7.00909e-10	0.0545879
42963852	chr2:42963852:C:G	3.64192e-19	-7.00909e-10	-1.16411
42964509	chr2:42964509:C:T	2.38132e-19	-7.00909e-10	-1.58897
42964632	chr2:42964632:G:C	3.12933e-20	-2.02748	-1.59091
42964651	chr2:42964651:C:T	1.74901e-19	-1.89757	-1.08457e-09
42965150	chr2:42965150:C:T	2.92124e-20	-2.11821	-1.56899
42965290	chr2:42965290:C:T	2.38204e-19	-7.00909e-10	-1.58866
42965297	chr2:42965297:A:C	3.54599e-20	-1.89952	-1.59387
42965663	chr2:42965663:T:C	2.94194e-20	-2.12159	-1.55855
42965670	chr2:42965670:A:AT	1.7167e-19	-2.04982	0.133598
42965865	chr2:42965865:A:G	2.44267e-19	-7.00909e-10	-1.56353
42966207	chr2:42966207:T:C	3.77817e-20	-2.1291	-1.30086
42966324	chr2:42966324:G:C	5.4016e-19	-7.00909e-10	-0.769925
42966522	chr2:42966522:G:A	2.40603e-19	-7.00909e-10	-1.57864
42966707	chr2:42966707:T:C	2.77692e-20	-2.15984	-1.57802
42967480	chr2:42967480:A:G	5.87063e-19	-7.00909e-10	-0.68666
42967581	chr2:42967581:G:A	3.44422e-19	-7.00909e-10	-1.21992
42967616	chr2:42967616:T:C	3.58644e-18	-7.00909e-10	1.12312
42967901	chr2:42967901:C:G	2.786e-19	-7.00909e-10	-1.43202
42968045	chr2:42968045:C:T	7.39686e-19	-7.00909e-10	-0.455565
42968330	chr2:42968330:G:T	3.23114e-20	-1.99739	-1.58898
42968544	chr2:42968544:C:T	4.29353e-20	-1.87799	-1.42411
42968818	chr2:42968818:A:G	2.79797e-19	-7.00909e-10	-1.42773
42969348	chr2:42969348:A:G	1.20831e-18	-7.00909e-10	0.0351868
42969391	chr2:42969391:C:A	1.31351e-19	-2.18392	-1.08457e-09
42969536	chr2:42969536:G:A	2.81024e-20	-2.17746	-1.54848
42969554	chr2:42969554:A:T	4.2198e-19	-2.17668	1.15985
42969566	chr2:42969566:G:C	4.41789e-20	-1.87811	-1.39544
42969969	chr2:42969969:G:A	2.77202e-19	-7.00909e-10	-1.43705
42969995	chr2:42969995:G:A	6.17109e-20	-1.94251	-0.996824
42970080	chr2:42970080:C:T	2.76609e-19	-1.43919	-1.08457e-09
42970573	chr2:42970573:T:C	2.97877e-19	-7.00909e-10	-1.36511
42970770	chr2:42970770:T:A	5.00466e-20	-1.69196	-1.45688
42971863	chr2:42971863:G:A	3.49983e-19	-7.00909e-10	-1.20391
42971945	chr2:42971945:A:G	2.38748e-19	-7.00909e-10	-1.58638
42971973	chr2:42971973:C:T	2.38538e-19	-7.00909e-10	-1.58726
42972036	chr2:42972036:C:T	2.38477e-19	-7.00909e-10	-1.58752
42972967	chr2:42972967:C:A	2.17989e-19	-0.943109	-0.734237
42972968	chr2:42972968:T:C	6.68204e-20	-1.27567	-1.58411
42973008	chr2:42973008:T:C	4.43279e-20	-1.68988	-1.58029
42973108	chr2:42973108:T:C	2.42794e-19	-7.00909e-10	-1.56958
42973228	chr2:42973228:C:T	9.60416e-19	-7.00909e-10	-0.194425
42973245	chr2:42973245:A:T	2.38708e-19	-7.00909e-10	-1.58655
42973462	chr2:42973462:G:A	6.76742e-19	-7.00909e-10	-0.544502
42974366	chr2:42974366:T:C	2.42275e-19	-7.00909e-10	-1.57172
42974417	chr2:42974417:T:G	3.21682e-20	-2.06153	-1.52928
42974465	chr2:42974465:T:G	2.37416e-19	-7.00909e-10	-1.59198
42974496	chr2:42974496:G:T	3.83776e-20	-2.034	-1.38032
42974523	chr2:42974523:C:CT	4.90712e-20	-1.79365	-1.37487
42974685	chr2:42974685:C:CA	1.53044e-19	-2.03107	-1.08457e-09
42974761	chr2:42974761:G:A	2.3701e-19	-7.00909e-10	-1.59369
42975011	chr2:42975011:G:A	3.93567e-19	-7.00909e-10	-1.08654
42975111	chr2:42975111:G:A	3.00942e-20	-2.0639	-1.59356
42975223	chr2:42975223:C:G	2.36983e-19	-7.00909e-10	-1.5938
42975447	chr2:42975447:C:T	6.36462e-20	-1.34354	-1.56491
42975877	chr2:42975877:C:T	7.42176e-20	-1.51606	-1.23873
42976303	chr2:42976303:A:G	8.24978e-20	-1.13813	-1.51089
42976307	chr2:42976307:G:A	8.40098e-20	-2.1883	-0.44256
42976318	chr2:42976318:A:G	2.70173e-19	-7.00909e-10	-1.46273
42976440	chr2:42976440:C:T	2.1382e-19	-1.69666	-1.08457e-09
42976528	chr2:42976528:G:T	2.6217e-19	-7.00909e-10	-1.4928
42976727	chr2:42976727:G:A	2.68768e-19	-7.00909e-10	-1.46794
42977055	chr2:42977055:T:A	2.74042e-19	-7.00909e-10	-1.44851
42977094	chr2:42977094:T:C	6.0532e-20	-1.40899	-1.54963
42977264	chr2:42977264:T:C	5.79194e-20	-1.42015	-1.58259
42977318	chr2:42977318:G:A	2.43486e-18	1.1997	-0.463846
42977501	chr2:42977501:G:A	2.85545e-19	-7.00909e-10	-1.40739
42977627	chr2:42977627:C:T	2.44738e-19	-7.00909e-10	-1.5616
42978092	chr2:42978092:A:AAG	1.81431e-19	-0.479233	-1.38168
42978160	chr2:42978160:A:T	9.06023e-19	-7.00909e-10	-0.252727
42978291	chr2:42978291:C:T	7.11509e-19	-7.00909e-10	-0.494404
42978476	chr2:42978476:G:C	2.41005e-19	-7.00909e-10	-1.57697
42978541	chr2:42978541:G:A	3.28619e-20	-2.18165	-1.38783
42978545	chr2:42978545:C:T	2.44858e-19	-7.00909e-10	-1.56111
42978604	chr2:42978604:CTGGATGGAGGGCACATGGGTCTGGGGCCTGGGCCTCCCAG:C	5.80718e-20	-1.40626	-1.59385
42978856	chr2:42978856:C:T	9.89684e-20	-0.881051	-1.58594
42979173	chr2:42979173:G:A	2.60635e-19	-7.00909e-10	-1.49867
42979474	chr2:42979474:G:T	2.79866e-19	-7.00909e-10	-1.42748
42979625	chr2:42979625:G:A	2.37386e-19	-7.00909e-10	-1.5921
42979703	chr2:42979703:G:A	7.89345e-20	-1.1159	-1.57727
42979841	chr2:42979841:A:G	1.50164e-19	-0.659971	-1.39009
42980031	chr2:42980031:G:A	2.53401e-19	-7.00909e-10	-1.52682
42980441	chr2:42980441:A:G	4.74998e-20	-1.68114	-1.51993
42980444	chr2:42980444:CATCTCAGGGCTTGTTAG:C	3.86826e-20	-2.1877	-1.21871
42980614	chr2:42980614:C:T	2.56462e-19	-7.00909e-10	-1.51481
42980713	chr2:42980713:G:A	3.27761e-20	-2.15938	-1.41271
42980732	chr2:42980732:G:T	5.37885e-20	-1.75472	-1.32201
42980786	chr2:42980786:G:A	2.72327e-19	-7.00909e-10	-1.45479
42980930	chr2:42980930:C:T	3.44959e-19	-1.21837	-1.08457e-09
42981012	chr2:42981012:C:T	2.45173e-19	-7.00909e-10	-1.55983
42981063	chr2:42981063:C:CA	4.18528e-20	-1.75162	-1.57602
42981188	chr2:42981188:T:C	5.03972e-20	-1.61345	-1.52841
42981267	chr2:42981267:C:T	9.19727e-19	-7.00909e-10	-0.237714
42981406	chr2:42981406:T:G	2.59907e-19	-7.00909e-10	-1.50147
42981933	chr2:42981933:A:G	4.5848e-20	-1.64902	-1.58744
42982070	chr2:42982070:TAAAGA:T	2.36976e-19	-7.00909e-10	-1.59383
42982165	chr2:42982165:C:A	2.41962e-19	-7.00909e-10	-1.57301
42982228	chr2:42982228:AAG:A	1.32896e-19	-2.1809	0.008677
42982243	chr2:42982243:G:A	2.37036e-19	-7.00909e-10	-1.59358
42982325	chr2:42982325:A:G	4.83383e-20	-1.60982	-1.57374
42982428	chr2:42982428:G:C	2.54856e-19	-7.00909e-10	-1.52109
42982880	chr2:42982880:A:G	5.20767e-19	-7.00909e-10	-0.806489
42982893	chr2:42982893:C:A	2.54793e-19	-7.00909e-10	-1.52134
42983400	chr2:42983400:C:T	5.38328e-19	-7.00909e-10	-0.773323
42983596	chr2:42983596:T:C	3.21513e-20	-2.13507	-1.45626
42983758	chr2:42983758:G:A	6.4342e-19	-7.00909e-10	-0.594993
42983771	chr2:42983771:A:G	9.24526e-19	-7.00909e-10	-0.232511
42983778	chr2:42983778:A:G	3.15894e-19	-7.00909e-10	-1.30638
42983914	chr2:42983914:A:G	4.38203e-19	-7.00909e-10	-0.97911
42983930	chr2:42983930:A:G	2.63961e-19	-7.00909e-10	-1.48599
42983974	chr2:42983974:T:G	4.35115e-20	-1.7163	-1.57247
42984066	chr2:42984066:A:G	3.77557e-20	-2.18707	-1.24358
42984254	chr2:42984254:G:A	2.79725e-19	-7.00909e-10	-1.42798
42984484	chr2:42984484:G:A	2.85968e-19	-7.00909e-10	-1.40591
42984511	chr2:42984511:C:T	7.12294e-20	-2.04645	-0.749438
42984523	chr2:42984523:C:T	8.32914e-20	-1.62028	-1.01917
42984822	chr2:42984822:G:A	2.38239e-19	-7.00909e-10	-1.58852
42985255	chr2:42985255:T:C	1.00772e-19	-1.96564	-0.483294
42985276	chr2:42985276:G:A	5.61423e-20	-1.44545	-1.58845
42985651	chr2:42985651:A:G	1.01242e-19	-1.96649	-0.477792
42985806	chr2:42985806:A:AGAT	4.4401e-19	-7.00909e-10	-0.965945
42985958	chr2:42985958:A:T	2.52458e-19	-7.00909e-10	-1.53055
42986004	chr2:42986004:T:C	1.61506e-19	-1.97725	-1.08457e-09
42986014	chr2:42986014:A:G	7.86347e-20	-2.18902	-0.507959
42986271	chr2:42986271:T:C	6.32922e-20	-1.86194	-1.05209
42986629	chr2:42986629:C:T	4.78305e-20	-1.64733	-1.5468
42986856	chr2:42986856:G:A	4.85735e-20	-2.18476	-0.993954
42986911	chr2:42986911:C:T	2.37211e-19	-7.00909e-10	-1.59284
42987198	chr2:42987198:G:A	1.49828e-19	-2.0523	-1.08457e-09
42987371	chr2:42987371:T:G	1.57148e-19	-2.0046	-1.08457e-09
42987606	chr2:42987606:T:C	4.32318e-19	-7.00909e-10	-0.992631
42987884	chr2:42987884:C:T	8.21487e-19	-7.00909e-10	-0.350676
42988201	chr2:42988201:G:C	2.37188e-19	-7.00909e-10	-1.59294
42988331	chr2:42988331:T:C	2.81768e-19	-7.00909e-10	-1.42071
42988431	chr2:42988431:G:A	4.56298e-20	-1.64991	-1.59132
42988715	chr2:42988715:T:C	9.52697e-20	-1.75349	-0.751594
42988932	chr2:42988932:T:C	3.33325e-20	-2.17804	-1.37721
42988950	chr2:42988950:G:A	3.23733e-19	-7.00909e-10	-1.28187
42989149	chr2:42989149:A:G	2.40372e-19	-7.00909e-10	-1.5796
42989250	chr2:42989250:T:C	4.98087e-19	-7.00909e-10	-0.851016
42989475	chr2:42989475:C:T	3.61715e-19	-7.00909e-10	-1.17093
42989819	chr2:42989819:C:A	5.63525e-19	-7.00909e-10	-0.727579
42989892	chr2:42989892:C:T	2.59065e-19	-7.00909e-10	-1.50471
42990718	chr2:42990718:A:G	4.25392e-20	-2.1855	-1.12587
42992046	chr2:42992046:C:T	2.49253e-19	-7.00909e-10	-1.54332
42992327	chr2:42992327:G:A	4.2057e-20	-1.97841	-1.34435
42992384	chr2:42992384:C:T	2.53039e-19	-7.00909e-10	-1.52825
42992975	chr2:42992975:CCTAA:C	3.04082e-19	-7.00909e-10	-1.3445
42993936	chr2:42993936:A:G	6.6924e-19	-7.00909e-10	-0.555648
42994137	chr2:42994137:A:C	2.93225e-19	-7.00909e-10	-1.38085
42994291	chr2:42994291:C:T	6.23786e-20	-2.18637	-0.742201
42994408	chr2:42994408:T:C	5.11662e-19	-7.00909e-10	-0.824126
42995144	chr2:42995144:T:C	5.22642e-20	-1.7386	-1.36688
42995651	chr2:42995651:G:A	6.37509e-20	-2.05491	-0.851901
42995847	chr2:42995847:G:A	8.54534e-20	-1.10994	-1.50388
42995857	chr2:42995857:G:C	7.86635e-20	-2.17707	-0.51954
42995862	chr2:42995862:C:T	2.37016e-19	-7.00909e-10	-1.59366
42995979	chr2:42995979:G:C	3.18418e-20	-2.02342	-1.5776
42996462	chr2:42996462:T:A	2.97042e-20	-2.10275	-1.56775
42996482	chr2:42996482:A:G	2.90884e-20	-2.1114	-1.58005
42996501	chr2:42996501:A:G	2.86696e-20	-2.11502	-1.59093
42996554	chr2:42996554:C:G	2.37037e-19	-7.00909e-10	-1.59358
42996644	chr2:42996644:A:G	3.02832e-20	-2.06345	-1.58775
42996717	chr2:42996717:A:T	3.07706e-20	-2.04639	-1.58884
42996751	chr2:42996751:A:G	2.54942e-19	-7.00909e-10	-1.52076
42996976	chr2:42996976:T:C	9.35724e-19	-7.00909e-10	-0.220471
42997000	chr2:42997000:G:A	2.47539e-19	-7.00909e-10	-1.55022
42997092	chr2:42997092:G:C	8.26745e-19	-7.00909e-10	-0.344295
42997597	chr2:42997597:T:C	3.3766e-19	-7.00909e-10	-1.23975
42998073	chr2:42998073:A:G	2.37005e-19	-7.00909e-10	-1.59371
42998213	chr2:42998213:T:G	2.38543e-19	-7.00909e-10	-1.58724
42998567	chr2:42998567:A:G	8.2738e-19	-7.00909e-10	-0.343528
42998634	chr2:42998634:T:C	2.86361e-19	-7.00909e-10	-1.40454
42998686	chr2:42998686:AC:A	8.76478e-20	-1.77367	-0.814799
42998948	chr2:42998948:C:G	3.89143e-20	-2.17928	-1.22115
42999003	chr2:42999003:C:G	4.89139e-19	-7.00909e-10	-0.869145
42999087	chr2:42999087:A:G	5.68349e-19	-7.00909e-10	-0.719056
42999188	chr2:42999188:G:A	2.49545e-19	-7.00909e-10	-1.54215
42999431	chr2:42999431:G:A	4.23309e-19	-7.00909e-10	-1.01369
42999727	chr2:42999727:A:G	1.38075e-19	-1.31438	-0.819612
42999729	chr2:42999729:C:A	1.5411e-19	-1.19872	-0.825408
42999962	chr2:42999962:G:A	1.68278e-19	-1.10485	-0.831324
43000414	chr2:43000414:G:A	2.4802e-19	-7.00909e-10	-1.54828
43000517	chr2:43000517:A:G	3.11598e-20	-2.18821	-1.43445
43000736	chr2:43000736:G:C	2.38399e-19	-7.00909e-10	-1.58785
43001075	chr2:43001075:T:C	5.41725e-20	-1.48089	-1.58873
43001179	chr2:43001179:A:C	2.37906e-19	-7.00909e-10	-1.58992
43001205	chr2:43001205:G:A	2.56102e-19	-1.51622	-1.08457e-09
43001581	chr2:43001581:G:A	2.62299e-19	-7.00909e-10	-1.49231
43001640	chr2:43001640:G:A	2.71576e-19	-7.00909e-10	-1.45755
43001828	chr2:43001828:G:A	3.08019e-19	-7.00909e-10	-1.33163
43002048	chr2:43002048:A:G	2.92039e-20	-2.18088	-1.50661
43002154	chr2:43002154:G:A	2.93873e-19	-7.00909e-10	-1.37864
43002183	chr2:43002183:A:C	2.89484e-19	-7.00909e-10	-1.39369
43002223	chr2:43002223:C:T	6.60705e-19	-7.00909e-10	-0.568485
43002306	chr2:43002306:CAT:C	4.27151e-20	-2.1523	-1.15494
43002559	chr2:43002559:T:C	3.13629e-20	-2.18633	-1.42983
43002587	chr2:43002587:AAAAC:A	2.38012e-19	-7.00909e-10	-1.58947
43002747	chr2:43002747:CCAT:C	6.37409e-20	-1.34682	-1.56014
43002769	chr2:43002769:A:G	5.85105e-20	-1.59144	-1.40114
43002792	chr2:43002792:G:A	2.42934e-19	-7.00909e-10	-1.569
43002815	chr2:43002815:A:T	5.57858e-20	-2.16021	-0.880059
43002946	chr2:43002946:T:C	2.36981e-19	-7.00909e-10	-1.59381
43003279	chr2:43003279:A:C	1.45642e-19	-1.21784	-0.8628
43003441	chr2:43003441:G:A	5.21992e-19	-7.00909e-10	-0.804139
43003512	chr2:43003512:CAG:C	2.50537e-19	-7.00909e-10	-1.53819
43003521	chr2:43003521:G:A	3.77715e-19	-7.00909e-10	-1.12765
43003677	chr2:43003677:T:C	2.39284e-19	-7.00909e-10	-1.58414
43003708	chr2:43003708:T:C	3.14869e-20	-2.18896	-1.42326
43003751	chr2:43003751:C:T	1.30718e-19	-2.18875	-1.08457e-09
43004341	chr2:43004341:C:T	2.37118e-19	-7.00909e-10	-1.59323
43004369	chr2:43004369:GGA:G	2.96652e-19	-7.00909e-10	-1.36923
43004437	chr2:43004437:C:G	2.37122e-19	-7.00909e-10	-1.59322
43004483	chr2:43004483:C:T	5.31468e-19	-7.00909e-10	-0.786148
43004747	chr2:43004747:C:G	2.59081e-19	-7.00909e-10	-1.50465
43004977	chr2:43004977:C:T	1.36e-19	-0.772502	-1.37664
43005027	chr2:43005027:A:G	4.15762e-19	-7.00909e-10	-1.03168
43005097	chr2:43005097:C:CT	2.77407e-19	-0.646141	-0.790165
43005216	chr2:43005216:A:G	4.29864e-20	-2.1789	-1.12201
43005981	chr2:43005981:C:T	6.44226e-19	-7.00909e-10	-0.593742
43006016	chr2:43006016:C:A	2.90432e-19	-7.00909e-10	-1.39042
43006348	chr2:43006348:T:C	7.13548e-20	-1.2502	-1.54393
43006403	chr2:43006403:G:A	2.42508e-19	-7.00909e-10	-1.57076
43006423	chr2:43006423:T:C	2.59084e-19	-7.00909e-10	-1.50464
43006773	chr2:43006773:A:G	5.38737e-19	-7.00909e-10	-0.772565
43006851	chr2:43006851:C:T	4.21413e-20	-2.17668	-1.14408
43006962	chr2:43006962:C:T	1.42766e-19	-2.10058	-1.08457e-09
43007001	chr2:43007001:A:G	3.02363e-20	-2.18902	-1.46373
43007967	chr2:43007967:G:A	3.58939e-19	-7.00909e-10	-1.17864
43008196	chr2:43008196:C:T	3.19429e-20	-2.00507	-1.59277
43008397	chr2:43008397:T:C	3.82797e-20	-1.89939	-1.51748
43008426	chr2:43008426:C:T	2.66733e-19	-7.00909e-10	-1.47554
43008431	chr2:43008431:C:G	2.90561e-20	-2.11499	-1.57758
43008510	chr2:43008510:C:T	3.20978e-19	-1.29042	-1.08457e-09
43008727	chr2:43008727:C:T	2.70406e-20	-2.18661	-1.57784
43009468	chr2:43009468:T:C	7.26463e-20	-1.45852	-1.31767
43009619	chr2:43009619:C:T	3.19891e-19	-7.00909e-10	-1.29381
43009779	chr2:43009779:G:A	2.38107e-19	-7.00909e-10	-1.58907
43009836	chr2:43009836:AG:A	5.29566e-20	-1.54	-1.55232
43009920	chr2:43009920:C:T	3.85192e-19	-7.00909e-10	-1.10805
43010007	chr2:43010007:C:T	3.74357e-19	-7.00909e-10	-1.13658
43010489	chr2:43010489:T:C	5.81332e-19	-7.00909e-10	-0.69647
43010556	chr2:43010556:C:T	7.81231e-20	-2.07409	-0.629419
43010557	chr2:43010557:G:A	5.03235e-19	-7.00909e-10	-0.840734
43010916	chr2:43010916:A:C	5.26053e-19	-7.00909e-10	-0.796389
43011241	chr2:43011241:A:C	4.38587e-20	-1.94125	-1.33957
43011257	chr2:43011257:A:G	5.90082e-20	-2.09216	-0.891956
43011488	chr2:43011488:G:A	3.65645e-20	-1.99439	-1.46832
43011671	chr2:43011671:T:G	2.45118e-19	-7.00909e-10	-1.56005
43011737	chr2:43011737:A:G	3.89982e-20	-2.0154	-1.38288
43012109	chr2:43012109:A:G	6.98676e-19	-7.00909e-10	-0.512604
43012270	chr2:43012270:T:C	3.03025e-20	-2.13269	-1.51787
43012286	chr2:43012286:C:T	3.25609e-20	-2.18766	-1.39102
43012783	chr2:43012783:G:C	2.61375e-19	-7.00909e-10	-1.49584
43012878	chr2:43012878:C:G	2.73078e-20	-2.17719	-1.57742
43013068	chr2:43013068:G:A	3.67753e-20	-1.90988	-1.54709
43013547	chr2:43013547:C:G	3.54794e-19	-7.00909e-10	-1.19025
43013611	chr2:43013611:A:C	2.33646e-19	-2.18764	0.579658
43014095	chr2:43014095:A:C	2.89874e-20	-2.10117	-1.59376
43014367	chr2:43014367:T:C	2.559e-19	-7.00909e-10	-1.51701
43014505	chr2:43014505:G:A	3.25208e-20	-1.99157	-1.58834
43014565	chr2:43014565:A:G	6.11788e-20	-1.58352	-1.36447
43014697	chr2:43014697:A:G	2.53352e-19	-7.00909e-10	-1.52701
43015181	chr2:43015181:T:C	3.12876e-20	-2.1421	-1.47647
43015219	chr2:43015219:T:C	3.02292e-20	-2.17295	-1.48004
43015470	chr2:43015470:C:A	2.38126e-19	-7.00909e-10	-1.58899
43015698	chr2:43015698:C:T	5.65206e-20	-1.51031	-1.51687
43015714	chr2:43015714:T:G	2.398e-19	-7.00909e-10	-1.58198
43015748	chr2:43015748:T:C	3.32234e-20	-2.10695	-1.45159
43015756	chr2:43015756:T:G	2.37569e-19	-7.00909e-10	-1.59133
43016012	chr2:43016012:C:T	9.35971e-19	-7.00909e-10	-0.220207
43016224	chr2:43016224:A:T	2.15318e-19	-1.68968	-1.08457e-09
43016266	chr2:43016266:A:G	3.55765e-20	-2.16069	-1.32942
43016699	chr2:43016699:T:C	2.38991e-19	-7.00909e-10	-1.58537
43016745	chr2:43016745:C:T	3.84967e-20	-1.81978	-1.59144
43016763	chr2:43016763:C:T	2.59615e-19	-7.00909e-10	-1.50259
43016778	chr2:43016778:C:T	1.45563e-19	-2.1107	0.0295099
43016808	chr2:43016808:A:T	3.62968e-20	-2.13488	-1.33518
43016829	chr2:43016829:A:G	2.94254e-19	-7.00909e-10	-1.37735
43017437	chr2:43017437:A:G	3.68709e-20	-2.15266	-1.30171
43017551	chr2:43017551:G:C	5.27739e-20	-2.06792	-1.02785
43017795	chr2:43017795:A:C	5.04235e-20	-1.5479	-1.59343
43018256	chr2:43018256:T:C	7.2942e-19	-7.00909e-10	-0.469542
43018346	chr2:43018346:A:C	6.10097e-20	-2.06893	-0.881831
43018445	chr2:43018445:G:A	6.09242e-19	-7.00909e-10	-0.649576
43018450	chr2:43018450:T:C	5.26702e-19	-7.00909e-10	-0.795157
43018831	chr2:43018831:G:A	5.62084e-19	-7.00909e-10	-0.73014
43018874	chr2:43018874:T:A	7.19905e-19	-7.00909e-10	-0.482672
43019892	chr2:43019892:T:G	3.01004e-19	-7.00909e-10	-1.35467
43019989	chr2:43019989:C:T	2.71442e-19	-7.00909e-10	-1.45804
43020076	chr2:43020076:T:C	4.00457e-20	-1.81444	-1.55733
43020121	chr2:43020121:A:T	2.81546e-20	-2.18475	-1.53933
43020176	chr2:43020176:G:A	2.42239e-19	-7.00909e-10	-1.57187
43020360	chr2:43020360:C:T	5.50161e-20	-2.10624	-0.947925
43020706	chr2:43020706:G:A	4.5682e-19	-7.00909e-10	-0.937502
43021308	chr2:43021308:C:T	2.38784e-19	-7.00909e-10	-1.58623
43021309	chr2:43021309:G:A	3.4821e-19	-7.00909e-10	-1.20899
43021783	chr2:43021783:C:G	1.32861e-19	-2.17249	-1.08457e-09
43022043	chr2:43022043:T:G	5.23193e-19	-7.00909e-10	-0.801841
43022545	chr2:43022545:G:T	5.67948e-19	-7.00909e-10	-0.719762
43022586	chr2:43022586:G:C	2.39344e-18	-7.00909e-10	0.718694
43022684	chr2:43022684:A:G	1.57487e-19	-2.03381	0.0313625
43022918	chr2:43022918:C:A	4.73428e-20	-2.10456	-1.09982
43023322	chr2:43023322:G:A	2.52369e-19	-7.00909e-10	-1.5309
43023681	chr2:43023681:C:T	1.20833e-18	0.0352018	-1.08457e-09
43024258	chr2:43024258:G:A	1.3069e-19	-2.18896	-1.08457e-09
43024429	chr2:43024429:A:G	2.39603e-19	-7.00909e-10	-1.58281
43024694	chr2:43024694:GA:G	2.89823e-20	-2.16574	-1.52936
43025013	chr2:43025013:T:C	3.26984e-20	-2.16538	-1.40909
43025129	chr2:43025129:G:C	7.36102e-20	-2.17124	-0.591769
43025545	chr2:43025545:C:T	4.00451e-19	-7.00909e-10	-1.0692
43025552	chr2:43025552:C:T	5.36335e-19	-1.97131	1.19428
43025710	chr2:43025710:A:C	4.18966e-19	-1.06109	0.0370935
43026103	chr2:43026103:T:A	7.43109e-19	-2.056	1.60505
43026208	chr2:43026208:C:T	8.77562e-20	-1.6425	-0.944734
43026295	chr2:43026295:G:A	3.11251e-19	-7.00909e-10	-1.32119
43026466	chr2:43026466:C:T	3.4455e-19	-7.00909e-10	-1.21955
43026593	chr2:43026593:T:C	1.46333e-19	-2.18624	0.11033
43026663	chr2:43026663:G:A	3.12882e-19	-7.00909e-10	-1.31597
43026688	chr2:43026688:C:T	1.56733e-19	-0.826216	-1.18103
43026757	chr2:43026757:A:G	1.18558e-19	-1.76473	-0.521667
43026773	chr2:43026773:C:T	3.70853e-19	-7.00909e-10	-1.14598
43026789	chr2:43026789:C:T	9.91193e-19	-7.00909e-10	-0.162882
43026994	chr2:43026994:C:T	3.55462e-19	-7.00909e-10	-1.18837
43027139	chr2:43027139:A:G	4.39854e-19	-7.00909e-10	-0.975348
43027177	chr2:43027177:A:T	4.38567e-19	-7.00909e-10	-0.978279
43027260	chr2:43027260:G:T	8.77117e-20	-2.18763	-0.400104
43027287	chr2:43027287:T:C	6.7467e-20	-2.12376	-0.726391
43027658	chr2:43027658:C:T	2.39114e-19	-7.00909e-10	-1.58485
43027667	chr2:43027667:G:A	2.57044e-19	-7.00909e-10	-1.51254
43027779	chr2:43027779:T:C	4.1808e-19	-7.00909e-10	-1.02612
43028120	chr2:43028120:G:T	2.94026e-19	-7.00909e-10	-1.37812
43028638	chr2:43028638:G:A	1.36149e-19	-2.14804	-1.08457e-09
43028765	chr2:43028765:G:T	2.82004e-19	-7.00909e-10	-1.41987
43028768	chr2:43028768:G:A	1.59777e-19	-2.01712	0.0291096
43029310	chr2:43029310:C:T	4.88569e-19	-7.00909e-10	-0.870312
43029373	chr2:43029373:A:G	5.79784e-19	-7.00909e-10	-0.699136
43029504	chr2:43029504:T:C	5.60831e-19	-7.00909e-10	-0.732373
43029747	chr2:43029747:G:A	1.34166e-19	-2.16272	-1.08457e-09
43029780	chr2:43029780:G:A	2.55876e-18	-7.00909e-10	0.785487
43029817	chr2:43029817:C:A	2.40087e-19	-7.00909e-10	-1.58079
43029840	chr2:43029840:G:A	5.58017e-19	-7.00909e-10	-0.737402
43029878	chr2:43029878:G:A	5.81403e-19	-7.00909e-10	-0.696347
43029903	chr2:43029903:G:A	6.18212e-19	-7.00909e-10	-0.63496
43029981	chr2:43029981:A:G	4.97623e-19	-7.00909e-10	-0.851948
43029998	chr2:43029998:C:A	4.32025e-19	-7.00909e-10	-0.993309
43030001	chr2:43030001:AC:A	7.01194e-19	-7.00909e-10	-0.509007
43030006	chr2:43030006:C:A	6.66059e-19	-7.00909e-10	-0.560413
43030406	chr2:43030406:C:T	1.47041e-19	-1.86974	-0.201344
43030511	chr2:43030511:C:T	2.40447e-19	-7.00909e-10	-1.57929
43030564	chr2:43030564:A:G	2.60622e-19	-7.00909e-10	-1.49872
43030595	chr2:43030595:G:T	4.34889e-19	-7.00909e-10	-0.986701
43030808	chr2:43030808:T:G	1.74882e-19	-1.89768	-1.08457e-09
43031231	chr2:43031231:G:A	2.55574e-19	-7.00909e-10	-1.51828
43031627	chr2:43031627:C:T	3.20228e-19	-7.00909e-10	-1.29276
43031828	chr2:43031828:G:C	2.68076e-19	-7.00909e-10	-1.47052
43032025	chr2:43032025:C:T	4.36287e-20	-1.83469	-1.45139
43033232	chr2:43033232:G:A	2.85246e-19	-7.00909e-10	-1.40844
43033428	chr2:43033428:G:A	2.91829e-19	-7.00909e-10	-1.38562
43033983	chr2:43033983:T:C	1.42819e-19	-1.50795	-0.592263
43034054	chr2:43034054:C:T	1.33093e-19	-2.17074	-1.08457e-09
43034057	chr2:43034057:T:C	5.50879e-19	-7.00909e-10	-0.750277
43034095	chr2:43034095:CATGCCAT:C	2.73391e-19	-7.00909e-10	-1.45089
43034612	chr2:43034612:T:A	6.81056e-19	-7.00909e-10	-0.538147
43034741	chr2:43034741:G:A	2.37509e-19	-7.00909e-10	-1.59159
43034764	chr2:43034764:G:T	6.84945e-19	-7.00909e-10	-0.532453
43034777	chr2:43034777:G:A	3.79339e-20	-1.83208	-1.59387
43034878	chr2:43034878:A:C	2.97958e-19	-7.00909e-10	-1.36484
43034996	chr2:43034996:G:T	4.22279e-20	-1.82119	-1.49751
43035280	chr2:43035280:A:T	6.26236e-19	-7.00909e-10	-0.622065
43035656	chr2:43035656:C:T	1.5812e-19	-2.0649	0.0664611
43035744	chr2:43035744:G:A	1.86766e-18	-7.00909e-10	0.470647
43035801	chr2:43035801:C:T	3.63154e-19	-1.16696	-1.08457e-09
43035865	chr2:43035865:G:A	2.8811e-19	-7.00909e-10	-1.39845
43035875	chr2:43035875:G:A	3.92799e-20	-1.81569	-1.57539
43036666	chr2:43036666:T:G	7.07988e-20	-1.72465	-1.0773
43037000	chr2:43037000:T:C	2.5088e-19	-7.00909e-10	-1.53682
43037732	chr2:43037732:A:T	4.97295e-20	-2.05621	-1.09898
43037911	chr2:43037911:C:T	5.47732e-20	-1.75175	-1.30684
43038861	chr2:43038861:C:T	7.59055e-19	-7.00909e-10	-0.429717
43038930	chr2:43038930:C:T	3.61256e-19	-7.00909e-10	-1.1722
43038956	chr2:43038956:C:T	4.50792e-19	-7.00909e-10	-0.950785
43039155	chr2:43039155:G:A	4.62445e-19	-7.00909e-10	-0.925265
43039662	chr2:43039662:C:G	2.37163e-19	-7.00909e-10	-1.59304
43039872	chr2:43039872:C:G	1.30755e-19	-2.18847	-1.08457e-09
43039926	chr2:43039926:C:T	1.24114e-19	-1.17571	-1.06488
43040377	chr2:43040377:C:T	2.4552e-19	-7.00909e-10	-1.55841
43040454	chr2:43040454:T:C	3.80928e-19	-7.00909e-10	-1.11918
43040527	chr2:43040527:C:T	2.39273e-19	-7.00909e-10	-1.58419
43040697	chr2:43040697:A:G	2.3939e-19	-7.00909e-10	-1.5837
43041034	chr2:43041034:G:A	4.44044e-19	-7.00909e-10	-0.965869
43041310	chr2:43041310:C:A	4.34255e-19	-7.00909e-10	-0.988159
43041350	chr2:43041350:C:T	1.95207e-18	0.514856	-1.08457e-09
43041482	chr2:43041482:A:G	9.94424e-20	-1.87398	-0.588233
43041831	chr2:43041831:G:A	2.38239e-19	-7.00909e-10	-1.58852
43041922	chr2:43041922:G:A	7.22785e-19	-7.00909e-10	-0.47868
43042582	chr2:43042582:T:TC	3.05842e-19	-7.00909e-10	-1.33872
43042629	chr2:43042629:A:T	5.36481e-19	-7.00909e-10	-0.77676
43042789	chr2:43042789:T:C	4.87426e-19	-7.00909e-10	-0.872653
43042873	chr2:43042873:A:G	2.9881e-19	-7.00909e-10	-1.36198
43042900	chr2:43042900:G:A	2.62269e-19	-7.00909e-10	-1.49242
43043148	chr2:43043148:A:G	2.73611e-20	-2.16308	-1.58959
43043199	chr2:43043199:C:G	1.18167e-19	-1.75641	-0.533281
43043369	chr2:43043369:G:T	3.82775e-19	-7.00909e-10	-1.11435
43043528	chr2:43043528:A:T	2.37276e-19	-7.00909e-10	-1.59257
43043565	chr2:43043565:G:T	3.82706e-20	-1.85102	-1.56609
43043655	chr2:43043655:G:A	8.28964e-20	-1.49123	-1.15297
43043878	chr2:43043878:C:T	3.96859e-19	-7.00909e-10	-1.07821
43044460	chr2:43044460:A:T	4.7505e-20	-1.63663	-1.56433
43044479	chr2:43044479:G:A	2.37613e-19	-1.59115	-1.08457e-09
43044482	chr2:43044482:C:G	2.26197e-19	-1.37775	-0.262634
43044510	chr2:43044510:T:C	2.87384e-20	-2.18743	-1.51613
43044579	chr2:43044579:T:C	1.96078e-19	-1.78328	-1.08457e-09
43044642	chr2:43044642:C:T	6.74605e-19	-7.00909e-10	-0.547664
43044661	chr2:43044661:T:A	2.6325e-19	-7.00909e-10	-1.48869
43044674	chr2:43044674:C:T	2.81224e-19	-1.42264	-1.08457e-09
43044776	chr2:43044776:T:C	2.36976e-19	-7.00909e-10	-1.59383
43045307	chr2:43045307:G:A	4.08737e-19	-7.00909e-10	-1.04872
43045428	chr2:43045428:G:C	8.73555e-20	-1.52144	-1.07036
43045839	chr2:43045839:C:T	4.1855e-19	-7.00909e-10	-1.025
43046091	chr2:43046091:C:T	6.43974e-20	-1.48331	-1.4134
43046173	chr2:43046173:C:T	8.6112e-20	-2.10113	-0.505016
43046406	chr2:43046406:C:A	4.62835e-19	-7.00909e-10	-0.924421
43046733	chr2:43046733:C:G	4.45397e-20	-2.10858	-1.15683
43047077	chr2:43047077:C:T	4.74889e-19	-7.00909e-10	-0.898711
43047236	chr2:43047236:G:T	5.53746e-19	-7.00909e-10	-0.745086
43047358	chr2:43047358:C:T	2.68333e-19	-7.00909e-10	-1.46956
43047588	chr2:43047588:G:A	2.61965e-19	-7.00909e-10	-1.49358
43047618	chr2:43047618:G:A	3.92823e-19	-7.00909e-10	-1.08843
43047683	chr2:43047683:A:T	2.06857e-19	-1.94866	0.218893
43047750	chr2:43047750:C:T	2.99862e-18	-7.00909e-10	0.944115
43047761	chr2:43047761:A:G	4.48776e-20	-2.02135	-1.2365
43047846	chr2:43047846:A:G	2.51216e-19	-7.00909e-10	-1.53548
43047896	chr2:43047896:A:C	2.6319e-19	-7.00909e-10	-1.48892
43048232	chr2:43048232:C:T	3.35296e-19	-1.24678	-1.08457e-09
43048302	chr2:43048302:G:A	3.0839e-20	-2.04818	-1.58483
43048325	chr2:43048325:C:G	2.5054e-19	-7.00909e-10	-1.53817
43048479	chr2:43048479:C:T	4.99807e-20	-1.6476	-1.50255
43048564	chr2:43048564:C:T	3.73885e-19	-7.00909e-10	-1.13784
43048608	chr2:43048608:G:A	2.37044e-19	-7.00909e-10	-1.59355
43048658	chr2:43048658:A:T	2.34782e-19	-1.60313	-1.08457e-09
43048702	chr2:43048702:G:A	2.99449e-20	-2.0865	-1.57593
43048839	chr2:43048839:T:A	2.5397e-19	-7.00909e-10	-1.52457
43048849	chr2:43048849:G:A	2.90824e-19	-7.00909e-10	-1.38907
43049349	chr2:43049349:G:A	2.58477e-19	-7.00909e-10	-1.50699
43049724	chr2:43049724:C:G	5.64189e-19	-7.00909e-10	-0.726402
43049858	chr2:43049858:C:T	3.80905e-18	-7.00909e-10	1.18334
43050240	chr2:43050240:G:A	2.38504e-19	-7.00909e-10	-1.5874
43050242	chr2:43050242:G:A	5.49272e-20	-2.18281	-0.872972
43050437	chr2:43050437:G:A	9.54269e-20	-1.52956	-0.973872
43050655	chr2:43050655:G:A	1.31088e-19	-2.18593	-1.08457e-09
43050668	chr2:43050668:C:T	3.14973e-20	-2.02186	-1.59003
43050685	chr2:43050685:G:C	3.15187e-20	-2.02751	-1.5837
43050910	chr2:43050910:G:A	6.97808e-20	-2.17872	-0.637713
43051329	chr2:43051329:C:G	8.41985e-20	-2.1773	-0.451315
43051403	chr2:43051403:T:G	2.80037e-20	-2.14948	-1.57998
43051601	chr2:43051601:C:T	2.95856e-19	-7.00909e-10	-1.37192
43051607	chr2:43051607:C:T	3.11491e-19	-7.00909e-10	-1.32042
43051756	chr2:43051756:G:C	2.68036e-19	-7.00909e-10	-1.47067
43051867	chr2:43051867:A:G	5.23421e-19	-7.00909e-10	-0.801405
43052334	chr2:43052334:A:G	2.99127e-19	-1.63499	0.27407
43052385	chr2:43052385:G:A	2.52835e-19	-7.00909e-10	-1.52905
43052677	chr2:43052677:G:A	1.56456e-19	-1.91298	-0.0960404
43052913	chr2:43052913:A:G	5.99576e-19	-1.80771	1.14214
43053112	chr2:43053112:C:T	2.5296e-19	-7.00909e-10	-1.52856
43053186	chr2:43053186:G:T	2.91991e-20	-2.09458	-1.59307
43053255	chr2:43053255:T:C	2.49061e-19	-7.00909e-10	-1.5441
43053464	chr2:43053464:C:T	4.682e-19	-1.63609	0.723194
43053886	chr2:43053886:T:C	2.78893e-19	-7.00909e-10	-1.43096
43054115	chr2:43054115:A:C	2.87539e-19	-7.00909e-10	-1.40043
43054227	chr2:43054227:C:T	2.82566e-20	-2.12667	-1.59379
43054342	chr2:43054342:AC:A	2.74875e-20	-2.15421	-1.59385
43054847	chr2:43054847:A:G	2.79368e-20	-2.14274	-1.58911
43055022	chr2:43055022:T:C	2.44766e-19	-7.00909e-10	-1.56149
43055081	chr2:43055081:G:A	4.35243e-19	-7.00909e-10	-0.985888
43055324	chr2:43055324:G:A	2.82037e-20	-2.13416	-1.58817
43055410	chr2:43055410:C:T	2.39941e-19	-7.00909e-10	-1.5814
43055440	chr2:43055440:C:T	2.5109e-19	-7.00909e-10	-1.53598
43055441	chr2:43055441:G:A	2.9491e-20	-2.11424	-1.56347
43055552	chr2:43055552:C:T	2.57941e-19	-7.00909e-10	-1.50906
43055670	chr2:43055670:T:C	2.93427e-20	-2.09209	-1.59066
43055719	chr2:43055719:C:T	3.11266e-19	-7.00909e-10	-1.32114
43055737	chr2:43055737:A:G	2.91443e-20	-2.09698	-1.59256
43055765	chr2:43055765:T:C	2.60224e-19	-7.00909e-10	-1.50025
43056115	chr2:43056115:C:T	4.42116e-19	-7.00909e-10	-0.97022
43056280	chr2:43056280:C:T	7.04168e-19	-7.00909e-10	-0.504775
43056395	chr2:43056395:GT:G	2.96251e-20	-2.14144	-1.53173
43056528	chr2:43056528:A:G	2.94046e-20	-2.09929	-1.58136
43056561	chr2:43056561:T:C	2.77248e-19	-7.00909e-10	-1.43688
43056896	chr2:43056896:C:G	1.66453e-19	-1.94708	-1.08457e-09
43056900	chr2:43056900:A:C	2.41211e-19	-1.57612	-1.08457e-09
43056910	chr2:43056910:C:T	2.36605e-19	-1.5954	-1.08457e-09
43056917	chr2:43056917:T:C	3.72792e-19	-7.00909e-10	-1.14077
43057294	chr2:43057294:G:A	2.91041e-20	-2.10574	-1.58517
43057319	chr2:43057319:C:T	2.70524e-19	-7.00909e-10	-1.46143
43057360	chr2:43057360:G:A	3.98232e-19	-7.00909e-10	-1.07476
43057754	chr2:43057754:A:T	1.31699e-17	-7.00909e-10	2.42389
43057770	chr2:43057770:A:G	2.3857e-19	-7.00909e-10	-1.58713
43058714	chr2:43058714:A:G	2.50076e-19	-7.00909e-10	-1.54003
43059064	chr2:43059064:A:G	2.37225e-19	-7.00909e-10	-1.59278
43059095	chr2:43059095:G:A	5.6299e-19	-7.00909e-10	-0.72853
43059472	chr2:43059472:G:T	3.68987e-20	-1.90498	-1.54864
43059983	chr2:43059983:G:A	1.77368e-19	-1.88356	-1.08457e-09
43060491	chr2:43060491:G:C	9.8545e-20	-1.64654	-0.824742
43060609	chr2:43060609:A:G	5.48668e-19	-7.00909e-10	-0.754299
43060675	chr2:43060675:G:T	2.42366e-19	-7.00909e-10	-1.57134
43061019	chr2:43061019:T:C	3.92791e-20	-2.09148	-1.29962
43061115	chr2:43061115:C:T	3.48686e-19	-7.00909e-10	-1.20762
43061147	chr2:43061147:T:C	3.12309e-19	-7.00909e-10	-1.3178
43061305	chr2:43061305:G:T	8.14114e-20	-1.54244	-1.11984
43061359	chr2:43061359:T:C	3.82562e-19	-7.00909e-10	-1.1149
43061460	chr2:43061460:A:G	6.38276e-19	-7.00909e-10	-0.603021
43061544	chr2:43061544:T:C	6.93765e-19	-7.00909e-10	-0.519658
43061808	chr2:43061808:C:T	4.72112e-20	-2.16617	-1.04099
43063359	chr2:43063359:C:T	2.97008e-20	-2.08489	-1.58573
43063384	chr2:43063384:G:A	5.82128e-20	-1.99163	-1.00605
43063815	chr2:43063815:A:G	7.04384e-20	-1.68157	-1.12549
43064195	chr2:43064195:C:T	2.39346e-19	-7.00909e-10	-1.58388
43064294	chr2:43064294:C:T	3.20175e-19	-7.00909e-10	-1.29292
43064403	chr2:43064403:T:C	3.45688e-18	-7.00909e-10	1.08633
43064551	chr2:43064551:G:A	3.83419e-20	-2.12273	-1.29252
43064646	chr2:43064646:G:C	3.88972e-19	-7.00909e-10	-1.09828
43064778	chr2:43064778:G:C	3.51501e-20	-1.94764	-1.55452
43064997	chr2:43064997:C:T	7.11011e-19	-7.00909e-10	-0.495104
43065058	chr2:43065058:A:C	2.38487e-19	-7.00909e-10	-1.58748
43065165	chr2:43065165:C:T	3.24413e-20	-2.03711	-1.54525
43065477	chr2:43065477:A:AT	3.48649e-19	-7.00909e-10	-1.20773
43065694	chr2:43065694:G:A	3.89908e-20	-2.15142	-1.24705
43065765	chr2:43065765:GC:G	4.54514e-19	-7.00909e-10	-0.942564
43065787	chr2:43065787:G:A	2.36987e-19	-7.00909e-10	-1.59379
43066221	chr2:43066221:C:T	1.51316e-19	-2.04242	-1.08457e-09
43066637	chr2:43066637:C:G	4.70211e-20	-2.18576	-1.02543
43066849	chr2:43066849:C:T	3.24471e-19	-7.00909e-10	-1.2796
43067155	chr2:43067155:G:A	4.08926e-19	-7.00909e-10	-1.04826
43067171	chr2:43067171:C:T	3.10994e-20	-2.1829	-1.44171
43067201	chr2:43067201:T:C	2.66109e-20	-2.18661	-1.59386
43067336	chr2:43067336:T:C	2.93145e-19	-7.00909e-10	-1.38112
43067488	chr2:43067488:A:G	2.49369e-19	-7.00909e-10	-1.54286
43068350	chr2:43068350:T:C	1.15267e-18	-7.00909e-10	-0.0119525
43068489	chr2:43068489:A:G	1.18606e-19	-1.57742	-0.70856
43068731	chr2:43068731:C:A	2.62603e-19	-7.00909e-10	-1.49115
43068827	chr2:43068827:T:C	2.95556e-20	-2.14399	-1.53153
43069188	chr2:43069188:A:G	2.37805e-19	-7.00909e-10	-1.59034
43069317	chr2:43069317:G:C	2.64823e-19	-7.00909e-10	-1.48273
43069431	chr2:43069431:G:A	4.99679e-19	-7.00909e-10	-0.847826
43069485	chr2:43069485:G:A	2.37031e-19	-7.00909e-10	-1.5936
43069701	chr2:43069701:A:G	1.01742e-19	-1.73697	-0.70238
43069796	chr2:43069796:C:T	3.32734e-20	-2.18874	-1.36829
43070435	chr2:43070435:C:T	2.49394e-19	-7.00909e-10	-1.54276
43070606	chr2:43070606:T:C	6.86356e-19	-7.00909e-10	-0.530396
43070749	chr2:43070749:T:C	6.86468e-19	-7.00909e-10	-0.530232
43071040	chr2:43071040:C:T	1.39282e-19	-2.12529	-1.08457e-09
43071041	chr2:43071041:T:G	4.47498e-20	-2.00845	-1.25225
43071052	chr2:43071052:T:C	5.03964e-19	-7.00909e-10	-0.839287
43071083	chr2:43071083:C:T	1.37535e-19	-2.13791	-1.08457e-09
43071154	chr2:43071154:G:C	2.45981e-19	-7.00909e-10	-1.55654
43072021	chr2:43072021:T:C	3.21666e-19	-7.00909e-10	-1.28828
43072134	chr2:43072134:C:T	4.02066e-20	-2.14731	-1.22044
43072199	chr2:43072199:A:G	3.64708e-19	-7.00909e-10	-1.1627
43072245	chr2:43072245:G:A	4.51139e-20	-1.79381	-1.45879
43072314	chr2:43072314:C:T	2.38577e-19	-7.00909e-10	-1.5871
43072684	chr2:43072684:G:C	2.82374e-19	-7.00909e-10	-1.41856
43072984	chr2:43072984:A:C	2.08501e-19	-1.72185	-1.08457e-09
43073395	chr2:43073395:T:C	3.28241e-20	-2.1877	-1.38292
43073447	chr2:43073447:G:C	6.31261e-20	-1.6517	-1.26496
43073749	chr2:43073749:G:A	2.79948e-19	-7.00909e-10	-1.42719
43073879	chr2:43073879:T:C	2.41509e-19	-7.00909e-10	-1.57488
43074113	chr2:43074113:C:T	2.49191e-19	-7.00909e-10	-1.54357
43074520	chr2:43074520:T:C	5.27605e-19	-7.00909e-10	-0.793444
43074623	chr2:43074623:A:G	4.56594e-20	-1.86344	-1.37715
43074644	chr2:43074644:T:G	7.32468e-19	-7.00909e-10	-0.465372
43075433	chr2:43075433:G:A	3.69039e-20	-1.9315	-1.52197
43075537	chr2:43075537:A:G	5.25379e-19	-7.00909e-10	-0.797671
43075615	chr2:43075615:C:T	1.38521e-19	-1.69226	-0.438507
43075821	chr2:43075821:C:T	2.40709e-19	-7.00909e-10	-1.5782
43076506	chr2:43076506:C:G	5.4142e-19	-7.00909e-10	-0.767596
43076545	chr2:43076545:C:T	2.37174e-19	-7.00909e-10	-1.593
43076616	chr2:43076616:C:G	2.91359e-19	-7.00909e-10	-1.38724
43076730	chr2:43076730:G:C	2.74966e-20	-2.15394	-1.59379
43077260	chr2:43077260:A:G	2.54708e-19	-7.00909e-10	-1.52167
43077267	chr2:43077267:C:T	2.45982e-19	-7.00909e-10	-1.55653
43077448	chr2:43077448:G:A	3.29166e-20	-2.07472	-1.49309
43077702	chr2:43077702:G:A	4.54643e-19	-7.00909e-10	-0.94228
43077871	chr2:43077871:A:T	2.5299e-19	-7.00909e-10	-1.52844
43077875	chr2:43077875:A:G	3.47207e-19	-7.00909e-10	-1.21187
43077951	chr2:43077951:G:A	2.64351e-19	-7.00909e-10	-1.48451
43077955	chr2:43077955:C:T	2.64351e-19	-7.00909e-10	-1.48451
43078003	chr2:43078003:C:A	2.54168e-19	-7.00909e-10	-1.5238
43078042	chr2:43078042:G:C	2.43556e-19	-7.00909e-10	-1.56644
43078151	chr2:43078151:A:C	2.43579e-19	-7.00909e-10	-1.56635
43078165	chr2:43078165:T:C	2.38794e-19	-7.00909e-10	-1.58619
43078253	chr2:43078253:C:T	3.20605e-20	-2.09558	-1.49859
43078429	chr2:43078429:A:C	3.21878e-20	-2.18896	-1.40125
43078454	chr2:43078454:T:A	3.00666e-19	-7.00909e-10	-1.35579
43078539	chr2:43078539:C:G	2.37629e-19	-7.00909e-10	-1.59108
43078732	chr2:43078732:A:G	2.87595e-20	-2.10896	-1.59387
43078788	chr2:43078788:G:A	2.69758e-20	-2.17512	-1.59173
43078791	chr2:43078791:C:A	2.91027e-19	-7.00909e-10	-1.38837
43078808	chr2:43078808:G:A	4.47471e-19	-7.00909e-10	-0.958181
43078928	chr2:43078928:C:T	2.7521e-20	-2.15874	-1.5881
43079025	chr2:43079025:C:T	2.71315e-20	-2.18486	-1.57623
43079090	chr2:43079090:C:T	4.64566e-20	-1.69049	-1.53278
43079241	chr2:43079241:A:G	3.17227e-20	-2.13093	-1.47383
43079284	chr2:43079284:A:G	3.70025e-19	-7.00909e-10	-1.14822
43079523	chr2:43079523:C:T	2.73011e-19	-7.00909e-10	-1.45228
43079534	chr2:43079534:A:T	2.69298e-20	-2.1884	-1.58016
43079547	chr2:43079547:G:A	3.03781e-20	-2.18876	-1.45931
43079580	chr2:43079580:A:G	3.1536e-19	-7.00909e-10	-1.30808
43079678	chr2:43079678:T:C	2.41208e-19	-7.00909e-10	-1.57613
43079693	chr2:43079693:C:T	5.35787e-19	-7.00909e-10	-0.778054
43080021	chr2:43080021:G:A	7.03298e-19	-7.00909e-10	-0.506011
43080076	chr2:43080076:T:C	7.00442e-19	-7.00909e-10	-0.51008
43080184	chr2:43080184:T:C	6.84007e-19	-7.00909e-10	-0.533824
43080226	chr2:43080226:T:C	6.82997e-19	-7.00909e-10	-0.535301
43080275	chr2:43080275:C:T	2.41209e-19	-7.00909e-10	-1.57613
43080316	chr2:43080316:C:A	3.10332e-19	-7.00909e-10	-1.32415
43080486	chr2:43080486:G:A	8.99651e-19	-7.00909e-10	-0.259784
43080638	chr2:43080638:C:G	2.87165e-20	-2.17325	-1.53107
43080724	chr2:43080724:A:G	2.88541e-19	-7.00909e-10	-1.39696
43080844	chr2:43080844:C:T	5.4271e-19	-7.00909e-10	-0.765217
43081003	chr2:43081003:A:G	1.64067e-18	-7.00909e-10	0.341071
43081422	chr2:43081422:T:A	3.1048e-19	-7.00909e-10	-1.32367
43082026	chr2:43082026:C:T	2.15331e-18	-7.00909e-10	0.612971
43082109	chr2:43082109:T:C	6.42559e-20	-1.53396	-1.36495
43082129	chr2:43082129:A:G	3.43582e-19	-7.00909e-10	-1.22237
43082854	chr2:43082854:A:G	3.22102e-20	-2.15179	-1.43772
43083344	chr2:43083344:G:A	1.03926e-18	-0.115531	-1.08457e-09
43083361	chr2:43083361:G:A	2.51051e-19	-7.00909e-10	-1.53614
43083461	chr2:43083461:G:A	2.39263e-19	-7.00909e-10	-1.58423
43083748	chr2:43083748:T:C	2.94962e-19	-7.00909e-10	-1.37494
43083810	chr2:43083810:C:T	4.32068e-19	-7.00909e-10	-0.993209
43084421	chr2:43084421:T:C	3.24331e-20	-2.08853	-1.49409
43084555	chr2:43084555:G:A	3.60617e-19	-7.00909e-10	-1.17398
43084682	chr2:43084682:G:T	2.38269e-19	-7.00909e-10	-1.58839
43084845	chr2:43084845:A:C	9.37847e-19	-7.00909e-10	-0.218205
43084980	chr2:43084980:C:T	2.43619e-19	-7.00909e-10	-1.56619
43085021	chr2:43085021:T:G	2.36993e-19	-7.00909e-10	-1.59376
43085063	chr2:43085063:A:G	2.38254e-19	-7.00909e-10	-1.58845
43085497	chr2:43085497:T:C	1.94547e-19	-1.79112	-1.08457e-09
43085671	chr2:43085671:G:T	2.07632e-19	-0.65849	-1.06753
43085947	chr2:43085947:C:T	6.07138e-20	-2.15352	-0.802096
43085972	chr2:43085972:G:C	2.72811e-20	-2.18882	-1.56678
43086051	chr2:43086051:C:T	2.79328e-20	-2.1841	-1.54789
43086079	chr2:43086079:C:G	1.18123e-19	-0.728535	-1.56153
43086335	chr2:43086335:G:C	2.48864e-19	-7.00909e-10	-1.54489
43086403	chr2:43086403:C:T	3.53791e-19	-7.00909e-10	-1.19309
43086446	chr2:43086446:C:G	4.38273e-20	-1.87912	-1.40242
43086489	chr2:43086489:C:G	1.281e-19	-0.937261	-1.27172
43086698	chr2:43086698:G:C	4.32185e-20	-2.06456	-1.23096
43086862	chr2:43086862:G:A	4.73931e-20	-1.73362	-1.46969
43086886	chr2:43086886:C:T	1.7074e-18	0.332519	0.0484178
43086978	chr2:43086978:C:A	5.73424e-19	0.821507	-1.53167
43087037	chr2:43087037:T:C	2.86627e-19	0.189522	-1.59313
43087149	chr2:43087149:G:C	2.99661e-19	-0.249544	-1.1096
43087221	chr2:43087221:A:T	5.79763e-19	-7.00909e-10	-0.699173
43087484	chr2:43087484:C:T	7.46167e-19	-7.00909e-10	-0.446842
43087581	chr2:43087581:C:A	2.46499e-19	-7.00909e-10	-1.55443
43087669	chr2:43087669:C:G	8.76261e-19	-7.00909e-10	-0.286127
43087705	chr2:43087705:C:T	4.3381e-20	-1.95102	-1.34075
43087874	chr2:43087874:T:A	3.15823e-20	-2.17155	-1.43764
43087901	chr2:43087901:T:C	2.47854e-19	-7.00909e-10	-1.54895
43087954	chr2:43087954:G:T	3.65227e-20	-1.90765	-1.55621
43088012	chr2:43088012:G:C	4.35448e-20	-1.97763	-1.31037
43088061	chr2:43088061:T:C	6.80397e-19	-7.00909e-10	-0.539116
43088079	chr2:43088079:A:T	1.89524e-19	-1.81727	-1.08457e-09
43088454	chr2:43088454:C:T	2.86327e-20	-2.17355	-1.53369
43088477	chr2:43088477:C:G	2.78459e-20	-2.17972	-1.55538
43088710	chr2:43088710:C:T	6.00334e-20	-1.69348	-1.27341
43089279	chr2:43089279:T:C	3.66177e-20	-1.88044	-1.58082
43089340	chr2:43089340:C:T	5.60407e-20	-2.0996	-0.936115
43089474	chr2:43089474:A:G	2.37e-19	-7.00909e-10	-1.59373
43089875	chr2:43089875:A:G	2.37153e-19	-7.00909e-10	-1.59309
43090115	chr2:43090115:A:G	3.54331e-20	-1.90094	-1.59321
43090212	chr2:43090212:G:A	3.70431e-20	-1.86431	-1.5854
43090240	chr2:43090240:A:C	2.43795e-19	-7.00909e-10	-1.56546
43090322	chr2:43090322:C:T	1.22935e-19	-0.68044	-1.56969
43090323	chr2:43090323:G:A	3.30024e-19	-1.26262	-1.08457e-09
43090793	chr2:43090793:G:A	2.75878e-20	-2.15176	-1.59266
43090803	chr2:43090803:T:C	2.93389e-20	-2.18557	-1.49731
43091122	chr2:43091122:C:A	2.40931e-19	-7.00909e-10	-1.57728
43091268	chr2:43091268:A:G	6.63033e-19	-1.47039	0.905426
43091570	chr2:43091570:A:G	2.82474e-20	-2.17291	-1.54789
43091617	chr2:43091617:C:G	2.50781e-19	-7.00909e-10	-1.53721
43091691	chr2:43091691:T:C	2.81409e-20	-2.13527	-1.5893
43091699	chr2:43091699:G:T	3.18755e-20	-2.01877	-1.58119
43092017	chr2:43092017:C:T	2.38343e-19	-0.580617	-1.00747
43092148	chr2:43092148:C:T	1.84092e-19	-1.84636	-1.08457e-09
43092184	chr2:43092184:G:A	3.29535e-19	-7.00909e-10	-1.26411
43092313	chr2:43092313:A:T	4.21288e-20	-1.8546	-1.46646
43092581	chr2:43092581:A:G	2.86422e-20	-2.18558	-1.52133
43092840	chr2:43092840:G:A	2.9937e-20	-2.15606	-1.50664
43092906	chr2:43092906:A:C	2.88735e-20	-2.10503	-1.59384
43093084	chr2:43093084:G:C	3.09566e-20	-2.03563	-1.59358
43093614	chr2:43093614:G:A	2.41712e-19	-7.00909e-10	-1.57405
43093901	chr2:43093901:A:T	2.73234e-19	-7.00909e-10	-1.45146
43094049	chr2:43094049:C:T	1.90507e-19	-1.8121	-1.08457e-09
43094087	chr2:43094087:A:G	1.80685e-19	-0.390442	-1.47459
43094262	chr2:43094262:G:A	6.55414e-20	-2.18451	-0.694602
43094278	chr2:43094278:G:A	3.6348e-19	-7.00909e-10	-1.16607
43094604	chr2:43094604:G:A	3.23694e-20	-2.0281	-1.55647
43094921	chr2:43094921:A:C	3.1634e-20	-2.02635	-1.58121
43094960	chr2:43094960:G:A	4.64698e-19	-7.00909e-10	-0.920404
43095057	chr2:43095057:A:C	2.82062e-19	-7.00909e-10	-1.41966
43095698	chr2:43095698:C:T	3.41484e-19	-7.00909e-10	-1.22849
43095897	chr2:43095897:C:A	4.29156e-19	-0.999972	-1.08457e-09
43096255	chr2:43096255:C:T	3.83943e-20	-1.91483	-1.49905
43096331	chr2:43096331:T:C	4.13195e-20	-1.95346	-1.387
43096362	chr2:43096362:T:G	3.81669e-20	-1.82604	-1.59378
43096629	chr2:43096629:C:A	3.16353e-19	-7.00909e-10	-1.30493
43096635	chr2:43096635:C:T	2.53133e-19	-7.00909e-10	-1.52788
43096680	chr2:43096680:T:C	5.52922e-20	-2.06767	-0.981489
43096784	chr2:43096784:C:T	8.94919e-20	-1.10048	-1.46717
43096888	chr2:43096888:C:A	4.06621e-19	-1.05391	-1.08457e-09
43097047	chr2:43097047:A:T	3.49174e-19	-7.00909e-10	-1.20622
43097192	chr2:43097192:G:T	3.33101e-19	-7.00909e-10	-1.25335
43097202	chr2:43097202:A:G	3.55264e-20	-2.06076	-1.43076
43097252	chr2:43097252:C:T	3.12694e-19	-7.00909e-10	-1.31657
43097267	chr2:43097267:T:C	3.14277e-19	-7.00909e-10	-1.31152
43097422	chr2:43097422:T:C	2.51467e-19	-7.00909e-10	-1.53448
43097821	chr2:43097821:T:C	1.098e-18	-7.00909e-10	-0.0605428
43097979	chr2:43097979:A:G	4.65373e-19	-7.00909e-10	-0.918952
43098432	chr2:43098432:A:G	5.81255e-20	-1.40599	-1.59319
43098762	chr2:43098762:G:A	7.90473e-19	-0.38916	-1.08457e-09
43098808	chr2:43098808:G:T	1.08501e-18	-7.00909e-10	-0.0724497
43099522	chr2:43099522:T:C	1.43085e-18	-7.00909e-10	0.204234
43099591	chr2:43099591:G:A	1.29231e-18	-7.00909e-10	0.102396
43100014	chr2:43100014:A:G	5.44327e-19	-7.00909e-10	-0.762242
43100355	chr2:43100355:A:G	2.46616e-19	-7.00909e-10	-1.55396
43100422	chr2:43100422:G:A	2.88821e-20	-2.18882	-1.50975
43100494	chr2:43100494:T:C	4.41668e-19	-7.00909e-10	-0.971232
43100844	chr2:43100844:T:C	2.37456e-19	-7.00909e-10	-1.59181
43100894	chr2:43100894:G:A	1.35094e-19	-2.15582	-1.08457e-09
43100941	chr2:43100941:A:G	2.46793e-19	-7.00909e-10	-1.55324
43101347	chr2:43101347:T:C	1.21513e-18	-7.00909e-10	0.0408115
43101388	chr2:43101388:G:A	8.72148e-20	-1.16475	-1.42867
43101392	chr2:43101392:G:A	3.44468e-20	-2.13259	-1.38978
43101416	chr2:43101416:C:T	3.79255e-18	-7.00909e-10	1.179
43101873	chr2:43101873:A:AG	4.44229e-19	-7.00909e-10	-0.965452
43102665	chr2:43102665:C:T	1.07345e-19	-1.33835	-1.0474
43102802	chr2:43102802:T:C	4.11034e-19	-7.00909e-10	-1.04312
43102971	chr2:43102971:C:A	5.0276e-20	-1.59347	-1.55079
43103002	chr2:43103002:C:T	6.07413e-20	-1.64871	-1.30646
43103153	chr2:43103153:T:C	4.19455e-19	-7.00909e-10	-1.02283
43103182	chr2:43103182:C:T	7.39884e-20	-1.47143	-1.28645
43103405	chr2:43103405:G:C	2.38457e-19	-7.00909e-10	-1.5876
43103433	chr2:43103433:C:CAGA	4.12543e-19	-7.00909e-10	-1.03945
43103434	chr2:43103434:T:A	4.11034e-19	-7.00909e-10	-1.04312
43103556	chr2:43103556:C:G	2.96743e-20	-2.1349	-1.53661
43103886	chr2:43103886:C:G	2.87912e-19	-7.00909e-10	-1.39914
43104093	chr2:43104093:T:A	2.37045e-19	-7.00909e-10	-1.59354
43104241	chr2:43104241:C:T	1.82575e-19	-1.85463	-1.08457e-09
43104377	chr2:43104377:A:G	2.8364e-19	-7.00909e-10	-1.41409
43104811	chr2:43104811:C:T	3.2974e-19	-7.00909e-10	-1.26349
43105324	chr2:43105324:A:G	1.25516e-19	-1.18252	-1.04684
43105501	chr2:43105501:C:T	7.44496e-19	-7.00909e-10	-0.449083
43105745	chr2:43105745:G:A	4.78174e-19	-7.00909e-10	-0.891817
43105803	chr2:43105803:C:T	5.52274e-19	-0.747748	-1.08457e-09
43105836	chr2:43105836:C:T	2.52027e-19	-7.00909e-10	-1.53226
43105887	chr2:43105887:C:T	2.43616e-19	-7.00909e-10	-1.5662
43106820	chr2:43106820:G:A	1.68769e-19	-1.93326	-1.08457e-09
43106854	chr2:43106854:C:T	4.65156e-20	-1.69585	-1.52616
43106959	chr2:43106959:G:C	9.61133e-19	-7.00909e-10	-0.193679
43107257	chr2:43107257:G:A	6.19358e-19	-7.00909e-10	-0.633108
43107425	chr2:43107425:G:A	2.38848e-19	-7.00909e-10	-1.58597
43107885	chr2:43107885:C:T	4.22762e-19	-1.01498	-1.08457e-09
43108488	chr2:43108488:A:G	1.7858e-18	-7.00909e-10	0.425833
43108531	chr2:43108531:G:T	2.54842e-19	-7.00909e-10	-1.52115
43108572	chr2:43108572:C:T	4.07269e-19	-7.00909e-10	-1.05232
43108732	chr2:43108732:C:T	3.11201e-19	-7.00909e-10	-1.32135
43108774	chr2:43108774:C:G	1.38119e-19	-2.13368	-1.08457e-09
43108900	chr2:43108900:A:G	5.7398e-20	-2.01848	-0.993299
43109499	chr2:43109499:T:C	5.30353e-20	-1.85019	-1.24064
43109624	chr2:43109624:C:A	5.88957e-20	-1.94114	-1.04488
43109625	chr2:43109625:C:A	5.89374e-20	-1.93422	-1.0511
43109659	chr2:43109659:A:C	7.35787e-19	-7.00909e-10	-0.46085
43109795	chr2:43109795:G:A	4.01169e-19	-7.00909e-10	-1.06741
43109933	chr2:43109933:T:C	3.44271e-20	-2.17727	-1.34567
43110144	chr2:43110144:C:T	4.4693e-19	-7.00909e-10	-0.959389
43110379	chr2:43110379:A:G	3.18959e-19	-7.00909e-10	-1.29673
43110412	chr2:43110412:C:T	3.25502e-19	-7.00909e-10	-1.27642
43110511	chr2:43110511:G:T	2.36985e-19	-7.00909e-10	-1.5938
43110547	chr2:43110547:T:C	3.81793e-19	-7.00909e-10	-1.11691
43110931	chr2:43110931:C:T	3.43722e-19	-7.00909e-10	-1.22196
43111511	chr2:43111511:C:T	2.9407e-20	-2.1404	-1.54016
43111560	chr2:43111560:T:C	6.32735e-19	-7.00909e-10	-0.611739
43111574	chr2:43111574:G:C	2.66235e-20	-2.18908	-1.59092
43111788	chr2:43111788:A:G	6.62201e-20	-1.27786	-1.59094
43111850	chr2:43111850:T:A	2.2766e-18	0.668645	-1.08457e-09
43112305	chr2:43112305:G:A	3.15792e-19	-7.00909e-10	-1.30671
43112461	chr2:43112461:C:G	1.32765e-19	-2.17321	-1.08457e-09
43112508	chr2:43112508:C:T	5.93321e-19	-7.00909e-10	-0.676056
43112580	chr2:43112580:G:A	2.96253e-19	-7.00909e-10	-1.37058
43112826	chr2:43112826:T:C	2.39854e-19	-7.00909e-10	-1.58176
43113453	chr2:43113453:T:C	2.41216e-19	-7.00909e-10	-1.5761
43113506	chr2:43113506:G:A	2.43478e-19	-7.00909e-10	-1.56676
43113585	chr2:43113585:C:T	1.84822e-18	-7.00909e-10	0.460187
43114276	chr2:43114276:G:A	4.14723e-20	-1.99913	-1.33764
43114508	chr2:43114508:G:T	2.95342e-18	-7.00909e-10	0.928927
43114516	chr2:43114516:C:T	3.0642e-19	-7.00909e-10	-1.33683
43114561	chr2:43114561:C:G	2.63575e-19	-7.00909e-10	-1.48745
43114918	chr2:43114918:A:G	3.80322e-19	-7.00909e-10	-1.12077
43114919	chr2:43114919:C:T	4.10629e-19	-7.00909e-10	-1.0441
43114959	chr2:43114959:G:A	2.74217e-20	-2.17332	-1.57714
43115323	chr2:43115323:T:G	3.40263e-18	-7.00909e-10	1.07051
43115485	chr2:43115485:G:C	3.65247e-18	-7.00909e-10	1.14137
43115489	chr2:43115489:T:C	1.81987e-18	-7.00909e-10	0.444727
43115633	chr2:43115633:G:A	1.2584e-19	-1.33976	-0.887016
43115709	chr2:43115709:C:T	1.42028e-19	-1.34096	-0.764809
43115750	chr2:43115750:G:A	3.00745e-19	-7.00909e-10	-1.35553
43115763	chr2:43115763:T:C	1.358e-19	-1.20745	-0.943158
43115803	chr2:43115803:A:G	1.45409e-19	-1.33838	-0.743857
43116025	chr2:43116025:C:G	3.2146e-20	-2.16863	-1.42288
43116070	chr2:43116070:C:T	1.37645e-19	-1.33324	-0.803878
43116078	chr2:43116078:C:T	1.37829e-19	-1.32314	-0.812639
43116083	chr2:43116083:A:G	1.4313e-19	-1.30502	-0.793011
43116383	chr2:43116383:C:A	2.84338e-19	-7.00909e-10	-1.41163
43116396	chr2:43116396:G:T	2.84068e-19	-7.00909e-10	-1.41258
43116415	chr2:43116415:C:G	1.40163e-19	-1.35855	-0.760435
43116433	chr2:43116433:C:T	1.76833e-19	-1.07792	-0.808665
43116474	chr2:43116474:A:G	1.56496e-19	-1.15983	-0.848933
43116519	chr2:43116519:C:G	2.14786e-19	-0.828525	-0.863626
43116667	chr2:43116667:G:A	1.48355e-19	-1.19163	-0.870551
43116790	chr2:43116790:A:G	1.61444e-19	-1.23826	-0.739371
43116844	chr2:43116844:A:G	1.46031e-19	-1.31103	-0.766944
43116899	chr2:43116899:C:G	8.1641e-19	-0.356874	-1.08457e-09
43117037	chr2:43117037:G:A	1.46727e-19	-1.28529	-0.787922
43117076	chr2:43117076:T:C	1.2926e-19	-1.36957	-0.83039
43117090	chr2:43117090:C:T	1.3509e-19	-1.38962	-0.766231
43117387	chr2:43117387:G:C	2.83824e-20	-2.16802	-1.548
43117414	chr2:43117414:A:G	1.46993e-19	-1.19848	-0.872923
43117689	chr2:43117689:G:A	3.55491e-19	-7.00909e-10	-1.18829
43117910	chr2:43117910:G:C	1.31678e-19	-1.23478	-0.946657
43118114	chr2:43118114:A:G	1.31875e-19	-1.24756	-0.932375
43118146	chr2:43118146:C:A	1.23681e-19	-1.29629	-0.947789
43118277	chr2:43118277:C:T	1.07531e-18	-7.00909e-10	-0.0814279
43118461	chr2:43118461:A:G	1.31551e-19	-1.27183	-0.910566
43118476	chr2:43118476:C:T	1.3612e-19	-1.21375	-0.934506
43118484	chr2:43118484:G:A	1.51603e-19	-1.12697	-0.913557
43118534	chr2:43118534:G:A	1.31138e-19	-1.2592	-0.926337
43118549	chr2:43118549:T:C	1.30231e-19	-1.25318	-0.939296
43118649	chr2:43118649:C:T	3.27542e-19	-7.00909e-10	-1.27018
43118715	chr2:43118715:G:A	9.55262e-20	-1.28862	-1.21377
43118844	chr2:43118844:A:T	1.04661e-19	-1.62742	-0.783648
43118848	chr2:43118848:A:T	7.0144e-20	-1.42603	-1.38522
43118850	chr2:43118850:A:T	3.33807e-19	-1.25123	-1.08457e-09
43118852	chr2:43118852:A:T	3.04507e-19	-1.3431	-1.08457e-09
43118875	chr2:43118875:G:A	9.92593e-20	-1.28076	-1.1833
43118997	chr2:43118997:T:C	2.38823e-19	-7.00909e-10	-1.58607
43119031	chr2:43119031:G:A	1.11914e-19	-1.20814	-1.13592
43119087	chr2:43119087:G:A	3.25108e-19	-7.00909e-10	-1.27763
43119330	chr2:43119330:G:T	2.53685e-19	-7.00909e-10	-1.5257
43119372	chr2:43119372:T:A	8.75038e-20	-1.45521	-1.13489
43119501	chr2:43119501:T:C	1.04762e-19	-1.25527	-1.15483
43119649	chr2:43119649:C:T	1.34298e-18	-7.00909e-10	0.140853
43119650	chr2:43119650:A:G	1.08516e-19	-1.20779	-1.1671
43119950	chr2:43119950:G:A	9.7562e-20	-1.30999	-1.17131
43119957	chr2:43119957:A:T	9.56139e-20	-1.3326	-1.16888
43120309	chr2:43120309:G:A	2.54335e-19	-7.00909e-10	-1.52314
43120320	chr2:43120320:G:T	2.88639e-20	-2.14283	-1.55637
43120398	chr2:43120398:C:T	2.99207e-20	-2.08414	-1.5791
43121071	chr2:43121071:C:T	2.37061e-19	-7.00909e-10	-1.59347
43121243	chr2:43121243:A:G	2.82108e-20	-2.12842	-1.59367
43121455	chr2:43121455:G:A	2.15271e-18	-7.00909e-10	0.61269
43121490	chr2:43121490:G:A	2.66817e-19	-7.00909e-10	-1.47523
43121521	chr2:43121521:A:G	2.73777e-20	-2.1586	-1.59346
43122077	chr2:43122077:T:C	3.58066e-20	-1.91827	-1.56539
43122151	chr2:43122151:T:C	6.43505e-20	-1.33099	-1.56645
43122232	chr2:43122232:C:T	2.77545e-20	-2.18555	-1.55284
43122541	chr2:43122541:C:T	2.79053e-20	-2.17859	-1.55438
43123868	chr2:43123868:A:G	2.71253e-20	-2.17036	-1.59096
43124098	chr2:43124098:G:T	2.68156e-20	-2.17923	-1.59358
43124245	chr2:43124245:A:G	4.65495e-20	-2.1889	-1.03237
43124250	chr2:43124250:G:GAC	2.75392e-20	-2.15272	-1.59346
43124406	chr2:43124406:C:T	1.42733e-19	-2.10081	-1.08457e-09
43124638	chr2:43124638:C:T	2.39005e-19	-7.00909e-10	-1.58531
43124676	chr2:43124676:A:G	2.78294e-20	-2.16481	-1.57089
43124737	chr2:43124737:C:T	1.40957e-19	-2.11334	-1.08457e-09
43124965	chr2:43124965:C:G	2.68486e-18	-7.00909e-10	0.833592
43125256	chr2:43125256:G:A	2.52963e-19	-7.00909e-10	-1.52855
43125343	chr2:43125343:T:G	2.38091e-19	-7.00909e-10	-1.58914
43125442	chr2:43125442:T:C	1.31822e-19	-2.18034	-1.08457e-09
43125648	chr2:43125648:T:A	2.66337e-19	-7.00909e-10	-1.47703
43125749	chr2:43125749:A:T	3.57915e-20	-2.05245	-1.43164
43125870	chr2:43125870:C:G	2.65457e-20	-2.18906	-1.59387
43125993	chr2:43125993:C:T	3.3941e-19	-7.00909e-10	-1.23458
43126139	chr2:43126139:C:G	6.111e-19	-7.00909e-10	-0.646531
43126274	chr2:43126274:G:A	2.98767e-18	-7.00909e-10	0.940459
43126285	chr2:43126285:G:C	2.86868e-20	-2.11375	-1.5916
43126365	chr2:43126365:G:A	2.91897e-20	-2.17061	-1.51737
43126562	chr2:43126562:G:A	2.39022e-19	-7.00909e-10	-1.58524
43126872	chr2:43126872:G:A	2.47982e-19	-7.00909e-10	-1.54844
43127141	chr2:43127141:A:G	2.86936e-20	-2.17249	-1.53263
43127404	chr2:43127404:T:A	7.10709e-19	-7.00909e-10	-0.495529
43127446	chr2:43127446:C:T	3.06709e-20	-2.05206	-1.58642
43127581	chr2:43127581:G:T	2.4239e-19	-7.00909e-10	-1.57124
43127876	chr2:43127876:G:A	5.92953e-19	-7.00909e-10	-0.676676
43128175	chr2:43128175:C:T	5.87865e-19	-7.00909e-10	-0.685293
43128185	chr2:43128185:G:C	3.02458e-20	-2.06121	-1.59122
43128192	chr2:43128192:T:C	2.37727e-19	-7.00909e-10	-1.59067
43128380	chr2:43128380:A:G	4.09125e-20	-2.18879	-1.16156
43128414	chr2:43128414:G:A	4.14737e-19	-7.00909e-10	-1.03415
43128537	chr2:43128537:G:T	4.86666e-19	-7.00909e-10	-0.874213
43128580	chr2:43128580:C:G	2.92235e-20	-2.17602	-1.5108
43128666	chr2:43128666:T:C	4.90355e-20	-2.03191	-1.13734
43128762	chr2:43128762:C:A	4.29935e-20	-2.07036	-1.23038
43128816	chr2:43128816:T:C	5.11771e-20	-2.04277	-1.08373
43128917	chr2:43128917:G:A	2.70505e-20	-2.17037	-1.59372
43128933	chr2:43128933:C:T	2.44012e-19	-7.00909e-10	-1.56458
43129007	chr2:43129007:C:T	2.97093e-20	-2.07734	-1.59299
43129116	chr2:43129116:A:G	2.67323e-19	-7.00909e-10	-1.47333
43129351	chr2:43129351:T:G	3.8011e-20	-2.18192	-1.242
43129567	chr2:43129567:T:C	2.40881e-19	-7.00909e-10	-1.57749
43129729	chr2:43129729:G:C	5.37324e-19	-7.00909e-10	-0.77519
43130211	chr2:43130211:C:T	2.89406e-20	-2.11792	-1.57863
43130320	chr2:43130320:C:T	2.36973e-19	-7.00909e-10	-1.59385
43130516	chr2:43130516:G:A	4.7989e-19	-7.00909e-10	-0.888235
43130722	chr2:43130722:C:T	4.53523e-19	-7.00909e-10	-0.944746
43130724	chr2:43130724:G:A	2.39121e-19	-7.00909e-10	-1.58482
43130870	chr2:43130870:A:G	2.71938e-20	-2.18034	-1.57846
43131247	chr2:43131247:G:A	1.40147e-19	-2.1191	-1.08457e-09
43131382	chr2:43131382:C:T	2.90712e-19	-7.00909e-10	-1.38946
43131623	chr2:43131623:C:T	2.37732e-19	-7.00909e-10	-1.59065
43131672	chr2:43131672:C:T	1.66522e-18	-7.00909e-10	0.355922
43131681	chr2:43131681:C:T	2.69569e-20	-2.17389	-1.59366
43131988	chr2:43131988:T:C	2.90218e-20	-2.16655	-1.52719
43132136	chr2:43132136:G:C	4.75395e-20	-2.13885	-1.06139
43132926	chr2:43132926:A:T	3.25635e-20	-1.98731	-1.59129
43133231	chr2:43133231:G:A	3.67673e-19	-7.00909e-10	-1.1546
43133699	chr2:43133699:C:T	8.65731e-19	-7.00909e-10	-0.298217
43133744	chr2:43133744:A:G	3.25786e-19	-7.00909e-10	-1.27555
43133823	chr2:43133823:A:G	1.34174e-19	-2.16861	0.00595477
43134117	chr2:43134117:T:C	6.39241e-20	-1.64386	-1.26024
43134250	chr2:43134250:C:T	8.19219e-20	-1.18518	-1.47085
43134311	chr2:43134311:A:G	3.17258e-20	-2.06692	-1.53774
43134421	chr2:43134421:G:T	8.48724e-20	-1.96813	-0.65251
43134638	chr2:43134638:C:T	1.06814e-18	-7.00909e-10	-0.0881148
43134707	chr2:43134707:T:C	2.38567e-19	-7.00909e-10	-1.58714
43134736	chr2:43134736:A:G	1.67912e-19	-1.6431	-0.295247
43134829	chr2:43134829:A:G	2.44152e-19	-7.00909e-10	-1.564
43134982	chr2:43134982:G:C	2.37039e-19	-7.00909e-10	-1.59357
43135002	chr2:43135002:C:G	2.62384e-19	-7.00909e-10	-1.49198
43135241	chr2:43135241:G:T	1.41433e-19	-1.057	-1.05296
43135939	chr2:43135939:G:A	3.23959e-19	-7.00909e-10	-1.28117
43135977	chr2:43135977:G:A	1.17073e-19	-0.733206	-1.56578
43136060	chr2:43136060:G:A	1.1117e-19	-0.787706	-1.56303
43136153	chr2:43136153:T:C	2.69213e-19	-7.00909e-10	-1.46629
43136187	chr2:43136187:A:G	2.39066e-19	-7.00909e-10	-1.58505
43136616	chr2:43136616:A:G	5.20153e-20	-1.79718	-1.31307
43136854	chr2:43136854:T:G	7.20688e-20	-1.9817	-0.802471
43136898	chr2:43136898:C:T	6.38376e-20	-1.45666	-1.44879
43136932	chr2:43136932:G:A	1.21434e-18	-7.00909e-10	0.0401681
43137408	chr2:43137408:C:A	2.94072e-19	-7.00909e-10	-1.37797
43137505	chr2:43137505:T:C	1.68657e-19	-0.559199	-1.37473
43137620	chr2:43137620:G:A	5.18289e-19	-7.00909e-10	-0.811259
43137636	chr2:43137636:G:A	5.00647e-19	-7.00909e-10	-0.84589
43137647	chr2:43137647:A:G	5.39218e-20	-2.11546	-0.958795
43138067	chr2:43138067:T:A	2.96614e-19	-7.00909e-10	-1.36936
43138100	chr2:43138100:C:T	7.13758e-20	-2.16572	-0.628115
43138186	chr2:43138186:G:A	5.70418e-20	-2.06815	-0.949855
43138192	chr2:43138192:T:G	6.04277e-20	-1.6624	-1.29795
43138394	chr2:43138394:A:C	5.52026e-19	-7.00909e-10	-0.748197
43138509	chr2:43138509:C:T	3.16158e-19	-7.00909e-10	-1.30555
43138938	chr2:43138938:A:T	6.25596e-20	-1.96175	-0.96392
43139320	chr2:43139320:G:A	2.54497e-19	-7.00909e-10	-1.5225
43139566	chr2:43139566:G:C	1.18652e-18	-7.00909e-10	0.0169919
43139746	chr2:43139746:T:G	4.08896e-19	-7.00909e-10	-1.04833
43140000	chr2:43140000:T:A	3.11081e-19	-7.00909e-10	-1.32174
43140311	chr2:43140311:G:A	7.76935e-20	-2.02549	-0.683532
43140389	chr2:43140389:G:A	6.08177e-19	-1.97034	1.31902
43140478	chr2:43140478:C:A	2.96614e-19	-7.00909e-10	-1.36936
43140661	chr2:43140661:T:C	5.41842e-19	-1.95675	1.18994
43140750	chr2:43140750:A:G	4.13229e-20	-2.04348	-1.2969
43140859	chr2:43140859:C:T	9.18527e-19	-1.99747	1.75845
43140880	chr2:43140880:G:A	2.82223e-20	-2.13674	-1.58494
43140904	chr2:43140904:C:T	6.07873e-19	-1.98695	1.33513
43140968	chr2:43140968:G:A	4.64537e-19	-7.00909e-10	-0.920751
43141013	chr2:43141013:T:G	2.68737e-19	-7.00909e-10	-1.46806
43141090	chr2:43141090:G:A	3.14095e-19	-7.00909e-10	-1.3121
43141109	chr2:43141109:A:G	3.08624e-19	-7.00909e-10	-1.32967
43141214	chr2:43141214:C:T	3.14871e-19	-7.00909e-10	-1.30963
43141821	chr2:43141821:CT:C	2.37079e-19	-7.00909e-10	-1.5934
43141847	chr2:43141847:A:G	1.17823e-19	-1.26679	-1.02581
43141936	chr2:43141936:G:T	2.96614e-19	-7.00909e-10	-1.36936
43142151	chr2:43142151:C:T	2.59036e-19	-7.00909e-10	-1.50483
43142486	chr2:43142486:A:G	3.58162e-20	-1.89199	-1.5914
43142595	chr2:43142595:A:G	4.21159e-19	-7.00909e-10	-1.01878
43142628	chr2:43142628:A:G	1.19346e-19	-0.935656	-1.34411
43142786	chr2:43142786:A:G	3.22541e-19	-7.00909e-10	-1.28556
43143196	chr2:43143196:A:G	3.16619e-19	-1.34888	0.0447889
43143549	chr2:43143549:A:G	1.35785e-19	-1.26744	-0.883276
43143589	chr2:43143589:G:A	4.95727e-20	-2.05276	-1.10559
43143664	chr2:43143664:C:A	8.70187e-20	-1.23521	-1.36046
43143827	chr2:43143827:C:T	1.96511e-19	-1.28598	-0.495093
43143924	chr2:43143924:G:A	2.98564e-19	-7.00909e-10	-1.36281
43144103	chr2:43144103:T:C	1.34962e-19	-1.1784	-0.978399
43144660	chr2:43144660:G:A	4.07049e-20	-1.7624	-1.59304
43144798	chr2:43144798:G:A	4.53405e-19	-7.00909e-10	-0.945005
43145204	chr2:43145204:C:T	5.25815e-20	-1.84399	-1.25544
43145246	chr2:43145246:C:T	1.31058e-19	-2.18615	-1.08457e-09
43145312	chr2:43145312:C:T	2.9545e-19	-7.00909e-10	-1.37329
43145495	chr2:43145495:G:A	9.73773e-20	-1.14743	-1.33577
43145804	chr2:43145804:T:C	2.40344e-19	-7.00909e-10	-1.57972
43145980	chr2:43145980:A:G	7.77111e-20	-1.24339	-1.4654
43146097	chr2:43146097:T:C	2.54835e-19	-7.00909e-10	-1.52117
43146109	chr2:43146109:T:C	2.44996e-19	-7.00909e-10	-1.56055
43146111	chr2:43146111:T:G	2.38658e-19	-7.00909e-10	-1.58676
43146127	chr2:43146127:A:G	2.44861e-19	-7.00909e-10	-1.5611
43146297	chr2:43146297:A:C	2.40067e-19	-7.00909e-10	-1.58087
43146339	chr2:43146339:C:T	7.02599e-20	-1.46837	-1.34122
43146606	chr2:43146606:T:C	3.23904e-20	-2.18775	-1.39618
43146936	chr2:43146936:C:G	7.97027e-19	-7.00909e-10	-0.380903
43147050	chr2:43147050:G:C	2.61121e-19	-7.00909e-10	-1.49681
43147090	chr2:43147090:C:T	7.49395e-19	-7.00909e-10	-0.442526
43147144	chr2:43147144:G:C	2.41037e-19	-7.00909e-10	-1.57684
43147420	chr2:43147420:G:A	2.42428e-19	-7.00909e-10	-1.57109
43147512	chr2:43147512:C:T	3.17034e-19	-7.00909e-10	-1.30278
43147704	chr2:43147704:T:A	6.15769e-19	-7.00909e-10	-0.638919
43147780	chr2:43147780:T:C	2.80634e-19	-7.00909e-10	-1.42474
43147866	chr2:43147866:C:A	1.34622e-19	-2.15932	-1.08457e-09
43147883	chr2:43147883:C:A	5.67587e-20	-1.71872	-1.30426
43147984	chr2:43147984:A:C	3.14213e-19	-7.00909e-10	-1.31172
43148176	chr2:43148176:C:T	7.9775e-20	-1.86583	-0.816751
43148191	chr2:43148191:T:C	2.60071e-19	-7.00909e-10	-1.50084
43148197	chr2:43148197:T:C	3.92348e-19	-7.00909e-10	-1.08964
43148993	chr2:43148993:C:T	8.79333e-19	-7.00909e-10	-0.282628
43149182	chr2:43149182:G:A	2.37555e-19	-7.00909e-10	-1.59139
43149539	chr2:43149539:A:C	6.56054e-19	-7.00909e-10	-0.575548
43149700	chr2:43149700:T:C	1.5662e-19	-1.89434	-0.113625
43150026	chr2:43150026:G:C	4.54648e-19	-7.00909e-10	-0.942268
43150064	chr2:43150064:GCA:G	2.45067e-19	-7.00909e-10	-1.56026
43150107	chr2:43150107:A:G	2.75357e-19	-7.00909e-10	-1.44372
43150272	chr2:43150272:C:T	2.37006e-19	-7.00909e-10	-1.59371
43150594	chr2:43150594:G:A	1.73517e-19	-1.90552	-1.08457e-09
43150596	chr2:43150596:T:C	1.01141e-18	-7.00909e-10	-0.142693
43150619	chr2:43150619:G:A	2.88218e-19	-7.00909e-10	-1.39807
43150620	chr2:43150620:T:C	3.2066e-20	-2.17581	-1.41819
43150800	chr2:43150800:A:G	2.48759e-19	-7.00909e-10	-1.54531
43150923	chr2:43150923:G:A	6.87975e-19	-7.00909e-10	-0.528039
43151071	chr2:43151071:G:A	2.37009e-19	-7.00909e-10	-1.59369
43151101	chr2:43151101:G:A	4.68524e-20	-1.62115	-1.59364
43151222	chr2:43151222:T:C	2.50142e-19	-7.00909e-10	-1.53976
43151522	chr2:43151522:C:T	2.79294e-19	-7.00909e-10	-1.42953
43151523	chr2:43151523:G:A	2.40451e-19	-7.00909e-10	-1.57927
43151975	chr2:43151975:T:C	2.73952e-20	-2.16852	-1.58291
43152109	chr2:43152109:C:G	4.73087e-20	-1.62565	-1.57945
43152538	chr2:43152538:C:G	2.6802e-20	-2.18875	-1.58456
43152764	chr2:43152764:G:A	4.14062e-20	-1.77202	-1.56634
43152782	chr2:43152782:G:A	4.79026e-20	-2.09035	-1.10227
43152903	chr2:43152903:G:A	4.22586e-20	-1.75709	-1.5609
43153083	chr2:43153083:C:T	2.50985e-19	-7.00909e-10	-1.5364
43153140	chr2:43153140:A:T	2.37549e-19	-7.00909e-10	-1.59142
43153583	chr2:43153583:A:G	8.91917e-19	-7.00909e-10	-0.268418
43153736	chr2:43153736:G:A	2.55202e-19	-7.00909e-10	-1.51974
43153776	chr2:43153776:A:C	3.50895e-20	-2.07854	-1.42535
43153847	chr2:43153847:C:T	3.55833e-19	-7.00909e-10	-1.18733
43154109	chr2:43154109:G:A	3.44843e-20	-1.95139	-1.5699
43154468	chr2:43154468:C:G	2.822e-19	-7.00909e-10	-1.41917
43154612	chr2:43154612:GA:G	2.57166e-19	-7.00909e-10	-1.51207
43154656	chr2:43154656:C:T	2.37155e-19	-7.00909e-10	-1.59308
43155007	chr2:43155007:A:G	3.07399e-20	-2.18657	-1.44966
43155212	chr2:43155212:G:A	5.95504e-20	-1.83625	-1.13872
43155258	chr2:43155258:C:A	2.40484e-19	-7.00909e-10	-1.57914
43155453	chr2:43155453:C:T	2.37155e-19	-7.00909e-10	-1.59308
43155476	chr2:43155476:C:T	2.80153e-19	-7.00909e-10	-1.42646
43155642	chr2:43155642:GC:G	3.99857e-19	-7.00909e-10	-1.07068
43155854	chr2:43155854:A:C	3.31008e-19	-7.00909e-10	-1.25965
43155859	chr2:43155859:C:T	2.42393e-19	-7.00909e-10	-1.57123
43155905	chr2:43155905:A:G	5.51771e-19	-7.00909e-10	-0.748659
43155947	chr2:43155947:C:T	2.39485e-19	-7.00909e-10	-1.5833
43156032	chr2:43156032:C:G	3.58129e-20	-1.89207	-1.59142
43156481	chr2:43156481:C:T	2.43719e-19	-7.00909e-10	-1.56578
43156589	chr2:43156589:C:T	1.46483e-19	-2.07488	-1.08457e-09
43156920	chr2:43156920:C:T	3.3992e-20	-2.18452	-1.35115
43157098	chr2:43157098:A:G	2.77739e-20	-2.18875	-1.54894
43157307	chr2:43157307:T:C	3.1589e-20	-2.1873	-1.42168
43157317	chr2:43157317:G:A	3.26167e-20	-1.99154	-1.58543
43157485	chr2:43157485:G:C	2.42156e-19	-7.00909e-10	-1.57221
43157782	chr2:43157782:GC:G	3.4131e-20	-1.98391	-1.54768
43157981	chr2:43157981:G:A	2.39564e-19	-7.00909e-10	-1.58297
43158082	chr2:43158082:A:G	1.33034e-19	-2.17118	-1.08457e-09
43158125	chr2:43158125:T:C	3.72593e-19	-2.16356	1.02226
43158431	chr2:43158431:G:A	2.79525e-19	-7.00909e-10	-1.4287
43158759	chr2:43158759:A:G	4.8065e-19	-7.00909e-10	-0.886653
43158762	chr2:43158762:G:A	2.47812e-19	-7.00909e-10	-1.54912
43158953	chr2:43158953:T:C	6.37925e-20	-1.90316	-1.003
43158995	chr2:43158995:C:A	5.15236e-20	-1.83503	-1.28472
43159023	chr2:43159023:C:T	3.74183e-19	-7.00909e-10	-1.13705
43159078	chr2:43159078:T:G	4.39419e-19	-7.00909e-10	-0.976337
43159079	chr2:43159079:C:G	3.2339e-19	-7.00909e-10	-1.28293
43159356	chr2:43159356:T:G	3.17799e-19	-7.00909e-10	-1.30037
43159466	chr2:43159466:G:C	4.13099e-20	-2.18264	-1.15805
43160390	chr2:43160390:G:A	3.22049e-19	-7.00909e-10	-1.28709
43160765	chr2:43160765:T:C	3.9318e-19	-7.00909e-10	-1.08752
43160907	chr2:43160907:A:T	3.85728e-19	-7.00909e-10	-1.10666
43161462	chr2:43161462:C:T	1.62134e-19	-1.97337	-1.08457e-09
43161590	chr2:43161590:C:T	2.57463e-19	-7.00909e-10	-1.51092
43162040	chr2:43162040:G:A	2.37435e-19	-7.00909e-10	-1.5919
43162236	chr2:43162236:C:T	3.92642e-19	-7.00909e-10	-1.08889
43162244	chr2:43162244:A:C	4.27059e-19	-7.00909e-10	-1.00487
43162249	chr2:43162249:C:T	3.01146e-19	-7.00909e-10	-1.3542
43162250	chr2:43162250:G:A	7.28556e-19	-7.00909e-10	-0.470727
43162270	chr2:43162270:A:G	6.29271e-20	-1.96447	-0.955344
43162271	chr2:43162271:G:T	3.16155e-20	-2.18901	-1.41913
43162299	chr2:43162299:G:A	3.31717e-20	-2.05653	-1.50357
43162319	chr2:43162319:C:A	3.36226e-19	-7.00909e-10	-1.24401
43162328	chr2:43162328:A:G	5.72338e-19	-7.00909e-10	-0.712062
43162373	chr2:43162373:A:C	4.19872e-19	-7.00909e-10	-1.02184
43162570	chr2:43162570:T:G	5.3121e-20	-2.18901	-0.900208
43162657	chr2:43162657:G:C	4.27511e-20	-1.78515	-1.52125
43162793	chr2:43162793:T:C	5.20281e-20	-2.18883	-0.92118
43163701	chr2:43163701:T:C	5.34932e-19	-0.779652	-1.08457e-09
43163762	chr2:43163762:C:T	2.37466e-19	-7.00909e-10	-1.59177
43163858	chr2:43163858:C:T	5.11513e-20	-1.96257	-1.16443
43163956	chr2:43163956:A:C	4.08601e-19	-7.00909e-10	-1.04905
43164157	chr2:43164157:G:A	1.08458e-18	-7.00909e-10	-0.0728426
43164346	chr2:43164346:G:T	2.71504e-19	-7.00909e-10	-1.45781
43164439	chr2:43164439:C:A	2.41838e-19	-7.00909e-10	-1.57352
43164576	chr2:43164576:T:C	7.24231e-19	-7.00909e-10	-0.476681
43164617	chr2:43164617:T:C	5.78092e-20	-2.10234	-0.902307
43164830	chr2:43164830:A:G	2.39267e-19	-7.00909e-10	-1.58421
43164894	chr2:43164894:T:TG	2.37489e-19	-7.00909e-10	-1.59167
43165073	chr2:43165073:A:C	2.8036e-19	-7.00909e-10	-1.42572
43165141	chr2:43165141:G:A	2.38166e-19	-7.00909e-10	-1.58882
43165167	chr2:43165167:C:T	6.07254e-20	-2.17648	-0.778948
43165223	chr2:43165223:T:C	2.58702e-19	-7.00909e-10	-1.50612
43165276	chr2:43165276:T:C	2.65166e-19	-7.00909e-10	-1.48144
43165290	chr2:43165290:G:A	2.5994e-19	-7.00909e-10	-1.50134
43165307	chr2:43165307:A:G	2.52239e-19	-7.00909e-10	-1.53141
43165641	chr2:43165641:T:TC	3.51358e-19	-7.00909e-10	-1.19999
43165869	chr2:43165869:T:C	3.20206e-19	-7.00909e-10	-1.29283
43166166	chr2:43166166:G:A	2.93956e-20	-2.13868	-1.54226
43166173	chr2:43166173:T:C	3.24906e-19	-7.00909e-10	-1.27826
43166175	chr2:43166175:T:C	4.1927e-20	-2.0832	-1.24266
43166643	chr2:43166643:G:A	3.19657e-19	-7.00909e-10	-1.29454
43166952	chr2:43166952:A:G	3.10975e-19	-1.32208	-1.08457e-09
43167272	chr2:43167272:C:A	3.38538e-19	-7.00909e-10	-1.23716
43167599	chr2:43167599:T:G	3.70681e-19	-7.00909e-10	-1.14645
43167642	chr2:43167642:C:T	6.79497e-19	-2.14986	1.60942
43168047	chr2:43168047:C:T	5.40639e-19	-0.76904	-1.08457e-09
43168216	chr2:43168216:C:T	2.37403e-19	-7.00909e-10	-1.59203
43168496	chr2:43168496:A:T	2.41575e-19	-7.00909e-10	-1.57461
43168531	chr2:43168531:C:T	2.40011e-19	-7.00909e-10	-1.58111
43168651	chr2:43168651:G:A	2.50148e-19	-7.00909e-10	-1.53974
43168693	chr2:43168693:G:A	7.65002e-19	-7.00909e-10	-0.421913
43168848	chr2:43168848:C:T	3.0139e-19	-7.00909e-10	-1.35339
43169241	chr2:43169241:C:G	2.74095e-19	-7.00909e-10	-1.44832
43169285	chr2:43169285:G:A	2.41288e-19	-7.00909e-10	-1.5758
43169618	chr2:43169618:A:G	4.0974e-19	-7.00909e-10	-1.04627
43169653	chr2:43169653:T:TG	1.05412e-19	-2.17217	-0.231747
43169929	chr2:43169929:T:C	3.98485e-19	-7.00909e-10	-1.07412
43170037	chr2:43170037:G:A	2.72579e-20	-2.17887	-1.57758
43170112	chr2:43170112:C:G	3.38543e-19	-7.00909e-10	-1.23714
43170222	chr2:43170222:G:A	7.44484e-19	-7.00909e-10	-0.4491
43170480	chr2:43170480:A:T	2.74955e-19	-7.00909e-10	-1.44518
43170481	chr2:43170481:A:G	4.10495e-19	-7.00909e-10	-1.04443
43170482	chr2:43170482:T:C	1.92704e-19	-1.80063	-1.08457e-09
43170849	chr2:43170849:C:T	1.51003e-19	-2.04449	-1.08457e-09
43171016	chr2:43171016:G:A	3.12043e-19	-7.00909e-10	-1.31865
43171188	chr2:43171188:G:A	2.37913e-19	-7.00909e-10	-1.58989
43171723	chr2:43171723:G:A	7.06093e-19	-7.00909e-10	-0.502044
43172422	chr2:43172422:A:T	4.11203e-20	-2.16172	-1.18357
43173606	chr2:43173606:C:A	5.19548e-19	-0.808832	-1.08457e-09
43173639	chr2:43173639:T:C	6.12662e-19	-7.00909e-10	-0.643979
43173686	chr2:43173686:G:C	2.36967e-19	-7.00909e-10	-1.59387
43173725	chr2:43173725:G:C	4.90176e-19	-7.00909e-10	-0.867027
43173770	chr2:43173770:T:C	3.492e-19	-7.00909e-10	-1.20615
43173807	chr2:43173807:T:G	2.57326e-19	-7.00909e-10	-1.51145
43174940	chr2:43174940:C:T	2.4171e-19	-7.00909e-10	-1.57405
43175539	chr2:43175539:G:A	2.68354e-19	-7.00909e-10	-1.46948
43175660	chr2:43175660:G:C	7.25498e-19	-7.00909e-10	-0.474933
43175898	chr2:43175898:T:G	2.5756e-19	-7.00909e-10	-1.51054
43176302	chr2:43176302:C:T	8.126e-19	-7.00909e-10	-0.361553
43176386	chr2:43176386:C:A	2.37653e-19	-7.00909e-10	-1.59098
43176979	chr2:43176979:C:T	3.04954e-19	-7.00909e-10	-1.34163
43176986	chr2:43176986:G:T	3.08964e-20	-2.12441	-1.50674
43177470	chr2:43177470:C:T	2.36968e-19	-7.00909e-10	-1.59387
43177502	chr2:43177502:G:T	3.2791e-20	-2.18807	-1.38357
43177948	chr2:43177948:A:G	4.99567e-19	-7.00909e-10	-0.84805
43178054	chr2:43178054:C:G	4.47118e-19	-7.00909e-10	-0.958968
43178072	chr2:43178072:G:A	1.701e-19	-1.9254	-1.08457e-09
43178190	chr2:43178190:T:C	2.92792e-19	-7.00909e-10	-1.38233
43178217	chr2:43178217:G:A	2.98345e-19	-7.00909e-10	-1.36354
43178357	chr2:43178357:A:G	2.50857e-19	-7.00909e-10	-1.53691
43178421	chr2:43178421:G:A	3.69267e-19	-7.00909e-10	-1.15027
43178722	chr2:43178722:C:T	2.91197e-19	-7.00909e-10	-1.38779
43178956	chr2:43178956:C:T	1.18835e-18	-7.00909e-10	0.0185279
43178998	chr2:43178998:C:T	2.474e-19	-7.00909e-10	-1.55079
43179195	chr2:43179195:C:G	4.61434e-19	-7.00909e-10	-0.927452
43179327	chr2:43179327:T:C	2.37131e-19	-7.00909e-10	-1.59318
43179469	chr2:43179469:C:T	3.46632e-19	-7.00909e-10	-1.21353
43179586	chr2:43179586:G:A	5.80606e-19	-0.697718	-1.08457e-09
43179723	chr2:43179723:A:G	1.13523e-18	-7.00909e-10	-0.0272042
43180286	chr2:43180286:G:A	3.00776e-19	-7.00909e-10	-1.35542
43180897	chr2:43180897:GA:G	8.99556e-19	-7.00909e-10	-0.25989
43181091	chr2:43181091:T:C	7.64964e-19	-7.00909e-10	-0.421963
43181350	chr2:43181350:G:A	6.30187e-19	-7.00909e-10	-0.615776
43181401	chr2:43181401:A:C	7.44617e-19	-7.00909e-10	-0.448921
43181411	chr2:43181411:T:C	7.59044e-19	-7.00909e-10	-0.429732
43181468	chr2:43181468:T:G	7.601e-19	-7.00909e-10	-0.428341
43181601	chr2:43181601:A:T	8.47356e-19	-7.00909e-10	-0.31967
43181816	chr2:43181816:AG:A	1.32861e-19	-2.17249	-1.08457e-09
43181856	chr2:43181856:A:G	7.12892e-19	-7.00909e-10	-0.492462
43182105	chr2:43182105:G:C	1.04805e-18	-7.00909e-10	-0.107109
43182182	chr2:43182182:A:G	8.57352e-19	-7.00909e-10	-0.307943
43182193	chr2:43182193:C:T	7.96119e-19	-7.00909e-10	-0.382043
43182375	chr2:43182375:A:G	8.12231e-19	-7.00909e-10	-0.362007
43182400	chr2:43182400:T:C	8.77142e-19	-7.00909e-10	-0.285122
43182413	chr2:43182413:G:A	9.10876e-20	-1.90592	-0.644045
43182568	chr2:43182568:A:G	7.11209e-19	-7.00909e-10	-0.494825
43182696	chr2:43182696:G:A	6.60109e-19	-7.00909e-10	-0.569386
43182907	chr2:43182907:A:T	8.29894e-19	-7.00909e-10	-0.340494
43183030	chr2:43183030:A:C	8.01648e-19	-7.00909e-10	-0.375122
43183089	chr2:43183089:C:T	4.60534e-19	-7.00909e-10	-0.929405
43183154	chr2:43183154:G:A	2.62811e-19	-7.00909e-10	-1.49036
43183284	chr2:43183284:T:C	3.41528e-19	-7.00909e-10	-1.22836
43183336	chr2:43183336:A:G	9.00705e-19	-7.00909e-10	-0.258613
43183470	chr2:43183470:A:T	3.10311e-20	-2.15724	-1.46956
43183547	chr2:43183547:T:C	1.19377e-19	-2.13767	-0.141835
43184646	chr2:43184646:A:T	1.10301e-19	-2.18296	-0.175619
43184681	chr2:43184681:C:T	4.68721e-20	-2.16846	-1.04591
43185039	chr2:43185039:G:A	2.52498e-19	-7.00909e-10	-1.53039
43185388	chr2:43185388:T:C	1.37602e-18	-7.00909e-10	0.165161
43185392	chr2:43185392:T:C	3.11687e-20	-2.18294	-1.43944
43185523	chr2:43185523:C:G	3.65041e-19	-7.00909e-10	-1.16178
43185545	chr2:43185545:T:G	2.38387e-19	-7.00909e-10	-1.5879
43185643	chr2:43185643:A:G	1.96299e-19	-2.17937	0.397216
43185975	chr2:43185975:T:C	5.07565e-20	-2.18033	-0.954422
43185979	chr2:43185979:A:T	5.16314e-20	-2.18185	-0.935812
43186034	chr2:43186034:C:G	7.49644e-20	-2.18418	-0.560601
43186039	chr2:43186039:T:C	3.8045e-19	-7.00909e-10	-1.12044
43186090	chr2:43186090:C:G	1.0827e-18	-7.00909e-10	-0.0745753
43186920	chr2:43186920:A:C	2.37171e-19	-7.00909e-10	-1.59301
43187166	chr2:43187166:C:A	5.40059e-19	-7.00909e-10	-0.770112
43187453	chr2:43187453:C:T	4.38716e-19	-7.00909e-10	-0.977938
43187666	chr2:43187666:A:G	6.69375e-19	-7.00909e-10	-0.555446
43188116	chr2:43188116:C:A	1.95294e-19	-1.79262	0.00533227
43188260	chr2:43188260:G:A	7.48928e-19	-7.00909e-10	-0.443148
43188275	chr2:43188275:A:G	2.38667e-19	-7.00909e-10	-1.58672
43188299	chr2:43188299:C:G	5.51694e-19	-7.00909e-10	-0.748798
43188330	chr2:43188330:C:G	3.14628e-19	-7.00909e-10	-1.3104
43188505	chr2:43188505:C:T	1.54433e-19	-2.02203	-1.08457e-09
43188672	chr2:43188672:T:C	6.50154e-20	-2.10549	-0.781674
43188724	chr2:43188724:T:C	2.51568e-19	-7.00909e-10	-1.53408
43188727	chr2:43188727:C:G	2.37203e-19	-7.00909e-10	-1.59287
43189344	chr2:43189344:G:A	5.29596e-19	-7.00909e-10	-0.789677
43189930	chr2:43189930:G:A	3.33575e-18	-7.00909e-10	1.05066
43190058	chr2:43190058:C:T	2.88885e-19	-7.00909e-10	-1.39576
43190350	chr2:43190350:C:A	3.72022e-19	-7.00909e-10	-1.14284
43190468	chr2:43190468:G:A	3.37622e-20	-2.16518	-1.37727
43190541	chr2:43190541:A:G	2.56043e-19	-7.00909e-10	-1.51645
43191216	chr2:43191216:G:C	2.43655e-19	-7.00909e-10	-1.56604
43191236	chr2:43191236:C:G	9.65225e-20	-1.08857	-1.40344
43191237	chr2:43191237:T:C	2.71821e-19	-7.00909e-10	-1.45665
43191477	chr2:43191477:C:T	2.04531e-18	0.889332	-0.327819
43191844	chr2:43191844:G:A	2.38618e-19	-7.00909e-10	-1.58693
43192017	chr2:43192017:G:T	7.52464e-19	-7.00909e-10	-0.438438
43192077	chr2:43192077:C:T	2.67467e-19	-7.00909e-10	-1.4728
43192164	chr2:43192164:A:G	7.30366e-19	-7.00909e-10	-0.468246
43192344	chr2:43192344:G:C	7.59217e-19	-7.00909e-10	-0.429503
43192559	chr2:43192559:T:C	2.55e-19	-7.00909e-10	-1.52053
43192580	chr2:43192580:G:T	2.38624e-19	-7.00909e-10	-1.5869
43192585	chr2:43192585:A:G	7.02403e-19	-7.00909e-10	-0.507285
43192750	chr2:43192750:T:A	2.41321e-19	-7.00909e-10	-1.57566
43192980	chr2:43192980:C:G	3.73432e-20	-1.89591	-1.54573
43192987	chr2:43192987:G:A	3.19269e-19	-7.00909e-10	-1.29576
43193099	chr2:43193099:ACACT:A	3.31248e-19	-7.00909e-10	-1.25892
43193808	chr2:43193808:A:G	2.16021e-19	-1.68642	-1.08457e-09
43194067	chr2:43194067:C:T	4.39379e-19	-7.00909e-10	-0.976428
43194072	chr2:43194072:A:T	5.25668e-19	-7.00909e-10	-0.797122
43194081	chr2:43194081:T:G	2.6486e-19	-7.00909e-10	-1.48259
43194205	chr2:43194205:A:T	2.40527e-18	-2.13039	2.85401
43195182	chr2:43195182:G:A	4.8035e-20	-1.60595	-1.58391
43195295	chr2:43195295:C:T	7.52952e-19	-7.00909e-10	-0.43779
43195320	chr2:43195320:T:A	1.58228e-18	-2.11389	2.41872
43195418	chr2:43195418:G:A	1.61212e-18	-2.11191	2.43543
43195421	chr2:43195421:C:A	1.6728e-19	-1.94212	-1.08457e-09
43195517	chr2:43195517:C:T	1.15573e-18	-7.00909e-10	-0.00930385
43196040	chr2:43196040:T:C	2.25591e-18	-2.18063	2.84015
43196193	chr2:43196193:T:A	5.85582e-17	-2.03711	5.95309
43196194	chr2:43196194:T:A	2.46149e-19	-7.00909e-10	-1.55586
43196265	chr2:43196265:G:A	2.39503e-19	-7.00909e-10	-1.58322
43196290	chr2:43196290:A:C	1.04492e-18	-7.00909e-10	-0.110098
43196393	chr2:43196393:T:C	2.55146e-19	-7.00909e-10	-1.51995
43196437	chr2:43196437:T:C	4.18071e-19	-2.18828	1.16214
43196475	chr2:43196475:A:T	2.37047e-19	-7.00909e-10	-1.59353
43196657	chr2:43196657:CT:C	2.42655e-19	-7.00909e-10	-1.57015
43196704	chr2:43196704:A:G	3.3162e-20	-2.04939	-1.511
43196756	chr2:43196756:C:T	6.0634e-20	-2.06988	-0.887058
43196776	chr2:43196776:A:G	3.31359e-20	-2.0387	-1.52248
43197071	chr2:43197071:C:T	2.91668e-18	-7.00909e-10	0.91641
43197136	chr2:43197136:C:T	2.89436e-20	-2.16132	-1.53513
43197565	chr2:43197565:A:G	5.45572e-20	-2.10762	-0.954921
43197706	chr2:43197706:G:T	2.47127e-19	-7.00909e-10	-1.55189
43197722	chr2:43197722:G:C	2.49884e-19	-7.00909e-10	-1.54079
43197879	chr2:43197879:C:G	8.80057e-19	-7.00909e-10	-0.281805
43197998	chr2:43197998:G:A	3.87685e-19	-7.00909e-10	-1.1016
43198501	chr2:43198501:G:A	4.17167e-19	-7.00909e-10	-1.02831
43198506	chr2:43198506:A:G	1.00452e-19	-2.17793	-0.274177
43199001	chr2:43199001:T:C	3.13551e-20	-2.05384	-1.56257
43199035	chr2:43199035:C:T	3.24931e-19	-2.18414	0.905959
43199241	chr2:43199241:C:G	2.8586e-19	-7.00909e-10	-1.40629
43199352	chr2:43199352:TCTC:T	3.54151e-19	-2.17063	0.978561
43199478	chr2:43199478:C:T	5.39172e-19	-2.04096	1.2692
43199588	chr2:43199588:C:T	8.79794e-19	-7.00909e-10	-0.282103
43199612	chr2:43199612:A:G	1.47845e-19	-2.06562	-1.08457e-09
43199740	chr2:43199740:C:G	6.61694e-20	-2.15534	-0.714236
43199835	chr2:43199835:G:A	1.49104e-18	-7.00909e-10	0.245436
43199905	chr2:43199905:G:A	1.16578e-19	-2.15232	-0.150912
43199917	chr2:43199917:A:G	3.83883e-19	-7.00909e-10	-1.11145
43200028	chr2:43200028:TG:T	5.48388e-19	-7.00909e-10	-0.754809
43200041	chr2:43200041:G:A	8.6849e-19	-7.00909e-10	-0.295035
43200353	chr2:43200353:GCTTT:G	7.88489e-20	-2.02967	-0.664592
43200375	chr2:43200375:G:A	2.45081e-19	-7.00909e-10	-1.5602
43200412	chr2:43200412:C:T	2.87542e-19	-7.00909e-10	-1.40042
43200444	chr2:43200444:T:C	3.75737e-19	-7.00909e-10	-1.1329
43200570	chr2:43200570:T:C	2.74823e-19	-7.00909e-10	-1.44566
43201319	chr2:43201319:C:G	1.28281e-18	-7.00909e-10	0.0950134
43201512	chr2:43201512:T:C	9.25723e-20	-1.79438	-0.73942
43201740	chr2:43201740:T:G	2.77549e-19	-7.00909e-10	-1.43579
43202285	chr2:43202285:T:C	3.40492e-20	-2.18822	-1.34576
43202811	chr2:43202811:C:T	3.51739e-19	-7.00909e-10	-1.1989
43202896	chr2:43202896:A:G	4.30747e-19	-1.92848	0.932213
43203063	chr2:43203063:C:G	2.52548e-19	-7.00909e-10	-1.53019
43203103	chr2:43203103:G:A	3.29445e-19	-7.00909e-10	-1.26438
43203301	chr2:43203301:G:A	4.8306e-18	-2.01543	3.43637
43203487	chr2:43203487:G:A	2.43991e-19	-7.00909e-10	-1.56466
43203606	chr2:43203606:G:A	1.8259e-19	-1.85455	-1.08457e-09
43203686	chr2:43203686:C:T	1.90964e-18	-7.00909e-10	0.49288
43203695	chr2:43203695:C:T	1.44874e-19	-2.08593	-1.08457e-09
43203991	chr2:43203991:C:T	2.73146e-19	-7.00909e-10	-1.45179
43204156	chr2:43204156:G:A	3.3408e-19	-7.00909e-10	-1.25041
43204198	chr2:43204198:C:T	4.23605e-20	-2.13003	-1.18555
43204330	chr2:43204330:G:T	7.59823e-19	-0.428707	-1.08457e-09
43204384	chr2:43204384:G:A	1.27185e-18	-7.00909e-10	0.0864396
43204385	chr2:43204385:C:A	2.37667e-19	-7.00909e-10	-1.59092
43204595	chr2:43204595:G:A	2.43911e-19	-1.56499	-1.08457e-09
43204723	chr2:43204723:G:A	4.96994e-18	-2.0669	3.51628
43205163	chr2:43205163:A:C	2.0645e-19	-1.73173	-1.08457e-09
43205212	chr2:43205212:C:T	2.55117e-19	-1.52007	-1.08457e-09
43205788	chr2:43205788:T:G	4.30558e-20	-2.17531	-1.12398
43205823	chr2:43205823:C:T	1.93059e-19	-1.58154	-0.217261
43205836	chr2:43205836:G:A	1.51322e-19	-1.99453	-0.0478557
43205854	chr2:43205854:C:T	4.28938e-20	-2.17957	-1.12349
43206078	chr2:43206078:T:C	2.43966e-19	-7.00909e-10	-1.56476
43206156	chr2:43206156:G:A	2.37423e-19	-7.00909e-10	-1.59195
43206740	chr2:43206740:C:T	4.21267e-20	-2.07076	-1.25035
43206848	chr2:43206848:A:G	7.34228e-20	-1.31706	-1.4485
43206951	chr2:43206951:G:A	9.90897e-19	-7.00909e-10	-0.163181
43206989	chr2:43206989:C:T	5.07396e-20	-2.00303	-1.13206
43206993	chr2:43206993:T:C	9.49729e-19	-7.00909e-10	-0.205615
43207882	chr2:43207882:T:A	2.4331e-19	-7.00909e-10	-1.56745
43207890	chr2:43207890:G:A	4.42724e-19	-7.00909e-10	-0.968844
43208004	chr2:43208004:G:A	1.96693e-18	-7.00909e-10	0.522438
43208176	chr2:43208176:A:G	4.2593e-19	-7.00909e-10	-1.00752
43208187	chr2:43208187:T:C	4.54751e-19	-7.00909e-10	-0.94204
43208196	chr2:43208196:G:A	8.37999e-20	-1.06724	-1.56612
43208254	chr2:43208254:G:A	4.23099e-19	-7.00909e-10	-1.01418
43208318	chr2:43208318:G:A	1.40623e-18	-2.18907	2.37595
43208378	chr2:43208378:G:A	4.99689e-19	-7.00909e-10	-0.847807
43208599	chr2:43208599:C:T	2.37416e-19	-7.00909e-10	-1.59198
43208635	chr2:43208635:G:A	1.52417e-19	-0.79825	-1.23692
43208747	chr2:43208747:T:G	8.93178e-20	-1.62905	-0.940536
43209091	chr2:43209091:G:A	3.55745e-19	-7.00909e-10	-1.18758
43209140	chr2:43209140:T:A	1.12469e-19	-1.41111	-0.928011
43209406	chr2:43209406:T:C	8.2447e-19	-7.00909e-10	-0.347051
43209415	chr2:43209415:C:G	2.3697e-19	-7.00909e-10	-1.59386
43209615	chr2:43209615:G:A	3.68526e-20	-1.95835	-1.49652
43209817	chr2:43209817:G:A	2.56944e-19	-7.00909e-10	-1.51293
43210056	chr2:43210056:C:G	2.97751e-19	-7.00909e-10	-1.36553
43210251	chr2:43210251:T:C	5.29035e-19	-1.98179	1.19105
43210576	chr2:43210576:G:C	2.36971e-19	-7.00909e-10	-1.59385
43210615	chr2:43210615:C:T	1.58489e-18	-7.00909e-10	0.306481
43210643	chr2:43210643:A:G	1.36396e-18	-7.00909e-10	0.156357
43210680	chr2:43210680:G:A	2.65206e-19	-7.00909e-10	-1.48128
43210808	chr2:43210808:A:T	2.37602e-19	-7.00909e-10	-1.5912
43210883	chr2:43210883:A:G	4.18619e-20	-2.00061	-1.32681
43210945	chr2:43210945:A:G	2.40846e-19	-7.00909e-10	-1.57763
43211161	chr2:43211161:C:T	2.37316e-19	-7.00909e-10	-1.5924
43211595	chr2:43211595:T:C	2.39386e-19	-7.00909e-10	-1.58371
43211723	chr2:43211723:T:G	2.52212e-19	-7.00909e-10	-1.53152
43211806	chr2:43211806:C:T	2.37202e-19	-7.00909e-10	-1.59288
43212088	chr2:43212088:G:C	2.39317e-19	-7.00909e-10	-1.584
43212193	chr2:43212193:T:C	6.94394e-20	-2.14384	-0.677501
43212446	chr2:43212446:G:A	8.39616e-19	0.325639	-0.654486
43212465	chr2:43212465:C:T	1.17069e-18	-7.00909e-10	0.00355694
43213085	chr2:43213085:G:C	2.47918e-19	-7.00909e-10	-1.54869
43213462	chr2:43213462:G:A	1.34583e-17	-7.00909e-10	2.44556
43213616	chr2:43213616:T:G	4.19332e-19	-7.00909e-10	-1.02313
43213780	chr2:43213780:C:T	1.2196e-18	-7.00909e-10	0.0444845
43214030	chr2:43214030:T:C	2.87673e-19	-1.26911	-0.130856
43214103	chr2:43214103:C:G	9.12029e-18	-7.00909e-10	2.05647
43214329	chr2:43214329:A:T	2.71398e-19	-1.4582	-1.08457e-09
43214671	chr2:43214671:C:T	1.2607e-18	-7.00909e-10	0.0776299
43214820	chr2:43214820:TA:T	2.97751e-20	-2.07717	-1.59094
43214821	chr2:43214821:A:T	2.36991e-19	-7.00909e-10	-1.59377
43214885	chr2:43214885:T:C	2.46423e-19	-7.00909e-10	-1.55474
43215122	chr2:43215122:G:A	2.44019e-19	-1.56454	-1.08457e-09
43215159	chr2:43215159:C:A	1.06577e-19	-2.16794	-0.224978
43215325	chr2:43215325:C:T	2.40896e-19	-7.00909e-10	-1.57743
43215444	chr2:43215444:T:C	1.45686e-19	-2.18036	0.100024
43215522	chr2:43215522:G:A	2.59815e-19	-1.50182	-1.08457e-09
43215739	chr2:43215739:G:C	2.38207e-19	-7.00909e-10	-1.58865
43215874	chr2:43215874:G:C	1.21554e-18	-7.00909e-10	0.0411504
43215950	chr2:43215950:G:C	4.4789e-19	-7.00909e-10	-0.957245
43216056	chr2:43216056:T:C	2.70472e-19	-7.00909e-10	-1.46162
43216481	chr2:43216481:T:C	4.39125e-19	-7.00909e-10	-0.977007
43216840	chr2:43216840:C:G	1.27959e-18	-7.00909e-10	0.0925009
43217056	chr2:43217056:G:C	1.77679e-19	-1.88181	-1.08457e-09
43217494	chr2:43217494:ACACCT:A	3.4006e-19	-7.00909e-10	-1.23267
43218042	chr2:43218042:G:A	2.21875e-19	-1.65968	-1.08457e-09
43218310	chr2:43218310:A:C	2.38647e-19	-7.00909e-10	-1.5868
43218373	chr2:43218373:T:A	6.81178e-20	-1.95539	-0.885165
43218985	chr2:43218985:C:G	6.80775e-20	-2.03863	-0.802513
43219445	chr2:43219445:C:A	4.38796e-20	-1.77966	-1.50068
43219477	chr2:43219477:G:A	1.27099e-19	-1.77707	-0.439762
43219502	chr2:43219502:C:A	2.63041e-19	-7.00909e-10	-1.48948
43219584	chr2:43219584:C:T	4.82645e-18	2.13545	-0.715378
43220043	chr2:43220043:T:C	2.41148e-19	-7.00909e-10	-1.57638
43220248	chr2:43220248:G:GC	4.58237e-19	-7.00909e-10	-0.934406
43220791	chr2:43220791:T:C	1.08459e-18	-7.00909e-10	-0.0728354
43221340	chr2:43221340:A:T	2.4127e-18	1.01743	-0.290716
43221392	chr2:43221392:A:C	1.4857e-19	-0.718038	-1.3427
43221516	chr2:43221516:A:G	2.41161e-18	-7.00909e-10	0.726258
43221519	chr2:43221519:A:G	3.90851e-20	-2.00245	-1.3936
43221876	chr2:43221876:A:G	2.65347e-19	-7.00909e-10	-1.48075
43221910	chr2:43221910:C:T	2.41473e-19	-7.00909e-10	-1.57503
43222048	chr2:43222048:T:A	2.46291e-19	-7.00909e-10	-1.55528
43222397	chr2:43222397:G:A	3.02227e-19	-7.00909e-10	-1.35061
43222999	chr2:43222999:G:A	9.58535e-19	-2.12558	1.9292
43223762	chr2:43223762:AAT:A	4.13982e-20	-2.18063	-1.15792
43223908	chr2:43223908:T:C	2.8753e-19	-7.00909e-10	-1.40046
43224793	chr2:43224793:G:A	1.61173e-18	-7.00909e-10	0.323272
43225044	chr2:43225044:A:G	5.26114e-20	-1.62552	-1.47334
43225195	chr2:43225195:G:A	3.52361e-20	-2.08845	-1.41126
43225479	chr2:43225479:C:T	6.55387e-20	-2.18889	-0.690261
43225654	chr2:43225654:C:G	2.10587e-19	-2.15223	0.440336
43225808	chr2:43225808:C:G	1.75458e-19	-1.89439	-1.08457e-09
43225823	chr2:43225823:A:T	2.37018e-19	-7.00909e-10	-1.59365
43226425	chr2:43226425:G:A	2.43509e-19	-7.00909e-10	-1.56664
43226899	chr2:43226899:G:C	5.35993e-20	-2.08674	-0.993515
43227130	chr2:43227130:C:T	8.07562e-19	-7.00909e-10	-0.367772
43227594	chr2:43227594:C:T	6.32484e-19	-7.00909e-10	-0.612137
43227864	chr2:43227864:C:G	2.38727e-19	-7.00909e-10	-1.58647
43228017	chr2:43228017:T:C	2.47854e-19	-7.00909e-10	-1.54895
43228134	chr2:43228134:G:A	1.54845e-19	-2.01937	-1.08457e-09
43228386	chr2:43228386:C:A	1.45624e-19	-2.08076	-1.08457e-09
43228515	chr2:43228515:T:C	4.1867e-20	-1.73349	-1.5938
43228537	chr2:43228537:T:C	2.41733e-19	-7.00909e-10	-1.57396
43228586	chr2:43228586:T:C	3.55571e-19	-7.00909e-10	-1.18807
43229063	chr2:43229063:T:C	7.3968e-19	-7.00909e-10	-0.455574
43229291	chr2:43229291:C:A	5.80367e-19	-2.18088	1.48275
43229595	chr2:43229595:A:G	7.52325e-20	-2.0664	-0.674813
43229737	chr2:43229737:G:A	2.42065e-19	-7.00909e-10	-1.57259
43230060	chr2:43230060:C:A	7.00065e-19	-7.00909e-10	-0.510618
43230932	chr2:43230932:A:G	1.30738e-19	-2.18859	-1.08457e-09
43231472	chr2:43231472:T:C	5.37145e-20	-2.18106	-0.897048
43231956	chr2:43231956:T:TGTCTTTGTCCTCAGTTTCCC	3.60743e-19	-7.00909e-10	-1.17363
43232464	chr2:43232464:C:T	2.37295e-19	-7.00909e-10	-1.59249
43233211	chr2:43233211:C:G	5.84666e-19	-7.00909e-10	-0.690751
43233582	chr2:43233582:C:T	2.95882e-19	-7.00909e-10	-1.37183
43233734	chr2:43233734:A:G	2.60702e-19	-7.00909e-10	-1.49841
43233980	chr2:43233980:C:T	2.31032e-19	-2.14467	0.525436
43234236	chr2:43234236:C:T	2.36967e-19	-7.00909e-10	-1.59387
43234974	chr2:43234974:G:A	2.59727e-19	-7.00909e-10	-1.50216
43235030	chr2:43235030:T:A	4.17345e-20	-2.12139	-1.20907
43235339	chr2:43235339:G:A	6.9784e-19	-2.18811	1.67431
43235422	chr2:43235422:T:C	2.57805e-19	-7.00909e-10	-1.50959
43235683	chr2:43235683:T:C	4.60641e-20	-2.15821	-1.07354
43235960	chr2:43235960:C:T	5.4209e-19	-7.00909e-10	-0.766359
43235961	chr2:43235961:C:T	5.43462e-19	-7.00909e-10	-0.763832
43236026	chr2:43236026:G:A	8.42503e-19	-7.00909e-10	-0.325414
43236498	chr2:43236498:T:C	3.36081e-20	-2.05188	-1.49515
43236517	chr2:43236517:C:T	9.1283e-19	-7.00909e-10	-0.245242
43236776	chr2:43236776:C:T	8.5328e-20	-1.91904	-0.696245
43238327	chr2:43238327:A:G	1.24587e-18	-7.00909e-10	0.0657958
43238478	chr2:43238478:A:G	2.84312e-19	-7.00909e-10	-1.41172
43238825	chr2:43238825:A:G	6.02907e-19	-7.00909e-10	-0.660029
43238888	chr2:43238888:TGTGGGAGCTGGGGGTTG:T	2.6964e-19	-7.00909e-10	-1.4647
43240142	chr2:43240142:C:G	6.41695e-19	-7.00909e-10	-0.597679
43240166	chr2:43240166:A:G	1.09963e-18	-7.00909e-10	-0.059064
43240651	chr2:43240651:T:C	3.39055e-19	-7.00909e-10	-1.23563
43240696	chr2:43240696:G:A	5.5109e-20	-1.76125	-1.29123
43241205	chr2:43241205:C:G	4.22498e-19	-1.73399	0.718379
43241497	chr2:43241497:T:C	3.22123e-20	-2.18279	-1.40665
43241606	chr2:43241606:G:A	4.46439e-20	-2.00833	-1.25474
43242199	chr2:43242199:C:T	4.84446e-19	-0.878785	-1.08457e-09
43242303	chr2:43242303:G:A	1.0521e-18	-7.00909e-10	-0.103253
43242406	chr2:43242406:T:C	9.24288e-19	-7.00909e-10	-0.232768
43242476	chr2:43242476:G:A	3.00375e-19	-2.10338	0.746616
43242784	chr2:43242784:C:T	5.95542e-19	-0.672319	-1.08457e-09
43242891	chr2:43242891:G:C	7.76693e-19	-7.00909e-10	-0.406747
43243269	chr2:43243269:C:T	1.03271e-19	-2.1789	-0.245533
43243491	chr2:43243491:C:T	4.40547e-19	-7.00909e-10	-0.973774
43245117	chr2:43245117:G:GT	1.35415e-19	-2.15344	-1.08457e-09
43245769	chr2:43245769:C:G	1.37684e-19	-2.14532	0.00848276
43246892	chr2:43246892:G:T	2.69706e-19	-2.17201	0.707547
43247156	chr2:43247156:C:T	2.90999e-20	-2.11125	-1.57981
43247252	chr2:43247252:A:T	2.81866e-19	-7.00909e-10	-1.42036
43247421	chr2:43247421:T:G	2.37849e-19	-7.00909e-10	-1.59016
43247814	chr2:43247814:G:A	2.49821e-19	-7.00909e-10	-1.54105
43247999	chr2:43247999:C:T	9.97647e-19	-7.00909e-10	-0.156392
43248323	chr2:43248323:G:A	2.56349e-19	-7.00909e-10	-1.51525
43248455	chr2:43248455:C:T	1.11701e-19	-2.15388	-0.192083
43248677	chr2:43248677:T:C	7.0877e-19	-7.00909e-10	-0.498261
43248985	chr2:43248985:T:C	3.02622e-18	-7.00909e-10	0.95328
43249798	chr2:43249798:C:G	7.05463e-19	-7.00909e-10	-0.502937
43250054	chr2:43250054:A:G	9.02713e-19	-7.00909e-10	-0.256387
43250294	chr2:43250294:T:C	1.5546e-19	-2.0154	-1.08457e-09
43250589	chr2:43250589:G:A	3.10675e-19	-7.00909e-10	-1.32305
43251879	chr2:43251879:T:C	2.04781e-18	-7.00909e-10	0.562735
43252411	chr2:43252411:C:T	2.77031e-19	-7.00909e-10	-1.43766
43252499	chr2:43252499:G:A	3.4245e-19	-1.22566	-1.08457e-09
43252716	chr2:43252716:G:A	7.30005e-19	-7.00909e-10	-0.46874
43252816	chr2:43252816:C:A	2.85702e-19	-7.00909e-10	-1.40684
43252958	chr2:43252958:T:C	1.37386e-19	-2.139	-1.08457e-09
43253016	chr2:43253016:TTCTTGATAA:T	2.45512e-19	-7.00909e-10	-1.55845
43253178	chr2:43253178:G:A	1.06936e-19	-1.23838	-1.15118
43253874	chr2:43253874:G:A	1.59105e-19	-1.94377	-0.0484581
43253938	chr2:43253938:C:T	1.47922e-19	-2.0651	-1.08457e-09
43253979	chr2:43253979:C:T	2.46083e-19	-7.00909e-10	-1.55612
43254100	chr2:43254100:C:T	4.45696e-19	-7.00909e-10	-0.962154
43254668	chr2:43254668:A:AG	2.88249e-19	-7.00909e-10	-1.39797
43254747	chr2:43254747:G:T	3.72976e-19	-7.00909e-10	-1.14028
43254890	chr2:43254890:C:T	3.94989e-19	-1.08293	-1.08457e-09
43255226	chr2:43255226:G:A	7.10381e-19	-7.00909e-10	-0.49599
43255905	chr2:43255905:G:A	3.2081e-20	-2.0527	-1.54083
43256087	chr2:43256087:T:A	5.31884e-20	-2.17898	-0.908972
43256098	chr2:43256098:A:C	1.39329e-18	-7.00909e-10	0.177633
43256271	chr2:43256271:G:A	2.55431e-19	-7.00909e-10	-1.51884
43257094	chr2:43257094:T:G	4.54754e-19	-7.00909e-10	-0.942034
43257703	chr2:43257703:A:G	5.61286e-19	-7.00909e-10	-0.73156
43257729	chr2:43257729:C:T	5.67404e-19	-7.00909e-10	-0.720719
43257819	chr2:43257819:C:T	7.28022e-19	-7.00909e-10	-0.47146
43258119	chr2:43258119:A:G	2.37954e-19	-7.00909e-10	-1.58971
43259444	chr2:43259444:C:T	4.8561e-19	-7.00909e-10	-0.876385
43259565	chr2:43259565:C:T	6.3633e-20	-2.18549	-0.723168
43259639	chr2:43259639:C:T	2.4499e-19	-7.00909e-10	-1.56057
43259767	chr2:43259767:T:C	4.06439e-19	-7.00909e-10	-1.05436
43260347	chr2:43260347:C:A	8.14924e-20	-2.15893	-0.502349
43260780	chr2:43260780:T:C	2.82899e-19	-7.00909e-10	-1.4167
43260787	chr2:43260787:C:G	2.41345e-19	-7.00909e-10	-1.57556
43260950	chr2:43260950:G:GA	2.481e-19	-7.00909e-10	-1.54796
43261288	chr2:43261288:A:G	4.11329e-19	-7.00909e-10	-1.0424
43261334	chr2:43261334:C:T	1.72674e-19	-2.1875	0.277116
43261420	chr2:43261420:C:T	2.81429e-19	-7.00909e-10	-1.42191
43262174	chr2:43262174:T:C	3.2099e-20	-2.03978	-1.55318
43262364	chr2:43262364:C:A	2.518e-19	-7.00909e-10	-1.53315
43262381	chr2:43262381:G:A	3.42793e-19	-7.00909e-10	-1.22466
43262466	chr2:43262466:A:G	3.42345e-19	-7.00909e-10	-1.22597
43262595	chr2:43262595:G:T	2.52038e-19	-7.00909e-10	-1.53221
43263386	chr2:43263386:G:A	2.52664e-19	-7.00909e-10	-1.52973
43263440	chr2:43263440:G:A	1.80156e-19	-1.86797	-1.08457e-09
43263480	chr2:43263480:A:T	7.04677e-20	-1.27664	-1.53
43263617	chr2:43263617:C:T	2.92313e-19	-7.00909e-10	-1.38397
43263725	chr2:43263725:C:T	2.06046e-19	-2.18744	0.453745
43263764	chr2:43263764:G:A	2.46362e-19	-7.00909e-10	-1.55499
43263897	chr2:43263897:A:AC	2.94217e-19	-7.00909e-10	-1.37748
43263919	chr2:43263919:C:G	1.9622e-19	-1.78256	-1.08457e-09
43264442	chr2:43264442:C:T	5.68357e-19	-7.00909e-10	-0.719041
43264444	chr2:43264444:C:T	2.74216e-19	-7.00909e-10	-1.44788
43264540	chr2:43264540:C:A	1.68398e-19	-2.18532	0.249862
43266040	chr2:43266040:A:G	1.31432e-19	-2.1833	-1.08457e-09
43266604	chr2:43266604:A:G	2.76857e-19	-7.00909e-10	-1.43829
43267038	chr2:43267038:T:C	1.14629e-19	-2.18886	-0.131235
43267605	chr2:43267605:T:C	2.49857e-19	-7.00909e-10	-1.5409
43267727	chr2:43267727:C:CACCA	3.04135e-19	-7.00909e-10	-1.34432
43267851	chr2:43267851:A:C	4.04657e-19	-7.00909e-10	-1.05875
43267870	chr2:43267870:C:T	2.51559e-19	-7.00909e-10	-1.53412
43268715	chr2:43268715:A:T	4.98998e-19	-7.00909e-10	-0.84919
43269745	chr2:43269745:A:C	2.49064e-19	-7.00909e-10	-1.54408
43269847	chr2:43269847:C:T	1.44758e-19	-1.98118	-0.105553
43270170	chr2:43270170:G:A	2.5287e-19	-7.00909e-10	-1.52892
43270910	chr2:43270910:G:C	2.79171e-19	-7.00909e-10	-1.42997
43271021	chr2:43271021:C:T	1.69264e-19	-1.93033	-1.08457e-09
43271939	chr2:43271939:G:C	2.36991e-19	-7.00909e-10	-1.59377
43272019	chr2:43272019:T:C	3.35213e-19	-7.00909e-10	-1.24703
43272170	chr2:43272170:G:A	2.36988e-19	-7.00909e-10	-1.59378
43272242	chr2:43272242:G:C	4.24631e-19	-7.00909e-10	-1.01057
43272474	chr2:43272474:T:C	5.88043e-19	-7.00909e-10	-0.684991
43272530	chr2:43272530:A:G	4.06626e-19	-7.00909e-10	-1.0539
43272579	chr2:43272579:G:A	2.78419e-19	-7.00909e-10	-1.43266
43273123	chr2:43273123:T:C	9.70373e-20	-2.17874	-0.30796
43273142	chr2:43273142:A:G	7.52983e-20	-2.06436	-0.675971
43273144	chr2:43273144:G:T	3.22307e-19	-7.00909e-10	-1.28629
43273193	chr2:43273193:G:A	2.55161e-19	-7.00909e-10	-1.5199
43273665	chr2:43273665:A:G	8.70299e-20	-2.12732	-0.468216
43274055	chr2:43274055:C:T	7.45879e-19	-7.00909e-10	-0.447229
43274446	chr2:43274446:T:C	8.4145e-20	-1.62121	-1.00804
43274547	chr2:43274547:G:A	3.65136e-20	-2.17198	-1.29213
43274637	chr2:43274637:G:A	2.89675e-19	-7.00909e-10	-1.39303
43274663	chr2:43274663:G:A	2.1966e-19	-0.652954	-1.01676
43274831	chr2:43274831:C:T	2.26461e-19	-0.617037	-1.02218
43275056	chr2:43275056:G:A	5.51226e-20	-2.03874	-1.01349
43275289	chr2:43275289:G:C	3.28841e-19	-7.00909e-10	-1.26622
43275298	chr2:43275298:C:T	1.78998e-19	-1.87442	-1.08457e-09
43275387	chr2:43275387:C:T	3.36233e-19	-7.00909e-10	-1.24399
43275472	chr2:43275472:T:C	2.40393e-19	-7.00909e-10	-1.57952
43275886	chr2:43275886:G:A	1.49241e-19	-2.05623	-1.08457e-09
43275940	chr2:43275940:C:T	3.30782e-20	-2.07333	-1.48959
43276588	chr2:43276588:T:C	3.37304e-19	-7.00909e-10	-1.24081
43276644	chr2:43276644:G:T	2.38443e-19	-7.00909e-10	-1.58766
43276772	chr2:43276772:CT:C	3.17193e-19	-7.00909e-10	-1.30228
43277327	chr2:43277327:C:T	3.28141e-19	-7.00909e-10	-1.26835
43277633	chr2:43277633:TTG:T	3.29908e-20	-2.00979	-1.55577
43277898	chr2:43277898:T:C	2.1006e-18	-7.00909e-10	0.588186
43277919	chr2:43277919:C:T	5.64539e-20	-2.18802	-0.840347
43278076	chr2:43278076:G:A	6.19863e-20	-2.18895	-0.745924
43278091	chr2:43278091:C:T	7.21291e-19	-0.480749	-1.08457e-09
43278243	chr2:43278243:C:T	1.69235e-19	-1.9305	-1.08457e-09
43278364	chr2:43278364:T:C	3.16503e-19	-7.00909e-10	-1.30446
43278917	chr2:43278917:T:G	5.3481e-20	-1.92467	-1.15779
43280107	chr2:43280107:G:A	4.12051e-19	-7.00909e-10	-1.04064
43280575	chr2:43280575:T:A	2.40414e-19	-7.00909e-10	-1.57943
43280631	chr2:43280631:C:T	4.53328e-19	-7.00909e-10	-0.945176
43280803	chr2:43280803:T:C	6.53572e-19	-7.00909e-10	-0.579339
43281066	chr2:43281066:G:A	1.67238e-19	-0.847667	-1.0947
43281380	chr2:43281380:T:C	3.78028e-19	-1.12682	-1.08457e-09
43281699	chr2:43281699:A:T	1.32245e-19	-2.17713	-1.08457e-09
43281752	chr2:43281752:T:C	2.98037e-19	-7.00909e-10	-1.36457
43281854	chr2:43281854:C:T	8.53281e-20	-2.17107	-0.44422
43281876	chr2:43281876:T:C	2.74128e-19	-7.00909e-10	-1.4482
43282022	chr2:43282022:G:A	3.2129e-20	-2.14195	-1.45008
43282337	chr2:43282337:A:C	3.4432e-20	-1.99216	-1.53065
43282478	chr2:43282478:A:G	9.42333e-20	-1.0194	-1.49662
43282656	chr2:43282656:A:C	3.02825e-19	-7.00909e-10	-1.34864
43282958	chr2:43282958:T:C	1.40954e-19	-2.18663	0.0732714
43283671	chr2:43283671:C:T	5.86944e-19	-7.00909e-10	-0.686863
43283741	chr2:43283741:T:C	4.12354e-19	-7.00909e-10	-1.03991
43284151	chr2:43284151:C:T	3.34256e-20	-2.00061	-1.55186
43284196	chr2:43284196:C:T	3.10502e-19	-7.00909e-10	-1.3236
43284348	chr2:43284348:G:A	5.0329e-19	-0.840624	-1.08457e-09
43284414	chr2:43284414:C:T	1.33043e-19	-1.9503	-0.220823
43284424	chr2:43284424:C:G	2.44234e-19	-7.00909e-10	-1.56366
43284619	chr2:43284619:C:T	2.92919e-19	-7.00909e-10	-1.38189
43284763	chr2:43284763:G:A	2.50122e-19	-7.00909e-10	-1.53984
43284963	chr2:43284963:T:C	2.46558e-19	-7.00909e-10	-1.55419
43285625	chr2:43285625:G:A	1.44805e-19	-2.0864	-1.08457e-09
43285721	chr2:43285721:T:C	3.46434e-20	-2.00859	-1.5081
43286089	chr2:43286089:C:T	2.59275e-19	-7.00909e-10	-1.5039
43286583	chr2:43286583:A:G	2.21698e-19	-1.71956	0.0590853
43286897	chr2:43286897:G:A	2.85572e-19	-1.06703	-0.34027
43287087	chr2:43287087:G:A	4.22418e-20	-2.03155	-1.28683
43287442	chr2:43287442:G:T	4.35888e-20	-2.03178	-1.25522
43287559	chr2:43287559:A:C	2.4261e-19	-7.00909e-10	-1.57034
43287592	chr2:43287592:C:T	3.16947e-19	-7.00909e-10	-1.30306
43288288	chr2:43288288:C:T	2.13196e-19	-0.187548	-1.51203
43289007	chr2:43289007:G:A	1.42401e-19	-0.827501	-1.27564
43289191	chr2:43289191:T:C	2.03421e-19	-0.462354	-1.28416
43289255	chr2:43289255:G:A	2.50364e-19	-7.00909e-10	-1.53888
43289390	chr2:43289390:T:C	2.48864e-19	-7.00909e-10	-1.54488
43289486	chr2:43289486:G:A	1.30852e-19	-2.18772	-1.08457e-09
43289860	chr2:43289860:C:T	2.71093e-19	-7.00909e-10	-1.45933
43289983	chr2:43289983:T:G	3.34298e-19	-7.00909e-10	-1.24976
43290159	chr2:43290159:A:G	2.76545e-19	-7.00909e-10	-1.43942
43290172	chr2:43290172:C:T	1.48209e-19	-2.06317	-1.08457e-09
43290199	chr2:43290199:T:C	2.74363e-20	-2.1807	-1.56923
43290501	chr2:43290501:T:A	2.43269e-19	-7.00909e-10	-1.56762
43290522	chr2:43290522:C:T	3.72743e-19	-7.00909e-10	-1.1409
43290830	chr2:43290830:T:C	4.37445e-20	-2.03283	-1.2506
43290918	chr2:43290918:C:T	3.502e-20	-2.00885	-1.49702
43291122	chr2:43291122:G:A	3.48506e-20	-1.99049	-1.52023
43291175	chr2:43291175:C:T	5.29712e-19	-7.00909e-10	-0.789458
43291228	chr2:43291228:T:A	2.6309e-19	-7.00909e-10	-1.48929
43291704	chr2:43291704:A:G	3.88704e-19	-7.00909e-10	-1.09897
43291793	chr2:43291793:AC:A	2.31836e-19	-1.61576	-1.08457e-09
43292079	chr2:43292079:T:G	5.83072e-19	-7.00909e-10	-0.693481
43293863	chr2:43293863:T:G	3.6063e-19	-7.00909e-10	-1.17394
43294028	chr2:43294028:G:A	9.71614e-20	-2.14803	-0.33739
43294374	chr2:43294374:A:G	1.3513e-19	-2.15555	-1.08457e-09
43294925	chr2:43294925:C:T	4.39251e-19	-7.00909e-10	-0.97672
43295301	chr2:43295301:C:G	2.4777e-19	-7.00909e-10	-1.54929
43295724	chr2:43295724:CAG:C	1.36616e-19	-2.18857	0.0439544
43296060	chr2:43296060:C:T	3.9838e-19	-7.00909e-10	-1.07439
43296240	chr2:43296240:A:G	1.4803e-19	-2.1882	0.123823
43296327	chr2:43296327:G:C	5.17595e-20	-2.15577	-0.959414
43296557	chr2:43296557:G:T	1.53438e-19	-2.18896	0.160463
43296951	chr2:43296951:C:T	7.14626e-19	-7.00909e-10	-0.490033
43298731	chr2:43298731:C:G	2.73413e-19	-7.00909e-10	-1.45081
43299046	chr2:43299046:A:C	1.88872e-19	-1.82072	-1.08457e-09
43299247	chr2:43299247:A:T	7.40659e-20	-2.15057	-0.606263
43299488	chr2:43299488:G:A	3.99704e-20	-2.03173	-1.34192
43299635	chr2:43299635:C:T	1.98138e-19	-1.77283	-1.08457e-09
43299651	chr2:43299651:ACT:A	2.62061e-19	-7.00909e-10	-1.49321
43299671	chr2:43299671:A:C	3.13989e-19	-7.00909e-10	-1.31243
43299977	chr2:43299977:G:A	2.68326e-19	-7.00909e-10	-1.46959
43300350	chr2:43300350:G:A	6.39895e-19	-0.600488	-1.08457e-09
43300597	chr2:43300597:A:T	6.1595e-20	-2.18821	-0.753001
43300805	chr2:43300805:CTGTT:C	2.48642e-19	-7.00909e-10	-1.54578
43300918	chr2:43300918:C:A	3.15708e-19	-2.17328	0.866305
43301443	chr2:43301443:G:C	3.24745e-19	-7.00909e-10	-1.27875
43302707	chr2:43302707:G:GA	3.62239e-19	-7.00909e-10	-1.16949
43302923	chr2:43302923:A:C	4.72282e-18	-7.00909e-10	1.39837
43302986	chr2:43302986:G:C	4.33442e-19	-7.00909e-10	-0.990033
43303000	chr2:43303000:T:C	3.38866e-20	-2.0422	-1.49657
43303102	chr2:43303102:G:C	3.21586e-20	-2.1029	-1.48821
43303178	chr2:43303178:G:A	2.87119e-19	-7.00909e-10	-1.40189
43303279	chr2:43303279:A:T	2.92077e-19	-7.00909e-10	-1.38477
43303285	chr2:43303285:G:C	2.91591e-19	-7.00909e-10	-1.38644
43303312	chr2:43303312:T:C	6.05378e-19	-7.00909e-10	-0.655938
43303913	chr2:43303913:T:A	5.59998e-20	-2.18556	-0.850885
43303917	chr2:43303917:C:G	5.91146e-19	-7.00909e-10	-0.679728
43304325	chr2:43304325:C:A	3.13471e-19	-7.00909e-10	-1.31409
43304741	chr2:43304741:G:A	2.55638e-19	-7.00909e-10	-1.51803
43304967	chr2:43304967:C:T	6.44195e-20	-2.14171	-0.754666
43305163	chr2:43305163:C:T	1.1516e-19	-0.920229	-1.39524
43305212	chr2:43305212:CAACAAT:C	3.4555e-20	-2.00582	-1.51342
43305472	chr2:43305472:C:T	6.09695e-20	-2.14321	-0.808205
43305641	chr2:43305641:A:C	1.06301e-19	-2.18104	-0.214471
43306075	chr2:43306075:G:A	5.2673e-19	0.596225	-1.39133
43306099	chr2:43306099:GTC:G	2.80315e-19	-7.00909e-10	-1.42588
43306461	chr2:43306461:C:T	2.80026e-19	-7.00909e-10	-1.42691
43306628	chr2:43306628:G:A	3.13373e-19	-7.00909e-10	-1.3144
43306719	chr2:43306719:G:C	3.88983e-19	-7.00909e-10	-1.09826
43307069	chr2:43307069:C:T	2.86941e-20	-2.11404	-1.59107
43307376	chr2:43307376:T:C	3.54822e-19	-7.00909e-10	-1.19018
43307734	chr2:43307734:TTAAAGAA:T	3.06669e-19	-7.00909e-10	-1.33602
43308762	chr2:43308762:A:C	4.12083e-20	-2.18884	-1.15431
43308850	chr2:43308850:T:C	2.3721e-19	-7.00909e-10	-1.59285
43308932	chr2:43308932:G:C	3.28075e-19	-7.00909e-10	-1.26855
43309043	chr2:43309043:G:T	3.71848e-19	-7.00909e-10	-1.14331
43309218	chr2:43309218:C:A	2.56548e-19	-7.00909e-10	-1.51447
43309246	chr2:43309246:T:C	1.3395e-19	-2.16432	-1.08457e-09
43309548	chr2:43309548:C:T	2.0257e-19	-1.75071	-1.08457e-09
43309706	chr2:43309706:G:A	1.37653e-19	-2.13705	-1.08457e-09
43310572	chr2:43310572:C:A	1.23255e-18	1.36436	-1.30931
43310753	chr2:43310753:T:C	1.4517e-19	-2.15544	0.0715538
43310933	chr2:43310933:T:C	2.55965e-19	-7.00909e-10	-1.51675
43311013	chr2:43311013:C:A	2.46184e-19	-7.00909e-10	-1.55571
43311038	chr2:43311038:T:C	3.94825e-19	-7.00909e-10	-1.08335
43311358	chr2:43311358:T:C	2.38005e-19	-7.00909e-10	-1.5895
43311496	chr2:43311496:C:T	1.35917e-19	-2.14975	-1.08457e-09
43312562	chr2:43312562:C:T	1.38203e-19	-2.13307	-1.08457e-09
43312986	chr2:43312986:T:G	9.26591e-20	-1.22491	-1.30796
43313271	chr2:43313271:C:T	3.41282e-19	-7.00909e-10	-1.22908
43313437	chr2:43313437:G:A	2.01843e-19	-1.7543	-1.08457e-09
43313892	chr2:43313892:G:C	4.41459e-19	-7.00909e-10	-0.971707
43313932	chr2:43313932:C:T	2.24312e-19	-1.64875	-1.08457e-09
43314247	chr2:43314247:G:A	2.5606e-19	-0.201196	-1.31518
43314273	chr2:43314273:A:G	6.05066e-20	-2.08999	-0.869045
43314661	chr2:43314661:T:C	6.01348e-19	-7.00909e-10	-0.662617
43315368	chr2:43315368:C:T	8.65224e-20	-1.20042	-1.40097
43315640	chr2:43315640:A:T	8.52846e-20	-2.18844	-0.427356
43316416	chr2:43316416:C:A	5.02584e-20	-1.61193	-1.53269
43316632	chr2:43316632:T:C	4.45852e-19	-7.00909e-10	-0.961805
43316875	chr2:43316875:C:T	5.94284e-20	-1.75986	-1.21716
43316953	chr2:43316953:A:G	7.44674e-20	-1.4798	-1.27163
43316978	chr2:43316978:C:T	6.08274e-20	-1.38424	-1.56951
43317113	chr2:43317113:A:T	2.36998e-19	-7.00909e-10	-1.59374
43317140	chr2:43317140:C:T	2.59193e-19	-7.00909e-10	-1.50422
43317189	chr2:43317189:A:G	4.64845e-20	-2.18633	-1.03635
43318079	chr2:43318079:G:A	1.59119e-19	-1.99214	-1.08457e-09
43318157	chr2:43318157:A:C	3.91539e-19	-7.00909e-10	-1.09171
43318162	chr2:43318162:C:T	1.70966e-19	-1.92033	-1.08457e-09
43318200	chr2:43318200:T:C	2.37687e-19	-7.00909e-10	-1.59083
43318507	chr2:43318507:A:G	2.39458e-19	-7.00909e-10	-1.58341
43318600	chr2:43318600:G:T	2.99734e-19	-7.00909e-10	-1.3589
43319011	chr2:43319011:T:C	2.88937e-19	-7.00909e-10	-1.39558
43319485	chr2:43319485:T:C	1.01216e-19	-2.18391	-0.260622
43319493	chr2:43319493:A:T	9.03081e-20	-2.1645	-0.394067
43319696	chr2:43319696:C:G	3.91067e-20	-2.17746	-1.21804
43319778	chr2:43319778:G:C	4.54287e-19	-7.00909e-10	-0.943063
43320989	chr2:43320989:G:A	1.24579e-19	-0.82225	-1.4146
43321519	chr2:43321519:T:C	2.56768e-19	-7.00909e-10	-1.51362
43321807	chr2:43321807:C:T	7.35046e-20	-1.24069	-1.52376
43322107	chr2:43322107:C:T	3.55529e-20	-2.18844	-1.30233
43322259	chr2:43322259:T:C	6.43775e-19	-7.00909e-10	-0.594443
43322299	chr2:43322299:A:T	4.82698e-20	-2.15594	-1.02904
43322384	chr2:43322384:T:G	4.22583e-20	-2.0296	-1.28839
43322830	chr2:43322830:C:T	1.27631e-19	-2.17469	-0.0379615
43323069	chr2:43323069:C:T	5.37685e-19	-7.00909e-10	-0.774519
43323336	chr2:43323336:G:A	5.10165e-19	-7.00909e-10	-0.827057
43324403	chr2:43324403:C:T	6.75998e-19	-7.00909e-10	-0.545601
43324723	chr2:43324723:T:C	2.52386e-19	-7.00909e-10	-1.53083
43324754	chr2:43324754:A:G	2.69249e-19	-7.00909e-10	-1.46616
43325321	chr2:43325321:G:C	1.13414e-19	-2.15185	-0.178902
43325476	chr2:43325476:T:G	2.39032e-19	-7.00909e-10	-1.5852
43326150	chr2:43326150:G:A	2.66597e-19	-7.00909e-10	-1.47605
43326182	chr2:43326182:A:C	5.41564e-20	-2.18693	-0.882983
43326451	chr2:43326451:G:C	5.52276e-19	-7.00909e-10	-0.747744
43326810	chr2:43326810:T:C	3.75435e-19	0.369267	-1.50297
43326864	chr2:43326864:C:T	3.21465e-19	-7.00909e-10	-1.2889
43327258	chr2:43327258:T:A	5.23349e-20	-2.18698	-0.917143
43327815	chr2:43327815:C:T	3.84754e-19	-7.00909e-10	-1.10919
43327833	chr2:43327833:C:A	4.76256e-20	-2.18267	-1.01575
43327851	chr2:43327851:C:T	2.75124e-19	-7.00909e-10	-1.44457
43327872	chr2:43327872:C:T	2.9152e-19	-7.00909e-10	-1.38668
43328010	chr2:43328010:A:G	3.73527e-20	-1.84833	-1.59306
43328092	chr2:43328092:C:T	4.09609e-19	-7.00909e-10	-1.04659
43328193	chr2:43328193:G:C	2.37338e-19	-7.00909e-10	-1.59231
43328666	chr2:43328666:G:T	5.18816e-20	-2.18901	-0.923819
43328791	chr2:43328791:G:A	1.42551e-19	-2.10209	-1.08457e-09
43329118	chr2:43329118:C:G	6.89098e-19	-7.00909e-10	-0.526408
43329284	chr2:43329284:A:G	2.72648e-19	-7.00909e-10	-1.45361
43329436	chr2:43329436:C:T	1.05037e-19	-2.1832	-0.22428
43329531	chr2:43329531:T:C	5.73754e-19	-7.00909e-10	-0.709591
43329917	chr2:43329917:C:T	2.89637e-19	-7.00909e-10	-1.39316
43330321	chr2:43330321:A:C	1.6564e-18	-7.00909e-10	0.350609
43330380	chr2:43330380:TAGG:T	3.85362e-19	-7.00909e-10	-1.10761
43330458	chr2:43330458:G:C	1.34495e-19	-2.18875	0.028483
43330561	chr2:43330561:C:T	1.46204e-18	-7.00909e-10	0.2258
43330662	chr2:43330662:T:C	2.70132e-19	-7.00909e-10	-1.46288
43331604	chr2:43331604:C:T	7.36579e-20	-2.1223	-0.640063
43332324	chr2:43332324:C:G	3.80268e-19	-7.00909e-10	-1.12092
43332783	chr2:43332783:A:C	2.55719e-19	-7.00909e-10	-1.51771
43332954	chr2:43332954:T:C	2.37304e-19	-7.00909e-10	-1.59245
43333451	chr2:43333451:T:G	1.45067e-19	-2.0846	-1.08457e-09
43333486	chr2:43333486:T:C	4.9171e-19	-7.00909e-10	-0.863903
43333754	chr2:43333754:C:T	7.76231e-19	-7.00909e-10	-0.407342
43333984	chr2:43333984:T:C	2.36969e-19	-7.00909e-10	-1.59386
43334022	chr2:43334022:C:A	2.293e-18	1.84759	-1.17177
43334075	chr2:43334075:C:T	4.76643e-19	-7.00909e-10	-0.895023
43334162	chr2:43334162:C:A	2.82009e-19	-7.00909e-10	-1.41985
43334280	chr2:43334280:C:T	1.61277e-19	-0.444021	-1.53465
43334632	chr2:43334632:A:G	3.2571e-18	2.60755	-1.58075
43334641	chr2:43334641:G:A	3.30106e-18	2.41911	-1.3789
43334644	chr2:43334644:G:A	2.47653e-19	-7.00909e-10	-1.54976
43334676	chr2:43334676:C:G	1.30516e-17	3.12023	-0.705357
43334707	chr2:43334707:G:A	2.4812e-19	-7.00909e-10	-1.54788
43334736	chr2:43334736:C:G	2.64413e-19	-7.00909e-10	-1.48428
43334850	chr2:43334850:C:T	4.03047e-20	-2.16532	-1.2
43334861	chr2:43334861:T:C	4.19307e-20	-2.15858	-1.16719
43335045	chr2:43335045:A:T	2.66177e-19	-7.00909e-10	-1.47763
43335091	chr2:43335091:C:T	4.24516e-20	-2.14768	-1.16574
43335174	chr2:43335174:C:G	2.72545e-19	-7.00909e-10	-1.45399
43335340	chr2:43335340:A:T	3.97107e-20	-2.13812	-1.24205
43335356	chr2:43335356:AG:A	6.22307e-19	-7.00909e-10	-0.628358
43335660	chr2:43335660:T:G	9.41326e-20	-1.14921	-1.36788
43335975	chr2:43335975:C:T	7.32446e-19	1.07801	-1.54341
43336014	chr2:43336014:G:A	1.60423e-19	-1.98398	-1.08457e-09
43336216	chr2:43336216:G:T	9.67345e-20	-2.09514	-0.394681
43337347	chr2:43337347:T:C	4.80602e-20	-1.8881	-1.30124
43337608	chr2:43337608:C:T	2.68963e-19	-7.00909e-10	-1.46722
43337878	chr2:43337878:T:G	2.53037e-19	-7.00909e-10	-1.52826
43339007	chr2:43339007:A:G	4.67383e-20	-2.17127	-1.04596
43339283	chr2:43339283:A:G	4.22092e-19	-7.00909e-10	-1.01657
43339292	chr2:43339292:T:C	2.66031e-19	-7.00909e-10	-1.47818
43339599	chr2:43339599:C:A	8.78238e-20	-2.08404	-0.502422
43339802	chr2:43339802:C:T	3.81867e-20	-2.17463	-1.24468
43339851	chr2:43339851:T:C	5.09133e-20	-2.11492	-1.01674
43340079	chr2:43340079:T:C	4.91436e-20	-2.17511	-0.99194
43340214	chr2:43340214:C:T	2.36972e-19	-7.00909e-10	-1.59385
43341471	chr2:43341471:T:C	1.88006e-19	-1.82532	-1.08457e-09
43341636	chr2:43341636:G:T	2.71212e-19	-7.00909e-10	-1.45889
43342028	chr2:43342028:T:C	2.37153e-19	-7.00909e-10	-1.59309
43342544	chr2:43342544:T:C	2.51682e-19	-7.00909e-10	-1.53362
43342589	chr2:43342589:C:T	5.20964e-20	-2.17162	-0.937079
43342646	chr2:43342646:A:T	2.40844e-19	-7.00909e-10	-1.57764
43343092	chr2:43343092:A:C	2.57824e-19	-7.00909e-10	-1.50952
43343443	chr2:43343443:G:A	2.45921e-19	-7.00909e-10	-1.55678
43344208	chr2:43344208:G:A	3.04708e-19	-7.00909e-10	-1.34244
43344908	chr2:43344908:A:G	5.59341e-20	-2.17111	-0.86651
43346191	chr2:43346191:AG:A	3.22631e-19	-7.00909e-10	-1.28528
43346531	chr2:43346531:C:T	3.38762e-20	-2.18908	-1.35
43346911	chr2:43346911:G:T	3.22689e-19	-7.00909e-10	-1.2851
43347180	chr2:43347180:C:T	5.14702e-19	-7.00909e-10	-0.818203
43347242	chr2:43347242:A:G	3.60828e-19	-7.00909e-10	-1.17339
43347318	chr2:43347318:T:C	2.41078e-19	-7.00909e-10	-1.57667
43347876	chr2:43347876:A:G	5.94227e-19	-7.00909e-10	-0.67453
43348056	chr2:43348056:C:T	1.20571e-19	-2.1577	-0.111852
43348452	chr2:43348452:A:C	2.38222e-19	-7.00909e-10	-1.58859
43349204	chr2:43349204:T:C	7.75801e-20	-2.18854	-0.52194
43349552	chr2:43349552:G:A	2.4198e-19	-1.531	-0.0419391
43349556	chr2:43349556:A:C	3.10459e-19	-7.00909e-10	-1.32374
43349858	chr2:43349858:G:A	5.47832e-20	-1.48411	-1.57429
43350476	chr2:43350476:G:A	8.32804e-20	-1.0579	-1.58168
43351524	chr2:43351524:T:C	3.13087e-19	-7.00909e-10	-1.31531
43351672	chr2:43351672:A:G	8.6269e-19	-7.00909e-10	-0.301736
43351911	chr2:43351911:C:T	3.52879e-19	-7.00909e-10	-1.19567
43351966	chr2:43351966:G:C	2.5569e-19	-7.00909e-10	-1.51783
43352708	chr2:43352708:G:A	3.49361e-19	-7.00909e-10	-1.20569
43353217	chr2:43353217:T:C	5.04674e-19	-7.00909e-10	-0.837879
43353548	chr2:43353548:T:G	1.36211e-19	-2.14759	-1.08457e-09
43353954	chr2:43353954:A:G	4.19474e-19	-1.02279	-1.08457e-09
43354180	chr2:43354180:T:C	2.66737e-19	-7.00909e-10	-1.47553
43354935	chr2:43354935:C:G	6.91448e-20	-1.23264	-1.59295
43354964	chr2:43354964:A:T	2.9634e-20	-2.17046	-1.50241
43355130	chr2:43355130:T:C	2.78019e-19	-7.00909e-10	-1.4341
43355612	chr2:43355612:T:C	2.38675e-19	-7.00909e-10	-1.58669
43355787	chr2:43355787:A:G	2.62894e-19	-7.00909e-10	-1.49004
43355915	chr2:43355915:T:A	1.02255e-18	-0.131736	-1.08457e-09
43355953	chr2:43355953:G:C	2.48316e-19	-7.00909e-10	-1.54709
43356779	chr2:43356779:A:G	4.19457e-19	-7.00909e-10	-1.02283
43356897	chr2:43356897:G:T	2.91579e-20	-2.18447	-1.5046
43356982	chr2:43356982:T:C	1.82256e-19	-1.85638	-1.08457e-09
43357181	chr2:43357181:T:C	6.60759e-20	-2.15898	-0.712006
43357783	chr2:43357783:T:C	4.83513e-19	-7.00909e-10	-0.880714
43357833	chr2:43357833:A:C	5.60619e-20	-2.18672	-0.848613
43358221	chr2:43358221:C:A	3.67948e-19	-7.00909e-10	-1.15385
43358387	chr2:43358387:TCTC:T	1.48769e-19	-2.0594	-1.08457e-09
43358960	chr2:43358960:A:C	4.28461e-19	-7.00909e-10	-1.00159
43359262	chr2:43359262:T:G	4.36154e-19	-7.00909e-10	-0.983796
43359365	chr2:43359365:G:A	3.10125e-19	-7.00909e-10	-1.32481
43359466	chr2:43359466:G:A	2.76253e-19	-7.00909e-10	-1.44047
43359661	chr2:43359661:T:C	8.1759e-19	-7.00909e-10	-0.35543
43360052	chr2:43360052:T:G	2.81568e-19	-7.00909e-10	-1.42142
43360268	chr2:43360268:C:T	1.35558e-19	-2.1524	-1.08457e-09
43360365	chr2:43360365:C:T	7.20232e-20	-1.74416	-1.04065
43360611	chr2:43360611:T:A	2.69002e-19	-7.00909e-10	-1.46707
43361163	chr2:43361163:T:C	3.19581e-20	-2.17455	-1.42282
43361229	chr2:43361229:G:C	4.32718e-20	-2.18514	-1.10915
43361231	chr2:43361231:A:G	4.33327e-20	-2.18374	-1.10915
43361267	chr2:43361267:G:C	1.60042e-18	-7.00909e-10	0.31623
43361690	chr2:43361690:C:T	1.24839e-18	0.0678159	-1.08457e-09
43361925	chr2:43361925:A:T	4.14116e-20	-2.17091	-1.16732
43361955	chr2:43361955:T:C	2.73136e-18	-7.00909e-10	0.850763
43362282	chr2:43362282:G:A	1.74522e-19	-1.89974	-1.08457e-09
43363190	chr2:43363190:C:T	2.98315e-19	0.108073	-1.47171
43363760	chr2:43363760:G:A	3.31198e-20	-2.15938	-1.40228
43363817	chr2:43363817:C:T	4.51735e-19	-7.00909e-10	-0.948696
43364079	chr2:43364079:A:T	7.11644e-20	-2.09521	-0.701585
43364434	chr2:43364434:GC:G	2.5578e-19	-7.00909e-10	-1.51747
43364799	chr2:43364799:G:C	1.65743e-19	-1.95136	-1.08457e-09
43365617	chr2:43365617:T:C	3.08933e-20	-2.18486	-1.44639
43365802	chr2:43365802:G:C	2.61268e-19	-7.00909e-10	-1.49625
43365861	chr2:43365861:A:G	3.88837e-20	-2.18032	-1.2209
43366603	chr2:43366603:T:C	5.57182e-19	-7.00909e-10	-0.7389
43366952	chr2:43366952:C:T	3.24097e-20	-2.18841	-1.39493
43367011	chr2:43367011:A:G	1.30915e-19	-2.18725	-1.08457e-09
43367344	chr2:43367344:A:T	2.77564e-20	-2.18906	-1.54926
43367632	chr2:43367632:G:A	2.98953e-20	-2.1889	-1.47518
43367792	chr2:43367792:C:T	2.76665e-20	-2.16746	-1.57411
43368263	chr2:43368263:G:T	1.30676e-19	-2.18907	-1.08457e-09
43368321	chr2:43368321:T:C	7.16759e-20	-2.1881	-0.601542
43369607	chr2:43369607:T:G	3.11604e-20	-2.16287	-1.45977
43369621	chr2:43369621:C:A	4.02913e-19	-7.00909e-10	-1.06307
43369695	chr2:43369695:C:T	2.77251e-19	-7.00909e-10	-1.43687
43369936	chr2:43369936:G:T	3.03137e-19	-7.00909e-10	-1.34761
43369947	chr2:43369947:G:T	3.24345e-19	-7.00909e-10	-1.27998
43370003	chr2:43370003:C:T	2.75523e-20	-2.18649	-1.55922
43370282	chr2:43370282:T:C	3.01643e-19	-7.00909e-10	-1.35255
43370915	chr2:43370915:T:C	8.10529e-19	-7.00909e-10	-0.364105
43371021	chr2:43371021:A:G	2.67235e-20	-2.18535	-1.59089
43371152	chr2:43371152:T:A	5.29149e-20	-2.00576	-1.08735
43372113	chr2:43372113:G:A	1.20393e-19	-1.63798	-0.633051
43372876	chr2:43372876:G:A	2.39914e-19	-7.00909e-10	-1.58151
43373258	chr2:43373258:T:A	3.35438e-19	-7.00909e-10	-1.24635
43373582	chr2:43373582:T:A	2.79001e-20	-2.18851	-1.54465
43373762	chr2:43373762:G:A	3.25579e-19	-7.00909e-10	-1.27619
43373849	chr2:43373849:G:A	3.29824e-19	-7.00909e-10	-1.26323
43373993	chr2:43373993:A:C	3.83048e-19	-7.00909e-10	-1.11363
43374178	chr2:43374178:C:T	2.65537e-20	-2.18876	-1.59387
43374705	chr2:43374705:A:G	2.38045e-19	-7.00909e-10	-1.58933
43375127	chr2:43375127:G:C	2.92127e-19	-7.00909e-10	-1.3846
43375276	chr2:43375276:A:T	2.70335e-20	-2.17221	-1.59251
43375321	chr2:43375321:A:G	7.82526e-20	-2.15712	-0.54473
43375440	chr2:43375440:C:A	5.17482e-19	-7.00909e-10	-0.812818
43375755	chr2:43375755:C:T	5.03176e-20	-2.09121	-1.05222
43375793	chr2:43375793:T:G	2.80461e-20	-2.18626	-1.54169
43375831	chr2:43375831:G:A	4.68382e-19	-7.00909e-10	-0.912507
43376228	chr2:43376228:C:G	2.83118e-20	-2.17622	-1.54229
43376259	chr2:43376259:T:A	1.60042e-18	-7.00909e-10	0.31623
43376664	chr2:43376664:A:T	8.4431e-19	-7.00909e-10	-0.323272
43377602	chr2:43377602:G:A	2.83837e-20	-2.18871	-1.52727
43377835	chr2:43377835:C:T	1.97296e-19	-1.72726	-0.0498282
43378079	chr2:43378079:T:C	1.07672e-18	-0.08012	-1.08457e-09
43378213	chr2:43378213:C:T	2.60101e-19	-7.00909e-10	-1.50072
43378687	chr2:43378687:C:A	2.82401e-20	-2.18793	-1.53312
43378785	chr2:43378785:T:C	2.15948e-19	-1.73593	0.0491801
43378953	chr2:43378953:C:T	7.57997e-20	-2.13296	-0.600741
43378978	chr2:43378978:T:C	3.14306e-19	-7.00909e-10	-1.31142
43380676	chr2:43380676:C:T	6.24142e-20	-1.69886	-1.22914
43381166	chr2:43381166:C:T	2.42457e-19	-7.00909e-10	-1.57097
43381763	chr2:43381763:G:A	8.77176e-20	-1.10078	-1.48689
43381861	chr2:43381861:G:C	3.36209e-19	-7.00909e-10	-1.24406
43382280	chr2:43382280:T:C	2.67464e-20	-2.18479	-1.59061
43382782	chr2:43382782:G:A	2.37503e-19	-7.00909e-10	-1.59161
43382888	chr2:43382888:C:T	3.08828e-20	-2.18416	-1.44743
43383514	chr2:43383514:T:A	2.46544e-19	-7.00909e-10	-1.55425
43383534	chr2:43383534:A:G	3.26563e-19	-7.00909e-10	-1.27317
43383621	chr2:43383621:G:A	1.49984e-19	-2.05126	-1.08457e-09
43384320	chr2:43384320:C:T	2.75733e-20	-2.15365	-1.59129
43384736	chr2:43384736:C:T	1.4421e-19	-2.09052	-1.08457e-09
43384832	chr2:43384832:TAAAC:T	2.40209e-19	-7.00909e-10	-1.58028
43385241	chr2:43385241:T:C	2.83355e-19	-7.00909e-10	-1.41509
43385459	chr2:43385459:T:C	3.46282e-19	-7.00909e-10	-1.21454
43385697	chr2:43385697:G:A	4.70525e-19	-7.00909e-10	-0.907942
43386443	chr2:43386443:C:G	1.60747e-19	-2.18754	0.205582
43386851	chr2:43386851:G:T	1.58326e-19	-1.37521	-0.62193
43387071	chr2:43387071:G:C	2.37111e-19	-2.03211	0.438848
43387584	chr2:43387584:C:T	2.53744e-19	-7.00909e-10	-1.52546
43387644	chr2:43387644:A:G	2.93189e-19	-7.00909e-10	-1.38097
43387735	chr2:43387735:G:A	4.47827e-19	-7.00909e-10	-0.957385
43388489	chr2:43388489:A:G	2.82292e-19	-7.00909e-10	-1.41885
43388869	chr2:43388869:T:G	4.82176e-20	-1.61308	-1.57299
43389671	chr2:43389671:T:C	1.2987e-19	-1.13524	-1.06002
43389673	chr2:43389673:A:G	6.49283e-20	-1.31012	-1.57839
43389689	chr2:43389689:A:G	2.51947e-19	-7.00909e-10	-1.53257
43389938	chr2:43389938:A:G	2.85195e-19	-7.00909e-10	-1.40862
43389939	chr2:43389939:T:C	1.58789e-19	-1.99421	-1.08457e-09
43390020	chr2:43390020:T:A	7.17551e-20	-1.23115	-1.55738
43390594	chr2:43390594:G:A	2.07581e-19	-2.17974	0.453469
43390646	chr2:43390646:A:G	2.80021e-19	-7.00909e-10	-1.42693
43390792	chr2:43390792:C:A	1.31897e-19	-2.17977	-1.08457e-09
43391470	chr2:43391470:G:A	1.32625e-19	-2.17426	-1.08457e-09
43391901	chr2:43391901:T:C	7.10946e-20	-1.23153	-1.56625
43392136	chr2:43392136:A:G	2.60609e-19	-7.00909e-10	-1.49877
43392216	chr2:43392216:T:C	8.19801e-20	-1.90562	-0.749696
43392384	chr2:43392384:T:C	3.0412e-19	-7.00909e-10	-1.34437
43392597	chr2:43392597:T:G	9.34951e-20	-1.86133	-0.662556
43393181	chr2:43393181:G:A	7.85867e-20	-1.17636	-1.52123
43393687	chr2:43393687:A:G	7.38531e-20	-1.22702	-1.5327
43394023	chr2:43394023:C:T	5.91795e-20	-1.39318	-1.58804
43394100	chr2:43394100:G:A	3.87026e-19	-1.1033	-1.08457e-09
43394168	chr2:43394168:G:A	1.34588e-19	-2.15957	-1.08457e-09
43394676	chr2:43394676:T:C	2.8188e-19	-7.00909e-10	-1.42031
43395107	chr2:43395107:G:A	2.40419e-19	-7.00909e-10	-1.57941
43395318	chr2:43395318:C:T	2.62251e-19	-7.00909e-10	-1.49249
43395342	chr2:43395342:G:C	1.47149e-17	-7.00909e-10	2.53483
43395929	chr2:43395929:G:A	5.49318e-20	-1.77165	-1.28405
43396002	chr2:43396002:C:G	4.56289e-19	-7.00909e-10	-0.938666
43396347	chr2:43396347:G:A	8.09764e-20	-1.07389	-1.59375
43396684	chr2:43396684:G:A	6.26041e-20	-2.07651	-0.848451
43396868	chr2:43396868:TA:T	6.47234e-19	-7.00909e-10	-0.589083
43396893	chr2:43396893:T:C	9.35889e-20	-0.999919	-1.52296
43397113	chr2:43397113:A:C	4.13426e-19	-2.18259	1.14528
43397529	chr2:43397529:T:C	5.35845e-19	-7.00909e-10	-0.777947
43397939	chr2:43397939:T:C	7.56604e-20	-1.24487	-1.49067
43398045	chr2:43398045:T:A	8.97413e-20	-1.03556	-1.5293
43398265	chr2:43398265:C:T	2.14742e-19	-1.99968	0.307325
43398303	chr2:43398303:C:T	2.41568e-19	-7.00909e-10	-1.57464
43398720	chr2:43398720:G:A	1.36032e-19	-2.1489	-1.08457e-09
43399053	chr2:43399053:T:C	4.57134e-19	-0.936815	-1.08457e-09
43399073	chr2:43399073:C:T	7.93634e-20	-1.10483	-1.58292
43399111	chr2:43399111:T:C	4.28907e-19	-7.00909e-10	-1.00055
43399382	chr2:43399382:T:C	9.3969e-20	-2.12595	-0.392875
43399529	chr2:43399529:G:T	1.07353e-19	-2.11621	-0.269454
43399602	chr2:43399602:G:A	3.51876e-19	-7.00909e-10	-1.19851
43400224	chr2:43400224:G:T	6.43056e-20	-1.3688	-1.52935
43400239	chr2:43400239:T:C	8.77874e-20	-1.05793	-1.52894
43400521	chr2:43400521:C:T	5.24462e-20	-1.52667	-1.57534
43400916	chr2:43400916:C:T	5.06179e-20	-1.57595	-1.56153
43401332	chr2:43401332:G:A	3.23012e-19	-7.00909e-10	-1.2841
43402621	chr2:43402621:G:A	1.67123e-19	-2.08514	0.142085
43402792	chr2:43402792:G:T	1.11498e-19	-2.11266	-0.235123
43402865	chr2:43402865:G:A	2.39451e-19	-7.00909e-10	-1.58344
43403083	chr2:43403083:T:C	3.64589e-20	-1.94939	-1.51622
43403296	chr2:43403296:A:G	3.70519e-19	-7.00909e-10	-1.14689
43403320	chr2:43403320:C:T	4.95683e-20	-1.65387	-1.50457
43403337	chr2:43403337:G:A	2.69269e-19	-7.00909e-10	-1.46608
43403341	chr2:43403341:A:G	5.34834e-20	-1.51813	-1.56429
43403354	chr2:43403354:T:C	4.78029e-20	-1.68879	-1.50592
43403518	chr2:43403518:C:T	3.94137e-20	-1.9034	-1.48428
43404467	chr2:43404467:A:G	2.66357e-19	-7.00909e-10	-1.47695
43404542	chr2:43404542:T:C	1.78232e-18	-7.00909e-10	0.42388
43404699	chr2:43404699:T:C	2.38173e-19	-7.00909e-10	-1.5888
43404772	chr2:43404772:ATCTGAGT:A	2.68464e-19	-7.00909e-10	-1.46907
43404956	chr2:43404956:C:A	2.4142e-19	-7.00909e-10	-1.57526
43405061	chr2:43405061:G:A	6.74918e-20	-1.56459	-1.2852
43405096	chr2:43405096:G:A	1.04766e-19	-1.3626	-1.04746
43405165	chr2:43405165:T:C	2.4375e-19	-7.00909e-10	-1.56565
43405811	chr2:43405811:C:T	4.87797e-20	-1.92595	-1.24852
43406129	chr2:43406129:T:C	2.81534e-19	-2.13372	0.712183
43406183	chr2:43406183:G:T	3.48053e-19	-7.00909e-10	-1.20944
43406510	chr2:43406510:A:C	2.40462e-19	-1.57923	-1.08457e-09
43406585	chr2:43406585:C:A	5.87052e-20	-1.49334	-1.49593
43406689	chr2:43406689:A:G	5.64996e-20	-1.53717	-1.49039
43406707	chr2:43406707:T:C	5.01358e-20	-1.55822	-1.58884
43406996	chr2:43406996:C:A	4.95064e-20	-1.66421	-1.49548
43407329	chr2:43407329:T:C	4.13133e-19	-1.42461	0.386583
43407488	chr2:43407488:C:T	2.37127e-19	-7.00909e-10	-1.59319
43407783	chr2:43407783:T:C	1.05743e-19	-0.845678	-1.5551
43407805	chr2:43407805:G:C	9.63465e-19	-7.00909e-10	-0.191255
43407937	chr2:43407937:G:C	5.94853e-20	-1.42489	-1.55117
43408004	chr2:43408004:G:A	3.9977e-20	-1.81422	-1.55927
43408610	chr2:43408610:C:T	2.4898e-19	-7.00909e-10	-1.54442
43410011	chr2:43410011:C:T	2.86972e-19	-7.00909e-10	-1.40241
43410335	chr2:43410335:T:C	1.03519e-19	-0.914503	-1.50754
43410875	chr2:43410875:T:A	2.6608e-19	-7.00909e-10	-1.478
43410948	chr2:43410948:G:T	5.14977e-19	-7.00909e-10	-0.817669
43411046	chr2:43411046:C:T	7.39819e-19	1.07711	-1.5325
43411699	chr2:43411699:A:C	3.77024e-19	-1.19518	0.0657029
43411749	chr2:43411749:T:C	3.38251e-19	-1.24324	0.00523628
43411808	chr2:43411808:T:C	7.78379e-19	1.1794	-1.58398
43412342	chr2:43412342:A:C	4.54277e-19	-7.00909e-10	-0.943085
43413064	chr2:43413064:G:A	4.94744e-20	-1.61005	-1.55029
43413428	chr2:43413428:A:G	3.1666e-19	-7.00909e-10	-1.30396
43414096	chr2:43414096:T:C	2.42954e-19	-7.00909e-10	-1.56892
43414488	chr2:43414488:A:G	8.40618e-20	-1.36887	-1.26137
43415534	chr2:43415534:A:G	2.37172e-19	-7.00909e-10	-1.59301
43415737	chr2:43415737:C:T	4.3773e-19	-7.00909e-10	-0.980189
43415767	chr2:43415767:G:C	3.9227e-18	-7.00909e-10	1.21274
43415866	chr2:43415866:C:T	8.37806e-20	-1.1747	-1.4589
43415893	chr2:43415893:TC:T	1.10749e-19	-1.27182	-1.08271
43415898	chr2:43415898:C:G	1.07926e-19	-1.30483	-1.07552
43416225	chr2:43416225:T:C	4.71977e-19	-7.00909e-10	-0.904861
43416339	chr2:43416339:GT:G	2.36967e-19	-7.00909e-10	-1.59387
43416415	chr2:43416415:T:C	2.62447e-19	-7.00909e-10	-1.49174
43416674	chr2:43416674:A:G	4.51125e-19	-7.00909e-10	-0.950047
43416726	chr2:43416726:C:A	1.39368e-19	-0.580767	-1.5439
43417417	chr2:43417417:C:T	1.80468e-18	1.24943	-0.81308
43418142	chr2:43418142:T:C	2.68168e-19	-7.00909e-10	-1.47018
43418635	chr2:43418635:CTA:C	2.43981e-19	-7.00909e-10	-1.5647
43418672	chr2:43418672:G:C	6.03529e-20	-1.39962	-1.56196
43418780	chr2:43418780:C:T	2.57024e-19	-7.00909e-10	-1.51262
43419000	chr2:43419000:A:G	5.08924e-20	-1.58989	-1.54219
43419029	chr2:43419029:T:A	6.26283e-20	-1.41681	-1.50776
43419470	chr2:43419470:T:C	1.017e-17	-7.00909e-10	2.16541
43419649	chr2:43419649:T:A	1.0961e-18	-7.00909e-10	-0.0622823
43420325	chr2:43420325:G:A	1.29017e-19	-1.44824	-0.75361
43420388	chr2:43420388:G:C	2.508e-19	-7.00909e-10	-1.53714
43420428	chr2:43420428:T:A	7.1208e-20	-1.53095	-1.26524
43421037	chr2:43421037:A:G	4.27199e-19	0.579206	-1.58375
43421700	chr2:43421700:G:C	3.41286e-19	-7.00909e-10	-1.22907
43421863	chr2:43421863:T:C	2.37445e-19	-7.00909e-10	-1.59186
43422089	chr2:43422089:C:T	9.41853e-20	-0.997699	-1.51883
43422265	chr2:43422265:T:A	5.07613e-19	-0.832073	-1.08457e-09
43422611	chr2:43422611:T:C	2.38839e-19	-7.00909e-10	-1.586
43422641	chr2:43422641:A:C	1.5327e-18	1.19046	-0.917466
43422781	chr2:43422781:A:G	5.10959e-19	-7.00909e-10	-0.825502
43422828	chr2:43422828:T:G	4.55757e-20	-2.18806	-1.05436
43423167	chr2:43423167:AGTCCTAT:A	8.46289e-20	-1.09445	-1.52907
43423274	chr2:43423274:G:C	1.0013e-19	-2.15486	-0.300458
43423389	chr2:43423389:T:C	9.51734e-18	-7.00909e-10	2.09908
43423396	chr2:43423396:C:G	5.13243e-20	-2.18805	-0.93558
43423456	chr2:43423456:G:A	4.21938e-19	-1.01693	-1.08457e-09
43423645	chr2:43423645:G:T	7.27924e-20	-1.20126	-1.57292
43423716	chr2:43423716:T:C	8.49804e-19	-7.00909e-10	-0.316786
43423843	chr2:43423843:C:A	3.00949e-19	-7.00909e-10	-1.35485
43424105	chr2:43424105:T:C	2.63179e-19	-7.00909e-10	-1.48896
43424481	chr2:43424481:C:T	2.37475e-19	-7.00909e-10	-1.59173
43424727	chr2:43424727:G:A	3.23243e-19	-7.00909e-10	-1.28339
43424856	chr2:43424856:G:A	5.77254e-19	-7.00909e-10	-0.703509
43424978	chr2:43424978:T:C	1.22629e-19	-1.5952	-0.657428
43425030	chr2:43425030:G:C	9.66727e-20	-1.28101	-1.20945
43425259	chr2:43425259:A:C	2.16574e-19	-2.15353	0.469677
43425861	chr2:43425861:C:G	1.80586e-19	-0.986692	-0.878894
43426360	chr2:43426360:C:A	1.30546e-19	-2.16948	-0.0205871
43426466	chr2:43426466:T:A	2.69919e-19	-7.00909e-10	-1.46367
43426600	chr2:43426600:A:T	3.42856e-19	-7.00909e-10	-1.22448
43427279	chr2:43427279:G:A	3.85641e-20	-2.18073	-1.22874
43427732	chr2:43427732:G:A	5.21737e-20	-1.6276	-1.47962
43427849	chr2:43427849:C:T	4.54275e-19	-7.00909e-10	-0.943088
43428724	chr2:43428724:C:A	2.37069e-19	-7.00909e-10	-1.59344
43429067	chr2:43429067:C:T	2.42937e-19	-7.00909e-10	-1.56899
43429619	chr2:43429619:A:C	4.4574e-19	-7.00909e-10	-0.962055
43429699	chr2:43429699:A:C	4.20894e-19	-7.00909e-10	-1.01941
43430802	chr2:43430802:T:C	3.2958e-19	-7.00909e-10	-1.26397
43430836	chr2:43430836:GA:G	4.70039e-19	-7.00909e-10	-0.908976
43430951	chr2:43430951:G:A	2.88855e-19	-7.00909e-10	-1.39587
43430998	chr2:43430998:A:T	4.69897e-19	-7.00909e-10	-0.909278
43431022	chr2:43431022:C:T	3.29453e-19	-7.00909e-10	-1.26436
43431562	chr2:43431562:T:G	2.48619e-19	-7.00909e-10	-1.54587
43432831	chr2:43432831:G:T	2.02063e-19	-2.10183	0.348612
43433195	chr2:43433195:C:T	4.73443e-19	-7.00909e-10	-0.901759
43433301	chr2:43433301:G:A	2.37075e-19	-7.00909e-10	-1.59342
43433347	chr2:43433347:C:T	2.28622e-18	0.672865	-1.08457e-09
43433456	chr2:43433456:G:A	3.46536e-20	-2.17022	-1.34617
43434308	chr2:43434308:A:C	2.68092e-19	-7.00909e-10	-1.47046
43434929	chr2:43434929:G:A	4.92038e-20	-2.18451	-0.981311
43435180	chr2:43435180:C:T	4.15378e-20	-2.17348	-1.16171
43435331	chr2:43435331:C:T	2.37085e-19	-7.00909e-10	-1.59337
43435420	chr2:43435420:T:C	7.13569e-19	-7.00909e-10	-0.491513
43435611	chr2:43435611:T:C	1.4443e-19	-2.08899	-1.08457e-09
43435772	chr2:43435772:A:C	2.1263e-19	-2.18891	0.486674
43436380	chr2:43436380:T:C	2.42046e-19	-7.00909e-10	-1.57266
43436400	chr2:43436400:C:T	3.26177e-19	-7.00909e-10	-1.27435
43436622	chr2:43436622:C:T	3.23346e-20	-2.12721	-1.45844
43436625	chr2:43436625:T:C	3.15851e-19	-7.00909e-10	-1.30652
43436709	chr2:43436709:C:T	1.99882e-19	-2.17017	0.406102
43436868	chr2:43436868:C:T	2.18173e-19	-2.17069	0.494189
43437593	chr2:43437593:T:C	1.49854e-19	-2.05213	-1.08457e-09
43437712	chr2:43437712:C:G	3.04883e-19	-7.00909e-10	-1.34186
43437723	chr2:43437723:G:A	4.58272e-19	-7.00909e-10	-0.934328
43438039	chr2:43438039:C:T	2.76241e-19	-2.18861	0.748087
43438106	chr2:43438106:G:C	3.31353e-18	0.429846	0.614132
43438159	chr2:43438159:G:A	2.42032e-19	-7.00909e-10	-1.57272
43438171	chr2:43438171:G:A	5.65182e-19	-7.00909e-10	-0.724643
43438363	chr2:43438363:A:T	3.35615e-19	-7.00909e-10	-1.24583
43438804	chr2:43438804:G:A	3.0281e-19	-2.18229	0.833605
43438859	chr2:43438859:T:C	7.73722e-20	-1.15013	-1.56303
43439248	chr2:43439248:A:G	3.45507e-19	-7.00909e-10	-1.21678
43439597	chr2:43439597:G:GT	4.03501e-20	-1.86429	-1.49991
43439852	chr2:43439852:T:C	3.28657e-19	-2.17903	0.912258
43440110	chr2:43440110:T:C	6.8142e-19	-7.00909e-10	-0.537613
43440128	chr2:43440128:A:T	3.12506e-19	-7.00909e-10	-1.31717
43440326	chr2:43440326:T:C	2.83608e-19	-2.1767	0.762502
43440995	chr2:43440995:A:T	2.4986e-19	-7.00909e-10	-1.54089
43441037	chr2:43441037:T:C	3.00678e-19	-2.18173	0.825974
43441580	chr2:43441580:A:C	3.79615e-19	-7.00909e-10	-1.12263
43442095	chr2:43442095:T:C	2.79196e-19	-7.00909e-10	-1.42988
43442193	chr2:43442193:T:C	2.49153e-19	-7.00909e-10	-1.54372
43442308	chr2:43442308:T:C	2.44071e-19	-7.00909e-10	-1.56433
43442579	chr2:43442579:AG:A	3.48107e-19	-7.00909e-10	-1.20928
43442712	chr2:43442712:T:C	2.85512e-19	-2.18426	0.77675
43442813	chr2:43442813:A:G	1.66127e-17	-7.00909e-10	2.65613
43443005	chr2:43443005:G:C	5.65794e-20	-1.53668	-1.48946
43443044	chr2:43443044:C:T	2.54753e-19	-2.17876	0.657265
43443074	chr2:43443074:T:C	1.3796e-19	-2.13482	-1.08457e-09
43443190	chr2:43443190:G:T	4.05316e-20	-2.0869	-1.27281
43443310	chr2:43443310:A:T	4.56556e-20	-1.74177	-1.4989
43443693	chr2:43443693:A:C	2.68256e-19	-7.00909e-10	-1.46985
43443959	chr2:43443959:CCA:C	4.76459e-20	-2.18043	-1.01757
43444018	chr2:43444018:C:T	2.25078e-19	-2.1796	0.534253
43444037	chr2:43444037:C:T	4.73777e-20	-2.17603	-1.02761
43445144	chr2:43445144:T:C	2.38772e-19	-7.00909e-10	-1.58628
43445457	chr2:43445457:G:T	3.74529e-19	-7.00909e-10	-1.13612
43445572	chr2:43445572:C:T	2.58423e-19	-7.00909e-10	-1.5072
43445656	chr2:43445656:A:G	3.08408e-19	-2.1762	0.845831
43445815	chr2:43445815:A:G	2.68204e-19	-7.00909e-10	-1.47004
43445845	chr2:43445845:G:A	5.83029e-19	-7.00909e-10	-0.693555
43445980	chr2:43445980:C:T	2.59377e-17	-7.00909e-10	3.10166
43446134	chr2:43446134:C:A	4.53621e-20	-2.18672	-1.06039
43446177	chr2:43446177:C:G	5.15003e-20	-1.67509	-1.44511
43446328	chr2:43446328:A:T	2.81717e-19	-7.00909e-10	-1.42089
43446751	chr2:43446751:T:C	8.44238e-20	-1.0379	-1.58804
43446839	chr2:43446839:A:G	1.79729e-19	-2.18173	0.311386
43447103	chr2:43447103:G:T	1.04298e-19	-0.984269	-1.43027
43447139	chr2:43447139:T:C	2.0827e-19	-2.18134	0.458386
43447729	chr2:43447729:AT:A	3.08358e-19	-7.00909e-10	-1.33053
43448153	chr2:43448153:C:A	4.28628e-20	-1.77946	-1.52432
43448822	chr2:43448822:C:T	1.71203e-19	-1.91894	-1.08457e-09
43449294	chr2:43449294:T:G	2.08883e-19	-2.16623	0.446214
43449577	chr2:43449577:G:A	1.68638e-19	-1.93404	-1.08457e-09
43449608	chr2:43449608:G:A	6.3325e-20	-1.47931	-1.43421
43449651	chr2:43449651:C:A	2.53475e-19	-2.17056	0.64404
43449799	chr2:43449799:A:T	1.45762e-19	-2.17692	0.0971061
43450134	chr2:43450134:G:C	1.51492e-19	-2.17593	0.134675
43450242	chr2:43450242:A:C	3.20121e-19	-7.00909e-10	-1.29309
43450301	chr2:43450301:C:G	2.74827e-19	-2.17519	0.729537
43450865	chr2:43450865:G:A	2.43803e-19	-7.00909e-10	-1.56543
43451108	chr2:43451108:T:C	2.63318e-19	-7.00909e-10	-1.48843
43451248	chr2:43451248:C:T	1.50747e-19	-2.17024	0.124057
43451478	chr2:43451478:C:T	3.14672e-19	-2.18187	0.87161
43451562	chr2:43451562:A:T	3.05091e-19	-7.00909e-10	-1.34118
43451587	chr2:43451587:T:C	1.58689e-19	-2.17352	0.178673
43452000	chr2:43452000:G:A	2.02948e-19	-2.13485	0.38601
43452335	chr2:43452335:T:C	2.48594e-19	-7.00909e-10	-1.54597
43452827	chr2:43452827:T:A	2.82426e-19	-7.00909e-10	-1.41838
43453179	chr2:43453179:C:T	1.64035e-19	-2.14717	0.185463
43454389	chr2:43454389:C:A	2.95813e-19	-7.00909e-10	-1.37206
43454521	chr2:43454521:G:C	2.74276e-19	-7.00909e-10	-1.44766
43455105	chr2:43455105:T:G	2.55071e-19	-7.00909e-10	-1.52025
43455457	chr2:43455457:G:C	1.5778e-19	-2.17324	0.172654
43455496	chr2:43455496:G:A	2.63773e-19	-2.15686	0.670162
43455522	chr2:43455522:A:T	8.81289e-19	0.192458	-0.472864
43455767	chr2:43455767:C:A	3.17696e-19	-7.00909e-10	-1.3007
43455797	chr2:43455797:C:T	2.36981e-19	-7.00909e-10	-1.59381
43456125	chr2:43456125:T:C	2.73554e-19	-7.00909e-10	-1.45029
43456232	chr2:43456232:T:C	2.7426e-19	-7.00909e-10	-1.44771
43456746	chr2:43456746:A:C	4.18359e-20	-2.18271	-1.14533
43456875	chr2:43456875:C:T	3.40079e-20	-2.18673	-1.34847
43457993	chr2:43457993:C:T	4.94499e-19	-7.00909e-10	-0.858246
43458393	chr2:43458393:A:G	4.2184e-19	-7.00909e-10	-1.01717
43458486	chr2:43458486:C:T	3.74231e-20	-2.17572	-1.26378
43458598	chr2:43458598:T:C	6.12332e-20	-1.35599	-1.59112
43459068	chr2:43459068:C:T	3.87414e-20	-1.82669	-1.57819
43459206	chr2:43459206:C:T	4.77151e-19	-7.00909e-10	-0.893958
43459514	chr2:43459514:G:A	3.36216e-19	-1.24404	-1.08457e-09
43459846	chr2:43459846:A:T	3.89028e-20	-2.16004	-1.24069
43459910	chr2:43459910:G:A	3.02504e-19	-7.00909e-10	-1.3497
43460403	chr2:43460403:T:C	7.77468e-20	-2.15448	-0.553855
43460740	chr2:43460740:C:T	3.83972e-20	-2.15568	-1.25813
43460830	chr2:43460830:T:G	7.60609e-20	-1.94302	-0.787241
43460926	chr2:43460926:G:C	2.39037e-19	-7.00909e-10	-1.58517
43461185	chr2:43461185:C:A	5.70651e-20	-2.15939	-0.858204
43461357	chr2:43461357:C:T	7.88024e-19	0.307195	-0.699458
43461380	chr2:43461380:T:C	3.4612e-19	-7.00909e-10	-1.21501
43461539	chr2:43461539:T:C	1.94936e-19	-1.78912	-1.08457e-09
43461932	chr2:43461932:A:G	1.22186e-19	-2.13446	-0.121787
43462165	chr2:43462165:T:C	2.64169e-19	-7.00909e-10	-1.4852
43462891	chr2:43462891:C:T	3.7635e-20	-2.18573	-1.24812
43463697	chr2:43463697:TCCAATGGTG:T	4.04456e-20	-2.18316	-1.17867
43463721	chr2:43463721:C:T	4.09704e-20	-2.18907	-1.15987
43463896	chr2:43463896:C:T	9.28619e-20	-1.6072	-0.923483
43464541	chr2:43464541:C:T	1.31644e-19	-2.18169	-1.08457e-09
43465026	chr2:43465026:T:C	2.94855e-19	-7.00909e-10	-1.37531
43465463	chr2:43465463:A:G	2.91513e-19	-7.00909e-10	-1.38671
43465676	chr2:43465676:G:A	2.83351e-19	-7.00909e-10	-1.41511
43466411	chr2:43466411:C:A	2.68553e-19	-7.00909e-10	-1.46874
43466416	chr2:43466416:A:G	3.23647e-19	-7.00909e-10	-1.28214
43466909	chr2:43466909:A:G	7.85865e-20	-2.1415	-0.556093
43467382	chr2:43467382:G:C	2.84903e-19	-7.00909e-10	-1.40964
43467431	chr2:43467431:A:G	8.86417e-20	-2.12771	-0.449475
43468009	chr2:43468009:C:T	6.89679e-20	-1.2354	-1.59275
43468149	chr2:43468149:A:G	4.67573e-19	-7.00909e-10	-0.914235
43468398	chr2:43468398:T:C	3.4865e-19	-7.00909e-10	-1.20772
43468903	chr2:43468903:G:A	2.70289e-19	-7.00909e-10	-1.4623
43469076	chr2:43469076:T:C	5.67813e-20	-1.44757	-1.57502
43469221	chr2:43469221:GC:G	2.81034e-19	-7.00909e-10	-1.42332
43469818	chr2:43469818:G:A	2.46983e-19	-7.00909e-10	-1.55247
43470002	chr2:43470002:G:A	5.04327e-19	-7.00909e-10	-0.838566
43470275	chr2:43470275:G:T	3.68785e-19	-7.00909e-10	-1.15158
43470321	chr2:43470321:T:G	2.37041e-19	-7.00909e-10	-1.59356
43470584	chr2:43470584:A:G	3.34091e-19	-2.17995	0.929575
43470750	chr2:43470750:G:A	2.27792e-19	-1.63336	-1.08457e-09
43470836	chr2:43470836:C:A	6.58662e-20	-1.28167	-1.5925
43470889	chr2:43470889:A:T	3.07898e-19	-2.1796	0.847573
43471265	chr2:43471265:T:C	2.71114e-19	-7.00909e-10	-1.45925
43471351	chr2:43471351:C:G	2.71105e-19	-7.00909e-10	-1.45928
43471614	chr2:43471614:G:A	6.49081e-20	-1.67371	-1.21511
43472133	chr2:43472133:T:C	2.52764e-18	-7.00909e-10	0.773248
43472260	chr2:43472260:T:C	3.85564e-19	-2.16635	1.05927
43472267	chr2:43472267:A:G	3.47628e-20	-2.15935	-1.35389
43472323	chr2:43472323:A:C	3.65672e-19	-7.00909e-10	-1.16005
43472696	chr2:43472696:C:T	3.42819e-19	-7.00909e-10	-1.22459
43473452	chr2:43473452:C:A	2.51233e-19	-7.00909e-10	-1.53541
43473569	chr2:43473569:T:C	1.69766e-19	-1.92737	-1.08457e-09
43473674	chr2:43473674:T:G	2.52906e-19	-7.00909e-10	-1.52877
43473688	chr2:43473688:A:C	2.94934e-20	-2.16046	-1.51716
43473736	chr2:43473736:G:A	2.74804e-19	-7.00909e-10	-1.44573
43473885	chr2:43473885:G:A	2.98574e-20	-2.18899	-1.47637
43474012	chr2:43474012:T:C	2.94615e-20	-2.16515	-1.51356
43474074	chr2:43474074:G:A	2.7148e-20	-2.16857	-1.59192
43474720	chr2:43474720:T:C	3.77472e-19	-7.00909e-10	-1.12829
43474812	chr2:43474812:G:T	2.90107e-20	-2.15782	-1.53631
43475012	chr2:43475012:A:G	2.96064e-20	-2.14933	-1.52447
43475014	chr2:43475014:C:A	3.57681e-19	-1.18215	-1.08457e-09
43475375	chr2:43475375:TGCCA:T	3.41565e-20	-2.18028	-1.35056
43476166	chr2:43476166:C:T	2.75933e-19	-7.00909e-10	-1.44163
43476220	chr2:43476220:G:A	2.74291e-19	-7.00909e-10	-1.4476
43476545	chr2:43476545:G:C	3.43549e-20	-2.17243	-1.35261
43476672	chr2:43476672:T:C	5.28886e-19	-7.00909e-10	-0.791019
43476709	chr2:43476709:C:T	2.47039e-19	-7.00909e-10	-1.55225
43476953	chr2:43476953:A:G	5.59802e-20	-2.14016	-0.896632
43477813	chr2:43477813:C:T	2.94449e-19	-7.00909e-10	-1.37669
43477937	chr2:43477937:A:G	5.48481e-20	-1.60495	-1.45228
43478032	chr2:43478032:TC:T	2.97322e-18	-7.00909e-10	0.935609
43478126	chr2:43478126:A:G	3.35771e-20	-2.06617	-1.48178
43478147	chr2:43478147:T:C	3.27358e-20	-2.08751	-1.48581
43478192	chr2:43478192:TAA:T	1.51275e-18	-7.00909e-10	0.259891
43478863	chr2:43478863:T:C	3.44973e-20	-2.04806	-1.47285
43479105	chr2:43479105:T:C	3.46892e-20	-2.06987	-1.44549
43479180	chr2:43479180:C:T	3.35825e-20	-2.08355	-1.46424
43479479	chr2:43479479:A:G	3.13771e-19	-7.00909e-10	-1.31313
43479520	chr2:43479520:T:A	5.79127e-18	-7.00909e-10	1.60232
43480246	chr2:43480246:C:T	3.22152e-19	-2.1742	0.887431
43480275	chr2:43480275:C:T	2.85834e-18	-7.00909e-10	0.896205
43480525	chr2:43480525:T:A	3.1537e-19	-7.00909e-10	-1.30805
43480544	chr2:43480544:G:A	2.63818e-19	-7.00909e-10	-1.48653
43482842	chr2:43482842:G:T	2.94081e-19	-7.00909e-10	-1.37794
43483305	chr2:43483305:A:G	3.71684e-20	-2.18858	-1.25776
43483586	chr2:43483586:T:G	4.4028e-18	-7.00909e-10	1.32821
43483668	chr2:43483668:A:G	3.85365e-20	-2.1887	-1.22149
43483927	chr2:43483927:T:C	2.96625e-19	-0.598116	-0.771208
43484228	chr2:43484228:G:C	2.37654e-19	-7.00909e-10	-1.59098
43484529	chr2:43484529:T:C	5.19796e-19	-7.00909e-10	-0.808354
43485024	chr2:43485024:T:G	2.97416e-20	-2.16265	-1.50659
43485646	chr2:43485646:G:T	3.75399e-20	-2.12431	-1.31208
43485658	chr2:43485658:T:C	2.73225e-19	-7.00909e-10	-1.45149
43485690	chr2:43485690:T:C	2.37312e-19	-7.00909e-10	-1.59242
43485985	chr2:43485985:C:G	3.4585e-20	-2.1237	-1.39467
43485997	chr2:43485997:T:C	4.78289e-18	-7.00909e-10	1.41101
43486261	chr2:43486261:T:C	1.76313e-19	-1.88953	-1.08457e-09
43486669	chr2:43486669:A:C	2.95603e-20	-2.18132	-1.49404
43487321	chr2:43487321:C:T	3.36395e-19	-7.00909e-10	-1.24351
43487389	chr2:43487389:G:C	2.55738e-19	-7.00909e-10	-1.51764
43487589	chr2:43487589:C:T	2.12451e-19	-0.774356	-0.928726
43487967	chr2:43487967:G:A	8.08533e-20	-1.47122	-1.19794
43488281	chr2:43488281:C:T	3.33748e-20	-2.15461	-1.39938
43488327	chr2:43488327:G:A	3.98584e-19	-7.00909e-10	-1.07387
43488559	chr2:43488559:G:A	2.70898e-19	-7.00909e-10	-1.46005
43488665	chr2:43488665:A:G	3.86209e-19	-7.00909e-10	-1.10541
43488954	chr2:43488954:C:G	2.82055e-19	-7.00909e-10	-1.41969
43489078	chr2:43489078:C:T	4.76358e-19	-7.00909e-10	-0.895622
43489124	chr2:43489124:T:C	2.96328e-20	-2.16562	-1.50729
43490511	chr2:43490511:T:C	3.57197e-18	1.80619	-0.687108
43490524	chr2:43490524:A:C	3.08976e-20	-2.16473	-1.46638
43491454	chr2:43491454:T:C	5.8798e-20	-1.41709	-1.5706
43491587	chr2:43491587:G:A	2.43683e-19	-7.00909e-10	-1.56592
43491845	chr2:43491845:G:A	3.2668e-20	-2.14051	-1.43489
43492005	chr2:43492005:T:C	4.05776e-19	-7.00909e-10	-1.05599
43492297	chr2:43492297:A:T	5.03158e-19	-7.00909e-10	-0.840887
43492380	chr2:43492380:G:C	2.36994e-19	-7.00909e-10	-1.59376
43492667	chr2:43492667:G:A	3.26976e-19	-7.00909e-10	-1.2719
43493253	chr2:43493253:C:A	2.52515e-19	-7.00909e-10	-1.53032
43494369	chr2:43494369:C:T	4.11659e-18	1.69534	-0.434354
43494499	chr2:43494499:T:C	1.43102e-19	-2.09823	-1.08457e-09
43494615	chr2:43494615:T:G	2.44354e-19	-1.56317	-1.08457e-09
43494762	chr2:43494762:C:G	2.88986e-19	-7.00909e-10	-1.39541
43494815	chr2:43494815:G:A	3.24045e-20	-2.16891	-1.41458
43495843	chr2:43495843:C:A	2.62383e-19	-2.16476	0.672772
43495879	chr2:43495879:T:C	2.50337e-19	-7.00909e-10	-1.53898
43496144	chr2:43496144:C:G	2.76509e-19	-2.17007	0.730521
43496309	chr2:43496309:G:A	2.82846e-20	-2.18019	-1.53928
43496730	chr2:43496730:G:A	2.83274e-19	-7.00909e-10	-1.41538
43496838	chr2:43496838:T:C	2.55719e-19	-1.0476	-0.47011
43497022	chr2:43497022:A:C	4.20233e-19	-7.00909e-10	-1.02098
43497173	chr2:43497173:A:G	2.04696e-19	-1.74026	-1.08457e-09
43497261	chr2:43497261:C:A	1.75255e-19	-1.89555	-1.08457e-09
43497393	chr2:43497393:G:A	6.21631e-19	-7.00909e-10	-0.629446
43497505	chr2:43497505:A:G	1.19322e-19	-0.942224	-1.33774
43497533	chr2:43497533:T:C	2.46305e-19	-7.00909e-10	-1.55522
43497543	chr2:43497543:G:A	2.74626e-20	-2.18416	-1.56481
43497771	chr2:43497771:G:C	1.85932e-19	-1.01821	-0.818201
43498082	chr2:43498082:A:G	1.12183e-19	-0.898634	-1.44303
43498295	chr2:43498295:GA:G	1.12517e-18	-7.00909e-10	-0.0361038
43498352	chr2:43498352:T:C	2.8378e-19	-7.00909e-10	-1.41359
43498485	chr2:43498485:T:C	3.04276e-19	-2.17497	0.831115
43498867	chr2:43498867:G:A	2.38404e-19	-7.00909e-10	-1.58782
43499189	chr2:43499189:T:C	2.90804e-20	-2.18733	-1.50439
43499305	chr2:43499305:G:C	3.94547e-19	-7.00909e-10	-1.08405
43499341	chr2:43499341:T:A	4.64131e-19	-7.00909e-10	-0.921624
43499488	chr2:43499488:T:C	2.71206e-20	-2.17618	-1.58531
43499741	chr2:43499741:A:T	2.37225e-19	-7.00909e-10	-1.59278
43500292	chr2:43500292:C:T	6.90213e-19	-7.00909e-10	-0.524792
43500293	chr2:43500293:T:C	2.70642e-19	-7.00909e-10	-1.46099
43500941	chr2:43500941:T:C	1.71993e-19	-1.91434	-1.08457e-09
43501043	chr2:43501043:A:C	2.70368e-19	-7.00909e-10	-1.46201
43501330	chr2:43501330:AAAAAAAAAAG:A	2.92352e-20	-2.09761	-1.58881
43501969	chr2:43501969:T:A	2.68888e-20	-2.18333	-1.58675
43502081	chr2:43502081:A:G	3.17131e-20	-2.13944	-1.46563
43502209	chr2:43502209:T:A	5.2348e-19	-7.00909e-10	-0.801292
43502211	chr2:43502211:T:C	3.26653e-19	-7.00909e-10	-1.27289
43503068	chr2:43503068:G:C	3.44131e-20	-2.08116	-1.44219
43503072	chr2:43503072:A:C	3.39131e-20	-2.0958	-1.44219
43503404	chr2:43503404:T:C	2.79263e-19	-7.00909e-10	-1.42964
43503432	chr2:43503432:T:C	2.69987e-19	-7.00909e-10	-1.46342
43503849	chr2:43503849:C:A	3.59347e-19	-7.00909e-10	-1.1775
43504044	chr2:43504044:C:T	3.20319e-18	-7.00909e-10	1.01011
43504102	chr2:43504102:T:C	4.51182e-19	-7.00909e-10	-0.949921
43504158	chr2:43504158:T:C	4.77654e-19	-7.00909e-10	-0.892906
43504607	chr2:43504607:T:C	5.10289e-19	-7.00909e-10	-0.826814
43504769	chr2:43504769:A:G	2.71131e-20	-2.18092	-1.58086
43505095	chr2:43505095:C:T	2.70634e-20	-2.1844	-1.57921
43505349	chr2:43505349:T:C	2.72015e-20	-2.17897	-1.57955
43505551	chr2:43505551:G:A	2.36987e-19	-7.00909e-10	-1.59378
43505684	chr2:43505684:T:C	2.69892e-20	-2.18262	-1.58373
43505819	chr2:43505819:C:T	9.89435e-20	-0.874899	-1.59234
43505889	chr2:43505889:G:T	2.69592e-20	-2.18391	-1.58355
43506556	chr2:43506556:T:C	2.71875e-19	-7.00909e-10	-1.45645
43507708	chr2:43507708:C:T	3.42582e-20	-2.16253	-1.36534
43507739	chr2:43507739:A:C	4.88792e-18	-7.00909e-10	1.43273
43508031	chr2:43508031:G:T	3.11316e-19	-7.00909e-10	-1.32098
43508214	chr2:43508214:T:C	2.67359e-20	-2.18448	-1.59131
43509032	chr2:43509032:T:C	2.69286e-20	-2.18499	-1.58361
43509141	chr2:43509141:C:A	2.38734e-19	-7.00909e-10	-1.58644
43509377	chr2:43509377:G:A	2.73342e-19	-7.00909e-10	-1.45107
43509830	chr2:43509830:T:C	2.69249e-20	-2.17781	-1.59093
43509924	chr2:43509924:C:T	1.54701e-19	-1.24908	-0.771217
43510301	chr2:43510301:T:C	2.02532e-19	-1.75089	-1.08457e-09
43510313	chr2:43510313:G:C	3.04677e-19	-7.00909e-10	-1.34254
43510830	chr2:43510830:G:A	2.41472e-19	-7.00909e-10	-1.57504
43511034	chr2:43511034:T:C	3.95647e-19	0.101502	-1.18277
43511256	chr2:43511256:C:T	3.54388e-20	-2.06404	-1.42995
43511695	chr2:43511695:T:C	2.42205e-19	-7.00909e-10	-1.57201
43511727	chr2:43511727:A:C	2.41499e-19	-7.00909e-10	-1.57493
43511982	chr2:43511982:C:T	2.73319e-20	-2.17265	-1.58109
43512197	chr2:43512197:T:G	1.32671e-18	-7.00909e-10	0.128668
43512598	chr2:43512598:A:G	2.7505e-20	-2.16332	-1.5841
43512748	chr2:43512748:T:C	2.94218e-20	-2.14142	-1.53864
43513207	chr2:43513207:G:A	1.8128e-18	0.908408	-0.46757
43513272	chr2:43513272:C:T	3.39225e-20	-1.95389	-1.58383
43513481	chr2:43513481:C:G	4.00836e-19	-7.00909e-10	-1.06824
43513628	chr2:43513628:G:T	1.52327e-19	-1.13892	-0.896842
43513966	chr2:43513966:A:G	2.65536e-20	-2.18901	-1.59362
43514301	chr2:43514301:A:G	8.25879e-20	-1.05504	-1.59289
43515757	chr2:43515757:T:C	4.46927e-19	-7.00909e-10	-0.959396
43515784	chr2:43515784:T:C	2.78066e-20	-2.18259	-1.55393
43515873	chr2:43515873:T:C	2.19996e-19	-0.222596	-1.44558
43516109	chr2:43516109:G:A	3.16946e-20	-2.11914	-1.48651
43516283	chr2:43516283:A:G	2.84885e-19	-7.00909e-10	-1.40971
43516352	chr2:43516352:C:T	2.7892e-20	-2.18385	-1.54961
43516437	chr2:43516437:T:C	3.75019e-19	-7.00909e-10	-1.13482
43516659	chr2:43516659:T:C	2.38676e-19	-7.00909e-10	-1.58668
43516911	chr2:43516911:G:A	2.72238e-20	-2.17951	-1.57819
43516960	chr2:43516960:T:C	1.88758e-19	-1.82133	-1.08457e-09
43517322	chr2:43517322:T:C	8.11806e-20	-1.79159	-0.873527
43517327	chr2:43517327:C:A	1.9251e-19	-1.80164	-1.08457e-09
43517467	chr2:43517467:A:G	3.49473e-19	-7.00909e-10	-1.20537
43517830	chr2:43517830:A:T	2.46457e-19	-7.00909e-10	-1.5546
43517832	chr2:43517832:A:C	1.70118e-19	-1.9253	-1.08457e-09
43518720	chr2:43518720:T:G	4.73614e-20	-1.93671	-1.26728
43518923	chr2:43518923:T:C	2.99092e-20	-2.18494	-1.47869
43519697	chr2:43519697:C:T	2.46502e-19	-7.00909e-10	-1.55442
43521175	chr2:43521175:G:A	2.36979e-19	-7.00909e-10	-1.59382
43521228	chr2:43521228:ACAAGAAGGCAGGCAGG:A	5.27815e-20	-2.16733	-0.928305
43521282	chr2:43521282:G:A	1.31167e-19	-2.18532	-1.08457e-09
43521490	chr2:43521490:A:C	3.96885e-19	-7.00909e-10	-1.07814
43521777	chr2:43521777:G:C	2.37123e-19	-7.00909e-10	-1.59321
43521799	chr2:43521799:T:C	7.29453e-19	-7.00909e-10	-0.469496
43521815	chr2:43521815:A:G	2.6357e-19	-7.00909e-10	-1.48747
43522180	chr2:43522180:T:C	1.30675e-19	-2.18908	-1.08457e-09
43522297	chr2:43522297:T:G	6.6586e-20	-2.18576	-0.677539
43522303	chr2:43522303:A:G	3.67938e-19	-7.00909e-10	-1.15388
43522413	chr2:43522413:T:C	9.00141e-18	-7.00909e-10	2.04335
43523085	chr2:43523085:G:C	1.16709e-19	-2.18184	-0.120274
43523126	chr2:43523126:A:G	9.63744e-20	-1.13504	-1.35851
43523227	chr2:43523227:T:C	2.57774e-19	-7.00909e-10	-1.50971
43523255	chr2:43523255:A:G	2.36968e-19	-7.00909e-10	-1.59387
43523767	chr2:43523767:A:G	1.60027e-18	-7.00909e-10	0.316135
43523928	chr2:43523928:T:TG	2.52582e-19	-7.00909e-10	-1.53006
43523929	chr2:43523929:T:G	2.51624e-19	-7.00909e-10	-1.53386
43524230	chr2:43524230:T:A	2.81731e-19	-7.00909e-10	-1.42084
43524246	chr2:43524246:T:A	2.38757e-19	-7.00909e-10	-1.58634
43524266	chr2:43524266:A:G	4.26058e-19	-7.00909e-10	-1.00722
43524341	chr2:43524341:T:C	6.9468e-20	-2.18378	-0.637143
43525247	chr2:43525247:A:G	4.55057e-20	-1.9235	-1.32045
43525785	chr2:43525785:G:A	3.95952e-19	-7.00909e-10	-1.0805
43525802	chr2:43525802:A:G	4.12072e-19	-7.00909e-10	-1.04059
43526607	chr2:43526607:A:C	6.41048e-20	-2.17621	-0.725059
43526767	chr2:43526767:A:G	1.20614e-19	-0.746863	-1.52233
43526774	chr2:43526774:A:C	5.68029e-20	-2.18837	-0.833831
43526850	chr2:43526850:C:T	1.24481e-19	-0.713167	-1.52447
43527303	chr2:43527303:T:A	2.61928e-19	-7.00909e-10	-1.49372
43527516	chr2:43527516:T:C	6.6307e-20	-2.18013	-0.687369
43527561	chr2:43527561:G:A	2.42507e-19	-7.00909e-10	-1.57076
43527853	chr2:43527853:C:T	1.31459e-19	-1.19838	-0.984722
43528250	chr2:43528250:C:T	3.45378e-20	-2.16849	-1.35125
43528277	chr2:43528277:C:A	3.08627e-19	-7.00909e-10	-1.32966
43528392	chr2:43528392:A:C	6.63152e-20	-2.17722	-0.690149
43528893	chr2:43528893:C:T	3.43426e-20	-2.17132	-1.35408
43529589	chr2:43529589:T:A	2.4574e-19	-7.00909e-10	-1.55752
43529791	chr2:43529791:T:C	4.8099e-20	-1.92808	-1.26045
43530018	chr2:43530018:A:G	2.68671e-19	-7.00909e-10	-1.46831
43530154	chr2:43530154:A:T	6.61681e-20	-2.12296	-0.746634
43530366	chr2:43530366:C:T	2.75125e-19	-7.00909e-10	-1.44457
43530385	chr2:43530385:T:C	2.75125e-19	-7.00909e-10	-1.44457
43530444	chr2:43530444:AT:A	2.66177e-19	-7.00909e-10	-1.47763
43530866	chr2:43530866:TG:T	3.66438e-20	-2.17639	-1.28415
43530883	chr2:43530883:T:C	4.95131e-20	-1.82831	-1.33124
43531060	chr2:43531060:A:G	7.15754e-20	-2.17525	-0.615788
43531486	chr2:43531486:A:T	1.08855e-19	-2.18479	-0.186991
43531729	chr2:43531729:TG:T	3.39049e-19	-7.00909e-10	-1.23565
43532242	chr2:43532242:G:A	3.81902e-20	-2.15345	-1.26577
43532570	chr2:43532570:C:G	3.72708e-20	-2.17569	-1.26789
43532641	chr2:43532641:T:C	4.00663e-19	-7.00909e-10	-1.06867
43532730	chr2:43532730:T:C	2.78069e-19	-7.00909e-10	-1.43392
43533233	chr2:43533233:G:T	5.32018e-20	-1.88566	-1.20204
43533257	chr2:43533257:G:A	2.52416e-19	-7.00909e-10	-1.53071
43533280	chr2:43533280:C:T	1.31768e-19	-2.18075	-1.08457e-09
43533318	chr2:43533318:G:T	2.67017e-19	-7.00909e-10	-1.47448
43533729	chr2:43533729:A:G	6.45459e-20	-2.18883	-0.705585
43533827	chr2:43533827:C:T	5.41428e-20	-1.79002	-1.28015
43533890	chr2:43533890:A:G	2.56922e-19	-7.00909e-10	-1.51302
43534039	chr2:43534039:T:C	4.21684e-19	-7.00909e-10	-1.01754
43534160	chr2:43534160:A:G	1.36517e-19	-2.18895	0.0436116
43534513	chr2:43534513:C:T	3.65431e-20	-2.16636	-1.29694
43534633	chr2:43534633:G:A	2.469e-19	-7.00909e-10	-1.55281
43534919	chr2:43534919:A:G	7.9921e-20	-1.11891	-1.56184
43534963	chr2:43534963:T:C	2.45852e-19	-7.00909e-10	-1.55706
43535056	chr2:43535056:A:G	1.05878e-19	-0.847131	-1.55237
43535077	chr2:43535077:T:C	1.06079e-18	-7.00909e-10	-0.0950265
43535848	chr2:43535848:C:G	3.66114e-20	-2.16944	-1.29199
43535879	chr2:43535879:G:T	2.81759e-19	-7.00909e-10	-1.42074
43536027	chr2:43536027:T:C	2.74205e-20	-2.1855	-1.565
43536044	chr2:43536044:C:T	2.73192e-19	-7.00909e-10	-1.45162
43536092	chr2:43536092:G:A	3.41014e-20	-2.17264	-1.35981
43536661	chr2:43536661:A:G	3.11805e-19	-7.00909e-10	-1.31941
43537045	chr2:43537045:T:C	6.57722e-20	-2.14216	-0.733432
43537686	chr2:43537686:A:G	1.08132e-19	-2.18455	-0.193892
43537689	chr2:43537689:G:A	4.10468e-20	-1.79696	-1.55011
43537871	chr2:43537871:T:C	1.33161e-19	-2.17023	-1.08457e-09
43537919	chr2:43537919:G:A	1.5575e-19	-2.01354	-1.08457e-09
43537958	chr2:43537958:T:G	5.3437e-20	-2.02367	-1.05962
43538207	chr2:43538207:T:C	3.32923e-19	-7.00909e-10	-1.25388
43538553	chr2:43538553:T:C	2.68931e-19	-7.00909e-10	-1.46734
43538971	chr2:43538971:T:C	8.42104e-20	-1.06368	-1.56479
43538992	chr2:43538992:A:G	3.50347e-19	-7.00909e-10	-1.20287
43539015	chr2:43539015:T:C	1.00876e-18	-7.00909e-10	-0.145315
43539533	chr2:43539533:T:C	1.43984e-19	-2.09209	-1.08457e-09
43539635	chr2:43539635:C:T	1.35661e-19	-2.15163	-1.08457e-09
43539833	chr2:43539833:A:T	5.88259e-20	-1.80909	-1.17812
43539900	chr2:43539900:G:A	3.04512e-18	1.04941	-0.0899081
43540050	chr2:43540050:T:C	1.40053e-19	-2.00014	-0.119624
43540239	chr2:43540239:A:G	2.52137e-19	-7.00909e-10	-1.53182
43540835	chr2:43540835:T:C	3.57662e-19	-7.00909e-10	-1.1822
43541311	chr2:43541311:CTTT:C	5.27537e-18	-7.00909e-10	1.50901
43541393	chr2:43541393:A:G	8.76939e-18	-7.00909e-10	2.01723
43541757	chr2:43541757:G:C	1.30791e-19	-2.18819	-1.08457e-09
43541972	chr2:43541972:C:T	2.46054e-19	-7.00909e-10	-1.55624
43542257	chr2:43542257:C:T	8.98542e-18	1.71897	0.322601
43542717	chr2:43542717:T:A	2.69949e-19	-7.00909e-10	-1.46356
43543111	chr2:43543111:G:C	3.52999e-19	-7.00909e-10	-1.19533
43543148	chr2:43543148:G:C	1.73573e-19	-1.90519	-1.08457e-09
43543543	chr2:43543543:CCTGA:C	4.00903e-19	-7.00909e-10	-1.06807
43543631	chr2:43543631:G:A	4.90499e-19	-7.00909e-10	-0.866367
43544131	chr2:43544131:C:T	2.90923e-18	0.913853	-1.08457e-09
43544982	chr2:43544982:C:T	1.15599e-17	2.16974	0.123761
43545074	chr2:43545074:T:G	2.75225e-19	-7.00909e-10	-1.4442
43545090	chr2:43545090:T:C	1.09318e-18	-1.09493	1.02999
43545160	chr2:43545160:A:G	1.02594e-18	-1.08488	0.956449
43545252	chr2:43545252:A:G	1.07754e-18	-1.05836	0.979004
43545272	chr2:43545272:T:C	3.06709e-19	-7.00909e-10	-1.33589
43545328	chr2:43545328:T:A	5.48837e-19	-7.00909e-10	-0.75399
43545624	chr2:43545624:T:G	2.52354e-19	-7.00909e-10	-1.53096
43546463	chr2:43546463:G:A	2.48059e-19	-7.00909e-10	-1.54812
43546707	chr2:43546707:G:C	3.67643e-19	-7.00909e-10	-1.15468
43546772	chr2:43546772:A:G	4.03412e-17	2.74452	0.798812
43546929	chr2:43546929:T:G	2.82987e-19	-7.00909e-10	-1.41639
43547764	chr2:43547764:T:C	3.55379e-18	-0.848854	1.96283
43547815	chr2:43547815:C:T	3.38928e-19	-7.00909e-10	-1.23601
43548058	chr2:43548058:T:G	2.39883e-18	-7.00909e-10	0.720947
43548068	chr2:43548068:A:G	3.0104e-18	-0.977143	1.92518
43548170	chr2:43548170:C:A	6.62402e-20	-1.71116	-1.15735
43548451	chr2:43548451:T:C	3.53526e-19	-7.00909e-10	-1.19384
43548544	chr2:43548544:T:A	2.86582e-18	-0.886188	1.78501
43548719	chr2:43548719:GA:G	1.07494e-18	-7.00909e-10	-0.0817757
43548919	chr2:43548919:G:A	2.79095e-19	-7.00909e-10	-1.43024
43549400	chr2:43549400:C:T	2.43791e-19	-7.00909e-10	-1.56548
43549450	chr2:43549450:T:C	1.32809e-19	-2.17288	-1.08457e-09
43549567	chr2:43549567:T:A	2.45286e-19	-1.55937	-1.08457e-09
43549655	chr2:43549655:G:GT	2.39871e-19	-7.00909e-10	-1.58169
43549714	chr2:43549714:T:C	6.91441e-19	-0.668307	0.145294
43549844	chr2:43549844:T:C	3.94529e-19	-7.00909e-10	-1.0841
43549965	chr2:43549965:AC:A	7.2281e-20	-2.07555	-0.705677
43549969	chr2:43549969:A:G	3.24705e-18	-7.00909e-10	1.02371
43550515	chr2:43550515:T:A	1.3101e-18	-1.46069	1.57675
43550825	chr2:43550825:C:T	6.60366e-20	-1.61541	-1.25617
43551295	chr2:43551295:G:A	2.84626e-19	-7.00909e-10	-1.41061
43551331	chr2:43551331:A:C	1.05558e-19	-2.12668	-0.275849
43551547	chr2:43551547:A:G	2.82225e-19	-7.00909e-10	-1.41909
43552020	chr2:43552020:T:C	2.75836e-19	-7.00909e-10	-1.44198
43552149	chr2:43552149:A:G	9.73261e-19	-7.00909e-10	-0.18114
43552526	chr2:43552526:T:C	5.1938e-18	-0.786745	2.28017
43552888	chr2:43552888:C:G	3.4447e-19	-7.00909e-10	-1.21978
43553322	chr2:43553322:T:C	6.18931e-18	-0.624594	2.29338
43553629	chr2:43553629:T:C	1.89318e-18	-7.00909e-10	0.484221
43553803	chr2:43553803:T:C	4.99824e-18	-0.817327	2.27238
43554221	chr2:43554221:C:T	1.23234e-18	-1.58364	1.63852
43554404	chr2:43554404:A:T	2.49338e-19	-1.54298	-1.08457e-09
43554869	chr2:43554869:G:A	2.58083e-19	-7.00909e-10	-1.50851
43555005	chr2:43555005:G:A	9.23132e-19	-7.00909e-10	-0.234019
43555052	chr2:43555052:G:C	1.62576e-19	-1.97064	-1.08457e-09
43555620	chr2:43555620:T:C	2.65135e-19	-7.00909e-10	-1.48155
43555729	chr2:43555729:C:T	2.47118e-19	-1.44297	-0.108953
43556002	chr2:43556002:A:G	1.81927e-18	-0.66276	1.10716
43556155	chr2:43556155:A:T	6.8027e-19	-1.43293	0.893629
43556575	chr2:43556575:C:G	3.08226e-19	-7.00909e-10	-1.33096
43556698	chr2:43556698:G:A	3.24695e-19	-1.2789	-1.08457e-09
43556769	chr2:43556769:C:G	2.37392e-19	-7.00909e-10	-1.59208
43556820	chr2:43556820:T:C	4.24656e-19	-7.00909e-10	-1.01051
43556834	chr2:43556834:A:G	2.36975e-19	-7.00909e-10	-1.59384
43557064	chr2:43557064:T:C	9.29694e-19	-0.648614	0.421678
43557161	chr2:43557161:C:T	2.54162e-19	-7.00909e-10	-1.52382
43557558	chr2:43557558:A:G	3.36225e-17	3.36116	-1.08457e-09
43558370	chr2:43558370:T:C	7.33173e-19	-7.00909e-10	-0.46441
43558663	chr2:43558663:A:G	3.35119e-18	-0.817519	1.8728
43559023	chr2:43559023:A:G	1.88581e-19	-1.82226	-1.08457e-09
43559062	chr2:43559062:A:G	2.433e-19	-7.00909e-10	-1.56749
43559154	chr2:43559154:G:C	3.27135e-19	-7.00909e-10	-1.27142
43559446	chr2:43559446:C:T	5.5451e-19	-0.587607	-0.1561
43559583	chr2:43559583:C:T	2.51831e-19	-7.00909e-10	-1.53303
43559679	chr2:43559679:G:A	1.029e-19	-1.52122	-0.906806
43559968	chr2:43559968:T:C	7.36708e-20	-2.09203	-0.670151
43560437	chr2:43560437:G:A	3.04356e-18	-1.49613	2.45512
43560521	chr2:43560521:G:A	6.17846e-19	-0.635552	-1.08457e-09
43560552	chr2:43560552:G:C	3.08298e-19	-7.00909e-10	-1.33072
43560619	chr2:43560619:G:C	2.4073e-18	-1.5807	2.30517
43560860	chr2:43560860:C:T	4.26733e-18	-1.4928	2.78976
43562092	chr2:43562092:T:C	2.01794e-18	1.71615	-1.16811
43562432	chr2:43562432:G:A	1.48177e-19	-2.06339	-1.08457e-09
43562741	chr2:43562741:A:T	2.65045e-19	-7.00909e-10	-1.48189
43563120	chr2:43563120:T:C	2.66149e-18	-0.654967	1.47982
43563208	chr2:43563208:A:T	6.06064e-19	-0.924624	0.269817
43563794	chr2:43563794:G:C	2.37547e-19	-7.00909e-10	-1.59142
43563902	chr2:43563902:T:A	2.21899e-19	-1.65957	-1.08457e-09
43564379	chr2:43564379:C:T	2.16628e-19	-1.68361	-1.08457e-09
43564424	chr2:43564424:T:C	3.70153e-19	-0.869578	-0.278297
43564521	chr2:43564521:T:G	3.16409e-19	-7.00909e-10	-1.30476
43564600	chr2:43564600:T:C	4.06195e-19	-7.00909e-10	-1.05496
43564627	chr2:43564627:A:G	1.4149e-18	-1.24699	1.44001
43565166	chr2:43565166:G:A	2.62299e-19	-7.00909e-10	-1.49231
43565407	chr2:43565407:G:A	4.41753e-19	-0.800567	-0.170475
43565980	chr2:43565980:C:T	4.43699e-19	-1.65292	0.686273
43566876	chr2:43566876:T:C	3.2281e-19	-7.00909e-10	-1.28473
43567937	chr2:43567937:T:A	2.23717e-18	-1.13611	1.78728
43568941	chr2:43568941:A:G	4.83502e-19	-7.00909e-10	-0.880736
43568996	chr2:43568996:T:A	8.11866e-20	-2.14798	-0.517058
43569168	chr2:43569168:G:T	2.39505e-19	-7.00909e-10	-1.58322
43569299	chr2:43569299:T:C	2.4179e-19	-7.00909e-10	-1.57372
43569436	chr2:43569436:T:G	2.44e-19	-7.00909e-10	-1.56462
43569548	chr2:43569548:G:A	3.46425e-19	-7.00909e-10	-1.21413
43569672	chr2:43569672:T:A	3.59183e-19	-7.00909e-10	-1.17796
43570008	chr2:43570008:C:A	2.94659e-19	-7.00909e-10	-1.37597
43570079	chr2:43570079:A:C	2.71201e-19	-7.00909e-10	-1.45893
43570480	chr2:43570480:C:T	1.87869e-19	-0.922938	-0.90311
43570571	chr2:43570571:G:A	1.93206e-19	-1.58477	-0.213262
43571653	chr2:43571653:G:A	3.13246e-19	-1.65319	0.338392
43571931	chr2:43571931:C:T	1.66315e-18	1.36447	-1.0098
43572236	chr2:43572236:G:A	2.43583e-19	-7.00909e-10	-1.56634
43572636	chr2:43572636:T:C	4.47973e-19	-0.92036	-0.0367
43572698	chr2:43572698:T:C	1.74752e-19	-1.89842	-1.08457e-09
43573008	chr2:43573008:C:T	6.41539e-19	-7.00909e-10	-0.597922
43573034	chr2:43573034:G:C	3.36868e-19	-7.00909e-10	-1.2421
43573054	chr2:43573054:G:A	5.10742e-19	-7.00909e-10	-0.825928
43573115	chr2:43573115:C:A	2.49613e-19	-7.00909e-10	-1.54188
43573349	chr2:43573349:T:C	4.74316e-19	-7.00909e-10	-0.899917
43573704	chr2:43573704:G:A	3.2787e-19	-7.00909e-10	-1.26917
43573712	chr2:43573712:ATAC:A	3.50486e-19	-7.00909e-10	-1.20247
43573720	chr2:43573720:T:C	2.3908e-19	-7.00909e-10	-1.58499
43573750	chr2:43573750:T:C	1.45302e-18	-0.87503	1.09464
43573887	chr2:43573887:T:C	4.06139e-19	-7.00909e-10	-1.0551
43574018	chr2:43574018:A:C	2.38191e-19	-7.00909e-10	-1.58872
43574150	chr2:43574150:A:G	2.49613e-19	-7.00909e-10	-1.54188
43574573	chr2:43574573:A:G	3.62346e-19	-0.999529	-0.169662
43574849	chr2:43574849:C:T	2.53798e-19	-7.00909e-10	-1.52525
43575014	chr2:43575014:T:C	2.51225e-19	-7.00909e-10	-1.53544
43575208	chr2:43575208:T:A	6.79747e-19	-0.792903	0.252832
43575241	chr2:43575241:C:G	5.01476e-19	-1.00865	0.164413
43575363	chr2:43575363:T:C	8.11448e-20	-1.08024	-1.58531
43575684	chr2:43575684:A:G	4.31492e-19	-7.00909e-10	-0.994543
43575700	chr2:43575700:A:C	6.06266e-18	1.83414	-0.186032
43575851	chr2:43575851:A:G	2.50404e-19	-7.00909e-10	-1.53872
43576089	chr2:43576089:T:A	3.53089e-19	-1.13019	-0.0648763
43576232	chr2:43576232:A:T	2.83029e-19	-7.00909e-10	-1.41624
43576329	chr2:43576329:T:A	4.16246e-19	-7.00909e-10	-1.03052
43576587	chr2:43576587:G:A	6.73683e-20	-2.14339	-0.708225
43576673	chr2:43576673:A:G	1.44457e-18	-0.748753	0.962528
43576758	chr2:43576758:A:C	3.04052e-19	-1.29263	-0.0519651
43577090	chr2:43577090:T:C	1.41862e-18	-1.09256	1.2882
43577195	chr2:43577195:C:T	1.52328e-19	-2.03576	-1.08457e-09
43577265	chr2:43577265:A:G	2.50367e-19	-7.00909e-10	-1.53886
43577352	chr2:43577352:G:A	2.4155e-19	-7.00909e-10	-1.57472
43577526	chr2:43577526:G:T	4.44746e-19	-7.00909e-10	-0.964289
43577794	chr2:43577794:A:C	4.98301e-20	-2.1173	-1.03587
43577955	chr2:43577955:A:G	3.95143e-19	-7.00909e-10	-1.08254
43578089	chr2:43578089:C:T	1.23326e-19	-1.94498	-0.301984
43578238	chr2:43578238:G:A	5.90785e-20	-2.08982	-0.893104
43578600	chr2:43578600:C:T	1.11066e-19	-1.95392	-0.397747
43578733	chr2:43578733:A:C	2.36976e-19	-7.00909e-10	-1.59383
43578954	chr2:43578954:C:G	3.04931e-19	-1.39334	0.0516353
43579033	chr2:43579033:C:T	1.01603e-19	-1.52275	-0.917973
43579214	chr2:43579214:C:T	5.98979e-20	-2.14077	-0.828377
43579599	chr2:43579599:A:T	6.53063e-19	-7.00909e-10	-0.580118
43579714	chr2:43579714:T:C	3.12129e-19	-7.00909e-10	-1.31837
43579840	chr2:43579840:A:T	2.80608e-19	-7.00909e-10	-1.42483
43579951	chr2:43579951:T:C	1.09273e-19	-2.01252	-0.355423
43580007	chr2:43580007:C:T	2.92694e-19	-7.00909e-10	-1.38266
43580117	chr2:43580117:C:T	3.89515e-19	-7.00909e-10	-1.09689
43580163	chr2:43580163:T:A	3.2251e-19	-7.00909e-10	-1.28566
43580173	chr2:43580173:C:T	8.42313e-19	-7.00909e-10	-0.32564
43580307	chr2:43580307:G:A	2.88064e-19	-7.00909e-10	-1.39861
43580407	chr2:43580407:AAC:A	1.51403e-19	-0.609352	-1.43249
43580422	chr2:43580422:T:C	8.07222e-20	-2.15352	-0.517253
43580496	chr2:43580496:CCTTTT:C	8.28676e-20	-2.12611	-0.518435
43580711	chr2:43580711:T:C	1.19438e-19	-2.02837	-0.250621
43580895	chr2:43580895:C:A	1.33858e-19	-1.99321	-0.171799
43580926	chr2:43580926:C:T	1.28661e-18	1.08188	-0.98391
43581035	chr2:43581035:A:G	2.80156e-19	-7.00909e-10	-1.42645
43581351	chr2:43581351:A:G	1.77235e-19	-1.97587	0.0915589
43581950	chr2:43581950:A:G	2.591e-19	-7.00909e-10	-1.50458
43581960	chr2:43581960:G:T	2.59709e-19	-7.00909e-10	-1.50223
43582072	chr2:43582072:T:C	2.61627e-19	-7.00909e-10	-1.49487
43582208	chr2:43582208:G:C	3.12125e-19	-0.390714	-0.927674
43582217	chr2:43582217:C:T	2.86348e-19	-7.00909e-10	-1.40458
43582374	chr2:43582374:G:A	1.06113e-19	-1.56378	-0.833508
43582898	chr2:43582898:C:T	3.87414e-19	-7.00909e-10	-1.1023
43582957	chr2:43582957:C:T	3.5783e-19	-7.00909e-10	-1.18173
43582978	chr2:43582978:T:A	2.37373e-19	-7.00909e-10	-1.59216
43583207	chr2:43583207:T:C	4.41203e-17	3.63288	-1.08457e-09
43583228	chr2:43583228:C:T	3.84108e-19	-7.00909e-10	-1.11087
43583425	chr2:43583425:C:T	1.10085e-19	-1.99198	-0.368552
43583507	chr2:43583507:T:C	7.96036e-20	-1.83673	-0.848006
43583520	chr2:43583520:A:T	2.78663e-19	-7.00909e-10	-1.43179
43583600	chr2:43583600:T:C	7.2819e-20	-1.91729	-0.856521
43583809	chr2:43583809:G:A	3.01452e-20	-2.1703	-1.48547
43583901	chr2:43583901:A:G	2.51022e-19	-7.00909e-10	-1.53625
43584100	chr2:43584100:C:T	9.10696e-20	-1.99113	-0.559034
43584173	chr2:43584173:G:A	7.37091e-19	-7.00909e-10	-0.459081
43584402	chr2:43584402:C:T	2.90003e-19	-7.00909e-10	-1.3919
43584476	chr2:43584476:G:C	2.73826e-19	-7.00909e-10	-1.4493
43585041	chr2:43585041:G:A	1.8143e-19	-1.96773	0.106807
43585056	chr2:43585056:C:T	2.43377e-19	-7.00909e-10	-1.56718
43585178	chr2:43585178:G:A	1.48448e-19	-1.97245	-0.0891032
43585471	chr2:43585471:T:C	2.4014e-19	-7.00909e-10	-1.58057
43585566	chr2:43585566:AGATAGATAGAT:A	2.65575e-19	-7.00909e-10	-1.47989
43585568	chr2:43585568:AT:A	2.60009e-19	-7.00909e-10	-1.50108
43585574	chr2:43585574:AGAT:A	1.49691e-19	-2.05322	-1.08457e-09
43586028	chr2:43586028:G:A	3.33314e-19	-7.00909e-10	-1.25271
43586162	chr2:43586162:A:G	2.56251e-19	-7.00909e-10	-1.51563
43586179	chr2:43586179:C:T	2.70139e-19	-7.00909e-10	-1.46286
43587223	chr2:43587223:C:T	2.7649e-19	-7.00909e-10	-1.43962
43587845	chr2:43587845:C:T	4.17356e-20	-2.13213	-1.1983
43587908	chr2:43587908:A:G	2.54917e-19	-7.00909e-10	-1.52085
43587984	chr2:43587984:G:A	2.5363e-19	-7.00909e-10	-1.52591
43588806	chr2:43588806:A:G	7.59586e-20	-2.07309	-0.658509
43588897	chr2:43588897:T:C	2.53809e-19	-7.00909e-10	-1.52521
43589333	chr2:43589333:C:A	2.79122e-19	-7.00909e-10	-1.43014
43589825	chr2:43589825:G:A	3.63496e-19	-7.00909e-10	-1.16602
43589937	chr2:43589937:C:G	5.98919e-20	-2.10756	-0.861691
43590107	chr2:43590107:A:G	1.34876e-19	-2.15743	-1.08457e-09
43590639	chr2:43590639:C:T	3.26713e-19	-7.00909e-10	-1.27271
43590724	chr2:43590724:C:T	6.08244e-19	-7.00909e-10	-0.651216
43590791	chr2:43590791:A:G	2.47329e-19	-7.00909e-10	-1.55107
43590811	chr2:43590811:CT:C	1.25209e-19	-1.24113	-0.990671
43590938	chr2:43590938:T:C	7.85402e-19	-7.00909e-10	-0.395596
43591341	chr2:43591341:C:T	5.784e-19	-0.79715	0.0956234
43591421	chr2:43591421:ACTTTT:A	3.20143e-19	-7.00909e-10	-1.29302
43592514	chr2:43592514:T:C	2.42566e-19	-7.00909e-10	-1.57052
43593214	chr2:43593214:G:A	2.68841e-19	-7.00909e-10	-1.46767
43593229	chr2:43593229:T:C	2.43574e-19	-7.00909e-10	-1.56637
43593307	chr2:43593307:G:C	1.60917e-19	-1.9809	-1.08457e-09
43593410	chr2:43593410:A:T	9.00428e-20	-1.03577	-1.52573
43593669	chr2:43593669:C:T	2.58385e-19	-7.00909e-10	-1.50734
43594047	chr2:43594047:T:G	2.17984e-19	-0.879907	-0.797462
43594321	chr2:43594321:T:C	1.36504e-18	-7.00909e-10	0.15715
43594478	chr2:43594478:G:A	7.64138e-20	-2.13855	-0.587075
43594778	chr2:43594778:A:G	2.59154e-19	-7.00909e-10	-1.50437
43594867	chr2:43594867:A:G	5.21149e-20	-2.08021	-1.02813
43595172	chr2:43595172:G:A	4.149e-19	-7.00909e-10	-1.03375
43595379	chr2:43595379:C:A	1.88303e-19	-0.927402	-0.896336
43596006	chr2:43596006:C:T	2.76372e-19	-7.00909e-10	-1.44004
43596018	chr2:43596018:C:G	2.37889e-19	-7.00909e-10	-1.58999
43596203	chr2:43596203:G:C	2.38921e-19	-7.00909e-10	-1.58566
43596861	chr2:43596861:TAATG:T	2.37908e-19	-7.00909e-10	-1.58991
43597434	chr2:43597434:A:G	8.48493e-19	-7.00909e-10	-0.318329
43598021	chr2:43598021:A:G	4.07635e-19	-7.00909e-10	-1.05142
43598160	chr2:43598160:G:C	2.24271e-19	-0.739563	-0.909374
43598297	chr2:43598297:C:G	1.14309e-19	-1.9415	-0.381389
43598406	chr2:43598406:G:C	6.03618e-19	-7.00909e-10	-0.658849
43598773	chr2:43598773:G:C	4.75809e-20	-2.08957	-1.10979
43598797	chr2:43598797:G:C	4.82849e-20	-2.10193	-1.08274
43598941	chr2:43598941:A:C	1.30922e-19	-1.19688	-0.990309
43599014	chr2:43599014:G:C	2.55546e-19	-7.00909e-10	-1.51839
43599855	chr2:43599855:A:T	5.80711e-19	-7.00909e-10	-0.697538
43599918	chr2:43599918:G:A	2.98756e-19	-7.00909e-10	-1.36216
43599979	chr2:43599979:G:A	2.66603e-19	-7.00909e-10	-1.47603
43600132	chr2:43600132:G:C	2.37252e-19	-7.00909e-10	-1.59267
43600217	chr2:43600217:A:G	2.37927e-19	-7.00909e-10	-1.58983
43600288	chr2:43600288:G:A	2.37873e-19	-7.00909e-10	-1.59005
43600558	chr2:43600558:C:T	1.12862e-19	-1.15504	-1.18058
43601348	chr2:43601348:TTGA:T	7.61776e-19	-7.00909e-10	-0.426139
43601636	chr2:43601636:C:G	3.52346e-19	-7.00909e-10	-1.19718
43601719	chr2:43601719:C:T	2.42192e-19	-7.00909e-10	-1.57206
43601917	chr2:43601917:A:G	9.23588e-20	-2.11644	-0.419669
43602074	chr2:43602074:T:A	2.4858e-19	-7.00909e-10	-1.54603
43602401	chr2:43602401:T:C	1.23136e-17	2.31249	0.0441809
43602480	chr2:43602480:C:T	4.03344e-19	-7.00909e-10	-1.062
43602814	chr2:43602814:G:A	2.56442e-19	-7.00909e-10	-1.51489
43602837	chr2:43602837:C:T	2.4693e-19	-7.00909e-10	-1.55269
43602839	chr2:43602839:C:A	1.32806e-19	-2.1729	-1.08457e-09
43603160	chr2:43603160:C:T	3.8543e-19	-1.10743	-1.08457e-09
43603485	chr2:43603485:T:C	4.8495e-20	-1.78507	-1.39526
43603714	chr2:43603714:C:G	2.48478e-19	-7.00909e-10	-1.54644
43603807	chr2:43603807:A:C	3.76412e-19	-7.00909e-10	-1.13111
43603944	chr2:43603944:T:C	1.15682e-19	-2.0551	-0.255842
43604180	chr2:43604180:A:G	1.23264e-19	-2.04826	-0.199199
43604559	chr2:43604559:A:G	2.54342e-19	-7.00909e-10	-1.52311
43604685	chr2:43604685:G:A	8.17159e-20	-2.14799	-0.510554
43604910	chr2:43604910:C:T	8.98385e-20	-2.12824	-0.435536
43604977	chr2:43604977:G:A	4.67676e-19	-0.829718	-0.0842972
43605427	chr2:43605427:C:T	1.45377e-19	-0.832181	-1.25028
43605496	chr2:43605496:A:G	4.46416e-19	-7.00909e-10	-0.96054
43605676	chr2:43605676:G:A	4.10132e-19	-7.00909e-10	-1.04531
43605783	chr2:43605783:G:A	4.36232e-19	-7.00909e-10	-0.983618
43605874	chr2:43605874:A:G	6.85515e-20	-2.07445	-0.759755
43605900	chr2:43605900:G:A	4.79966e-20	-2.17311	-1.01755
43606119	chr2:43606119:C:T	3.0399e-20	-2.1742	-1.47318
43606765	chr2:43606765:C:A	4.98799e-19	-7.00909e-10	-0.849589
43606945	chr2:43606945:ATTGAG:A	5.36658e-19	-7.00909e-10	-0.776431
43606979	chr2:43606979:T:C	7.52872e-20	-2.12752	-0.612959
43607024	chr2:43607024:A:G	7.07405e-20	-2.13098	-0.671789
43607213	chr2:43607213:T:C	6.73817e-20	-2.13706	-0.714357
43607386	chr2:43607386:T:TA	2.40622e-19	-7.00909e-10	-1.57857
43607549	chr2:43607549:C:T	6.27112e-20	-1.33299	-1.59026
43607585	chr2:43607585:G:A	5.55634e-19	-7.00909e-10	-0.741682
43607785	chr2:43607785:A:G	2.71015e-19	-7.00909e-10	-1.45962
43607874	chr2:43607874:C:T	5.96687e-19	-0.670398	-1.08457e-09
43607968	chr2:43607968:C:G	5.17988e-19	-7.00909e-10	-0.81184
43608591	chr2:43608591:A:G	4.21503e-19	-7.00909e-10	-1.01796
43608724	chr2:43608724:G:T	5.07762e-19	-7.00909e-10	-0.83178
43608813	chr2:43608813:A:T	7.73183e-20	-2.17947	-0.534388
43609449	chr2:43609449:G:A	4.27115e-19	-7.00909e-10	-1.00474
43609548	chr2:43609548:C:T	5.65624e-18	1.99158	-0.412853
43609855	chr2:43609855:G:A	1.49688e-18	-7.00909e-10	0.249343
43610454	chr2:43610454:A:C	3.00818e-19	-7.00909e-10	-1.35528
43610544	chr2:43610544:G:T	3.0076e-19	-7.00909e-10	-1.35548
43610691	chr2:43610691:G:A	2.4515e-19	-7.00909e-10	-1.55992
43611163	chr2:43611163:C:A	2.37042e-19	-7.00909e-10	-1.59356
43611377	chr2:43611377:T:G	2.76275e-20	-2.18816	-1.55482
43611660	chr2:43611660:T:C	2.3783e-19	-7.00909e-10	-1.59024
43611677	chr2:43611677:C:G	2.61177e-19	-7.00909e-10	-1.49659
43611824	chr2:43611824:G:A	4.00998e-19	-1.06783	-1.08457e-09
43611845	chr2:43611845:C:T	2.47847e-19	-7.00909e-10	-1.54898
43611951	chr2:43611951:T:G	2.68521e-20	-2.18873	-1.58272
43612131	chr2:43612131:G:A	2.5675e-19	-7.00909e-10	-1.51369
43612222	chr2:43612222:A:G	2.65584e-19	-7.00909e-10	-1.47986
43612494	chr2:43612494:C:T	2.53588e-18	-7.00909e-10	0.776503
43612718	chr2:43612718:A:G	5.67513e-19	-7.00909e-10	-0.720528
43612757	chr2:43612757:G:A	2.68104e-20	-2.18554	-1.58746
43612909	chr2:43612909:G:A	2.66217e-20	-2.1863	-1.59377
43613222	chr2:43613222:G:A	4.10344e-20	-2.18444	-1.16294
43613285	chr2:43613285:A:G	2.9424e-20	-2.0971	-1.58288
43613307	chr2:43613307:G:C	5.9885e-19	-7.00909e-10	-0.666781
43613753	chr2:43613753:T:C	2.43835e-19	-7.00909e-10	-1.5653
43613980	chr2:43613980:A:G	2.6884e-20	-2.18863	-1.58163
43614130	chr2:43614130:C:T	3.22535e-20	-2.18216	-1.40601
43614530	chr2:43614530:T:C	1.98255e-19	-1.77224	-1.08457e-09
43614919	chr2:43614919:C:T	2.63347e-19	-7.00909e-10	-1.48832
43615166	chr2:43615166:G:A	2.56392e-19	-7.00909e-10	-1.51508
43615169	chr2:43615169:A:G	6.07609e-19	-7.00909e-10	-0.65226
43615472	chr2:43615472:G:T	1.16128e-18	-7.00909e-10	-0.00451334
43615552	chr2:43615552:C:T	3.29357e-20	-2.1888	-1.37844
43615573	chr2:43615573:G:A	5.13792e-20	-1.89835	-1.22421
43615958	chr2:43615958:C:G	2.7044e-19	-7.00909e-10	-1.46174
43615989	chr2:43615989:C:T	2.7367e-19	-0.512144	-0.937724
43615998	chr2:43615998:A:C	5.96855e-20	-2.17685	-0.795848
43616429	chr2:43616429:T:C	5.10065e-19	-7.00909e-10	-0.827253
43616521	chr2:43616521:C:T	2.4215e-19	-7.00909e-10	-1.57223
43616734	chr2:43616734:A:G	2.30621e-19	-1.62101	-1.08457e-09
43616811	chr2:43616811:G:C	1.15684e-19	-1.76882	-0.542108
43616825	chr2:43616825:A:G	3.94695e-19	-7.00909e-10	-1.08368
43616939	chr2:43616939:T:G	3.86134e-19	-7.00909e-10	-1.10561
43617234	chr2:43617234:A:T	2.48779e-19	-7.00909e-10	-1.54523
43617309	chr2:43617309:A:G	2.76039e-20	-2.18885	-1.55498
43617501	chr2:43617501:G:C	2.82578e-20	-2.18633	-1.53409
43617664	chr2:43617664:A:G	2.73031e-20	-2.18499	-1.5698
43617694	chr2:43617694:G:A	4.84692e-20	-2.15954	-1.02132
43617697	chr2:43617697:A:C	1.37765e-19	-2.13624	-1.08457e-09
43617699	chr2:43617699:T:G	1.37846e-19	-2.13565	-1.08457e-09
43617939	chr2:43617939:C:G	2.45425e-19	-7.00909e-10	-1.5588
43618190	chr2:43618190:A:T	3.32942e-20	-2.17665	-1.37975
43618270	chr2:43618270:A:T	4.38408e-19	-7.00909e-10	-0.978642
43618563	chr2:43618563:G:A	2.68514e-19	-7.00909e-10	-1.46889
43618627	chr2:43618627:AC:A	2.6704e-19	-7.00909e-10	-1.47439
43618667	chr2:43618667:CAGCA:C	2.44878e-19	-7.00909e-10	-1.56103
43618755	chr2:43618755:G:A	2.60531e-19	-7.00909e-10	-1.49907
43618770	chr2:43618770:T:C	2.59385e-19	-7.00909e-10	-1.50348
43618811	chr2:43618811:C:T	2.44843e-19	-7.00909e-10	-1.56117
43618901	chr2:43618901:A:T	3.54169e-20	-2.18394	-1.31066
43619130	chr2:43619130:G:A	3.81455e-19	-7.00909e-10	-1.1178
43619292	chr2:43619292:A:G	4.98378e-19	-7.00909e-10	-0.850433
43619414	chr2:43619414:G:T	4.63623e-20	-2.1813	-1.044
43619536	chr2:43619536:A:C	3.15797e-20	-2.18798	-1.42129
43619585	chr2:43619585:T:A	3.9908e-19	-7.00909e-10	-1.07263
43619602	chr2:43619602:A:G	2.82902e-19	-0.482171	-0.934522
43619992	chr2:43619992:C:G	4.48711e-19	-7.00909e-10	-0.955413
43621276	chr2:43621276:T:G	3.82623e-20	-2.16925	-1.24807
43621437	chr2:43621437:A:G	1.74531e-19	-0.33358	-1.56611
43621525	chr2:43621525:T:C	3.21888e-20	-2.14418	-1.44599
43621687	chr2:43621687:CAG:C	2.49825e-19	-7.00909e-10	-1.54103
43621796	chr2:43621796:A:C	3.56229e-20	-2.15809	-1.33071
43621914	chr2:43621914:A:G	1.13664e-17	-7.00909e-10	2.27662
43622144	chr2:43622144:A:T	2.83686e-19	-7.00909e-10	-1.41392
43622267	chr2:43622267:A:C	2.89971e-20	-2.17411	-1.52049
43622286	chr2:43622286:T:C	3.35253e-19	-7.00909e-10	-1.24691
43622905	chr2:43622905:A:G	3.11877e-19	-7.00909e-10	-1.31918
43623081	chr2:43623081:C:T	3.53105e-20	-2.18777	-1.30985
43623218	chr2:43623218:G:C	1.23969e-19	-2.1541	-0.0876553
43623379	chr2:43623379:G:C	2.41343e-19	-7.00909e-10	-1.57557
43623438	chr2:43623438:C:T	1.30675e-19	-2.18907	-1.08457e-09
43623451	chr2:43623451:T:C	1.46829e-19	-2.15279	0.0802697
43623653	chr2:43623653:T:G	2.46052e-19	-7.00909e-10	-1.55625
43623795	chr2:43623795:G:A	2.47429e-19	-7.00909e-10	-1.55067
43624025	chr2:43624025:A:T	2.37738e-19	-7.00909e-10	-1.59062
43624107	chr2:43624107:C:A	4.00919e-20	-1.78146	-1.58916
43624845	chr2:43624845:AAGAG:A	2.14675e-19	-0.103829	-1.58884
43624915	chr2:43624915:G:A	2.5049e-19	-7.00909e-10	-1.53837
43625059	chr2:43625059:T:C	5.75767e-20	-2.16421	-0.844459
43625334	chr2:43625334:AG:A	2.90972e-19	-7.00909e-10	-1.38856
43625450	chr2:43625450:A:T	1.09635e-18	1.41475	-1.4768
43625480	chr2:43625480:A:G	3.15729e-19	0.221652	-1.52856
43625929	chr2:43625929:G:C	1.37905e-19	-2.13523	-1.08457e-09
43625990	chr2:43625990:A:G	2.91911e-19	-7.00909e-10	-1.38534
43626042	chr2:43626042:C:T	5.78363e-20	-1.95662	-1.04755
43626371	chr2:43626371:C:T	1.17705e-19	-0.741319	-1.55229
43626543	chr2:43626543:A:G	2.99659e-19	-7.00909e-10	-1.35914
43626577	chr2:43626577:A:T	2.91809e-19	0.187799	-1.57349
43626831	chr2:43626831:T:C	1.41501e-18	1.3531	-1.15999
43626842	chr2:43626842:C:A	6.252e-20	-2.02922	-0.897087
43627063	chr2:43627063:A:G	2.89991e-19	-7.00909e-10	-1.39194
43627281	chr2:43627281:G:A	3.31777e-19	-7.00909e-10	-1.25733
43627307	chr2:43627307:AC:A	2.36968e-19	-7.00909e-10	-1.59387
43627376	chr2:43627376:G:C	2.8444e-19	-7.00909e-10	-1.41127
43627568	chr2:43627568:A:G	2.70521e-20	-2.18907	-1.57495
43627775	chr2:43627775:T:C	2.66969e-20	-2.18863	-1.58861
43627843	chr2:43627843:A:G	2.69625e-19	-7.00909e-10	-1.46476
43627897	chr2:43627897:T:A	2.47085e-19	-7.00909e-10	-1.55206
43628011	chr2:43628011:A:C	3.97764e-20	-1.82993	-1.54859
43628160	chr2:43628160:A:C	4.45271e-19	-7.00909e-10	-0.963108
43628341	chr2:43628341:G:T	2.99351e-19	-7.00909e-10	-1.36017
43628504	chr2:43628504:G:A	8.22326e-20	-1.05838	-1.59386
43628942	chr2:43628942:G:A	5.85503e-19	-0.0452604	-0.644059
43629165	chr2:43629165:T:C	3.04385e-19	-7.00909e-10	-1.3435
43629359	chr2:43629359:C:T	3.14198e-19	-7.00909e-10	-1.31177
43629788	chr2:43629788:A:G	3.08715e-19	0.24801	-1.57738
43629847	chr2:43629847:G:C	1.23917e-18	0.0604045	-1.08457e-09
43629901	chr2:43629901:C:T	2.29738e-19	-0.038906	-1.58595
43630208	chr2:43630208:A:G	2.37126e-19	-7.00909e-10	-1.5932
43630467	chr2:43630467:T:C	2.37115e-19	-7.00909e-10	-1.59324
43630726	chr2:43630726:A:T	3.49818e-19	-7.00909e-10	-1.20438
43630893	chr2:43630893:T:C	1.2858e-19	-0.741216	-1.46403
43631032	chr2:43631032:A:T	1.30761e-19	-2.18842	-1.08457e-09
43631091	chr2:43631091:A:G	2.38578e-19	-7.00909e-10	-1.5871
43631440	chr2:43631440:T:C	2.48659e-18	1.76935	-1.01247
43631490	chr2:43631490:A:G	1.88091e-19	-0.304256	-1.52061
43631596	chr2:43631596:C:T	2.5106e-19	-7.00909e-10	-1.5361
43631928	chr2:43631928:T:C	3.34277e-19	-7.00909e-10	-1.24982
43631951	chr2:43631951:A:C	2.09727e-19	-0.366175	-1.34981
43632106	chr2:43632106:T:C	1.36391e-19	-0.582245	-1.56402
43632466	chr2:43632466:G:T	1.43591e-19	-2.14532	0.0504936
43632585	chr2:43632585:T:C	2.78388e-19	-7.00909e-10	-1.43278
43632858	chr2:43632858:C:T	2.37885e-19	-7.00909e-10	-1.59001
43633103	chr2:43633103:C:G	2.91228e-19	-7.00909e-10	-1.38768
43633269	chr2:43633269:CTG:C	5.49532e-19	0.719519	-1.47224
43633398	chr2:43633398:C:T	2.41715e-19	-7.00909e-10	-1.57403
43633509	chr2:43633509:G:A	4.47615e-19	0.554404	-1.51226
43633619	chr2:43633619:T:A	5.0849e-19	0.674163	-1.50451
43633739	chr2:43633739:A:G	4.96375e-19	0.651032	-1.50549
43634057	chr2:43634057:G:A	2.36968e-19	-7.00909e-10	-1.59387
43634085	chr2:43634085:A:T	5.30851e-19	0.706964	-1.49427
43634394	chr2:43634394:G:A	3.02315e-18	0.952262	-1.08457e-09
43634909	chr2:43634909:C:G	2.41527e-19	-7.00909e-10	-1.57481
43634978	chr2:43634978:A:G	1.3373e-19	-2.16597	-1.08457e-09
43635174	chr2:43635174:C:T	4.29805e-19	0.554595	-1.55306
43635522	chr2:43635522:A:G	9.78323e-20	-2.14323	-0.335311
43635804	chr2:43635804:A:G	3.11199e-19	-1.32136	-1.08457e-09
43636194	chr2:43636194:G:A	8.10681e-19	0.800533	-1.16445
43636315	chr2:43636315:A:C	1.10254e-19	-2.16383	-0.195178
43636358	chr2:43636358:T:TGA	2.02618e-19	-0.163829	-1.58664
43636727	chr2:43636727:G:A	8.56793e-19	0.598996	-0.907592
43636761	chr2:43636761:T:C	1.31641e-19	-2.18171	-1.08457e-09
43636950	chr2:43636950:T:C	4.51251e-20	-1.77905	-1.4733
43637204	chr2:43637204:C:A	2.37929e-19	-7.00909e-10	-1.58982
43637251	chr2:43637251:G:T	7.91571e-19	-7.00909e-10	-0.387772
43637387	chr2:43637387:A:G	5.36052e-19	0.10912	-0.886681
43637845	chr2:43637845:G:A	2.37215e-19	-7.00909e-10	-1.59283
43638243	chr2:43638243:C:A	3.26549e-19	-1.27321	-1.08457e-09
43638486	chr2:43638486:T:C	3.06762e-19	-7.00909e-10	-1.33572
43638639	chr2:43638639:T:G	4.22169e-19	0.400444	-1.41683
43638743	chr2:43638743:G:A	3.04444e-20	-2.18894	-1.45695
43639203	chr2:43639203:T:C	5.88135e-19	0.851438	-1.53627
43639272	chr2:43639272:T:G	3.38758e-20	-2.16874	-1.37035
43639356	chr2:43639356:C:T	2.48879e-19	-0.0102352	-1.53459
43639460	chr2:43639460:C:CTT	2.61632e-19	-7.00909e-10	-1.49485
43639713	chr2:43639713:A:G	8.89903e-19	1.27858	-1.54926
43639771	chr2:43639771:C:G	5.42406e-20	-1.67604	-1.39232
43639989	chr2:43639989:G:A	3.40268e-19	-7.00909e-10	-1.23206
43640041	chr2:43640041:A:G	2.04265e-19	-1.74238	-1.08457e-09
43640068	chr2:43640068:T:C	9.61801e-19	1.18052	-1.3735
43640258	chr2:43640258:G:C	2.51486e-19	-7.00909e-10	-1.5344
43640297	chr2:43640297:C:T	3.54463e-20	-2.1866	-1.30718
43640337	chr2:43640337:G:A	2.00332e-19	-2.18607	0.424253
43640346	chr2:43640346:C:T	2.58834e-19	-7.00909e-10	-1.5056
43640421	chr2:43640421:C:G	8.92733e-19	1.13172	-1.39923
43641395	chr2:43641395:G:A	5.1532e-19	0.696911	-1.51392
43642419	chr2:43642419:T:C	1.34921e-19	-2.1571	-1.08457e-09
43642839	chr2:43642839:G:A	3.74787e-20	-2.1752	-1.26282
43642933	chr2:43642933:T:G	1.62584e-19	-0.394105	-1.57649
43643363	chr2:43643363:C:A	1.58815e-18	-7.00909e-10	0.308531
43643493	chr2:43643493:T:C	2.74272e-19	-7.00909e-10	-1.44767
43643566	chr2:43643566:A:G	1.72133e-18	0.389061	-1.08457e-09
43643632	chr2:43643632:G:A	2.46166e-19	-7.00909e-10	-1.55579
43643725	chr2:43643725:T:C	7.64712e-20	-2.18547	-0.539407
43643863	chr2:43643863:A:G	3.73221e-20	-1.86321	-1.579
43644448	chr2:43644448:CTCCA:C	6.46989e-19	0.782044	-1.37151
43644640	chr2:43644640:A:T	3.99528e-20	-1.78141	-1.59269
43644844	chr2:43644844:T:C	4.39346e-19	0.492923	-1.46943
43644893	chr2:43644893:A:G	1.37557e-19	-0.976811	-1.16095
43645044	chr2:43645044:A:T	3.65142e-19	-7.00909e-10	-1.1615
43645135	chr2:43645135:T:C	3.63151e-20	-1.87859	-1.59097
43645528	chr2:43645528:A:G	2.58395e-19	-7.00909e-10	-1.5073
43646005	chr2:43646005:A:C	3.95904e-19	0.396296	-1.47692
43646979	chr2:43646979:T:C	7.47723e-19	0.957615	-1.40237
43648032	chr2:43648032:G:T	1.30676e-19	-2.18907	-1.08457e-09
43648150	chr2:43648150:G:A	3.11695e-18	1.1095	-0.126676
43648184	chr2:43648184:G:T	2.41557e-19	-7.00909e-10	-1.57469
43648238	chr2:43648238:G:T	1.41603e-19	-2.10876	-1.08457e-09
43648295	chr2:43648295:T:A	6.93745e-19	-7.00909e-10	-0.519688
43648319	chr2:43648319:G:A	2.68955e-19	-7.00909e-10	-1.46725
43648337	chr2:43648337:T:C	2.51665e-19	-1.53369	-1.08457e-09
43648525	chr2:43648525:G:A	2.76941e-19	-7.00909e-10	-1.43799
43648745	chr2:43648745:T:C	5.63243e-18	2.88153	-1.30702
43648957	chr2:43648957:T:C	2.37129e-19	-7.00909e-10	-1.59319
43649685	chr2:43649685:G:A	6.65984e-20	-2.14273	-0.720384
43650502	chr2:43650502:T:C	1.06688e-17	-7.00909e-10	2.21329
43650726	chr2:43650726:A:T	2.52433e-19	-7.00909e-10	-1.53064
43650803	chr2:43650803:G:A	7.15977e-18	2.01576	-0.201323
43650831	chr2:43650831:G:A	5.14401e-19	-7.00909e-10	-0.818788
43650896	chr2:43650896:T:C	9.30214e-19	1.30955	-1.53592
43650966	chr2:43650966:G:C	1.71299e-18	1.97804	-1.59383
43651282	chr2:43651282:T:A	2.47985e-19	-7.00909e-10	-1.54842
43651362	chr2:43651362:C:T	2.8442e-19	-7.00909e-10	-1.41134
43651430	chr2:43651430:G:A	2.46214e-19	-7.00909e-10	-1.55559
43651462	chr2:43651462:C:T	4.89804e-19	-7.00909e-10	-0.867786
43651856	chr2:43651856:A:C	1.09691e-17	-7.00909e-10	2.24105
43651863	chr2:43651863:G:A	5.54039e-20	-1.98618	-1.06096
43651903	chr2:43651903:T:A	5.00255e-20	-1.99902	-1.15024
43652129	chr2:43652129:C:T	1.79966e-19	-1.86902	-1.08457e-09
43652243	chr2:43652243:T:G	4.61377e-20	-2.03733	-1.19283
43652470	chr2:43652470:C:T	6.48815e-20	-2.13534	-0.753891
43652713	chr2:43652713:C:T	6.32295e-20	-2.14251	-0.772506
43652714	chr2:43652714:C:T	4.41442e-18	2.59328	-1.26244
43652837	chr2:43652837:T:C	4.25508e-18	2.55474	-1.26066
43652984	chr2:43652984:A:C	2.75106e-19	-7.00909e-10	-1.44464
43653041	chr2:43653041:T:C	6.07424e-20	-2.11793	-0.837215
43653182	chr2:43653182:T:C	2.86877e-19	0.187138	-1.58988
43653350	chr2:43653350:A:G	5.89368e-20	-2.11514	-0.87019
43653487	chr2:43653487:T:C	3.0058e-20	-2.18246	-1.47621
43653509	chr2:43653509:C:T	3.74456e-18	-7.00909e-10	1.16627
43653546	chr2:43653546:G:T	6.73332e-20	-2.1309	-0.721242
43653712	chr2:43653712:G:T	1.40299e-19	-1.57342	-0.544599
43653999	chr2:43653999:A:C	2.74951e-19	-7.00909e-10	-1.4452
43654022	chr2:43654022:G:A	5.34104e-18	2.7239	-1.20252
43654064	chr2:43654064:C:T	5.11615e-19	-7.00909e-10	-0.824219
43654249	chr2:43654249:C:T	3.19122e-20	-2.17863	-1.42017
43654620	chr2:43654620:G:A	6.0581e-20	-2.07096	-0.886854
43654932	chr2:43654932:C:T	6.85682e-19	-7.00909e-10	-0.531377
43654933	chr2:43654933:G:A	6.33987e-20	-2.14959	-0.762757
43655468	chr2:43655468:G:C	6.98435e-18	1.70428	0.0853528
43655488	chr2:43655488:G:A	6.49062e-18	1.68352	0.0328059
43655664	chr2:43655664:G:T	2.59129e-19	-7.00909e-10	-1.50446
43655783	chr2:43655783:C:A	5.57628e-19	0.838562	-1.57666
43655904	chr2:43655904:T:C	2.74488e-19	-7.00909e-10	-1.44688
43656028	chr2:43656028:G:A	4.18535e-18	1.39901	-0.121453
43656200	chr2:43656200:G:A	1.1125e-16	4.55774	-1.08457e-09
43656572	chr2:43656572:A:G	5.24806e-20	-2.16411	-0.937244
43656717	chr2:43656717:A:C	4.98295e-20	-2.1395	-1.01368
43656807	chr2:43656807:T:C	2.82718e-19	-7.00909e-10	-1.41734
43656931	chr2:43656931:A:C	5.79568e-18	2.99688	-1.3938
43656968	chr2:43656968:G:A	5.01809e-18	2.79587	-1.33686
43657013	chr2:43657013:C:T	1.09095e-18	1.33056	-1.39755
43657478	chr2:43657478:G:T	3.0789e-18	2.34452	-1.37398
43657621	chr2:43657621:A:G	2.61152e-18	2.10776	-1.30186
43657716	chr2:43657716:C:A	2.95235e-20	-2.18115	-1.49546
43657758	chr2:43657758:G:A	2.985e-20	-2.16174	-1.50387
43657799	chr2:43657799:G:A	3.06146e-18	2.32271	-1.35785
43657918	chr2:43657918:T:C	8.51041e-19	1.10361	-1.41894
43658064	chr2:43658064:T:C	2.93974e-20	-2.15671	-1.52418
43658284	chr2:43658284:C:T	3.77444e-18	1.92227	-0.748052
43658347	chr2:43658347:T:G	1.83135e-19	-1.85157	-1.08457e-09
43658389	chr2:43658389:T:C	1.18958e-19	-0.807706	-1.47532
43658440	chr2:43658440:G:A	3.51316e-18	2.40919	-1.30671
43658541	chr2:43658541:T:C	1.15377e-18	-7.00909e-10	-0.0110004
43658596	chr2:43658596:G:A	2.46148e-18	2.09558	-1.34886
43658751	chr2:43658751:G:A	2.90495e-20	-2.16963	-1.52316
43659321	chr2:43659321:T:C	4.66478e-20	-2.17244	-1.04672
43659880	chr2:43659880:T:A	8.1559e-19	-7.00909e-10	-0.35788
43660183	chr2:43660183:GA:G	7.36378e-19	-7.00909e-10	-0.460048
43660511	chr2:43660511:C:T	1.31466e-19	-2.18304	-1.08457e-09
43660541	chr2:43660541:A:C	1.33296e-19	-2.16922	-1.08457e-09
43666130	chr2:43666130:C:T	2.36986e-19	-7.00909e-10	-1.59379
43666295	chr2:43666295:G:A	9.92126e-20	-1.50543	-0.9591
43666726	chr2:43666726:G:A	2.52581e-19	-1.53006	-1.08457e-09
43666739	chr2:43666739:T:C	3.84234e-20	-2.13295	-1.28017
43667097	chr2:43667097:T:C	2.97099e-19	-7.00909e-10	-1.36773
43667132	chr2:43667132:T:C	4.89433e-20	-2.12503	-1.0461
43667290	chr2:43667290:A:G	2.9731e-20	-2.10957	-1.56003
43667457	chr2:43667457:A:G	2.40234e-19	-7.00909e-10	-1.58018
43667763	chr2:43667763:T:G	3.42155e-19	-7.00909e-10	-1.22653
43667811	chr2:43667811:T:C	2.82153e-19	-7.00909e-10	-1.41934
43667890	chr2:43667890:T:C	3.05522e-19	-7.00909e-10	-1.33977
43668124	chr2:43668124:C:T	1.32443e-18	1.54193	-1.41499
43668134	chr2:43668134:G:A	4.96699e-19	-7.00909e-10	-0.853807
43668275	chr2:43668275:A:G	2.91304e-19	-7.00909e-10	-1.38742
43668327	chr2:43668327:T:C	9.69071e-19	1.30755	-1.493
43668616	chr2:43668616:C:A	2.88713e-19	-7.00909e-10	-1.39636
43668649	chr2:43668649:A:G	2.47569e-19	-7.00909e-10	-1.5501
43668930	chr2:43668930:G:A	1.71218e-19	-1.91885	-1.08457e-09
43669234	chr2:43669234:A:G	2.54748e-19	-7.00909e-10	-1.52152
43669729	chr2:43669729:G:A	2.62565e-19	-7.00909e-10	-1.49129
43669761	chr2:43669761:C:T	2.81334e-19	-7.00909e-10	-1.42225
43669864	chr2:43669864:C:G	9.76949e-19	1.3803	-1.55765
43669905	chr2:43669905:G:A	1.15471e-18	1.10545	-1.11564
43670139	chr2:43670139:C:CA	8.20581e-19	1.05973	-1.41151
43670361	chr2:43670361:C:G	7.22683e-19	0.934813	-1.41363
43670441	chr2:43670441:T:C	4.9315e-20	-2.18836	-0.975203
43670590	chr2:43670590:T:A	2.48665e-19	-7.00909e-10	-1.54569
43671177	chr2:43671177:G:A	2.64359e-19	-7.00909e-10	-1.48448
43671282	chr2:43671282:T:C	9.14679e-19	1.23733	-1.48054
43671714	chr2:43671714:A:G	2.85571e-19	-7.00909e-10	-1.4073
43671723	chr2:43671723:T:C	2.63254e-19	-7.00909e-10	-1.48867
43671827	chr2:43671827:G:A	1.04274e-18	1.36926	-1.48144
43672541	chr2:43672541:T:C	1.66462e-18	-7.00909e-10	0.355559
43672779	chr2:43672779:C:A	9.15616e-19	1.21697	-1.45916
43672835	chr2:43672835:A:G	2.70483e-19	-7.00909e-10	-1.46158
43672838	chr2:43672838:T:A	1.42608e-18	0.218525	-0.0176329
43673159	chr2:43673159:C:T	2.50541e-19	-7.00909e-10	-1.53817
43673296	chr2:43673296:A:T	3.25385e-19	0.226429	-1.50321
43673490	chr2:43673490:C:T	3.65234e-19	-7.00909e-10	-1.16125
43673491	chr2:43673491:G:A	3.03514e-19	-7.00909e-10	-1.34636
43673891	chr2:43673891:C:G	2.54368e-19	-7.00909e-10	-1.52301
43674073	chr2:43674073:T:A	2.91461e-19	-7.00909e-10	-1.38688
43674474	chr2:43674474:T:A	1.06693e-18	-0.158239	0.0689867
43674648	chr2:43674648:C:A	3.02651e-20	-2.10391	-1.54789
43674651	chr2:43674651:C:T	3.04259e-20	-2.09912	-1.54738
43674712	chr2:43674712:T:C	6.9605e-19	-0.489919	-0.0264504
43674756	chr2:43674756:A:G	1.02546e-18	-0.51482	0.385927
43674776	chr2:43674776:G:A	7.57911e-19	-0.432658	0.001432
43674791	chr2:43674791:T:C	1.19047e-18	-0.359526	0.379839
43674933	chr2:43674933:C:T	2.62346e-19	-7.00909e-10	-1.49213
43674991	chr2:43674991:A:C	2.53506e-19	-7.00909e-10	-1.5264
43675372	chr2:43675372:G:C	1.17986e-18	-0.476098	0.48746
43675618	chr2:43675618:C:G	3.59656e-19	0.417213	-1.59386
43675624	chr2:43675624:A:C	1.70716e-19	-1.31927	-0.602522
43675709	chr2:43675709:C:A	2.45175e-18	-7.00909e-10	0.742766
43675895	chr2:43675895:G:A	1.85815e-19	-1.83704	-1.08457e-09
43675927	chr2:43675927:A:G	1.07841e-18	0.0840325	-0.162581
43675993	chr2:43675993:A:G	2.55714e-19	-7.00909e-10	-1.51773
43676123	chr2:43676123:C:A	3.05751e-20	-2.09352	-1.54809
43676344	chr2:43676344:T:C	5.19339e-19	-0.779758	-0.0294779
43676367	chr2:43676367:G:C	2.37453e-19	-7.00909e-10	-1.59182
43676381	chr2:43676381:G:A	2.88829e-19	-7.00909e-10	-1.39596
43676385	chr2:43676385:C:T	2.53321e-19	-7.00909e-10	-1.52713
43676433	chr2:43676433:T:A	2.29678e-18	-7.00909e-10	0.677473
43676648	chr2:43676648:T:A	1.63483e-19	-0.791488	-1.1736
43676704	chr2:43676704:G:A	2.48807e-18	-7.00909e-10	0.757472
43676999	chr2:43676999:A:G	2.09485e-19	-0.181868	-1.53527
43677048	chr2:43677048:C:T	1.26215e-18	-7.00909e-10	0.07878
43677169	chr2:43677169:G:C	5.62992e-19	-0.450554	-0.277972
43677625	chr2:43677625:G:A	3.21778e-20	-2.05035	-1.54017
43678038	chr2:43678038:C:T	7.7653e-19	1.15966	-1.56662
43678221	chr2:43678221:C:G	1.96768e-19	-1.98937	0.209604
43678245	chr2:43678245:G:T	4.35108e-19	-1.24324	0.257039
43678796	chr2:43678796:G:A	2.49691e-19	-7.00909e-10	-1.54157
43678798	chr2:43678798:C:G	4.20127e-19	-7.00909e-10	-1.02124
43679396	chr2:43679396:A:C	1.75116e-18	1.95736	-1.55112
43679605	chr2:43679605:C:G	7.1892e-19	1.07861	-1.56265
43679650	chr2:43679650:C:A	2.17234e-19	-1.00886	-0.671954
43679758	chr2:43679758:G:A	3.10754e-20	-2.08706	-1.53832
43679877	chr2:43679877:G:A	2.85094e-19	-7.00909e-10	-1.40897
43680022	chr2:43680022:T:TG	2.19463e-19	-0.135519	-1.53509
43680152	chr2:43680152:T:A	6.10474e-19	0.925572	-1.57313
43680266	chr2:43680266:A:G	2.61314e-19	-7.00909e-10	-1.49607
43680368	chr2:43680368:TG:T	1.68677e-18	1.54117	-1.17239
43680491	chr2:43680491:C:A	4.83991e-19	-0.250627	-0.629099
43680657	chr2:43680657:T:A	6.59084e-19	1.0166	-1.58754
43680707	chr2:43680707:G:A	2.7986e-19	-7.00909e-10	-1.4275
43680799	chr2:43680799:C:T	8.09519e-19	1.22163	-1.58698
43680816	chr2:43680816:T:C	8.89261e-19	1.31914	-1.59054
43680993	chr2:43680993:A:G	3.25001e-20	-2.06816	-1.51239
43681179	chr2:43681179:A:G	1.18137e-19	-0.70635	-1.5836
43681218	chr2:43681218:T:C	2.37738e-19	-7.00909e-10	-1.59062
43681338	chr2:43681338:T:C	3.00743e-20	-2.10265	-1.55548
43681405	chr2:43681405:T:C	2.59784e-19	-1.77616	0.274222
43681499	chr2:43681499:C:T	2.69497e-19	-7.00909e-10	-1.46524
43681550	chr2:43681550:T:C	5.28397e-19	0.786539	-1.57848
43681623	chr2:43681623:A:G	2.20776e-19	-1.93054	0.265894
43681646	chr2:43681646:A:G	1.32042e-19	-2.17867	-1.08457e-09
43681881	chr2:43681881:A:C	1.0482e-19	-1.99615	-0.413393
43681998	chr2:43681998:C:T	1.81724e-19	-0.723224	-1.13608
43682129	chr2:43682129:C:T	5.12846e-20	-1.56391	-1.56049
43682184	chr2:43682184:A:T	4.17403e-20	-1.79252	-1.5378
43682625	chr2:43682625:A:G	3.18306e-20	-2.1417	-1.45966
43682714	chr2:43682714:A:G	1.49379e-18	1.39421	-1.14693
43682834	chr2:43682834:T:G	1.12114e-18	-7.00909e-10	-0.0396935
43682841	chr2:43682841:C:T	6.97502e-20	-2.11247	-0.704401
43682902	chr2:43682902:C:A	5.23309e-20	-1.55963	-1.54458
43682993	chr2:43682993:A:G	6.30201e-19	-7.00909e-10	-0.615752
43683124	chr2:43683124:T:G	4.45016e-19	-7.00909e-10	-0.963682
43683240	chr2:43683240:C:T	1.16305e-17	2.29959	-1.08457e-09
43683652	chr2:43683652:T:A	7.34418e-20	-1.51141	-1.25389
43683695	chr2:43683695:A:T	4.00238e-20	-1.97705	-1.39527
43683766	chr2:43683766:A:G	2.88528e-19	-1.01389	-0.383108
43684177	chr2:43684177:T:C	1.87821e-19	-1.36108	-0.465226
43684222	chr2:43684222:C:G	6.17767e-19	-7.00909e-10	-0.63568
43684282	chr2:43684282:C:A	3.41328e-20	-2.15508	-1.37645
43684616	chr2:43684616:C:T	6.99631e-18	1.79135	-1.08457e-09
43684628	chr2:43684628:A:T	7.93181e-19	-7.00909e-10	-0.38574
43684666	chr2:43684666:A:G	1.12949e-18	-7.00909e-10	-0.0322672
43684733	chr2:43684733:A:G	6.7556e-19	-7.00909e-10	-0.54625
43684827	chr2:43684827:A:AG	8.24699e-19	-7.00909e-10	-0.346773
43684850	chr2:43684850:A:G	2.47756e-19	-7.00909e-10	-1.54935
43684870	chr2:43684870:G:T	1.25581e-18	-7.00909e-10	0.0737452
43684877	chr2:43684877:C:G	4.57863e-19	-7.00909e-10	-0.93522
43685094	chr2:43685094:G:A	5.00412e-19	-7.00909e-10	-0.846359
43685406	chr2:43685406:T:C	4.83431e-20	-1.59648	-1.58698
43685596	chr2:43685596:G:T	4.56849e-20	-1.66461	-1.57541
43686275	chr2:43686275:C:G	2.42382e-19	-1.12993	-0.441349
43686611	chr2:43686611:T:A	2.57673e-19	-1.35573	-0.154368
43686908	chr2:43686908:G:A	6.07781e-19	-7.00909e-10	-0.651977
43686980	chr2:43686980:ATT:A	8.7114e-20	-1.00322	-1.59135
43687139	chr2:43687139:T:C	1.15202e-19	-1.05666	-1.25844
43687236	chr2:43687236:G:C	2.38281e-19	-1.41159	-0.176752
43687304	chr2:43687304:G:A	2.50456e-19	-7.00909e-10	-1.53851
43687325	chr2:43687325:T:G	6.10442e-19	-7.00909e-10	-0.647608
43687630	chr2:43687630:C:G	7.04361e-19	-7.00909e-10	-0.504501
43687908	chr2:43687908:C:T	2.56011e-19	-7.00909e-10	-1.51657
43688593	chr2:43688593:G:A	2.66014e-19	-2.18388	0.705639
43688807	chr2:43688807:G:A	6.61495e-19	-7.00909e-10	-0.567289
43689210	chr2:43689210:C:T	6.90004e-19	-7.00909e-10	-0.525094
43689226	chr2:43689226:A:C	2.70325e-19	-7.00909e-10	-1.46217
43689599	chr2:43689599:A:G	9.71786e-20	-1.30302	-1.18222
43689816	chr2:43689816:C:T	3.91309e-20	-1.92995	-1.46493
43690170	chr2:43690170:G:A	9.97038e-19	-7.00909e-10	-0.157003
43690562	chr2:43690562:T:G	1.41704e-18	-7.00909e-10	0.194532
43690564	chr2:43690564:C:A	2.62707e-19	-2.04233	0.551578
43690648	chr2:43690648:T:G	2.09426e-19	-1.71742	-1.08457e-09
43691549	chr2:43691549:G:T	2.59195e-19	-7.00909e-10	-1.50421
43692213	chr2:43692213:C:T	5.55643e-19	-7.00909e-10	-0.741665
43692777	chr2:43692777:C:T	5.45525e-19	-7.00909e-10	-0.760042
43692795	chr2:43692795:G:C	5.4516e-20	-2.04777	-1.01552
43692815	chr2:43692815:AG:A	5.57005e-20	-2.02584	-1.01597
43692979	chr2:43692979:T:G	2.82756e-19	-7.00909e-10	-1.41721
43693199	chr2:43693199:A:G	7.39034e-20	-2.05152	-0.707508
43693218	chr2:43693218:C:T	8.83741e-19	-1.07719	0.799558
43693658	chr2:43693658:A:G	2.62851e-18	-7.00909e-10	0.812381
43693708	chr2:43693708:A:G	1.36691e-19	-0.636958	-1.50711
43694152	chr2:43694152:T:A	2.37563e-19	-7.00909e-10	-1.59136
43694271	chr2:43694271:C:T	1.7212e-18	-7.00909e-10	0.388986
43694350	chr2:43694350:A:T	6.92192e-20	-1.53706	-1.28745
43694600	chr2:43694600:A:G	1.04698e-18	-7.00909e-10	-0.108126
43694619	chr2:43694619:G:A	6.6341e-19	-7.00909e-10	-0.564399
43694630	chr2:43694630:C:T	2.4252e-19	-7.00909e-10	-1.57071
43694816	chr2:43694816:A:T	1.26687e-19	-0.993283	-1.22679
43695381	chr2:43695381:C:T	2.25025e-19	-1.64558	-1.08457e-09
43695770	chr2:43695770:A:G	2.43486e-19	-1.56673	-1.08457e-09
43695789	chr2:43695789:C:A	6.87679e-20	-2.18761	-0.643444
43696194	chr2:43696194:C:T	3.46492e-18	-7.00909e-10	1.08865
43696197	chr2:43696197:G:T	2.37047e-19	-7.00909e-10	-1.59353
43696894	chr2:43696894:C:T	5.90366e-19	-7.00909e-10	-0.681049
43696990	chr2:43696990:A:T	2.39197e-19	-7.00909e-10	-1.5845
43697032	chr2:43697032:T:A	6.58826e-20	-1.50758	-1.36634
43697090	chr2:43697090:A:C	1.6124e-18	-7.00909e-10	0.32369
43697432	chr2:43697432:T:C	5.18226e-19	-7.00909e-10	-0.81138
43697455	chr2:43697455:TC:T	9.60629e-19	-7.00909e-10	-0.194203
43698037	chr2:43698037:G:A	1.73851e-18	-7.00909e-10	0.398995
43698401	chr2:43698401:C:A	1.96182e-19	-1.17993	-0.602818
43698704	chr2:43698704:G:C	1.35266e-18	-7.00909e-10	0.148038
43698719	chr2:43698719:A:C	9.96252e-19	-7.00909e-10	-0.157791
43698932	chr2:43698932:G:A	7.03565e-20	-1.43341	-1.37481
43699768	chr2:43699768:C:T	2.42026e-19	-7.00909e-10	-1.57275
43699804	chr2:43699804:T:A	1.0923e-19	-1.37637	-0.991965
43699834	chr2:43699834:C:T	2.99408e-19	-7.00909e-10	-1.35998
43699888	chr2:43699888:A:G	1.32556e-19	-2.17479	-1.08457e-09
43700235	chr2:43700235:A:G	1.53666e-19	-2.02701	-1.08457e-09
43700897	chr2:43700897:G:A	8.91063e-19	-7.00909e-10	-0.269376
43701077	chr2:43701077:T:G	1.02274e-18	-7.00909e-10	-0.131552
43701314	chr2:43701314:T:C	7.05461e-20	-1.40481	-1.40072
43701589	chr2:43701589:A:AT	1.52234e-18	-7.00909e-10	0.266213
43701612	chr2:43701612:C:A	4.90745e-19	-7.00909e-10	-0.865868
43701629	chr2:43701629:A:G	6.13749e-20	-2.12851	-0.816284
43701638	chr2:43701638:C:T	1.42867e-18	-7.00909e-10	0.202709
43701851	chr2:43701851:T:C	6.36932e-20	-1.37479	-1.53292
43701857	chr2:43701857:A:T	7.48742e-20	-1.36483	-1.38116
43702003	chr2:43702003:A:G	2.52101e-18	-7.00909e-10	0.770622
43702053	chr2:43702053:C:G	9.58523e-19	-7.00909e-10	-0.196398
43702055	chr2:43702055:C:T	4.95676e-18	-7.00909e-10	1.44672
43702314	chr2:43702314:T:A	2.8582e-19	-7.00909e-10	-1.40643
43702661	chr2:43702661:A:G	2.37303e-19	-7.00909e-10	-1.59245
43702844	chr2:43702844:G:A	5.90548e-20	-1.5613	-1.42202
43702920	chr2:43702920:C:G	5.30216e-18	-7.00909e-10	1.51408
43702936	chr2:43702936:C:T	6.0359e-20	-2.0272	-0.93428
43702993	chr2:43702993:C:T	2.68273e-19	-7.00909e-10	-1.46979
43703114	chr2:43703114:A:T	6.28296e-20	-1.5213	-1.40007
43703177	chr2:43703177:G:A	6.3066e-20	-1.53856	-1.37905
43703310	chr2:43703310:C:G	6.48699e-19	-7.00909e-10	-0.586823
43703389	chr2:43703389:A:G	3.2655e-19	-7.00909e-10	-1.27321
43703477	chr2:43703477:G:C	6.96994e-20	-1.4447	-1.3729
43703594	chr2:43703594:A:C	7.06634e-19	-7.00909e-10	-0.501279
43703690	chr2:43703690:T:C	6.12565e-19	-7.00909e-10	-0.644136
43703703	chr2:43703703:TCTTA:T	1.53574e-18	-7.00909e-10	0.274975
43703738	chr2:43703738:C:G	2.37707e-19	-7.00909e-10	-1.59075
43703773	chr2:43703773:A:T	7.68479e-20	-1.14314	-1.57682
43704037	chr2:43704037:T:C	8.26494e-20	-1.15036	-1.49683
43704250	chr2:43704250:G:T	2.38056e-19	-7.00909e-10	-1.58928
43704389	chr2:43704389:C:T	2.96107e-19	-7.00909e-10	-1.37107
43704553	chr2:43704553:C:T	3.98336e-19	-7.00909e-10	-1.07449
43704745	chr2:43704745:A:C	2.38952e-19	-7.00909e-10	-1.58553
43704800	chr2:43704800:T:C	7.02128e-18	-7.00909e-10	1.79491
43704925	chr2:43704925:C:A	2.39622e-19	-7.00909e-10	-1.58273
43704984	chr2:43704984:A:T	5.02409e-20	-2.14236	-1.00261
43705055	chr2:43705055:C:A	2.85337e-19	-7.00909e-10	-1.40812
43705406	chr2:43705406:C:A	2.37405e-19	-7.00909e-10	-1.59202
43705472	chr2:43705472:G:A	2.39013e-19	-7.00909e-10	-1.58527
43705729	chr2:43705729:CT:C	2.91495e-19	-7.00909e-10	-1.38677
43705761	chr2:43705761:A:G	8.56398e-20	-1.03308	-1.57856
43705911	chr2:43705911:A:G	2.37173e-19	-7.00909e-10	-1.593
43706328	chr2:43706328:C:T	8.03705e-19	-7.00909e-10	-0.372559
43706522	chr2:43706522:C:T	2.55539e-19	-7.00909e-10	-1.51842
43706669	chr2:43706669:C:T	2.56094e-19	-7.00909e-10	-1.51625
43706924	chr2:43706924:A:G	3.39919e-19	-7.00909e-10	-1.23308
43706969	chr2:43706969:G:A	7.72304e-19	-7.00909e-10	-0.412413
43706997	chr2:43706997:A:C	2.37482e-19	-7.00909e-10	-1.5917
43707003	chr2:43707003:C:T	2.38682e-19	-7.00909e-10	-1.58666
43707037	chr2:43707037:A:T	2.4159e-19	-7.00909e-10	-1.57455
43707953	chr2:43707953:T:C	2.38122e-19	-7.00909e-10	-1.58901
43708135	chr2:43708135:C:T	2.57435e-19	-7.00909e-10	-1.51102
43708333	chr2:43708333:C:G	2.9437e-20	-2.12009	-1.55945
43708579	chr2:43708579:T:C	3.84545e-19	-7.00909e-10	-1.10973
43708597	chr2:43708597:T:C	3.49395e-20	-2.18908	-1.3191
43708734	chr2:43708734:T:C	2.70995e-20	-2.1813	-1.58097
43709073	chr2:43709073:T:C	2.68424e-19	-7.00909e-10	-1.46922
43709219	chr2:43709219:T:G	1.89403e-19	-0.268053	-1.54986
43709223	chr2:43709223:T:G	5.31562e-20	-1.82481	-1.26375
43709396	chr2:43709396:G:A	4.38953e-19	-1.29717	0.319775
43709696	chr2:43709696:C:T	2.88125e-19	-7.00909e-10	-1.3984
43709813	chr2:43709813:T:C	1.68045e-19	-0.356817	-1.58074
43709834	chr2:43709834:C:T	3.11124e-19	-7.00909e-10	-1.3216
43709835	chr2:43709835:A:G	2.83402e-19	0.0318464	-1.44677
43709947	chr2:43709947:C:T	4.9189e-19	-7.00909e-10	-0.863537
43709954	chr2:43709954:T:G	2.85682e-19	-1.40691	-1.08457e-09
43710060	chr2:43710060:G:A	7.10893e-19	-7.00909e-10	-0.495269
43710361	chr2:43710361:T:C	3.76517e-20	-2.034	-1.39941
43710806	chr2:43710806:A:G	2.52963e-19	-7.00909e-10	-1.52855
43710829	chr2:43710829:A:G	8.86972e-20	-1.4385	-1.13807
43710926	chr2:43710926:C:T	2.61389e-19	-7.00909e-10	-1.49578
43710928	chr2:43710928:G:A	9.6785e-20	-1.34935	-1.13995
43710956	chr2:43710956:T:C	2.66206e-19	-7.00909e-10	-1.47752
43711135	chr2:43711135:C:T	3.46154e-19	-1.21491	-1.08457e-09
43711464	chr2:43711464:T:C	2.62389e-19	-7.00909e-10	-1.49196
43711666	chr2:43711666:C:T	6.71699e-20	-1.39663	-1.45793
43711749	chr2:43711749:C:T	2.37189e-19	-7.00909e-10	-1.59294
43711786	chr2:43711786:C:T	5.96451e-19	0.805727	-1.47652
43711940	chr2:43711940:A:G	1.10539e-19	-1.52797	-0.828448
43712386	chr2:43712386:A:G	5.52182e-20	-1.48174	-1.56876
43712567	chr2:43712567:G:T	4.56853e-19	-7.00909e-10	-0.93743
43712689	chr2:43712689:T:C	1.37746e-19	-0.654487	-1.48189
43712719	chr2:43712719:C:T	4.59901e-19	-7.00909e-10	-0.930781
43713122	chr2:43713122:A:G	1.05352e-19	-1.37304	-1.03145
43713127	chr2:43713127:T:C	2.76231e-19	-1.44055	-1.08457e-09
43713140	chr2:43713140:A:G	3.31999e-19	-7.00909e-10	-1.25666
43713290	chr2:43713290:G:T	6.61553e-19	-7.00909e-10	-0.567202
43713393	chr2:43713393:G:T	4.25552e-20	-1.82176	-1.48923
43713629	chr2:43713629:T:A	9.8623e-20	-1.43044	-1.04005
43713989	chr2:43713989:T:C	2.38095e-19	-7.00909e-10	-1.58912
43714277	chr2:43714277:C:T	1.30111e-18	1.61287	-1.50369
43714437	chr2:43714437:A:G	7.02941e-19	-7.00909e-10	-0.506519
43714627	chr2:43714627:A:G	1.33809e-19	-2.16538	-1.08457e-09
43714632	chr2:43714632:G:T	2.43171e-19	-7.00909e-10	-1.56803
43714635	chr2:43714635:A:G	4.03966e-19	-7.00909e-10	-1.06046
43714805	chr2:43714805:A:G	9.05968e-19	0.496613	-0.749401
43714897	chr2:43714897:G:A	5.56044e-19	-7.00909e-10	-0.740944
43714986	chr2:43714986:A:C	3.32332e-19	-7.00909e-10	-1.25566
43715126	chr2:43715126:A:G	9.11194e-19	-7.00909e-10	-0.247035
43715149	chr2:43715149:A:G	2.53731e-19	-7.00909e-10	-1.52552
43715156	chr2:43715156:A:G	2.72477e-19	-7.00909e-10	-1.45424
43715334	chr2:43715334:G:A	8.32671e-20	-2.13325	-0.506487
43715367	chr2:43715367:A:T	2.39006e-19	-7.00909e-10	-1.5853
43715396	chr2:43715396:G:T	5.06888e-19	-7.00909e-10	-0.833502
43715406	chr2:43715406:C:G	4.85786e-19	-7.00909e-10	-0.876024
43715613	chr2:43715613:A:G	2.36995e-19	-7.00909e-10	-1.59375
43715830	chr2:43715830:A:G	7.41891e-20	-2.13732	-0.617859
43715899	chr2:43715899:GA:G	9.49052e-19	-7.00909e-10	-0.206328
43715919	chr2:43715919:A:G	7.18721e-20	-1.95733	-0.829571
43716167	chr2:43716167:G:A	2.85998e-19	-1.40581	-1.08457e-09
43716386	chr2:43716386:A:G	3.2631e-18	2.49555	-1.46691
43716551	chr2:43716551:C:T	1.53572e-19	-0.73766	-1.28996
43716599	chr2:43716599:T:C	2.64529e-19	-7.00909e-10	-1.48384
43716739	chr2:43716739:C:T	2.36967e-19	-7.00909e-10	-1.59387
43716840	chr2:43716840:C:T	2.44872e-19	-7.00909e-10	-1.56105
43717010	chr2:43717010:G:A	6.66015e-19	-7.00909e-10	-0.560479
43717052	chr2:43717052:G:T	2.62789e-17	3.11473	-1.08457e-09
43717186	chr2:43717186:G:A	2.37339e-19	-7.00909e-10	-1.5923
43717391	chr2:43717391:C:G	2.56042e-19	-7.00909e-10	-1.51645
43717513	chr2:43717513:G:A	1.67688e-19	-1.93969	-1.08457e-09
43717646	chr2:43717646:T:A	3.93644e-19	-0.54658	-0.539766
43717728	chr2:43717728:C:A	2.21494e-19	-0.0924148	-1.56898
43718117	chr2:43718117:C:T	8.20908e-19	-0.544472	0.193091
43718153	chr2:43718153:A:T	8.70218e-19	-0.527444	0.234396
43718252	chr2:43718252:A:G	1.66219e-18	-1.09651	1.45061
43718353	chr2:43718353:C:T	2.7115e-19	0.0741042	-1.53322
43718532	chr2:43718532:C:T	2.59538e-19	-7.00909e-10	-1.50289
43718644	chr2:43718644:G:A	2.60041e-19	-7.00909e-10	-1.50095
43718864	chr2:43718864:A:T	2.39761e-19	-7.00909e-10	-1.58215
43718906	chr2:43718906:C:T	2.87913e-19	0.09363	-1.49276
43720204	chr2:43720204:T:C	4.32747e-19	-7.00909e-10	-0.991638
43720531	chr2:43720531:A:G	3.28473e-19	-7.00909e-10	-1.26734
43720621	chr2:43720621:T:C	1.39155e-18	1.76189	-1.58551
43720805	chr2:43720805:A:G	3.84482e-20	-2.05044	-1.36204
43721163	chr2:43721163:C:G	3.40012e-19	-7.00909e-10	-1.23281
43721272	chr2:43721272:A:G	2.57248e-19	-7.00909e-10	-1.51175
43721459	chr2:43721459:A:G	3.73925e-19	-1.00249	-0.135242
43722639	chr2:43722639:C:T	2.67573e-19	-7.00909e-10	-1.4724
43722781	chr2:43722781:G:A	3.4779e-19	-7.00909e-10	-1.21019
43722808	chr2:43722808:A:T	2.12868e-19	-1.10521	-0.59591
43722919	chr2:43722919:A:G	2.43293e-19	-7.00909e-10	-1.56753
43722998	chr2:43722998:T:G	2.68785e-19	0.122195	-1.59007
43723118	chr2:43723118:C:G	2.17935e-19	-1.08279	-0.594807
43723162	chr2:43723162:A:G	4.05712e-19	0.527711	-1.58386
43723386	chr2:43723386:A:G	5.64848e-19	-7.00909e-10	-0.725234
43723674	chr2:43723674:C:T	4.72458e-19	0.676855	-1.5807
43723790	chr2:43723790:G:A	3.80212e-19	-1.2577	0.136635
43723837	chr2:43723837:A:G	1.30691e-19	-2.18895	-1.08457e-09
43723838	chr2:43723838:C:T	3.88164e-18	-7.00909e-10	1.20222
43723872	chr2:43723872:T:A	2.67563e-19	-0.379076	-1.09336
43724002	chr2:43724002:T:G	8.15618e-19	-0.357846	-1.08457e-09
43724112	chr2:43724112:AGAGCAGGTTGTCAAGGAGGACTTACCAAGGTAAGTCTG:A	3.7945e-19	-0.474536	-0.648532
43724253	chr2:43724253:G:A	3.0828e-19	-7.00909e-10	-1.33078
43724382	chr2:43724382:A:G	2.9145e-19	-7.00909e-10	-1.38692
43724468	chr2:43724468:A:C	3.09289e-19	-7.00909e-10	-1.32752
43724732	chr2:43724732:A:G	1.72993e-19	-0.818038	-1.0905
43724934	chr2:43724934:C:T	2.40451e-19	-7.00909e-10	-1.57927
43725269	chr2:43725269:G:C	5.93338e-19	-0.771801	0.095774
43725278	chr2:43725278:T:G	2.93342e-19	-7.00909e-10	-1.38045
43725400	chr2:43725400:A:G	2.98723e-19	-7.00909e-10	-1.36228
43725831	chr2:43725831:A:G	7.35155e-19	-0.765949	0.30424
43725926	chr2:43725926:T:C	2.43616e-19	-7.00909e-10	-1.5662
43726525	chr2:43726525:A:G	3.91391e-19	-0.928508	-0.163578
43726613	chr2:43726613:C:T	2.59036e-19	-0.942921	-0.561906
43726774	chr2:43726774:A:G	3.46496e-19	-7.00909e-10	-1.21392
43726941	chr2:43726941:A:G	2.40647e-19	-7.00909e-10	-1.57846
43726969	chr2:43726969:T:A	2.40451e-19	-7.00909e-10	-1.57927
43727185	chr2:43727185:G:A	2.38643e-19	-7.00909e-10	-1.58682
43727249	chr2:43727249:C:T	8.51319e-20	-1.46844	-1.14915
43727251	chr2:43727251:A:T	3.54969e-19	-7.00909e-10	-1.18976
43727653	chr2:43727653:C:T	4.11897e-19	0.552408	-1.59343
43727816	chr2:43727816:T:C	2.73982e-19	-7.00909e-10	-1.44873
43727870	chr2:43727870:C:G	2.7529e-19	-7.00909e-10	-1.44397
43727871	chr2:43727871:T:C	2.755e-19	-7.00909e-10	-1.4432
43727924	chr2:43727924:G:A	5.97104e-19	-7.00909e-10	-0.6697
43728050	chr2:43728050:A:C	3.8399e-19	-7.00909e-10	-1.11118
43728541	chr2:43728541:T:G	2.40739e-19	-7.00909e-10	-1.57808
43728644	chr2:43728644:C:G	2.79331e-19	-7.00909e-10	-1.42939
43728994	chr2:43728994:T:A	2.62375e-19	-7.00909e-10	-1.49202
43729491	chr2:43729491:T:C	5.92803e-19	-7.00909e-10	-0.67693
43729865	chr2:43729865:A:G	2.39938e-19	-7.00909e-10	-1.58141
43730570	chr2:43730570:T:G	9.18164e-18	-7.00909e-10	2.06317
43731091	chr2:43731091:A:G	2.38304e-19	-7.00909e-10	-1.58824
43731722	chr2:43731722:A:G	2.37287e-19	-7.00909e-10	-1.59252
43731949	chr2:43731949:A:G	2.39621e-19	-7.00909e-10	-1.58273
43732408	chr2:43732408:C:T	9.58786e-18	2.59165	-0.485189
43732557	chr2:43732557:T:C	3.05529e-19	-7.00909e-10	-1.33975
43732661	chr2:43732661:C:A	1.36813e-18	1.75185	-1.59244
43732904	chr2:43732904:A:C	3.04818e-19	0.206722	-1.5488
43732959	chr2:43732959:T:G	2.46563e-19	-7.00909e-10	-1.55417
43732969	chr2:43732969:T:TC	2.84458e-19	0.145831	-1.55704
43732997	chr2:43732997:C:T	2.39453e-19	-7.00909e-10	-1.58343
43733600	chr2:43733600:G:A	7.61998e-20	-1.87796	-0.850475
43733681	chr2:43733681:G:A	1.16385e-17	2.78038	-0.480102
43733691	chr2:43733691:C:T	2.36972e-19	-7.00909e-10	-1.59385
43733786	chr2:43733786:G:A	2.11307e-17	3.37775	-0.481056
43733817	chr2:43733817:A:G	1.77825e-18	1.91923	-1.49764
43734310	chr2:43734310:A:G	1.52252e-17	3.09412	-0.525209
43734613	chr2:43734613:A:G	3.50308e-19	0.367532	-1.57051
43734691	chr2:43734691:G:C	2.92866e-19	-7.00909e-10	-1.38208
43735335	chr2:43735335:A:G	2.40854e-19	-7.00909e-10	-1.5776
43735423	chr2:43735423:G:T	1.1911e-17	2.13276	0.19067
43735639	chr2:43735639:T:C	2.89603e-19	-7.00909e-10	-1.39328
43735851	chr2:43735851:C:T	2.88408e-19	-7.00909e-10	-1.39742
43736145	chr2:43736145:T:G	3.79524e-19	-7.00909e-10	-1.12287
43736416	chr2:43736416:C:T	3.80723e-19	-7.00909e-10	-1.11972
43736449	chr2:43736449:C:T	1.72983e-18	-7.00909e-10	0.393985
43736575	chr2:43736575:T:C	1.33593e-19	-2.16699	-1.08457e-09
43736827	chr2:43736827:A:C	1.46722e-18	-7.00909e-10	0.229335
43737008	chr2:43737008:C:T	1.40135e-18	1.02856	-0.845163
43737604	chr2:43737604:C:T	3.20649e-19	-7.00909e-10	-1.29144
43737630	chr2:43737630:A:C	3.58929e-19	-7.00909e-10	-1.17867
43737868	chr2:43737868:C:T	5.60941e-19	0.762714	-1.49489
43737887	chr2:43737887:T:C	1.11438e-18	-1.93812	1.89239
43738159	chr2:43738159:G:A	3.37718e-19	-7.00909e-10	-1.23958
43738306	chr2:43738306:C:T	2.97095e-19	-7.00909e-10	-1.36774
43738639	chr2:43738639:A:T	2.37046e-19	-7.00909e-10	-1.59354
43738640	chr2:43738640:G:A	2.09268e-18	1.35335	-0.768945
43739138	chr2:43739138:G:A	3.33435e-19	-7.00909e-10	-1.25234
43739198	chr2:43739198:A:G	1.70325e-18	-7.00909e-10	0.3785
43739310	chr2:43739310:C:G	1.34431e-19	-2.16074	-1.08457e-09
43739501	chr2:43739501:T:C	2.51819e-19	-7.00909e-10	-1.53308
43739748	chr2:43739748:T:G	6.64773e-18	2.02047	-0.280228
43740067	chr2:43740067:A:G	3.23715e-19	-7.00909e-10	-1.28193
43740283	chr2:43740283:G:T	3.66922e-19	-7.00909e-10	-1.15664
43740350	chr2:43740350:A:G	4.29295e-20	-1.86199	-1.44024
43740383	chr2:43740383:A:G	5.77413e-18	1.79317	-0.193818
43740434	chr2:43740434:G:A	3.25186e-19	-7.00909e-10	-1.27739
43740533	chr2:43740533:G:C	1.47593e-18	-7.00909e-10	0.23525
43740885	chr2:43740885:C:T	2.82106e-19	0.120121	-1.53963
43740911	chr2:43740911:G:A	1.47508e-19	-2.06791	-1.08457e-09
43741028	chr2:43741028:G:A	4.60208e-20	-1.82063	-1.41207
43741080	chr2:43741080:G:A	3.70536e-19	-7.00909e-10	-1.14684
43741101	chr2:43741101:A:G	2.51984e-19	-7.00909e-10	-1.53243
43741177	chr2:43741177:G:A	3.61436e-19	0.323098	-1.49481
43741192	chr2:43741192:G:A	6.46805e-20	-1.81119	-1.08115
43741361	chr2:43741361:C:T	2.45961e-19	-7.00909e-10	-1.55662
43741373	chr2:43741373:C:G	1.82706e-19	-0.283121	-1.57079
43741511	chr2:43741511:C:T	3.42781e-19	-7.00909e-10	-1.2247
43741576	chr2:43741576:C:T	3.42617e-19	-7.00909e-10	-1.22518
43741713	chr2:43741713:T:C	2.6353e-19	-7.00909e-10	-1.48762
43741717	chr2:43741717:C:T	2.58956e-19	0.0427312	-1.54787
43741940	chr2:43741940:G:T	4.93548e-18	0.479456	0.962958
43742449	chr2:43742449:A:T	3.9963e-20	-1.81886	-1.55497
43743113	chr2:43743113:A:T	1.64149e-18	0.299531	0.0420356
43743148	chr2:43743148:A:G	4.13877e-20	-1.86783	-1.47098
43743200	chr2:43743200:A:G	9.98276e-19	-0.155761	-1.08457e-09
43743210	chr2:43743210:C:T	2.97125e-19	-7.00909e-10	-1.36764
43743449	chr2:43743449:AATAC:A	3.02326e-19	-7.00909e-10	-1.35029
43743620	chr2:43743620:G:A	3.42596e-19	-7.00909e-10	-1.22524
43744153	chr2:43744153:C:T	5.11624e-20	-1.7804	-1.34639
43744550	chr2:43744550:G:T	8.93355e-20	-1.73026	-0.839137
43744678	chr2:43744678:G:A	3.04378e-19	-7.00909e-10	-1.34352
43744741	chr2:43744741:A:G	2.24031e-18	0.143064	0.509512
43744947	chr2:43744947:A:G	3.04459e-19	-7.00909e-10	-1.34326
43745293	chr2:43745293:G:A	4.60463e-20	-1.80384	-1.4283
43745346	chr2:43745346:A:G	3.33901e-19	-7.00909e-10	-1.25095
43745451	chr2:43745451:G:A	2.46284e-19	-7.00909e-10	-1.55531
43745527	chr2:43745527:G:A	4.14029e-18	0.800631	0.466098
43745569	chr2:43745569:A:G	3.94013e-18	0.177947	1.03923
43746027	chr2:43746027:C:A	2.44495e-19	-7.00909e-10	-1.5626
43746048	chr2:43746048:G:A	3.04647e-19	-7.00909e-10	-1.34264
43746072	chr2:43746072:G:C	3.42781e-19	-7.00909e-10	-1.2247
43746385	chr2:43746385:C:T	3.5328e-20	-1.90332	-1.5938
43746653	chr2:43746653:T:TA	5.61141e-19	-7.00909e-10	-0.731819
43746679	chr2:43746679:TC:T	3.42309e-19	-7.00909e-10	-1.22608
43746690	chr2:43746690:C:T	1.33688e-19	-2.16628	-1.08457e-09
43746804	chr2:43746804:A:G	6.16787e-18	-7.00909e-10	1.66532
43746812	chr2:43746812:T:C	8.50939e-20	-1.69575	-0.922289
43746901	chr2:43746901:C:T	2.9832e-18	0.654372	0.284588
43746964	chr2:43746964:T:C	6.32259e-18	2.9408	-1.25071
43747260	chr2:43747260:T:A	3.48103e-19	-7.00909e-10	-1.20929
43747298	chr2:43747298:A:G	2.46342e-19	-7.00909e-10	-1.55507
43747329	chr2:43747329:C:T	1.47633e-18	-7.00909e-10	0.235526
43747376	chr2:43747376:G:A	2.93385e-19	-7.00909e-10	-1.38031
43747482	chr2:43747482:G:C	2.45752e-19	-7.00909e-10	-1.55747
43747827	chr2:43747827:A:G	2.93385e-19	-7.00909e-10	-1.38031
43748042	chr2:43748042:C:A	2.06476e-17	3.09354	-0.219975
43748307	chr2:43748307:A:T	1.926e-17	3.32207	-0.518073
43748311	chr2:43748311:T:G	2.38944e-19	-7.00909e-10	-1.58556
43748508	chr2:43748508:C:T	1.86562e-19	-1.83303	-1.08457e-09
43748571	chr2:43748571:C:T	2.38268e-19	-7.00909e-10	-1.58839
43748624	chr2:43748624:A:T	2.40448e-19	-7.00909e-10	-1.57929
43748818	chr2:43748818:A:G	2.63886e-17	3.57632	-0.457425
43748855	chr2:43748855:C:G	2.42454e-19	-7.00909e-10	-1.57098
43748949	chr2:43748949:T:G	4.57986e-17	3.4954	0.174818
43749045	chr2:43749045:C:A	2.43779e-19	-7.00909e-10	-1.56553
43749249	chr2:43749249:A:T	2.41435e-19	-7.00909e-10	-1.57519
43749431	chr2:43749431:G:A	2.4596e-19	-7.00909e-10	-1.55662
43749783	chr2:43749783:G:T	3.04467e-19	-7.00909e-10	-1.34323
43750370	chr2:43750370:G:C	3.59322e-19	-7.00909e-10	-1.17757
43750524	chr2:43750524:C:T	3.61712e-19	-7.00909e-10	-1.17094
43750881	chr2:43750881:C:A	3.19202e-19	-7.00909e-10	-1.29597
43751179	chr2:43751179:T:C	3.17527e-19	0.17451	-1.47574
43751419	chr2:43751419:G:T	2.38983e-19	-0.00198303	-1.58342
43751450	chr2:43751450:T:C	2.51688e-19	-7.00909e-10	-1.5336
43751977	chr2:43751977:T:A	2.46621e-19	-7.00909e-10	-1.55394
43752057	chr2:43752057:G:C	2.37968e-19	-7.00909e-10	-1.58965
43752092	chr2:43752092:C:G	2.38586e-19	-7.00909e-10	-1.58706
43752461	chr2:43752461:G:A	1.70552e-19	-1.92275	-1.08457e-09
43753065	chr2:43753065:C:T	4.19783e-20	-2.16051	-1.16413
43753297	chr2:43753297:A:G	2.47042e-19	-7.00909e-10	-1.55223
43753492	chr2:43753492:T:C	2.68631e-19	0.07253	-1.54098
43753538	chr2:43753538:T:C	2.82269e-19	-7.00909e-10	-1.41893
43754429	chr2:43754429:T:C	3.62863e-19	-7.00909e-10	-1.16776
43754727	chr2:43754727:G:T	1.25337e-18	-7.00909e-10	0.0717979
43754756	chr2:43754756:C:G	2.42778e-19	-7.00909e-10	-1.56964
43755349	chr2:43755349:G:A	3.32175e-19	-7.00909e-10	-1.25613
43755498	chr2:43755498:C:A	3.05643e-19	-7.00909e-10	-1.33937
43755585	chr2:43755585:T:C	2.38186e-19	-7.00909e-10	-1.58874
43756077	chr2:43756077:C:T	2.47922e-19	-7.00909e-10	-1.54868
43756196	chr2:43756196:T:C	2.3752e-19	-7.00909e-10	-1.59154
43756217	chr2:43756217:G:T	2.36986e-19	-7.00909e-10	-1.59379
43756218	chr2:43756218:TAATGAG:T	2.3701e-19	-7.00909e-10	-1.59369
43756254	chr2:43756254:G:A	3.43303e-19	-0.194998	-1.02818
43756362	chr2:43756362:G:A	2.99714e-19	-7.00909e-10	-1.35896
43756444	chr2:43756444:C:T	2.97975e-19	-7.00909e-10	-1.36478
43756543	chr2:43756543:A:G	2.3966e-19	-7.00909e-10	-1.58257
43756664	chr2:43756664:C:G	3.48722e-19	-7.00909e-10	-1.20752
43756689	chr2:43756689:T:C	4.53634e-20	-1.8276	-1.41949
43756816	chr2:43756816:G:A	3.18343e-19	-0.173763	-1.1249
43756892	chr2:43756892:T:C	1.38321e-18	-7.00909e-10	0.170367
43757166	chr2:43757166:T:C	3.23182e-19	-7.00909e-10	-1.28358
43757763	chr2:43757763:TA:T	5.01831e-17	0.66003	3.10161
43757848	chr2:43757848:AAAT:A	2.72841e-20	-2.16581	-1.58968
43758061	chr2:43758061:G:A	8.32895e-19	-7.00909e-10	-0.336884
43758299	chr2:43758299:C:A	3.03384e-19	-7.00909e-10	-1.34679
43758442	chr2:43758442:G:A	3.04826e-19	-7.00909e-10	-1.34205
43758613	chr2:43758613:G:A	2.44829e-19	-7.00909e-10	-1.56123
43758801	chr2:43758801:C:A	1.14716e-17	1.20489	1.08095
43759824	chr2:43759824:T:C	2.94095e-19	-7.00909e-10	-1.37789
43760061	chr2:43760061:G:A	2.42695e-19	-7.00909e-10	-1.56999
43760355	chr2:43760355:T:TA	1.52847e-19	-2.03235	-1.08457e-09
43760505	chr2:43760505:G:A	2.68454e-19	-7.00909e-10	-1.46911
43760510	chr2:43760510:A:C	3.05034e-19	-7.00909e-10	-1.34137
43760512	chr2:43760512:A:G	3.06223e-19	-7.00909e-10	-1.33748
43760589	chr2:43760589:C:T	2.38453e-19	-7.00909e-10	-1.58762
43760749	chr2:43760749:CTT:C	3.66029e-19	0.40029	-1.55937
43761006	chr2:43761006:G:GTA	3.05558e-19	-7.00909e-10	-1.33965
43761221	chr2:43761221:G:A	3.12305e-19	-7.00909e-10	-1.31781
43761385	chr2:43761385:T:C	6.13802e-17	1.27638	2.68667
43761435	chr2:43761435:A:G	3.29018e-19	-7.00909e-10	-1.26568
43761507	chr2:43761507:T:C	3.058e-19	-7.00909e-10	-1.33886
43761700	chr2:43761700:A:C	3.14582e-19	-7.00909e-10	-1.31055
43761800	chr2:43761800:T:C	2.35013e-18	-7.00909e-10	0.700434
43761962	chr2:43761962:C:CT	3.02379e-19	-7.00909e-10	-1.35011
43761991	chr2:43761991:A:G	3.96644e-20	-2.08995	-1.29139
43762088	chr2:43762088:T:C	3.02379e-19	-7.00909e-10	-1.35011
43762128	chr2:43762128:G:A	1.65133e-18	0.347542	-1.08457e-09
43762225	chr2:43762225:TACATG:T	2.39828e-19	-7.00909e-10	-1.58187
43762402	chr2:43762402:C:T	3.11386e-19	-7.00909e-10	-1.32076
43762546	chr2:43762546:C:T	3.14121e-19	-7.00909e-10	-1.31201
43762801	chr2:43762801:G:A	3.11578e-19	-7.00909e-10	-1.32014
43762817	chr2:43762817:C:G	1.03562e-17	1.34877	0.834771
43762981	chr2:43762981:T:A	3.1392e-19	-7.00909e-10	-1.31265
43763008	chr2:43763008:CAGA:C	1.31309e-18	-7.00909e-10	0.118343
43763061	chr2:43763061:C:T	3.14919e-19	-7.00909e-10	-1.30948
43763274	chr2:43763274:A:G	1.39856e-18	0.181405	-1.08457e-09
43763364	chr2:43763364:T:C	1.08205e-19	-0.825448	-1.55232
43763410	chr2:43763410:T:C	5.65055e-20	-1.67199	-1.35546
43763642	chr2:43763642:G:A	2.60596e-19	-7.00909e-10	-1.49882
43763689	chr2:43763689:C:T	2.02451e-19	-0.41792	-1.33337
43763690	chr2:43763690:G:A	1.6296e-19	-0.376662	-1.59163
43763874	chr2:43763874:G:A	2.62534e-19	-7.00909e-10	-1.49141
43764038	chr2:43764038:G:A	2.39781e-19	-7.00909e-10	-1.58207
43764116	chr2:43764116:A:G	2.38904e-19	-7.00909e-10	-1.58573
43764171	chr2:43764171:C:T	1.37333e-17	2.62137	-0.155585
43764218	chr2:43764218:A:C	2.28904e-19	-0.294254	-1.33424
43764705	chr2:43764705:C:T	2.51379e-19	-7.00909e-10	-1.53483
43764714	chr2:43764714:T:G	2.51368e-19	-7.00909e-10	-1.53487
43764978	chr2:43764978:C:A	2.50543e-19	-7.00909e-10	-1.53816
43765203	chr2:43765203:A:G	1.28416e-18	-7.00909e-10	0.0960714
43765310	chr2:43765310:T:C	2.89272e-19	-7.00909e-10	-1.39442
43765313	chr2:43765313:G:A	2.37499e-19	-7.00909e-10	-1.59163
43765950	chr2:43765950:G:C	2.53164e-19	-7.00909e-10	-1.52775
43766012	chr2:43766012:G:A	2.38872e-19	-7.00909e-10	-1.58586
43766089	chr2:43766089:T:A	2.55221e-19	-7.00909e-10	-1.51966
43766105	chr2:43766105:G:A	1.33053e-18	-7.00909e-10	0.131542
43766119	chr2:43766119:C:T	2.3891e-19	-7.00909e-10	-1.5857
43766224	chr2:43766224:C:A	2.69325e-19	-7.00909e-10	-1.46587
43766236	chr2:43766236:T:C	2.36972e-19	-7.00909e-10	-1.59385
43766309	chr2:43766309:G:C	3.56402e-17	3.62126	-0.201819
43766411	chr2:43766411:C:G	2.64411e-19	-1.48429	-1.08457e-09
43767241	chr2:43767241:C:G	2.53565e-19	-7.00909e-10	-1.52617
43767384	chr2:43767384:T:G	3.00924e-19	-7.00909e-10	-1.35493
43767558	chr2:43767558:T:A	3.04528e-17	3.34294	-0.0807992
43767731	chr2:43767731:T:G	3.00709e-19	-7.00909e-10	-1.35565
43767862	chr2:43767862:C:T	2.87066e-19	-7.00909e-10	-1.40208
43768185	chr2:43768185:T:A	5.91545e-19	-7.00909e-10	-0.679054
43768352	chr2:43768352:T:C	8.11389e-16	6.41586	0.128856
43768478	chr2:43768478:C:G	3.56264e-20	-1.95658	-1.53212
43768490	chr2:43768490:T:TA	3.08725e-19	-7.00909e-10	-1.32934
43768615	chr2:43768615:G:C	4.53754e-19	-7.00909e-10	-0.944237
43768808	chr2:43768808:T:G	3.03065e-19	-7.00909e-10	-1.34784
43768930	chr2:43768930:A:G	2.38872e-19	-7.00909e-10	-1.58586
43768966	chr2:43768966:A:G	2.09388e-18	-7.00909e-10	0.584984
43769092	chr2:43769092:G:A	2.88012e-19	-7.00909e-10	-1.39879
43769425	chr2:43769425:T:G	1.0494e-18	-7.00909e-10	-0.105815
43769626	chr2:43769626:A:AG	4.10915e-14	11.9271	-1.45762
43769737	chr2:43769737:C:T	7.45341e-19	-7.00909e-10	-0.447949
43769786	chr2:43769786:G:A	8.58756e-18	3.33096	-1.33468
43769939	chr2:43769939:T:C	1.87351e-17	3.73169	-0.955333
43769969	chr2:43769969:G:A	1.33557e-18	-7.00909e-10	0.13532
43770089	chr2:43770089:A:G	1.25023e-17	3.36675	-0.994879
43770220	chr2:43770220:C:T	3.32734e-17	4.25612	-0.905393
43770233	chr2:43770233:GC:G	2.52015e-17	4.13408	-1.06122
43770329	chr2:43770329:T:C	4.3766e-17	3.72268	-0.0978551
43770450	chr2:43770450:G:A	2.77316e-17	4.05111	-0.882575
43770458	chr2:43770458:C:T	1.2817e-18	-7.00909e-10	0.0941491
43770473	chr2:43770473:G:A	2.80512e-17	4.06472	-0.884728
43770871	chr2:43770871:T:C	2.87402e-17	4.19533	-0.991064
43770964	chr2:43770964:C:T	2.3846e-19	-7.00909e-10	-1.58759
43771422	chr2:43771422:C:G	2.60692e-19	-7.00909e-10	-1.49845
43771486	chr2:43771486:C:A	2.50388e-17	4.08425	-1.01785
43771491	chr2:43771491:C:T	4.33514e-17	3.74947	-0.134168
43771587	chr2:43771587:G:A	2.46445e-15	8.66839	-1.0127
43771818	chr2:43771818:TC:T	3.56385e-20	-1.89614	-1.59222
43771990	chr2:43771990:C:T	3.87259e-20	-2.01399	-1.39129
43772043	chr2:43772043:C:T	3.63213e-17	4.01378	-0.575407
43772065	chr2:43772065:G:A	4.3783e-19	-7.00909e-10	-0.979961
43772173	chr2:43772173:C:T	2.70217e-19	-7.00909e-10	-1.46257
43772672	chr2:43772672:G:A	2.92917e-19	-7.00909e-10	-1.3819
43772787	chr2:43772787:A:G	3.57823e-19	-7.00909e-10	-1.18175
43772825	chr2:43772825:G:A	2.70566e-19	-7.00909e-10	-1.46128
43773356	chr2:43773356:C:T	1.80969e-17	3.89963	-1.15793
43773387	chr2:43773387:C:G	3.10023e-19	-7.00909e-10	-1.32514
43773836	chr2:43773836:G:T	2.78054e-19	-7.00909e-10	-1.43398
43774303	chr2:43774303:G:C	3.38385e-19	-7.00909e-10	-1.23761
43774352	chr2:43774352:G:T	3.19696e-19	-7.00909e-10	-1.29442
43774447	chr2:43774447:A:G	4.96687e-19	-7.00909e-10	-0.853831
43774790	chr2:43774790:T:TAC	2.96948e-19	-7.00909e-10	-1.36824
43775015	chr2:43775015:C:G	1.37861e-19	-2.13554	-1.08457e-09
43775484	chr2:43775484:C:CT	1.43841e-19	-0.562315	-1.53077
43775596	chr2:43775596:C:T	2.57217e-19	-7.00909e-10	-1.51187
43775602	chr2:43775602:A:G	2.5849e-19	-7.00909e-10	-1.50693
43775604	chr2:43775604:C:A	2.48959e-19	-7.00909e-10	-1.5445
43776083	chr2:43776083:C:T	3.1765e-19	-7.00909e-10	-1.30084
43776454	chr2:43776454:A:T	2.42561e-19	-7.00909e-10	-1.57054
43776687	chr2:43776687:A:G	3.49026e-19	-7.00909e-10	-1.20665
43776960	chr2:43776960:T:G	2.8924e-14	11.4911	-1.37268
43777029	chr2:43777029:A:G	1.25645e-18	-7.00909e-10	0.0742515
43777262	chr2:43777262:G:A	2.37349e-19	-7.00909e-10	-1.59226
43778175	chr2:43778175:T:C	1.262e-18	-7.00909e-10	0.0786632
43778591	chr2:43778591:C:G	5.35943e-20	-1.72926	-1.35109
43779089	chr2:43779089:C:A	3.33797e-19	-7.00909e-10	-1.25126
43779118	chr2:43779118:G:A	1.27055e-18	-7.00909e-10	0.0854149
43779325	chr2:43779325:A:C	6.91384e-20	-1.77275	-1.05293
43779516	chr2:43779516:C:T	3.84297e-20	-2.02001	-1.39295
43779936	chr2:43779936:A:G	1.7935e-17	4.32572	-1.59301
43779957	chr2:43779957:G:T	5.9137e-19	-7.00909e-10	-0.679349
43779988	chr2:43779988:G:A	1.40284e-17	3.83498	-1.34794
43780080	chr2:43780080:C:T	2.8267e-19	-7.00909e-10	-1.41751
43780171	chr2:43780171:G:A	2.45971e-19	-7.00909e-10	-1.55658
43780613	chr2:43780613:C:T	7.72725e-19	-7.00909e-10	-0.411868
43780733	chr2:43780733:C:T	1.77808e-15	8.9104	-1.58114
43780761	chr2:43780761:A:C	1.32197e-19	-2.1775	-1.08457e-09
43780825	chr2:43780825:A:G	3.38709e-19	-7.00909e-10	-1.23665
43780923	chr2:43780923:G:T	1.01779e-17	3.75815	-1.59197
43780952	chr2:43780952:T:G	2.55421e-19	-7.00909e-10	-1.51888
43781089	chr2:43781089:A:G	5.45673e-19	-0.0941799	-0.665592
43781106	chr2:43781106:A:G	1.29063e-19	-0.61202	-1.58947
43781229	chr2:43781229:C:T	2.53841e-19	-7.00909e-10	-1.52508
43781359	chr2:43781359:T:A	9.69208e-19	-7.00909e-10	-0.185312
43781426	chr2:43781426:A:G	1.6162e-19	-0.401361	-1.57518
43781522	chr2:43781522:C:T	4.82684e-19	-7.00909e-10	-0.88243
43781546	chr2:43781546:A:G	1.35143e-18	-7.00909e-10	0.147125
43781606	chr2:43781606:TC:T	3.33478e-18	2.62347	-1.5731
43781847	chr2:43781847:C:T	1.06651e-19	-1.67894	-0.713298
43781955	chr2:43781955:A:G	2.99416e-19	-7.00909e-10	-1.35996
43781958	chr2:43781958:A:C	1.46231e-19	-2.1647	0.0880953
43782244	chr2:43782244:C:T	3.54219e-20	-2.06721	-1.42726
43782260	chr2:43782260:A:G	1.45536e-18	-7.00909e-10	0.221219
43782277	chr2:43782277:A:T	2.05377e-15	9.04662	-1.57322
43782696	chr2:43782696:T:C	1.30979e-19	-2.18676	-1.08457e-09
43782713	chr2:43782713:G:A	4.90862e-19	-0.238744	-0.626884
43782791	chr2:43782791:A:T	2.75685e-19	-7.00909e-10	-1.44253
43782905	chr2:43782905:C:T	2.91587e-19	-7.00909e-10	-1.38645
43783125	chr2:43783125:TTTTC:T	3.02972e-19	-7.00909e-10	-1.34815
43783202	chr2:43783202:C:A	2.20152e-19	-0.358404	-1.30907
43783449	chr2:43783449:A:G	3.10185e-19	-7.00909e-10	-1.32462
43783481	chr2:43783481:G:A	6.83906e-18	3.35979	-1.59117
43783808	chr2:43783808:T:C	2.20575e-18	-7.00909e-10	0.63703
43784181	chr2:43784181:C:T	1.25461e-18	1.14162	-1.06883
43784526	chr2:43784526:G:A	2.70484e-19	-7.00909e-10	-1.46158
43784591	chr2:43784591:C:T	4.14099e-19	0.539379	-1.57506
43785067	chr2:43785067:G:A	3.6568e-14	11.476	-1.12308
43785129	chr2:43785129:C:G	1.07936e-18	1.21615	-1.29382
43785261	chr2:43785261:T:C	5.57634e-19	0.830448	-1.56854
43785449	chr2:43785449:T:C	4.74194e-19	-7.00909e-10	-0.900175
43785548	chr2:43785548:A:G	2.47463e-19	-7.00909e-10	-1.55053
43785612	chr2:43785612:T:C	5.36909e-19	0.770133	-1.5461
43785690	chr2:43785690:T:C	5.1367e-19	0.744479	-1.56469
43785744	chr2:43785744:T:G	1.10358e-18	1.23005	-1.28553
43785765	chr2:43785765:A:G	1.7241e-18	1.41187	-1.0212
43786184	chr2:43786184:C:T	2.57919e-19	-7.00909e-10	-1.50915
43786462	chr2:43786462:G:A	2.7697e-19	-7.00909e-10	-1.43788
43786472	chr2:43786472:A:G	2.37375e-19	-7.00909e-10	-1.59215
43786488	chr2:43786488:T:G	4.32226e-19	-0.992843	-1.08457e-09
43786509	chr2:43786509:C:G	1.2099e-18	0.0364999	-1.08457e-09
43786570	chr2:43786570:G:A	1.00222e-18	-0.151823	-1.08457e-09
43786646	chr2:43786646:A:G	2.65594e-19	-7.00909e-10	-1.47982
43786659	chr2:43786659:C:T	2.73031e-19	-7.00909e-10	-1.45221
43786698	chr2:43786698:T:C	2.85625e-18	2.48934	-1.59386
43786768	chr2:43786768:G:A	2.32051e-19	-0.674984	-0.939852
43787162	chr2:43787162:A:G	6.97772e-19	0.707323	-1.22122
43787460	chr2:43787460:T:G	2.52336e-19	-7.00909e-10	-1.53103
43787580	chr2:43787580:T:A	2.30605e-15	9.08325	-1.49399
43787798	chr2:43787798:T:G	2.39063e-19	-7.00909e-10	-1.58506
43787907	chr2:43787907:C:T	2.92418e-19	-7.00909e-10	-1.38361
43787924	chr2:43787924:T:G	3.35699e-19	-7.00909e-10	-1.24558
43787981	chr2:43787981:T:C	1.68687e-19	-1.93375	-1.08457e-09
43788017	chr2:43788017:A:G	1.50473e-19	-2.04801	-1.08457e-09
43788119	chr2:43788119:C:T	3.31309e-19	-7.00909e-10	-1.25874
43788121	chr2:43788121:T:C	3.45038e-19	-7.00909e-10	-1.21814
43788139	chr2:43788139:C:T	3.00265e-19	-7.00909e-10	-1.35713
43788158	chr2:43788158:T:G	3.24919e-19	-7.00909e-10	-1.27822
43788252	chr2:43788252:A:C	1.33373e-15	8.52724	-1.48554
43788256	chr2:43788256:T:C	3.2804e-19	-7.00909e-10	-1.26865
43788270	chr2:43788270:A:G	1.29319e-15	8.5376	-1.52677
43788411	chr2:43788411:G:T	8.09645e-20	-1.19185	-1.47593
43788458	chr2:43788458:G:A	7.92294e-20	-1.17667	-1.51278
43788789	chr2:43788789:A:T	2.90289e-15	9.31193	-1.4925
43788844	chr2:43788844:G:T	2.56854e-19	-7.00909e-10	-1.51328
43788987	chr2:43788987:A:G	2.52669e-19	-7.00909e-10	-1.52971
43789049	chr2:43789049:G:A	3.1518e-19	-7.00909e-10	-1.30865
43789292	chr2:43789292:C:T	2.81339e-19	-7.00909e-10	-1.42223
43789293	chr2:43789293:G:A	2.50787e-19	-7.00909e-10	-1.53719
43789369	chr2:43789369:G:A	4.66321e-19	-7.00909e-10	-0.916917
43789412	chr2:43789412:A:G	2.31227e-19	-0.29771	-1.32068
43789463	chr2:43789463:G:A	7.72152e-20	-1.18118	-1.53401
43789465	chr2:43789465:A:C	1.25329e-18	-7.00909e-10	0.071738
43789928	chr2:43789928:G:C	4.71668e-19	-0.459759	-0.445758
43789985	chr2:43789985:A:G	2.73505e-19	-0.200445	-1.25003
43790001	chr2:43790001:G:A	5.32658e-19	-0.305076	-0.478836
43790038	chr2:43790038:C:T	1.22624e-19	-0.99585	-1.25681
43790049	chr2:43790049:T:C	1.32277e-19	-0.973767	-1.20313
43790104	chr2:43790104:A:G	3.0889e-19	-7.00909e-10	-1.32881
43790272	chr2:43790272:C:A	1.46113e-19	-0.837605	-1.23981
43790982	chr2:43790982:G:A	3.38409e-19	-7.00909e-10	-1.23754
43791501	chr2:43791501:G:A	2.97589e-19	-7.00909e-10	-1.36608
43791517	chr2:43791517:G:GGA	2.37731e-19	-7.00909e-10	-1.59065
43791878	chr2:43791878:T:G	3.45742e-19	-7.00909e-10	-1.2161
43791879	chr2:43791879:T:C	1.33678e-18	-7.00909e-10	0.136227
43792212	chr2:43792212:C:T	5.52284e-19	-0.360312	-0.387417
43792223	chr2:43792223:AG:TG	2.42178e-19	-7.00909e-10	-1.57212
43792413	chr2:43792413:T:A	2.59338e-19	-7.00909e-10	-1.50366
43792473	chr2:43792473:T:A	3.60175e-19	0.145376	-1.32058
43792520	chr2:43792520:A:G	3.41563e-19	-7.00909e-10	-1.22826
43792580	chr2:43792580:A:G	2.64011e-19	-7.00909e-10	-1.4858
43792660	chr2:43792660:G:A	1.03951e-19	-0.892054	-1.52582
43792791	chr2:43792791:C:T	8.76284e-20	-1.01564	-1.57304
43792797	chr2:43792797:C:T	5.01923e-19	0.742353	-1.5857
43793051	chr2:43793051:T:C	2.99538e-19	-7.00909e-10	-1.35955
43793108	chr2:43793108:A:G	3.12213e-19	-7.00909e-10	-1.31811
43793237	chr2:43793237:G:T	2.37148e-19	-7.00909e-10	-1.59311
43793302	chr2:43793302:C:T	1.31294e-19	-2.18435	-1.08457e-09
43793843	chr2:43793843:A:G	2.63791e-15	9.30813	-1.58443
43793877	chr2:43793877:G:C	3.42958e-19	-7.00909e-10	-1.22418
43793984	chr2:43793984:C:T	2.6441e-19	-7.00909e-10	-1.48429
43793985	chr2:43793985:A:G	2.08301e-19	-0.138157	-1.58465
43794083	chr2:43794083:A:G	2.4802e-19	-7.00909e-10	-1.54828
43794268	chr2:43794268:A:G	9.34653e-19	1.3312	-1.55282
43794417	chr2:43794417:T:C	2.56838e-19	-7.00909e-10	-1.51335
43794537	chr2:43794537:C:T	2.95693e-19	-7.00909e-10	-1.37247
43794627	chr2:43794627:T:C	3.23548e-19	-7.00909e-10	-1.28244
43794687	chr2:43794687:T:A	5.87269e-18	3.20834	-1.59207
43794690	chr2:43794690:T:C	4.08482e-19	-7.00909e-10	-1.04934
43795163	chr2:43795163:TATC:T	3.99258e-19	-7.00909e-10	-1.07218
43795181	chr2:43795181:T:G	3.24026e-19	-7.00909e-10	-1.28097
43795189	chr2:43795189:G:A	2.82314e-19	-7.00909e-10	-1.41877
43795373	chr2:43795373:A:G	2.46492e-19	0.0375928	-1.59205
43795566	chr2:43795566:T:C	2.54315e-19	-7.00909e-10	-1.52322
43795605	chr2:43795605:A:T	1.06516e-18	1.46036	-1.55127
43795831	chr2:43795831:T:C	5.42694e-14	12.1413	-1.39364
43796397	chr2:43796397:A:C	2.56205e-19	-7.00909e-10	-1.51581
43796450	chr2:43796450:G:A	3.43649e-19	-7.00909e-10	-1.22217
43796624	chr2:43796624:A:T	3.70343e-19	-7.00909e-10	-1.14736
43796677	chr2:43796677:A:G	3.55538e-19	-7.00909e-10	-1.18816
43797029	chr2:43797029:A:G	2.81854e-19	-7.00909e-10	-1.4204
43797143	chr2:43797143:T:A	1.88013e-18	2.06592	-1.58861
43797409	chr2:43797409:C:T	9.0523e-20	-0.974002	-1.58219
43797429	chr2:43797429:G:T	2.06452e-19	-0.138967	-1.59276
43797436	chr2:43797436:A:G	2.99709e-19	-7.00909e-10	-1.35898
43797449	chr2:43797449:T:TA	1.68242e-19	-1.93639	-1.08457e-09
43797470	chr2:43797470:G:A	6.85898e-19	-0.271905	-0.259158
43797477	chr2:43797477:C:T	4.57943e-19	-0.935047	-1.08457e-09
43797903	chr2:43797903:A:G	2.59261e-19	-7.00909e-10	-1.50395
43797965	chr2:43797965:A:T	2.59186e-19	-7.00909e-10	-1.50424
43798043	chr2:43798043:C:T	1.46618e-18	-7.00909e-10	0.228625
43798044	chr2:43798044:A:G	9.90642e-20	-0.875953	-1.59007
43798049	chr2:43798049:C:T	9.91273e-20	-0.887914	-1.57747
43798050	chr2:43798050:T:G	9.74125e-20	-0.904912	-1.57793
43798057	chr2:43798057:G:A	3.83479e-19	-7.00909e-10	-1.11251
43798093	chr2:43798093:C:G	9.91684e-20	-1.02487	-1.44011
43798128	chr2:43798128:T:G	2.93728e-19	-7.00909e-10	-1.37914
43798304	chr2:43798304:A:G	3.42409e-19	-7.00909e-10	-1.22579
43798489	chr2:43798489:T:C	2.55385e-19	-7.00909e-10	-1.51902
43798571	chr2:43798571:A:G	2.80468e-19	-7.00909e-10	-1.42533
43799034	chr2:43799034:G:C	3.17951e-19	-7.00909e-10	-1.29989
43799091	chr2:43799091:G:A	2.66527e-19	-7.00909e-10	-1.47632
43799530	chr2:43799530:C:CTA	2.77249e-19	-7.00909e-10	-1.43687
43799836	chr2:43799836:A:G	2.36969e-19	-7.00909e-10	-1.59386
43800063	chr2:43800063:A:G	2.86579e-19	-7.00909e-10	-1.40378
43800085	chr2:43800085:A:G	3.44086e-19	-7.00909e-10	-1.2209
43800141	chr2:43800141:A:G	2.50218e-19	-7.00909e-10	-1.53946
43800159	chr2:43800159:T:A	2.41035e-19	-7.00909e-10	-1.57685
43800163	chr2:43800163:G:A	2.15035e-15	9.02176	-1.50241
43800252	chr2:43800252:C:A	1.4147e-19	-0.547224	-1.56248
43800453	chr2:43800453:C:G	2.41186e-19	-7.00909e-10	-1.57622
43800970	chr2:43800970:G:A	2.59643e-19	-7.00909e-10	-1.50248
43801041	chr2:43801041:C:T	2.42003e-19	0.0169074	-1.58975
43801410	chr2:43801410:G:T	3.33992e-19	-7.00909e-10	-1.25067
43801460	chr2:43801460:A:G	3.18962e-18	-7.00909e-10	1.00586
43801583	chr2:43801583:C:T	3.6177e-19	-7.00909e-10	-1.17078
43801584	chr2:43801584:G:A	2.6255e-19	-7.00909e-10	-1.49135
43801600	chr2:43801600:T:C	2.41557e-19	-7.00909e-10	-1.57469
43801700	chr2:43801700:G:A	2.6474e-19	-7.00909e-10	-1.48304
43802682	chr2:43802682:C:T	2.76427e-19	0.147104	-1.58695
43802999	chr2:43802999:A:T	5.0127e-19	-7.00909e-10	-0.844647
43803176	chr2:43803176:C:T	1.74578e-18	-7.00909e-10	0.403167
43803443	chr2:43803443:T:C	2.54375e-19	-7.00909e-10	-1.52298
43803510	chr2:43803510:C:T	5.39781e-18	3.1021	-1.57014
43803565	chr2:43803565:A:T	2.71453e-19	0.120156	-1.57816
43803910	chr2:43803910:A:T	1.31969e-18	-7.00909e-10	0.123358
43804036	chr2:43804036:G:A	5.70273e-18	3.17889	-1.59199
43804044	chr2:43804044:G:A	2.66876e-19	-7.00909e-10	-1.47501
43804114	chr2:43804114:T:C	2.64151e-19	-7.00909e-10	-1.48527
43804148	chr2:43804148:T:A	7.69417e-19	-7.00909e-10	-0.416158
43804158	chr2:43804158:G:A	1.18858e-19	-0.711695	-1.57217
43804823	chr2:43804823:T:C	3.70421e-19	-7.00909e-10	-1.14715
43804945	chr2:43804945:G:C	1.26739e-19	-0.703112	-1.51655
43805485	chr2:43805485:T:G	3.0609e-19	-7.00909e-10	-1.33791
43806128	chr2:43806128:C:T	2.77474e-19	-7.00909e-10	-1.43607
43806140	chr2:43806140:C:T	6.68849e-19	-7.00909e-10	-0.556234
43806283	chr2:43806283:G:C	3.23061e-19	-7.00909e-10	-1.28395
43806636	chr2:43806636:T:C	2.65332e-19	-7.00909e-10	-1.48081
43806728	chr2:43806728:G:C	2.38059e-19	-7.00909e-10	-1.58927
43807562	chr2:43807562:C:G	1.40772e-19	-0.872303	-1.24234
43807984	chr2:43807984:C:G	1.16206e-13	12.9056	-1.39648
43808416	chr2:43808416:A:G	2.76697e-19	-7.00909e-10	-1.43887
43808531	chr2:43808531:A:G	3.02655e-19	-7.00909e-10	-1.3492
43808887	chr2:43808887:C:T	2.91018e-19	-7.00909e-10	-1.38841
43809281	chr2:43809281:C:T	3.11642e-19	-7.00909e-10	-1.31994
43809299	chr2:43809299:G:A	6.99268e-20	-1.53256	-1.28178
43809341	chr2:43809341:T:A	1.05136e-19	-1.02836	-1.37818
43809352	chr2:43809352:A:G	1.56493e-19	-0.607489	-1.40129
43809550	chr2:43809550:A:G	1.2667e-19	-0.686469	-1.53373
43809661	chr2:43809661:A:G	1.02389e-19	-1.05747	-1.37555
43809774	chr2:43809774:T:C	1.35325e-13	12.7161	-1.05474
43809783	chr2:43809783:T:C	1.59201e-19	-0.505482	-1.48614
43809908	chr2:43809908:T:G	2.84016e-19	-7.00909e-10	-1.41276
43809946	chr2:43809946:A:G	2.54763e-19	-7.00909e-10	-1.52146
43810257	chr2:43810257:C:G	1.43226e-19	-2.09737	-1.08457e-09
43810349	chr2:43810349:A:G	2.73652e-19	-0.408015	-1.04192
43810474	chr2:43810474:A:G	2.86023e-19	-7.00909e-10	-1.40572
43810659	chr2:43810659:C:T	3.01361e-19	-7.00909e-10	-1.35348
43810837	chr2:43810837:T:G	1.32832e-19	-2.1727	-1.08457e-09
43811558	chr2:43811558:G:C	1.00394e-19	-0.914674	-1.53801
43811845	chr2:43811845:C:T	1.07931e-19	-1.1869	-1.19339
43811849	chr2:43811849:C:T	2.97372e-19	-7.00909e-10	-1.36681
43811852	chr2:43811852:C:T	2.41319e-19	-7.00909e-10	-1.57567
43811884	chr2:43811884:G:A	3.013e-19	-7.00909e-10	-1.35368
43811942	chr2:43811942:T:C	2.88707e-19	-7.00909e-10	-1.39638
43811968	chr2:43811968:A:G	3.68123e-19	-7.00909e-10	-1.15337
43812021	chr2:43812021:C:G	3.16342e-19	-7.00909e-10	-1.30497
43812105	chr2:43812105:C:T	7.16757e-20	-1.32683	-1.46281
43812153	chr2:43812153:C:T	3.2701e-19	-7.00909e-10	-1.2718
43812581	chr2:43812581:G:A	2.76374e-19	-7.00909e-10	-1.44003
43812594	chr2:43812594:C:T	5.1783e-14	12.0653	-1.36455
43812700	chr2:43812700:C:T	7.45994e-20	-1.28399	-1.46567
43812717	chr2:43812717:G:A	3.865e-19	-7.00909e-10	-1.10466
43812896	chr2:43812896:TA:T	3.72036e-19	-7.00909e-10	-1.1428
43813044	chr2:43813044:C:T	3.85691e-19	-7.00909e-10	-1.10676
43813262	chr2:43813262:G:C	2.03491e-19	-0.519919	-1.22625
43813519	chr2:43813519:A:G	2.82137e-19	-7.00909e-10	-1.4194
43813970	chr2:43813970:A:C	2.82674e-19	-7.00909e-10	-1.4175
43813971	chr2:43813971:C:T	3.72387e-19	-7.00909e-10	-1.14186
43814007	chr2:43814007:T:C	2.89219e-19	-7.00909e-10	-1.39461
43814051	chr2:43814051:T:C	2.86534e-19	-7.00909e-10	-1.40393
43814069	chr2:43814069:G:A	1.90945e-19	-1.8098	-1.08457e-09
43814086	chr2:43814086:G:T	2.95107e-19	-7.00909e-10	-1.37445
43814118	chr2:43814118:G:A	3.82887e-19	-7.00909e-10	-1.11405
43814140	chr2:43814140:C:T	2.8562e-19	-7.00909e-10	-1.40713
43815124	chr2:43815124:C:T	6.57367e-18	3.29123	-1.56219
43815139	chr2:43815139:C:G	3.27798e-19	-7.00909e-10	-1.26939
43815178	chr2:43815178:A:G	2.71435e-19	-0.465558	-0.992511
43815421	chr2:43815421:T:C	2.80821e-19	-7.00909e-10	-1.42407
43815648	chr2:43815648:G:A	8.26622e-18	1.95814	-1.08457e-09
43815700	chr2:43815700:G:C	2.73242e-19	-7.00909e-10	-1.45143
43815707	chr2:43815707:A:G	3.02487e-20	-2.16528	-1.48705
43815757	chr2:43815757:A:G	3.98194e-20	-2.05729	-1.32014
43815765	chr2:43815765:C:A	7.30944e-19	0.763116	-1.23057
43815925	chr2:43815925:AAAG:A	2.39305e-19	-7.00909e-10	-1.58405
43816094	chr2:43816094:A:T	3.26713e-19	-7.00909e-10	-1.27271
43816254	chr2:43816254:G:A	8.90507e-20	-0.984389	-1.5882
43816313	chr2:43816313:A:T	2.06516e-18	2.16367	-1.59249
43816482	chr2:43816482:C:T	3.78455e-19	-7.00909e-10	-1.12569
43816755	chr2:43816755:T:C	2.27663e-19	-1.63392	-1.08457e-09
43817097	chr2:43817097:C:T	2.38993e-19	-7.00909e-10	-1.58536
43817116	chr2:43817116:A:G	3.40555e-19	0.128722	-1.35994
43817551	chr2:43817551:A:G	2.38398e-19	-7.00909e-10	-1.58785
43817635	chr2:43817635:C:T	2.82519e-19	-7.00909e-10	-1.41804
43817685	chr2:43817685:A:G	2.48542e-19	-7.00909e-10	-1.54618
43817700	chr2:43817700:A:G	2.41415e-19	-0.139057	-1.43622
43817746	chr2:43817746:C:A	1.53092e-17	4.15526	-1.58084
43817770	chr2:43817770:T:C	2.71624e-19	-7.00909e-10	-1.45737
43817791	chr2:43817791:T:A	5.47411e-19	-0.798496	0.0419033
43817866	chr2:43817866:C:T	4.57214e-18	2.94152	-1.57557
43818145	chr2:43818145:A:T	5.09681e-19	-7.00909e-10	-0.828006
43818263	chr2:43818263:G:A	2.47334e-17	4.57082	-1.5167
43818793	chr2:43818793:G:A	1.17459e-19	-0.903997	-1.3917
43819446	chr2:43819446:T:C	6.70651e-20	-1.54227	-1.31385
43819773	chr2:43819773:C:T	5.39998e-19	-7.00909e-10	-0.770225
43820014	chr2:43820014:G:C	2.37547e-19	-7.00909e-10	-1.59143
43820283	chr2:43820283:A:G	2.57777e-19	-7.00909e-10	-1.5097
43820768	chr2:43820768:C:T	1.31627e-19	-2.18182	-1.08457e-09
43820800	chr2:43820800:C:T	1.31968e-19	-2.17923	-1.08457e-09
43821207	chr2:43821207:C:T	1.16566e-19	-0.757133	-1.5462
43821233	chr2:43821233:G:GT	2.38553e-19	-7.00909e-10	-1.5872
43821447	chr2:43821447:G:A	6.04053e-19	-7.00909e-10	-0.658129
43821452	chr2:43821452:C:T	4.21325e-20	-2.04029	-1.28068
43821476	chr2:43821476:G:A	1.74592e-18	-7.00909e-10	0.403244
43821531	chr2:43821531:C:G	2.61881e-19	-7.00909e-10	-1.4939
43821541	chr2:43821541:T:C	2.62361e-19	-7.00909e-10	-1.49207
43823202	chr2:43823202:G:A	9.61713e-19	-7.00909e-10	-0.193075
43823548	chr2:43823548:C:T	4.03218e-19	-2.18161	1.1193
43823671	chr2:43823671:C:G	3.94579e-19	-7.00909e-10	-1.08397
43823832	chr2:43823832:G:A	3.80334e-19	-7.00909e-10	-1.12074
43823840	chr2:43823840:T:A	7.04743e-19	-0.503958	-1.08457e-09
43824148	chr2:43824148:T:C	3.41149e-19	-7.00909e-10	-1.22947
43824629	chr2:43824629:G:A	2.81191e-19	-7.00909e-10	-1.42276
43825008	chr2:43825008:T:C	1.62784e-14	-7.00909e-10	9.54356
43825028	chr2:43825028:C:A	3.67824e-19	-7.00909e-10	-1.15419
43825277	chr2:43825277:C:T	2.87532e-19	-7.00909e-10	-1.40046
43825359	chr2:43825359:G:A	2.92425e-19	-7.00909e-10	-1.38358
43825604	chr2:43825604:GTTA:G	1.25425e-05	30.4772	-0.471114
43825694	chr2:43825694:C:A	1.81194e-16	4.97755	0.0679821
43825869	chr2:43825869:A:G	5.23313e-19	-7.00909e-10	-0.801612
43825951	chr2:43825951:G:A	2.80555e-20	-2.18814	-1.53946
43826106	chr2:43826106:G:C	3.49725e-19	-7.00909e-10	-1.20464
43826184	chr2:43826184:G:T	2.43214e-19	-7.00909e-10	-1.56785
43826309	chr2:43826309:A:T	2.87464e-19	-7.00909e-10	-1.40069
43826809	chr2:43826809:T:C	3.3353e-19	-7.00909e-10	-1.25206
43826984	chr2:43826984:G:A	4.0671e-20	-1.79171	-1.56457
43827054	chr2:43827054:G:A	3.61127e-19	-7.00909e-10	-1.17256
43827245	chr2:43827245:A:C	1.47737e-19	-2.06636	-1.08457e-09
43827279	chr2:43827279:C:T	2.64176e-19	-7.00909e-10	-1.48518
43827298	chr2:43827298:C:A	3.84942e-20	-1.84581	-1.56548
43827343	chr2:43827343:G:T	4.59747e-20	-1.74848	-1.48522
43827345	chr2:43827345:G:A	4.86924e-20	-1.61047	-1.5658
43827400	chr2:43827400:T:C	2.40456e-19	-7.00909e-10	-1.57925
43828248	chr2:43828248:C:T	3.65091e-19	-7.00909e-10	-1.16164
43828307	chr2:43828307:G:A	2.72737e-20	-2.1755	-1.58037
43828371	chr2:43828371:C:T	1.45544e-05	30.3441	-0.189182
43828388	chr2:43828388:T:C	2.43767e-16	5.57197	-0.229797
43828404	chr2:43828404:G:A	2.88081e-19	-7.00909e-10	-1.39855
43828510	chr2:43828510:A:C	2.46323e-19	-2.16899	0.613843
43828783	chr2:43828783:C:T	1.1142e-05	30.604	-0.716298
43828870	chr2:43828870:C:T	7.9003e-18	-0.690094	2.60296
43828885	chr2:43828885:A:G	2.45992e-19	-7.00909e-10	-1.55649
43828910	chr2:43828910:AG:A	2.07572e-19	-2.17455	0.448241
43828952	chr2:43828952:G:A	3.2997e-19	-7.00909e-10	-1.26279
43828973	chr2:43828973:T:A	1.91607e-19	-2.18786	0.381514
43829009	chr2:43829009:A:T	1.00831e-05	30.2821	-0.494207
43829183	chr2:43829183:T:C	4.23542e-19	-2.10939	1.09625
43829240	chr2:43829240:C:T	2.40342e-19	-7.00909e-10	-1.57973
43829305	chr2:43829305:C:T	4.44617e-19	-2.12705	1.16248
43829402	chr2:43829402:A:G	5.31824e-19	-2.16734	1.38187
43829661	chr2:43829661:A:T	4.35282e-19	-2.13285	1.14705
43829674	chr2:43829674:CA:C	4.26797e-19	-7.00909e-10	-1.00548
43829717	chr2:43829717:A:G	4.31945e-19	-2.13493	1.14144
43829854	chr2:43829854:T:C	2.65461e-19	-7.00909e-10	-1.48032
43829963	chr2:43829963:G:A	8.23935e-17	4.74434	-0.486873
43830079	chr2:43830079:G:A	2.98693e-20	-2.15636	-1.5086
43830270	chr2:43830270:C:G	2.67891e-19	-7.00909e-10	-1.47121
43830686	chr2:43830686:TCTC:T	7.71259e-06	29.0792	0.440657
43830738	chr2:43830738:T:C	7.83917e-18	-7.00909e-10	1.9051
43830928	chr2:43830928:A:G	3.70012e-20	-2.04696	-1.40388
43830955	chr2:43830955:A:G	3.65048e-19	-7.00909e-10	-1.16176
43830980	chr2:43830980:A:G	1.13447e-18	-0.0278674	-1.08457e-09
43831062	chr2:43831062:G:A	2.14011e-06	29.3327	-1.09486
43831080	chr2:43831080:G:T	2.41472e-19	-7.00909e-10	-1.57504
43831331	chr2:43831331:T:C	3.60875e-19	-1.80113	0.627871
43832299	chr2:43832299:G:A	2.58365e-15	-7.00909e-10	7.70292
43833770	chr2:43833770:T:C	1.25692e-19	-2.1502	-0.0777492
43834296	chr2:43834296:C:T	2.48087e-19	-7.00909e-10	-1.54801
43834500	chr2:43834500:G:A	8.79342e-18	2.01997	-1.08457e-09
43835062	chr2:43835062:C:T	3.8744e-18	-7.00909e-10	1.20035
43835147	chr2:43835147:C:T	9.67868e-20	-1.86371	-0.625575
43835757	chr2:43835757:G:T	3.3185e-20	-2.18775	-1.37195
43835959	chr2:43835959:G:C	0.000445363	33.9103	-0.334451
43836043	chr2:43836043:T:G	1.10967e-19	-1.87937	-0.473189
43836176	chr2:43836176:A:G	1.355e-19	-1.85723	-0.295595
43836188	chr2:43836188:G:A	2.91738e-19	-7.00909e-10	-1.38594
43836202	chr2:43836202:A:G	1.66783e-19	-1.9451	-1.08457e-09
43836207	chr2:43836207:C:T	2.12652e-16	5.20562	-1.08457e-09
43836218	chr2:43836218:A:G	9.23274e-17	4.34274	0.0285671
43836246	chr2:43836246:A:AT	3.00457e-19	-7.00909e-10	-1.35649
43836278	chr2:43836278:G:T	5.66061e-19	-7.00909e-10	-0.72309
43836440	chr2:43836440:G:C	3.0607e-19	-7.00909e-10	-1.33798
43836496	chr2:43836496:T:C	2.8428e-19	-7.00909e-10	-1.41183
43836592	chr2:43836592:C:T	1.17884e-15	-0.576042	7.49429
43836712	chr2:43836712:C:T	2.45485e-19	-7.00909e-10	-1.55856
43836923	chr2:43836923:C:T	8.7823e-20	-1.90984	-0.676628
43836958	chr2:43836958:G:A	1.42352e-19	-1.95131	-0.152176
43837212	chr2:43837212:T:C	5.40665e-19	-0.732835	-0.0361559
43837951	chr2:43837951:G:A	9.34765e-06	29.6949	0.0172393
43839039	chr2:43839039:A:C	5.9003e-19	-7.00909e-10	-0.681618
43839156	chr2:43839156:G:A	2.91553e-19	-7.00909e-10	-1.38657
43840030	chr2:43840030:G:A	1.0465e-19	-2.14879	-0.262384
43840081	chr2:43840081:T:A	1.61316e-19	-1.97843	-1.08457e-09
43840325	chr2:43840325:C:T	2.69619e-19	-7.00909e-10	-1.46478
43840680	chr2:43840680:T:G	6.99571e-20	-2.15493	-0.65898
43840712	chr2:43840712:C:T	7.62505e-20	-1.13951	-1.58826
43841650	chr2:43841650:G:A	3.54433e-18	-7.00909e-10	1.11131
43841728	chr2:43841728:T:G	7.18091e-19	-7.00909e-10	-0.485195
43841837	chr2:43841837:C:A	1.78677e-15	-0.579752	7.91388
43841873	chr2:43841873:G:A	2.72454e-19	-7.00909e-10	-1.45432
43841975	chr2:43841975:GC:G	4.037e-19	-1.06112	-1.08457e-09
43842258	chr2:43842258:C:A	2.75688e-19	-7.00909e-10	-1.44252
43842378	chr2:43842378:C:T	3.62521e-20	-2.13695	-1.33435
43842563	chr2:43842563:C:A	3.76e-20	-2.11323	-1.32156
43842633	chr2:43842633:G:A	0.000318951	34.0011	-0.759034
43842642	chr2:43842642:A:T	3.60542e-20	-2.13515	-1.34162
43842891	chr2:43842891:C:T	2.614e-18	-7.00909e-10	0.806847
43843073	chr2:43843073:C:T	3.06008e-19	-7.00909e-10	-1.33818
43843112	chr2:43843112:T:C	3.29847e-20	-2.02315	-1.5426
43843188	chr2:43843188:A:AGCTTTT	2.9214e-19	-7.00909e-10	-1.38456
43843414	chr2:43843414:C:T	3.41597e-19	-7.00909e-10	-1.22816
43843427	chr2:43843427:C:A	2.81459e-19	-7.00909e-10	-1.4218
43843500	chr2:43843500:T:C	5.68236e-17	5.02672	-1.1408
43843754	chr2:43843754:A:T	2.41717e-19	-7.00909e-10	-1.57403
43843796	chr2:43843796:A:G	3.02735e-20	-2.12978	-1.52173
43843892	chr2:43843892:C:T	3.48845e-19	-7.00909e-10	-1.20716
43843980	chr2:43843980:T:A	2.93168e-19	-7.00909e-10	-1.38105
43844251	chr2:43844251:G:C	7.69912e-19	-7.00909e-10	-0.415516
43844313	chr2:43844313:G:T	4.39759e-19	-7.00909e-10	-0.975566
43844394	chr2:43844394:A:G	3.91727e-19	-7.00909e-10	-1.09123
43844500	chr2:43844500:C:T	3.92045e-20	-2.15267	-1.24033
43844537	chr2:43844537:A:G	3.64408e-19	-7.00909e-10	-1.16352
43844604	chr2:43844604:A:G	4.20794e-20	-2.06231	-1.25992
43844621	chr2:43844621:C:T	2.83495e-19	-1.4146	-1.08457e-09
43844649	chr2:43844649:G:A	6.50026e-19	-0.584779	-1.08457e-09
43844963	chr2:43844963:G:A	1.59909e-18	-7.00909e-10	0.315401
43845184	chr2:43845184:G:C	3.20818e-19	-7.00909e-10	-1.29092
43845301	chr2:43845301:G:A	6.18484e-19	-7.00909e-10	-0.63452
43845412	chr2:43845412:C:G	3.19966e-18	-7.00909e-10	1.00901
43845435	chr2:43845435:G:C	3.13246e-19	-7.00909e-10	-1.3148
43845437	chr2:43845437:G:T	0.997475	36.6625	4.62744
43845487	chr2:43845487:T:C	3.15622e-19	-7.00909e-10	-1.30725
43845748	chr2:43845748:A:G	9.43603e-16	-0.81934	7.51501
43845827	chr2:43845827:G:A	3.07155e-19	-7.00909e-10	-1.33444
43845852	chr2:43845852:C:A	2.14944e-18	-7.00909e-10	0.611171
43845946	chr2:43845946:T:C	3.06834e-19	-7.00909e-10	-1.33548
43846014	chr2:43846014:G:A	3.12065e-19	-7.00909e-10	-1.31858
43846861	chr2:43846861:G:A	1.04244e-05	30.8618	-1.04065
43846936	chr2:43846936:G:A	4.7081e-19	-0.907337	-1.08457e-09
43847325	chr2:43847325:T:A	1.13869e-18	-7.00909e-10	-0.0241586
43847372	chr2:43847372:T:C	2.88818e-19	-7.00909e-10	-1.39599
43847413	chr2:43847413:A:G	5.29099e-19	-0.790616	-1.08457e-09
43847473	chr2:43847473:C:T	3.23801e-19	-7.00909e-10	-1.28166
43847557	chr2:43847557:A:T	2.46703e-19	-7.00909e-10	-1.55361
43847565	chr2:43847565:G:C	5.51305e-19	-7.00909e-10	-0.749503
43847778	chr2:43847778:T:C	1.31575e-15	-7.00909e-10	7.02812
43847924	chr2:43847924:C:A	3.32479e-18	-7.00909e-10	1.04737
43847954	chr2:43847954:A:G	3.72712e-20	-1.95031	-1.49326
43848344	chr2:43848344:T:C	0.00164619	35.9129	-1.02969
43848596	chr2:43848596:A:G	2.56519e-18	-7.00909e-10	0.787998
43849217	chr2:43849217:G:A	1.00114e-18	-7.00909e-10	-0.152901
43849283	chr2:43849283:CTCAGAGT:C	1.89495e-16	5.16583	-0.0755037
43849490	chr2:43849490:A:G	4.5287e-19	-7.00909e-10	-0.946186
43849592	chr2:43849592:A:G	5.42732e-19	-7.00909e-10	-0.765176
43850086	chr2:43850086:T:C	1.96095e-18	1.93823	-1.41884
43850184	chr2:43850184:C:T	9.2184e-13	13.5801	-1.08457e-09
43850243	chr2:43850243:G:A	1.21628e-18	0.041758	-1.08457e-09
43850314	chr2:43850314:T:C	1.31695e-19	-2.1813	-1.08457e-09
43850629	chr2:43850629:C:T	2.08632e-17	3.95695	-1.073
43851023	chr2:43851023:A:G	3.18319e-20	-2.02312	-1.5782
43851053	chr2:43851053:T:C	1.49171e-16	-0.853132	5.70419
43851714	chr2:43851714:G:A	7.14876e-07	27.886	-0.744631
43851865	chr2:43851865:T:C	7.51853e-17	4.84349	-0.67757
43852150	chr2:43852150:C:T	4.24455e-19	-7.00909e-10	-1.01099
43852262	chr2:43852262:G:A	2.41603e-19	-0.427899	-1.1466
43852467	chr2:43852467:G:A	4.53698e-16	-0.658798	6.62219
43852532	chr2:43852532:C:T	7.91693e-16	-0.670509	7.19065
43852581	chr2:43852581:CCT:C	4.24455e-19	-7.00909e-10	-1.01099
43852914	chr2:43852914:C:T	2.52453e-19	-7.00909e-10	-1.53057
43853046	chr2:43853046:G:A	1.48566e-19	-2.06076	-1.08457e-09
43853103	chr2:43853103:A:G	6.10344e-17	-0.762909	4.72031
43853171	chr2:43853171:C:T	9.88958e-17	-0.558149	4.99818
43853185	chr2:43853185:A:G	2.74686e-14	10.9522	-0.885416
43853200	chr2:43853200:T:A	1.08105e-16	-0.583376	5.11244
43853541	chr2:43853541:T:TA	9.06253e-17	-0.708531	5.06123
43853576	chr2:43853576:C:T	9.85386e-17	-0.624816	5.06123
43853748	chr2:43853748:T:C	9.03037e-17	-0.706595	5.05574
43853752	chr2:43853752:A:G	2.57832e-19	-7.00909e-10	-1.50948
43853828	chr2:43853828:G:A	4.61555e-17	-0.72838	4.40636
43853903	chr2:43853903:T:C	2.6688e-16	6.19404	-0.761272
43854111	chr2:43854111:A:G	9.61017e-17	-0.709745	5.12112
43854226	chr2:43854226:T:G	9.45221e-17	-0.68017	5.07497
43854287	chr2:43854287:T:A	7.41403e-17	-0.758204	4.91013
43854349	chr2:43854349:C:T	3.81058e-20	-1.96481	-1.45662
43854488	chr2:43854488:T:G	6.02634e-06	30.3203	-1.04719
43854498	chr2:43854498:T:A	1.0251e-16	-0.676091	5.15202
43854534	chr2:43854534:C:T	3.60954e-19	-7.00909e-10	-1.17304
43854759	chr2:43854759:C:A	2.64328e-19	-7.00909e-10	-1.4846
43854919	chr2:43854919:G:T	9.02226e-17	-0.671341	5.01958
43855218	chr2:43855218:A:G	3.16009e-19	-7.00909e-10	-1.30602
43855223	chr2:43855223:A:G	7.64827e-19	-2.18861	1.76647
43855414	chr2:43855414:C:G	9.25309e-17	-0.610066	4.98357
43855550	chr2:43855550:G:C	7.2511e-17	-0.715363	4.84506
43855564	chr2:43855564:C:T	8.65849e-17	-0.700071	5.00716
43855572	chr2:43855572:A:G	8.90643e-17	-0.700675	5.036
43855576	chr2:43855576:A:G	8.51962e-17	-0.699993	4.99091
43855763	chr2:43855763:T:C	6.93928e-17	-0.681005	4.76675
43855779	chr2:43855779:A:T	6.90974e-17	-0.81604	4.89752
43855840	chr2:43855840:G:A	7.52491e-17	-0.615234	4.782
43856237	chr2:43856237:G:C	3.05636e-19	-7.00909e-10	-1.3394
43856405	chr2:43856405:T:C	5.79491e-17	-0.650871	4.5564
43856665	chr2:43856665:A:G	5.40242e-17	-0.69136	4.52676
43856713	chr2:43856713:A:G	4.03501e-19	-7.00909e-10	-1.06161
43856746	chr2:43856746:T:C	6.33136e-17	-0.617058	4.61112
43856873	chr2:43856873:T:C	3.05424e-19	-7.00909e-10	-1.34009
43856913	chr2:43856913:T:C	5.8804e-17	-0.388055	4.30823
43857023	chr2:43857023:C:A	4.29101e-19	-7.00909e-10	-1.0001
43857041	chr2:43857041:C:A	5.16612e-17	-0.713357	4.50403
43857133	chr2:43857133:A:G	3.04033e-19	-7.00909e-10	-1.34466
43857193	chr2:43857193:T:C	4.52484e-19	-7.00909e-10	-0.94704
43857328	chr2:43857328:C:T	3.09853e-19	-7.00909e-10	-1.32569
43857351	chr2:43857351:A:C	7.74008e-17	-0.639386	4.83435
43857364	chr2:43857364:A:T	6.61535e-17	-0.783115	4.82106
43857549	chr2:43857549:A:G	3.94106e-19	-7.00909e-10	-1.08517
43857873	chr2:43857873:G:A	1.22046e-16	-0.760418	5.41078
43857896	chr2:43857896:C:A	3.3138e-19	-1.25853	-1.08457e-09
43857955	chr2:43857955:G:T	9.18814e-17	-0.928928	5.29539
43858105	chr2:43858105:A:G	1.02007e-16	-0.760146	5.23115
43858127	chr2:43858127:T:C	4.41097e-20	-1.88649	-1.38862
43858567	chr2:43858567:C:A	1.41461e-16	-0.593681	5.39167
43858750	chr2:43858750:A:G	5.23548e-19	-0.801163	-1.08457e-09
43858988	chr2:43858988:C:A	7.96743e-17	-0.855078	5.07899
43859082	chr2:43859082:C:A	2.5131e-16	-0.683292	6.05594
43859084	chr2:43859084:G:C	2.40332e-16	-0.766068	6.09405
43859180	chr2:43859180:ACTGT:A	3.08461e-19	-7.00909e-10	-1.3302
43860019	chr2:43860019:G:A	1.72485e-19	-1.91148	-1.08457e-09
43860220	chr2:43860220:TCTCA:T	3.13928e-19	-7.00909e-10	-1.31263
43860234	chr2:43860234:A:G	1.5901e-16	-0.769842	5.68478
43860501	chr2:43860501:A:G	1.22188e-16	-0.510383	5.16191
43860894	chr2:43860894:C:G	2.17525e-17	2.92569	-1.08457e-09
43861008	chr2:43861008:A:G	6.62006e-17	-1.30326	5.34191
43861014	chr2:43861014:T:A	4.00606e-19	-1.06881	-1.08457e-09
43861026	chr2:43861026:C:G	4.13349e-19	-7.00909e-10	-1.0375
43861039	chr2:43861039:T:C	1.70099e-16	-0.66696	5.6493
43861179	chr2:43861179:C:A	2.4173e-19	-7.00909e-10	-1.57397
43861251	chr2:43861251:T:C	1.67108e-16	-0.633657	5.59826
43861712	chr2:43861712:C:T	1.33978e-16	-0.521762	5.2654
43861812	chr2:43861812:A:G	2.39127e-19	-7.00909e-10	-1.5848
43861909	chr2:43861909:T:C	1.75725e-16	-0.728045	5.74293
43862086	chr2:43862086:T:A	6.72846e-17	-0.696163	4.75106
43862795	chr2:43862795:G:A	7.91788e-17	-0.684931	4.9026
43862913	chr2:43862913:T:C	3.14815e-17	-0.933989	4.22935
43863045	chr2:43863045:G:A	2.63725e-16	-0.494273	5.91514
43863047	chr2:43863047:G:A	4.75991e-16	-0.37979	6.39115
43863067	chr2:43863067:C:T	2.89487e-16	-0.369194	5.88327
43863086	chr2:43863086:TATGG:T	1.43828e-19	-2.09317	-1.08457e-09
43863131	chr2:43863131:C:G	2.09859e-16	-0.324148	5.51655
43863194	chr2:43863194:T:C	4.27728e-20	-1.9404	-1.36548
43863916	chr2:43863916:G:A	1.40172e-16	-0.799576	5.58841
43863919	chr2:43863919:C:T	3.7009e-20	-2.09242	-1.35821
43863944	chr2:43863944:A:G	1.69066e-16	-0.523562	5.49981
43863958	chr2:43863958:G:C	1.75347e-16	-0.507605	5.52033
43864140	chr2:43864140:T:C	1.15941e-16	-0.691436	5.29048
43864228	chr2:43864228:C:G	2.9365e-19	-7.00909e-10	-1.3794
43864283	chr2:43864283:T:C	1.23619e-16	-0.527607	5.19077
43864367	chr2:43864367:T:C	1.66071e-16	-0.500648	5.45903
43864490	chr2:43864490:A:G	3.26481e-19	-7.00909e-10	-1.27342
43864499	chr2:43864499:A:G	1.84631e-16	-0.567167	5.63149
43864646	chr2:43864646:C:A	2.52867e-19	-7.00909e-10	-1.52893
43864921	chr2:43864921:T:A	2.37372e-19	-7.00909e-10	-1.59216
43864927	chr2:43864927:C:T	4.49147e-06	30.5716	-1.59248
43864928	chr2:43864928:A:G	1.18939e-16	-0.886561	5.51113
43865479	chr2:43865479:C:A	1.10658e-16	-0.642771	5.19518
43865487	chr2:43865487:C:G	2.09658e-16	-0.582178	5.77362
43865492	chr2:43865492:T:C	3.37542e-19	-7.00909e-10	-1.2401
43865555	chr2:43865555:C:A	5.17388e-20	-1.84793	-1.26765
43865558	chr2:43865558:TCTAGATAGAACTCTCACTATCTGGATAGAATTCTCACCC:T	7.91647e-19	-2.18894	1.80126
43865627	chr2:43865627:A:C	2.39924e-19	-7.00909e-10	-1.58147
43865631	chr2:43865631:C:A	4.51628e-19	-2.14383	1.1949
43865638	chr2:43865638:C:T	1.36455e-19	-2.1458	-1.08457e-09
43866092	chr2:43866092:G:A	3.15357e-19	-1.30809	-1.08457e-09
43866333	chr2:43866333:A:G	5.43368e-19	-7.00909e-10	-0.764006
43866400	chr2:43866400:G:A	2.78632e-17	3.17327	-1.08457e-09
43866659	chr2:43866659:C:T	4.15772e-19	-7.00909e-10	-1.03165
43866896	chr2:43866896:C:T	3.01191e-19	-7.00909e-10	-1.35405
43867015	chr2:43867015:C:T	4.05405e-20	-1.95473	-1.40476
43867461	chr2:43867461:A:G	1.20995e-18	0.0365455	-1.08457e-09
43867477	chr2:43867477:A:G	2.47344e-16	-0.244147	5.60089
43867619	chr2:43867619:C:T	2.48627e-16	-0.545729	5.90765
43868074	chr2:43868074:T:G	1.53136e-16	-0.596201	5.47349
43868227	chr2:43868227:A:C	3.61586e-20	-2.00733	-1.46655
43868337	chr2:43868337:G:A	2.14135e-16	-0.594749	5.80732
43868347	chr2:43868347:T:C	1.80385e-16	-0.644521	5.68558
43868482	chr2:43868482:A:G	3.59709e-20	-2.0327	-1.44638
43868611	chr2:43868611:G:A	1.98925e-16	-0.601564	5.74046
43868725	chr2:43868725:C:T	1.16127e-16	-0.762773	5.36342
43868765	chr2:43868765:A:G	3.02175e-19	-7.00909e-10	-1.35079
43868824	chr2:43868824:G:A	8.6063e-19	-2.1848	1.88067
43868897	chr2:43868897:C:G	3.29904e-19	-7.00909e-10	-1.26299
43868915	chr2:43868915:C:A	2.54377e-19	-7.00909e-10	-1.52297
43869076	chr2:43869076:GAATTCTCATTCTCTGGATTGATCTCTCACTATCTATCTGGATAT:G	2.51671e-19	-7.00909e-10	-1.53367
43869179	chr2:43869179:G:A	1.66792e-16	-0.702446	5.66516
43869263	chr2:43869263:G:A	1.29118e-06	29.2261	-1.49358
43869318	chr2:43869318:A:C	1.32369e-16	-0.550371	5.28193
43869420	chr2:43869420:T:A	1.21628e-16	-0.625844	5.27278
43869442	chr2:43869442:TCTCA:T	2.40298e-19	-7.00909e-10	-1.57991
43869631	chr2:43869631:T:A	2.26988e-05	32.1864	-1.58706
43869643	chr2:43869643:C:A	1.40874e-16	-0.588697	5.38253
43869991	chr2:43869991:C:G	2.45098e-19	-7.00909e-10	-1.56013
43870208	chr2:43870208:TCTCACTGTCTGGATATAATC:T	1.17599e-18	-7.00909e-10	0.00807427
43870228	chr2:43870228:C:T	1.69822e-06	29.3571	-1.35049
43870249	chr2:43870249:A:C	1.64437e-16	-0.533479	5.48197
43870543	chr2:43870543:C:T	1.01521e-16	-0.563101	5.02933
43870571	chr2:43870571:G:A	8.76376e-17	-0.610296	4.92947
43870573	chr2:43870573:C:T	4.06702e-19	-1.05371	-1.08457e-09
43870640	chr2:43870640:G:T	9.00132e-16	-7.00909e-10	6.64851
43870798	chr2:43870798:C:CACCATCTGGATAGAATCTT	3.96158e-19	-7.00909e-10	-1.07998
43870875	chr2:43870875:A:G	8.22015e-17	-0.776924	5.03206
43870890	chr2:43870890:G:A	8.25029e-17	-0.666749	4.92555
43871192	chr2:43871192:A:G	4.35506e-20	-1.70252	-1.58535
43871645	chr2:43871645:G:A	4.55095e-19	-7.00909e-10	-0.941285
43871716	chr2:43871716:T:C	4.45293e-20	-2.06217	-1.20347
43871918	chr2:43871918:A:G	7.444e-17	-0.62939	4.78535
43872191	chr2:43872191:C:T	2.88612e-19	-7.00909e-10	-1.39671
43872348	chr2:43872348:C:G	2.88612e-19	-7.00909e-10	-1.39671
43872443	chr2:43872443:G:A	5.38898e-13	13.4705	-0.427283
43872938	chr2:43872938:G:A	3.90896e-20	-1.93919	-1.45675
43872965	chr2:43872965:TAC:T	9.42187e-17	-0.633838	5.02542
43873218	chr2:43873218:T:C	4.79197e-20	-1.90445	-1.28782
43873620	chr2:43873620:C:G	5.14702e-19	-7.00909e-10	-0.818204
43874075	chr2:43874075:CA:C	8.33389e-15	9.63817	-0.764117
43874090	chr2:43874090:A:G	5.03145e-19	0.615277	-1.45619
43874233	chr2:43874233:A:G	3.2485e-19	-7.00909e-10	-1.27843
43874688	chr2:43874688:G:A	5.22492e-19	-0.3443	-0.458882
43874745	chr2:43874745:T:C	3.80496e-20	-2.01718	-1.40573
43874825	chr2:43874825:G:A	2.62559e-19	0.0569597	-1.54828
43875058	chr2:43875058:T:C	9.3449e-20	-1.50054	-1.02383
43875096	chr2:43875096:T:C	5.72811e-20	-1.74182	-1.272
43875352	chr2:43875352:C:T	3.346e-19	-0.129934	-1.11892
43875373	chr2:43875373:C:T	3.6402e-19	-7.00909e-10	-1.16458
43875435	chr2:43875435:T:C	9.05488e-19	-7.00909e-10	-0.253317
43875522	chr2:43875522:C:A	2.95027e-19	-7.00909e-10	-1.37472
43875878	chr2:43875878:T:C	2.8619e-19	-0.0637612	-1.34138
43876098	chr2:43876098:T:C	3.60604e-20	-2.18898	-1.28762
43876873	chr2:43876873:G:A	2.94691e-19	-7.00909e-10	-1.37587
43876928	chr2:43876928:G:A	3.72374e-19	-1.14189	-1.08457e-09
43877016	chr2:43877016:A:G	4.1009e-20	-1.86588	-1.48212
43877062	chr2:43877062:A:G	2.72516e-20	-2.18797	-1.5687
43877471	chr2:43877471:ACT:A	1.77322e-19	-2.01996	0.136138
43877586	chr2:43877586:C:T	1.73303e-17	-7.00909e-10	2.69842
43877786	chr2:43877786:T:C	4.78996e-19	0.686087	-1.57619
43877854	chr2:43877854:A:G	4.01198e-19	-7.00909e-10	-1.06734
43878748	chr2:43878748:T:C	2.95242e-18	-7.00909e-10	0.928587
43878918	chr2:43878918:C:T	3.45405e-20	-1.93673	-1.58293
43878919	chr2:43878919:G:A	2.84103e-19	-7.00909e-10	-1.41245
43879462	chr2:43879462:G:C	3.64123e-19	-7.00909e-10	-1.1643
43879759	chr2:43879759:C:G	3.05851e-19	-1.33869	-1.08457e-09
43879815	chr2:43879815:C:G	5.21389e-19	-7.00909e-10	-0.805295
43880091	chr2:43880091:C:T	8.35434e-18	-7.00909e-10	1.96874
43880156	chr2:43880156:T:C	3.06309e-19	-1.3372	-1.08457e-09
43880562	chr2:43880562:T:C	1.28528e-19	-0.719183	-1.48647
43880603	chr2:43880603:G:T	3.18427e-20	-2.05864	-1.54234
43880677	chr2:43880677:C:T	1.01331e-17	-7.00909e-10	2.16177
43880686	chr2:43880686:A:G	6.04322e-20	-1.45412	-1.50615
43880726	chr2:43880726:C:T	2.68176e-19	-1.47015	-1.08457e-09
43880877	chr2:43880877:TCTC:T	1.78589e-19	-1.8767	-1.08457e-09
43881194	chr2:43881194:G:A	2.88883e-18	-7.00909e-10	0.906815
43881898	chr2:43881898:C:T	2.65536e-18	-7.00909e-10	0.822544
43881965	chr2:43881965:T:A	1.33507e-17	-7.00909e-10	2.43754
43882069	chr2:43882069:C:T	3.01967e-19	-7.00909e-10	-1.35147
43882142	chr2:43882142:A:G	3.14025e-20	-2.14719	-1.46772
43882368	chr2:43882368:C:A	3.7692e-20	-1.8387	-1.59364
43882485	chr2:43882485:T:C	1.83657e-19	-0.30217	-1.54655
43882954	chr2:43882954:G:A	6.21788e-19	-7.00909e-10	-0.629192
43882957	chr2:43882957:C:A	6.19458e-19	-7.00909e-10	-0.632947
43882989	chr2:43882989:G:A	1.31111e-19	-2.18574	-1.08457e-09
43883284	chr2:43883284:CAA:C	4.9909e-20	-2.1618	-0.989792
43883854	chr2:43883854:C:G	7.43136e-18	-7.00909e-10	1.85167
43884513	chr2:43884513:T:C	3.22997e-19	-1.28415	-1.08457e-09
43884694	chr2:43884694:T:C	2.49391e-19	-7.00909e-10	-1.54277
43884711	chr2:43884711:G:A	8.43225e-19	-0.324558	-1.08457e-09
43884913	chr2:43884913:T:C	3.70286e-19	-1.9371	0.789579
43884936	chr2:43884936:A:G	2.88651e-20	-2.18476	-1.5144
43885187	chr2:43885187:A:AT	6.40393e-18	-7.00909e-10	1.70288
43885283	chr2:43885283:C:T	4.02858e-20	-1.98523	-1.38056
43885493	chr2:43885493:A:G	4.02098e-19	-7.00909e-10	-1.0651
43885706	chr2:43885706:A:C	1.20612e-19	-1.31359	-0.955623
43885836	chr2:43885836:C:T	3.08577e-19	-7.00909e-10	-1.32982
43885956	chr2:43885956:A:G	2.56952e-19	-7.00909e-10	-1.5129
43885999	chr2:43885999:G:A	2.84476e-20	-2.13752	-1.57621
43886424	chr2:43886424:T:A	2.37768e-19	-7.00909e-10	-1.59049
43886555	chr2:43886555:C:T	3.18802e-19	-7.00909e-10	-1.29722
43887229	chr2:43887229:G:A	4.29789e-19	-7.00909e-10	-0.998498
43887512	chr2:43887512:C:G	3.11346e-19	-7.00909e-10	-1.32089
43887775	chr2:43887775:T:C	2.93276e-19	-7.00909e-10	-1.38068
43887866	chr2:43887866:T:C	2.91748e-19	-7.00909e-10	-1.3859
43888833	chr2:43888833:C:CTCGGGTTCAGAGTTAAA	2.68082e-19	-1.4705	-1.08457e-09
43888901	chr2:43888901:CAT:C	6.49578e-20	-1.58242	-1.30563
43888961	chr2:43888961:C:T	1.59395e-19	-0.715919	-1.27449
43889031	chr2:43889031:A:C	6.42337e-19	-7.00909e-10	-0.596678
43889567	chr2:43889567:GCC:G	2.43865e-19	-7.00909e-10	-1.56518
43889697	chr2:43889697:C:T	3.74584e-19	-0.703603	-0.432372
43890424	chr2:43890424:A:C	9.76261e-20	-1.49933	-0.981317
43890649	chr2:43890649:C:G	1.30691e-19	-2.18896	-1.08457e-09
43891050	chr2:43891050:A:G	9.36807e-20	-1.95631	-0.565588
43891289	chr2:43891289:C:T	1.72334e-19	-1.28966	-0.622698
43891551	chr2:43891551:T:G	9.16681e-19	-7.00909e-10	-0.241031
43891670	chr2:43891670:G:A	4.25377e-19	-7.00909e-10	-1.00882
43891819	chr2:43891819:C:T	2.82676e-19	-7.00909e-10	-1.41749
43892277	chr2:43892277:T:C	7.81758e-19	-0.405405	0.00515873
43892453	chr2:43892453:T:C	7.25982e-19	-7.00909e-10	-0.474266
43893043	chr2:43893043:A:T	3.31612e-19	-1.25783	-1.08457e-09
43893091	chr2:43893091:G:A	3.27198e-19	-7.00909e-10	-1.27123
43893101	chr2:43893101:G:A	2.7852e-19	-7.00909e-10	-1.4323
43893142	chr2:43893142:G:T	1.38682e-19	-2.12961	-1.08457e-09
43893360	chr2:43893360:T:C	2.57912e-19	-7.00909e-10	-1.50917
43893467	chr2:43893467:C:A	6.5026e-19	-7.00909e-10	-0.58442
43893476	chr2:43893476:T:G	4.44448e-19	-7.00909e-10	-0.964959
43893502	chr2:43893502:T:G	3.07443e-19	-7.00909e-10	-1.3335
43893551	chr2:43893551:C:T	1.2249e-19	-1.26267	-0.991087
43893707	chr2:43893707:A:G	3.34632e-20	-2.18405	-1.3673
43893808	chr2:43893808:C:T	1.13713e-19	-1.29009	-1.03802
43894354	chr2:43894354:TTTC:T	5.49134e-19	-7.00909e-10	-0.753448
43894458	chr2:43894458:C:T	3.9085e-19	-7.00909e-10	-1.09347
43894804	chr2:43894804:A:G	2.12596e-19	-1.47464	-0.227757
43895620	chr2:43895620:T:C	2.71292e-19	-7.00909e-10	-1.4586
43895717	chr2:43895717:A:C	2.49202e-19	-7.00909e-10	-1.54353
43896057	chr2:43896057:T:C	5.26583e-19	-7.00909e-10	-0.795382
43896140	chr2:43896140:G:C	2.54108e-19	-7.00909e-10	-1.52403
43896533	chr2:43896533:TC:T	7.57329e-19	-1.84136	1.40937
43896619	chr2:43896619:G:A	1.79201e-19	-1.50111	-0.372175
43896620	chr2:43896620:G:A	3.70959e-20	-2.15465	-1.29363
43897355	chr2:43897355:T:C	6.95178e-19	-7.00909e-10	-0.517623
43897702	chr2:43897702:G:A	4.30955e-19	-7.00909e-10	-0.995788
43897919	chr2:43897919:C:T	1.12483e-19	-1.25893	-1.08005
43897947	chr2:43897947:C:T	6.16359e-19	-1.62546	0.987495
43898046	chr2:43898046:T:A	1.57767e-19	-1.16228	-0.83839
43898388	chr2:43898388:T:A	2.83563e-19	-7.00909e-10	-1.41436
43898920	chr2:43898920:T:C	2.53864e-19	-7.00909e-10	-1.52499
43899580	chr2:43899580:T:C	2.67524e-19	-7.00909e-10	-1.47258
43899608	chr2:43899608:G:A	1.45449e-19	-2.08197	-1.08457e-09
43899793	chr2:43899793:T:A	2.77339e-19	-7.00909e-10	-1.43655
43900156	chr2:43900156:T:C	2.21638e-19	-1.51577	-0.144973
43900193	chr2:43900193:A:G	1.40279e-19	-2.11816	-1.08457e-09
43900202	chr2:43900202:T:A	2.65584e-19	-0.497665	-0.982197
43900368	chr2:43900368:A:T	2.1599e-19	-1.50679	-0.179769
43900386	chr2:43900386:T:C	2.16515e-19	-1.53701	-0.147116
43900972	chr2:43900972:A:G	2.38826e-19	-7.00909e-10	-1.58606
43901730	chr2:43901730:G:A	4.47092e-19	-7.00909e-10	-0.959027
43901773	chr2:43901773:C:T	1.72899e-19	-1.6344	-0.274685
43901861	chr2:43901861:T:G	2.56442e-19	-7.00909e-10	-1.51489
43903152	chr2:43903152:T:G	3.48354e-19	-7.00909e-10	-1.20857
43903956	chr2:43903956:G:A	4.13801e-18	-7.00909e-10	1.26618
43904530	chr2:43904530:T:A	9.10843e-20	-1.3004	-1.24961
43904655	chr2:43904655:T:C	2.67812e-19	-7.00909e-10	-1.4715
43904694	chr2:43904694:AAAAAAACAAAAAC:A	7.43401e-20	-1.48578	-1.26736
43904952	chr2:43904952:T:C	3.20479e-20	-2.18762	-1.40694
43904958	chr2:43904958:C:T	2.85515e-19	-7.00909e-10	-1.4075
43905121	chr2:43905121:C:T	2.44923e-19	-7.00909e-10	-1.56085
43905171	chr2:43905171:TAAA:T	1.80097e-19	-1.8683	-1.08457e-09
43905199	chr2:43905199:A:G	6.04844e-19	-7.00909e-10	-0.65682
43906156	chr2:43906156:T:C	2.49117e-19	-7.00909e-10	-1.54387
43906379	chr2:43906379:A:G	2.63207e-19	-7.00909e-10	-1.48885
43906635	chr2:43906635:C:G	3.65419e-19	-1.69677	0.536023
43907374	chr2:43907374:G:A	2.51999e-19	-7.00909e-10	-1.53237
43907561	chr2:43907561:T:TA	1.95302e-19	-1.52225	-0.264996
43908175	chr2:43908175:G:A	6.60164e-20	-1.53548	-1.33641
43908214	chr2:43908214:G:A	4.0019e-19	-7.00909e-10	-1.06985
43908260	chr2:43908260:T:G	4.75974e-19	-7.00909e-10	-0.896428
43908636	chr2:43908636:CT:C	6.17634e-19	-1.75773	1.12183
43908858	chr2:43908858:C:A	2.25566e-19	-1.82365	0.180468
43909329	chr2:43909329:C:T	6.41001e-20	-2.18623	-0.715113
43909337	chr2:43909337:G:A	7.10631e-20	-1.64974	-1.14849
43909342	chr2:43909342:C:T	6.52723e-20	-2.08771	-0.795516
43909656	chr2:43909656:G:T	3.0692e-19	-7.00909e-10	-1.3352
43910301	chr2:43910301:T:C	5.06908e-19	-7.00909e-10	-0.833462
43910648	chr2:43910648:A:T	2.71056e-20	-2.17243	-1.58963
43911348	chr2:43911348:C:G	2.24986e-19	-0.934289	-0.711464
43912049	chr2:43912049:T:C	1.64119e-19	-1.55313	-0.408073
43912058	chr2:43912058:G:A	1.79495e-19	-0.872618	-0.999026
43912200	chr2:43912200:G:C	2.2236e-19	-1.65749	-1.08457e-09
43912335	chr2:43912335:A:G	1.80079e-19	-1.6234	-0.244997
43912847	chr2:43912847:G:A	1.53366e-19	-1.02602	-1.00294
43913459	chr2:43913459:TGTTCA:T	4.30246e-19	-7.00909e-10	-0.997433
43913509	chr2:43913509:A:G	2.59351e-19	-7.00909e-10	-1.50361
43913969	chr2:43913969:C:T	7.97423e-19	-7.00909e-10	-0.380406
43914151	chr2:43914151:A:G	1.39381e-19	-2.12458	-1.08457e-09
43914245	chr2:43914245:T:G	3.74642e-19	-7.00909e-10	-1.13582
43914263	chr2:43914263:A:C	3.00116e-18	-7.00909e-10	0.944961
43914474	chr2:43914474:T:C	5.35637e-19	-7.00909e-10	-0.778334
43915121	chr2:43915121:T:C	2.55431e-19	-7.00909e-10	-1.51884
43915424	chr2:43915424:C:T	2.4009e-19	-7.00909e-10	-1.58078
43915950	chr2:43915950:C:G	1.69413e-19	-0.920543	-1.00891
43916027	chr2:43916027:G:A	2.50278e-19	-7.00909e-10	-1.53922
43916077	chr2:43916077:T:A	1.39121e-19	-1.68885	-0.437599
43916201	chr2:43916201:G:A	1.75196e-19	-0.880791	-1.0151
43916313	chr2:43916313:G:C	5.65803e-20	-1.74169	-1.28444
43916617	chr2:43916617:A:G	1.90914e-19	-1.43264	-0.377333
43916765	chr2:43916765:G:A	5.88778e-20	-1.76568	-1.22065
43917111	chr2:43917111:G:A	4.07431e-19	-0.649153	-0.402768
43917178	chr2:43917178:T:C	3.36511e-19	-0.579982	-0.66318
43917354	chr2:43917354:C:T	3.20301e-19	-2.17972	0.887194
43917577	chr2:43917577:C:T	4.15217e-20	-2.11972	-1.21585
43918660	chr2:43918660:C:T	3.7209e-20	-2.18305	-1.26219
43918963	chr2:43918963:G:A	2.57229e-18	-7.00909e-10	0.790759
43918995	chr2:43918995:T:A	9.112e-19	-7.00909e-10	-0.247029
43919001	chr2:43919001:T:C	5.02997e-19	-7.00909e-10	-0.841206
43919100	chr2:43919100:CAG:C	3.90856e-19	-7.00909e-10	-1.09345
43919104	chr2:43919104:G:A	5.38013e-20	-1.68228	-1.39421
43919274	chr2:43919274:T:C	4.06914e-19	-7.00909e-10	-1.05319
43919373	chr2:43919373:A:G	2.84527e-19	-1.65094	0.239973
43919612	chr2:43919612:A:G	5.81648e-19	-7.00909e-10	-0.695926
43919690	chr2:43919690:T:C	8.3038e-19	-7.00909e-10	-0.339908
43919982	chr2:43919982:A:G	4.56625e-19	-7.00909e-10	-0.937928
43920296	chr2:43920296:C:G	1.36063e-19	-2.14867	-1.08457e-09
43920360	chr2:43920360:C:T	2.53569e-19	-0.618949	-0.907207
43921028	chr2:43921028:G:A	5.27324e-20	-1.59814	-1.49843
43921195	chr2:43921195:G:C	2.67847e-19	-1.47137	-1.08457e-09
43922178	chr2:43922178:A:C	5.36092e-19	-0.313059	-0.464427
43922303	chr2:43922303:T:C	2.28191e-19	-1.1818	-0.449802
43922583	chr2:43922583:A:C	5.6091e-20	-2.08689	-0.947927
43922626	chr2:43922626:G:A	7.8304e-19	-7.00909e-10	-0.398608
43922684	chr2:43922684:G:A	1.38405e-18	-7.00909e-10	0.170977
43922839	chr2:43922839:C:T	4.04453e-19	-7.00909e-10	-1.05926
43922890	chr2:43922890:C:T	6.308e-19	-7.00909e-10	-0.614803
43923244	chr2:43923244:T:TGC	3.53695e-19	-7.00909e-10	-1.19336
43923308	chr2:43923308:G:A	1.0963e-19	-1.41639	-0.948286
43923372	chr2:43923372:C:G	6.36176e-20	-1.50234	-1.40656
43924214	chr2:43924214:C:T	2.19106e-19	-0.668903	-1.00333
43924669	chr2:43924669:C:T	5.09875e-19	-1.77615	0.948522
43924716	chr2:43924716:G:A	1.34435e-19	-2.16071	-1.08457e-09
43924726	chr2:43924726:A:G	2.84575e-19	-7.00909e-10	-1.41079
43924919	chr2:43924919:A:G	1.53145e-19	-1.54867	-0.481739
43925041	chr2:43925041:G:A	1.93721e-19	-0.884781	-0.910594
43925267	chr2:43925267:G:T	4.91168e-19	-0.38828	-0.476726
43925856	chr2:43925856:C:G	5.31287e-20	-1.61513	-1.47394
43926518	chr2:43926518:C:T	1.39234e-19	-2.12564	-1.08457e-09
43927000	chr2:43927000:T:C	8.85341e-19	-1.61493	1.33911
43927371	chr2:43927371:T:C	9.36433e-19	-1.65507	1.43536
43927497	chr2:43927497:T:A	7.14113e-19	-1.63033	1.13958
43928023	chr2:43928023:GA:G	3.1999e-19	-0.552747	-0.740755
43928169	chr2:43928169:C:G	1.06859e-19	-2.07974	-0.310542
43928178	chr2:43928178:T:C	3.21237e-19	-7.00909e-10	-1.28961
43928853	chr2:43928853:C:A	1.81246e-18	-7.00909e-10	0.440647
43929245	chr2:43929245:C:T	3.08183e-19	-7.00909e-10	-1.3311
43929301	chr2:43929301:G:A	2.6638e-19	-0.343062	-1.13381
43929421	chr2:43929421:G:A	4.53962e-19	-1.57366	0.629878
43929765	chr2:43929765:T:C	1.50798e-19	-2.04585	-1.08457e-09
43930302	chr2:43930302:T:C	9.82312e-20	-2.07797	-0.396497
43930512	chr2:43930512:C:T	6.52346e-20	-1.84333	-1.04047
43930582	chr2:43930582:C:T	3.83788e-19	0.234918	-1.34662
43931461	chr2:43931461:T:C	3.36809e-19	-1.74065	0.498372
43932319	chr2:43932319:C:T	1.93943e-19	-1.64443	-0.149796
43932355	chr2:43932355:T:C	3.23287e-19	-7.00909e-10	-1.28325
43932551	chr2:43932551:T:C	5.50612e-20	-1.46196	-1.59139
43932800	chr2:43932800:A:G	3.58042e-19	-7.00909e-10	-1.18114
43933231	chr2:43933231:T:C	2.78416e-19	-7.00909e-10	-1.43268
43934318	chr2:43934318:A:G	2.4997e-19	-7.00909e-10	-1.54045
43934821	chr2:43934821:T:C	1.37695e-19	-2.13675	-1.08457e-09
43935027	chr2:43935027:A:G	2.83844e-20	-2.1648	-1.55115
43935181	chr2:43935181:T:C	4.486e-19	-1.52492	0.569264
43935182	chr2:43935182:G:A	1.56883e-19	-2.00629	-1.08457e-09
43935221	chr2:43935221:T:C	3.05087e-19	-7.00909e-10	-1.3412
43935661	chr2:43935661:AT:A	4.81011e-20	-2.119	-1.06948
43936363	chr2:43936363:G:A	2.64628e-19	-7.00909e-10	-1.48347
43936439	chr2:43936439:A:T	4.78293e-19	-7.00909e-10	-0.891568
43936634	chr2:43936634:G:A	5.92276e-19	-7.00909e-10	-0.677819
43937147	chr2:43937147:G:A	6.22425e-19	-7.00909e-10	-0.628168
43937342	chr2:43937342:T:A	5.45302e-20	-1.49331	-1.56973
43937626	chr2:43937626:T:C	4.43416e-19	-7.00909e-10	-0.967282
43938399	chr2:43938399:A:T	8.78803e-19	-7.00909e-10	-0.283231
43938417	chr2:43938417:G:C	4.2332e-19	-7.00909e-10	-1.01366
43938672	chr2:43938672:G:A	3.21854e-19	-7.00909e-10	-1.28769
43939083	chr2:43939083:T:C	1.02496e-17	2.1732	-1.08457e-09
43939145	chr2:43939145:G:A	1.35103e-19	-2.15576	-1.08457e-09
43939616	chr2:43939616:A:G	3.04893e-19	-7.00909e-10	-1.34183
43940278	chr2:43940278:A:G	5.4562e-19	-7.00909e-10	-0.759869
43940551	chr2:43940551:A:C	3.54646e-19	-7.00909e-10	-1.19067
43940727	chr2:43940727:T:C	4.12769e-19	-1.0389	-1.08457e-09
43942634	chr2:43942634:T:C	2.96832e-19	-7.00909e-10	-1.36862
43942712	chr2:43942712:C:T	4.42843e-20	-1.68482	-1.58634
43942870	chr2:43942870:T:C	2.76069e-19	-7.00909e-10	-1.44114
43943235	chr2:43943235:T:C	3.8866e-20	-1.82368	-1.578
43943442	chr2:43943442:A:T	4.20391e-20	-1.73385	-1.58934
43943710	chr2:43943710:T:C	1.92897e-19	-1.79964	-1.08457e-09
43944738	chr2:43944738:T:G	2.8341e-19	-7.00909e-10	-1.4149
43945311	chr2:43945311:C:A	3.25867e-19	-7.00909e-10	-1.2753
43945497	chr2:43945497:T:C	1.87447e-19	-0.255027	-1.57327
43945948	chr2:43945948:CAATT:C	4.96277e-20	-2.01673	-1.14051
43946283	chr2:43946283:T:G	1.1649e-19	-1.00719	-1.2968
43946684	chr2:43946684:TAA:T	4.40895e-19	-7.00909e-10	-0.972986
43946874	chr2:43946874:G:C	3.48858e-19	-7.00909e-10	-1.20713
43946877	chr2:43946877:G:A	1.19064e-19	-1.83496	-0.447164
43947424	chr2:43947424:G:T	1.4409e-19	-2.09135	-1.08457e-09
43947573	chr2:43947573:T:C	1.53356e-19	-2.02903	-1.08457e-09
43947829	chr2:43947829:T:A	1.78085e-19	-0.41193	-1.4676
43947899	chr2:43947899:G:A	2.40622e-19	-7.00909e-10	-1.57857
43947996	chr2:43947996:G:A	4.52212e-19	-7.00909e-10	-0.94764
43948154	chr2:43948154:G:A	2.72321e-19	-7.00909e-10	-1.45481
43948227	chr2:43948227:A:C	3.59296e-20	-1.88636	-1.59387
43948532	chr2:43948532:C:T	3.54223e-19	-7.00909e-10	-1.19186
43948733	chr2:43948733:T:C	2.54055e-19	-7.00909e-10	-1.52424
43949111	chr2:43949111:T:C	2.59407e-19	-7.00909e-10	-1.50339
43949840	chr2:43949840:T:C	2.94944e-19	-7.00909e-10	-1.37501
43950008	chr2:43950008:T:C	2.43803e-19	-7.00909e-10	-1.56543
43950230	chr2:43950230:AT:A	5.90246e-20	-1.42209	-1.56175
43950279	chr2:43950279:G:T	2.2144e-19	-1.66164	-1.08457e-09
43950395	chr2:43950395:A:G	2.42591e-19	-7.00909e-10	-1.57041
43950421	chr2:43950421:C:T	5.4062e-20	-1.47807	-1.5936
43950506	chr2:43950506:C:G	2.85015e-19	-7.00909e-10	-1.40925
43950809	chr2:43950809:T:C	3.47513e-20	-1.96306	-1.55051
43950895	chr2:43950895:T:C	1.02508e-19	-1.24676	-1.18509
43951047	chr2:43951047:G:C	3.83803e-20	-1.93957	-1.47468
43951057	chr2:43951057:G:A	2.40395e-19	-7.00909e-10	-1.57951
43951512	chr2:43951512:T:C	3.11365e-19	-7.00909e-10	-1.32082
43951639	chr2:43951639:C:G	9.56156e-20	-0.915837	-1.58562
43951732	chr2:43951732:G:C	2.96657e-19	-7.00909e-10	-1.36921
43952312	chr2:43952312:G:C	4.00274e-19	-7.00909e-10	-1.06964
43952326	chr2:43952326:C:T	2.48741e-19	-7.00909e-10	-1.54538
43952597	chr2:43952597:C:T	9.23151e-20	-0.965199	-1.57138
43952794	chr2:43952794:A:C	4.76679e-19	-7.00909e-10	-0.894949
43953225	chr2:43953225:G:A	1.38927e-19	-2.12784	-1.08457e-09
43953366	chr2:43953366:G:A	5.14354e-20	-1.53337	-1.58809
43953924	chr2:43953924:C:T	1.83196e-19	-1.85123	-1.08457e-09
43954037	chr2:43954037:C:G	3.18428e-20	-2.17977	-1.42121
43954212	chr2:43954212:C:T	7.68076e-20	-1.20201	-1.51848
43954255	chr2:43954255:T:C	3.12555e-19	-7.00909e-10	-1.31701
43954295	chr2:43954295:G:A	8.31384e-20	-1.14434	-1.49694
43955015	chr2:43955015:G:A	2.9106e-19	-7.00909e-10	-1.38826
43955111	chr2:43955111:A:G	1.04598e-19	-1.78662	-0.625046
43955567	chr2:43955567:G:A	5.58435e-19	-7.00909e-10	-0.736653
43955635	chr2:43955635:G:T	1.3361e-19	-0.995918	-1.17095
43956562	chr2:43956562:G:A	2.93659e-19	-7.00909e-10	-1.37937
43956580	chr2:43956580:G:T	2.40349e-19	-7.00909e-10	-1.5797
43956676	chr2:43956676:G:T	2.41049e-19	-7.00909e-10	-1.57679
43956690	chr2:43956690:G:A	2.94378e-20	-2.1343	-1.54521
43956806	chr2:43956806:C:T	6.82622e-20	-1.90903	-0.929409
43956864	chr2:43956864:T:C	2.37116e-19	-7.00909e-10	-1.59324
43957078	chr2:43957078:G:A	1.33794e-19	-2.16549	-1.08457e-09
43957088	chr2:43957088:A:T	5.06421e-19	-7.00909e-10	-0.834423
43957532	chr2:43957532:A:G	2.85843e-19	-7.00909e-10	-1.40635
43957862	chr2:43957862:T:C	3.29072e-19	-7.00909e-10	-1.26551
43957990	chr2:43957990:T:C	4.90754e-20	-1.66627	-1.50217
43958092	chr2:43958092:T:C	5.81395e-19	-7.00909e-10	-0.696362
43958167	chr2:43958167:T:C	4.0593e-20	-1.76437	-1.59383
43958206	chr2:43958206:G:A	4.88073e-20	-1.69467	-1.47924
43958574	chr2:43958574:T:C	8.54265e-18	1.99103	-1.08457e-09
43958579	chr2:43958579:T:C	1.2774e-19	-1.82856	-0.383231
43958747	chr2:43958747:C:T	2.19897e-19	-1.66863	-1.08457e-09
43959097	chr2:43959097:A:T	3.03051e-19	-7.00909e-10	-1.34789
43959359	chr2:43959359:A:C	4.39019e-20	-1.69118	-1.58865
43959416	chr2:43959416:A:G	7.38922e-19	-7.00909e-10	-0.4566
43959696	chr2:43959696:G:A	7.75774e-19	-0.407931	-1.08457e-09
43959942	chr2:43959942:G:C	2.48613e-18	0.756691	-1.08457e-09
43960065	chr2:43960065:A:G	3.70802e-20	-1.97166	-1.47705
43960245	chr2:43960245:A:G	5.27748e-20	-2.13377	-0.96199
43960513	chr2:43960513:A:G	6.4868e-20	-1.91157	-0.977871
43960811	chr2:43960811:G:A	2.36975e-19	-7.00909e-10	-1.59384
43960959	chr2:43960959:T:C	2.86247e-19	-7.00909e-10	-1.40493
43961267	chr2:43961267:G:A	2.87183e-19	-7.00909e-10	-1.40167
43962199	chr2:43962199:G:A	2.14617e-19	-0.164614	-1.52832
43962348	chr2:43962348:G:A	2.24839e-19	-0.117598	-1.52881
43962810	chr2:43962810:A:G	2.54485e-19	-7.00909e-10	-1.52255
43963041	chr2:43963041:G:C	1.8601e-19	-0.323354	-1.51264
43963158	chr2:43963158:T:C	4.5605e-18	-7.00909e-10	1.3634
43963644	chr2:43963644:T:C	2.86025e-19	-7.00909e-10	-1.40571
43963959	chr2:43963959:G:C	2.39066e-19	-7.00909e-10	-1.58505
43964261	chr2:43964261:TTCCTC:T	4.70856e-20	-1.62868	-1.58114
43964416	chr2:43964416:G:A	2.97098e-19	0.106505	-1.47423
43964841	chr2:43964841:T:C	4.82574e-20	-1.78147	-1.40377
43965018	chr2:43965018:T:C	1.80168e-19	-0.345385	-1.52252
43965289	chr2:43965289:G:C	5.3285e-20	-1.64291	-1.44323
43965632	chr2:43965632:A:G	2.0966e-19	-1.7877	0.0714016
43966060	chr2:43966060:A:T	2.37056e-19	-7.00909e-10	-1.59349
43966471	chr2:43966471:T:C	2.5262e-19	-7.00909e-10	-1.5299
43966762	chr2:43966762:A:T	4.40941e-20	-1.70187	-1.5736
43967033	chr2:43967033:A:G	2.92837e-19	-7.00909e-10	-1.38218
43967135	chr2:43967135:A:G	3.59173e-20	-1.88681	-1.59376
43967644	chr2:43967644:G:C	2.93825e-19	-7.00909e-10	-1.37881
43967740	chr2:43967740:C:T	4.79247e-20	-1.60065	-1.59151
43967802	chr2:43967802:A:G	2.67783e-19	-7.00909e-10	-1.47161
43968607	chr2:43968607:A:G	4.926e-20	-1.6196	-1.54508
43968670	chr2:43968670:A:C	1.7432e-19	-0.42365	-1.47725
43968725	chr2:43968725:G:A	8.06368e-20	-1.07905	-1.59279
43969248	chr2:43969248:T:C	4.60582e-19	-7.00909e-10	-0.929301
43969819	chr2:43969819:A:C	1.77832e-19	-1.78571	-0.0952433
43970637	chr2:43970637:A:G	4.79133e-19	-7.00909e-10	-0.889813
43970641	chr2:43970641:T:C	4.49288e-19	-7.00909e-10	-0.954127
43970907	chr2:43970907:T:C	1.07743e-18	-7.00909e-10	-0.0794578
43971634	chr2:43971634:TC:T	8.60794e-20	-1.01286	-1.59366
43972459	chr2:43972459:T:C	3.1859e-19	-7.00909e-10	-1.29789
43972476	chr2:43972476:T:C	3.45608e-20	-1.9252	-1.59387
43973045	chr2:43973045:A:G	3.35747e-19	-7.00909e-10	-1.24543
43974120	chr2:43974120:T:C	3.92283e-20	-1.79902	-1.59338
43974237	chr2:43974237:T:C	3.28593e-20	-2.15257	-1.41699
43974924	chr2:43974924:A:G	7.96076e-19	-7.00909e-10	-0.382097
43976386	chr2:43976386:C:T	4.02711e-19	-7.00909e-10	-1.06357
43976430	chr2:43976430:A:T	3.19215e-19	-7.00909e-10	-1.29593
43976440	chr2:43976440:G:A	9.70312e-20	-0.892928	-1.59383
43976878	chr2:43976878:C:G	8.6146e-20	-1.86675	-0.738995
43977305	chr2:43977305:AG:A	3.46789e-19	-7.00909e-10	-1.21308
43977578	chr2:43977578:T:C	4.00905e-19	0.241116	-1.30918
43977859	chr2:43977859:G:C	1.04027e-19	-1.03052	-1.38662
43977868	chr2:43977868:C:T	3.16053e-19	-1.30588	-1.08457e-09
43978057	chr2:43978057:T:C	3.48181e-19	-7.00909e-10	-1.20907
43978455	chr2:43978455:T:C	2.4415e-19	-7.00909e-10	-1.56401
43979159	chr2:43979159:GAA:G	4.5782e-20	-1.85699	-1.38091
43979660	chr2:43979660:A:C	1.17139e-19	-0.904676	-1.39375
43979967	chr2:43979967:T:C	6.96825e-19	-7.00909e-10	-0.515257
43981262	chr2:43981262:A:T	2.9693e-19	-7.00909e-10	-1.3683
43981552	chr2:43981552:G:A	6.74948e-20	-1.25709	-1.59266
43981994	chr2:43981994:GC:G	7.25377e-20	-1.84885	-0.92884
43982642	chr2:43982642:A:G	2.37167e-19	-7.00909e-10	-1.59303
43982667	chr2:43982667:C:A	1.28321e-19	-0.873556	-1.3337
43982939	chr2:43982939:T:TC	4.57142e-18	-7.00909e-10	1.36579
43983347	chr2:43983347:A:G	1.05779e-19	-1.83566	-0.564783
43983618	chr2:43983618:A:G	3.31042e-19	-7.00909e-10	-1.25955
43983785	chr2:43983785:T:A	5.2332e-20	-1.57801	-1.52617
43983944	chr2:43983944:A:C	3.6885e-20	-1.86121	-1.59278
43984109	chr2:43984109:C:G	3.97841e-19	-1.09358	0.0178447
43984146	chr2:43984146:T:TC	2.4394e-19	-7.00909e-10	-1.56487
43984817	chr2:43984817:A:G	2.592e-18	-7.00909e-10	0.798395
43984869	chr2:43984869:C:T	4.62204e-19	-7.00909e-10	-0.925786
43984992	chr2:43984992:A:T	2.99611e-19	-7.00909e-10	-1.35931
43985222	chr2:43985222:G:T	1.9706e-19	-1.84543	0.0671491
43985554	chr2:43985554:C:A	4.93753e-20	-1.71997	-1.44238
43985692	chr2:43985692:T:C	1.46207e-19	-1.78246	-0.294308
43986472	chr2:43986472:T:A	1.57914e-19	-0.484257	-1.51548
43986754	chr2:43986754:G:C	7.58577e-19	-7.00909e-10	-0.430347
43986851	chr2:43986851:T:C	1.22275e-19	-1.82901	-0.42651
43986903	chr2:43986903:A:T	1.67777e-19	-0.430868	-1.50829
43986997	chr2:43986997:A:G	1.5514e-19	-0.507001	-1.51046
43987075	chr2:43987075:C:T	2.84397e-20	-2.14078	-1.57323
43987110	chr2:43987110:T:A	1.52527e-19	-0.533687	-1.50076
43987175	chr2:43987175:T:C	3.41366e-20	-1.94192	-1.5895
43987188	chr2:43987188:T:C	6.85381e-19	-7.00909e-10	-0.531817
43987550	chr2:43987550:C:T	8.34959e-20	-1.80456	-0.83243
43987978	chr2:43987978:T:G	1.57839e-19	-1.87806	-0.122159
43988046	chr2:43988046:G:A	6.0371e-19	-0.30165	-0.357048
43988060	chr2:43988060:TG:T	3.2552e-19	-7.00909e-10	-1.27637
43988092	chr2:43988092:A:T	1.45124e-19	-1.57197	-0.512235
43988343	chr2:43988343:C:G	2.58272e-19	-7.00909e-10	-1.50778
43988571	chr2:43988571:C:T	2.73363e-20	-2.1795	-1.57407
43988712	chr2:43988712:T:G	4.16391e-17	-7.00909e-10	3.575
43988734	chr2:43988734:G:A	2.17494e-18	-7.00909e-10	0.622963
43988955	chr2:43988955:G:A	5.38102e-19	-7.00909e-10	-0.773743
43989187	chr2:43989187:C:A	3.66691e-19	-7.00909e-10	-1.15727
43989230	chr2:43989230:T:A	4.60425e-18	1.37294	-1.08457e-09
43990076	chr2:43990076:A:G	5.11483e-20	-1.78725	-1.33981
43990112	chr2:43990112:G:A	5.08987e-20	-1.59442	-1.53753
43990240	chr2:43990240:G:A	2.85076e-20	-2.17771	-1.53391
43990405	chr2:43990405:C:A	9.70136e-20	-1.10954	-1.3774
43990449	chr2:43990449:G:A	1.63547e-19	-0.80921	-1.15548
43990470	chr2:43990470:C:T	1.5692e-19	-1.94133	-0.0647195
43990914	chr2:43990914:C:T	3.30281e-19	-7.00909e-10	-1.26185
43990998	chr2:43990998:AC:A	8.15384e-19	-7.00909e-10	-0.358132
43991016	chr2:43991016:A:T	8.15641e-19	-7.00909e-10	-0.357817
43991307	chr2:43991307:T:C	4.70927e-20	-1.68874	-1.52093
43991320	chr2:43991320:T:C	8.15649e-19	-7.00909e-10	-0.357808
43991340	chr2:43991340:C:A	6.91977e-19	-7.00909e-10	-0.522239
43991354	chr2:43991354:T:C	1.89995e-19	-1.81479	-1.08457e-09
43991498	chr2:43991498:G:T	6.85632e-20	-2.06701	-0.767026
43991632	chr2:43991632:A:T	7.80684e-19	-7.00909e-10	-0.401621
43991638	chr2:43991638:A:C	8.11e-19	-7.00909e-10	-0.363523
43991699	chr2:43991699:G:A	3.71012e-20	-1.91249	-1.53566
43991736	chr2:43991736:T:G	9.5921e-19	-7.00909e-10	-0.195682
43991897	chr2:43991897:T:A	8.15537e-19	-7.00909e-10	-0.357945
43991972	chr2:43991972:T:G	1.16861e-18	-7.00909e-10	0.00177467
43992192	chr2:43992192:G:A	7.36488e-19	-7.00909e-10	-0.459899
43992292	chr2:43992292:CCA:C	4.39889e-19	-0.975269	-1.08457e-09
43992350	chr2:43992350:C:G	6.77644e-19	-7.00909e-10	-0.543169
43992579	chr2:43992579:T:C	6.75084e-19	-7.00909e-10	-0.546954
43992607	chr2:43992607:C:T	5.77932e-20	-2.18895	-0.815975
43992640	chr2:43992640:G:A	3.90106e-19	-1.09537	-1.08457e-09
43992836	chr2:43992836:C:T	7.85098e-19	-7.00909e-10	-0.395983
43992917	chr2:43992917:T:C	6.77924e-19	-7.00909e-10	-0.542756
43992983	chr2:43992983:A:G	8.48113e-19	-7.00909e-10	-0.318777
43993037	chr2:43993037:C:G	8.16437e-20	-1.99331	-0.666117
43993262	chr2:43993262:T:C	6.87391e-19	-7.00909e-10	-0.528889
43993323	chr2:43993323:C:T	8.48113e-19	-7.00909e-10	-0.318777
43993456	chr2:43993456:A:G	7.12024e-19	-7.00909e-10	-0.493679
43993466	chr2:43993466:G:A	7.27833e-20	-1.90643	-0.867872
43993475	chr2:43993475:G:C	7.44877e-20	-1.88019	-0.870965
43993568	chr2:43993568:C:G	7.87669e-19	-7.00909e-10	-0.392713
43993706	chr2:43993706:T:C	3.10422e-20	-2.07598	-1.55046
43993718	chr2:43993718:A:G	4.67449e-20	-1.64277	-1.57432
43993808	chr2:43993808:G:A	7.34865e-19	-7.00909e-10	-0.462105
43993979	chr2:43993979:A:T	6.35527e-19	-7.00909e-10	-0.607337
43994107	chr2:43994107:G:T	6.35527e-19	-7.00909e-10	-0.607337
43994137	chr2:43994137:A:C	6.26364e-19	-7.00909e-10	-0.62186
43994564	chr2:43994564:T:A	3.41168e-20	-2.00075	-1.53125
43994923	chr2:43994923:G:A	6.19168e-20	-1.79426	-1.14174
43995027	chr2:43995027:A:G	6.64719e-19	-7.00909e-10	-0.562427
43995255	chr2:43995255:C:T	1.45997e-19	-2.07821	-1.08457e-09
43995432	chr2:43995432:G:A	6.69297e-19	-7.00909e-10	-0.555563
43995465	chr2:43995465:A:G	6.69297e-19	-7.00909e-10	-0.555563
43995525	chr2:43995525:G:A	6.69297e-19	-7.00909e-10	-0.555563
43995584	chr2:43995584:G:A	6.69297e-19	-7.00909e-10	-0.555563
43995643	chr2:43995643:C:A	2.91044e-19	-7.00909e-10	-1.38832
43995742	chr2:43995742:C:A	7.14132e-20	-1.95651	-0.836796
43995750	chr2:43995750:G:A	6.69297e-19	-7.00909e-10	-0.555563
43995780	chr2:43995780:A:G	6.66523e-19	-7.00909e-10	-0.559717
43995890	chr2:43995890:G:A	4.12112e-19	-7.00909e-10	-1.0405
43996256	chr2:43996256:A:C	1.48575e-19	-2.0607	-1.08457e-09
43996354	chr2:43996354:C:T	7.26383e-19	-7.00909e-10	-0.473715
43996368	chr2:43996368:C:T	6.67831e-19	-7.00909e-10	-0.557757
43996560	chr2:43996560:A:G	1.23452e-19	-2.12558	-0.120358
43996591	chr2:43996591:T:G	7.1754e-19	-7.00909e-10	-0.485963
43996760	chr2:43996760:A:C	6.57497e-19	-7.00909e-10	-0.573351
43996825	chr2:43996825:C:G	7.04776e-19	-7.00909e-10	-0.503912
43996864	chr2:43996864:A:G	3.78475e-19	-7.00909e-10	-1.12564
43996872	chr2:43996872:A:AC	7.12858e-19	-7.00909e-10	-0.492509
43997012	chr2:43997012:C:T	3.82856e-19	-7.00909e-10	-1.11413
43997051	chr2:43997051:GAC:G	6.16321e-19	-7.00909e-10	-0.638023
43997210	chr2:43997210:CG:C	3.99502e-20	-2.17802	-1.19613
43997240	chr2:43997240:C:T	5.96613e-19	-2.18238	1.51185
43997471	chr2:43997471:A:C	7.14149e-19	-7.00909e-10	-0.490699
43997477	chr2:43997477:C:G	3.03581e-19	-7.00909e-10	-1.34614
43997758	chr2:43997758:G:T	6.73016e-19	-7.00909e-10	-0.550023
43997833	chr2:43997833:C:T	5.09785e-19	-2.17954	1.35174
43997864	chr2:43997864:G:A	6.13625e-19	-7.00909e-10	-0.642407
43997971	chr2:43997971:G:T	9.46375e-19	-7.00909e-10	-0.209153
43998160	chr2:43998160:G:T	7.06322e-19	-7.00909e-10	-0.50172
43998359	chr2:43998359:G:A	1.09942e-18	-7.00909e-10	-0.0592552
43998726	chr2:43998726:A:G	2.92703e-19	-7.00909e-10	-1.38263
43998812	chr2:43998812:T:A	6.52761e-19	-7.00909e-10	-0.58058
43998966	chr2:43998966:A:G	6.83262e-19	-7.00909e-10	-0.534914
43998980	chr2:43998980:G:C	3.65849e-19	-7.00909e-10	-1.15957
43999003	chr2:43999003:G:C	7.15922e-19	-7.00909e-10	-0.48822
43999146	chr2:43999146:A:G	7.1224e-19	-7.00909e-10	-0.493376
43999161	chr2:43999161:G:A	7.11267e-19	-7.00909e-10	-0.494743
43999174	chr2:43999174:G:C	3.17333e-19	-7.00909e-10	-1.30184
43999630	chr2:43999630:T:C	1.41881e-19	-2.1068	-1.08457e-09
43999827	chr2:43999827:T:G	4.71702e-19	-1.98455	1.07911
43999879	chr2:43999879:T:G	3.60052e-19	-1.97418	0.79864
44000187	chr2:44000187:T:C	5.07078e-19	-1.99536	1.16224
44000258	chr2:44000258:C:T	3.74865e-19	-2.04596	0.910732
44000349	chr2:44000349:T:C	3.35703e-19	-7.00909e-10	-1.24556
44000373	chr2:44000373:G:A	4.14314e-19	-1.03517	-1.08457e-09
44000613	chr2:44000613:G:A	2.41447e-19	-1.09015	-0.484992
44000750	chr2:44000750:T:C	5.17435e-19	-1.97735	1.16444
44001242	chr2:44001242:A:G	4.0964e-19	-2.04777	1.00126
44001423	chr2:44001423:T:C	3.42207e-19	-7.00909e-10	-1.22638
44001591	chr2:44001591:G:A	3.42336e-19	-2.16914	0.943138
44001605	chr2:44001605:T:A	5.07296e-19	-2.18089	1.3482
44002021	chr2:44002021:G:T	7.88383e-20	-1.96247	-0.731926
44002082	chr2:44002082:T:G	9.73775e-19	-7.00909e-10	-0.180612
44002195	chr2:44002195:G:A	1.5824e-18	-7.00909e-10	0.304906
44002254	chr2:44002254:T:C	2.00909e-19	-1.75894	-1.08457e-09
44002574	chr2:44002574:G:A	1.05287e-19	-2.09921	-0.305887
44002623	chr2:44002623:T:A	1.66935e-19	-2.05914	0.11495
44002647	chr2:44002647:G:A	3.48194e-20	-1.94088	-1.57073
44002935	chr2:44002935:G:C	3.68816e-19	-1.15149	-1.08457e-09
44002946	chr2:44002946:C:T	3.30695e-19	-7.00909e-10	-1.2606
44003093	chr2:44003093:C:T	4.42956e-19	-7.00909e-10	-0.968322
44003546	chr2:44003546:A:C	5.1221e-20	-2.17203	-0.953613
44003585	chr2:44003585:C:A	1.63943e-17	-7.00909e-10	2.6429
44003712	chr2:44003712:G:A	3.46384e-19	-7.00909e-10	-1.21424
44003752	chr2:44003752:G:A	6.86086e-20	-1.95984	-0.87353
44003773	chr2:44003773:C:T	3.05504e-19	-7.00909e-10	-1.33983
44004503	chr2:44004503:T:C	1.1987e-19	-2.1867	-0.0886884
44004504	chr2:44004504:G:A	3.89188e-20	-1.88643	-1.51388
44004630	chr2:44004630:C:T	2.37508e-19	-7.00909e-10	-1.59159
44004830	chr2:44004830:A:G	7.97414e-20	-2.18422	-0.498786
44004913	chr2:44004913:A:G	4.14787e-20	-1.83314	-1.50347
44004960	chr2:44004960:C:A	3.69248e-19	-7.00909e-10	-1.15032
44005308	chr2:44005308:A:T	5.48082e-20	-1.48917	-1.56878
44005434	chr2:44005434:G:A	9.23278e-19	-7.00909e-10	-0.233861
44005529	chr2:44005529:C:T	8.98374e-19	-7.00909e-10	-0.261205
44005565	chr2:44005565:C:T	6.11583e-20	-1.779	-1.16933
44005684	chr2:44005684:T:C	3.63354e-19	-7.00909e-10	-1.16641
44005775	chr2:44005775:A:G	6.26719e-20	-1.66558	-1.2583
44005851	chr2:44005851:T:C	3.94849e-20	-1.99381	-1.39207
44006266	chr2:44006266:G:C	5.69243e-20	-2.12037	-0.899699
44006308	chr2:44006308:A:G	1.46979e-19	-0.629989	-1.44151
44006771	chr2:44006771:G:A	3.80204e-19	-7.00909e-10	-1.12108
44006786	chr2:44006786:C:T	3.42403e-19	-7.00909e-10	-1.2258
44006803	chr2:44006803:C:T	2.50392e-19	-7.00909e-10	-1.53876
44006853	chr2:44006853:A:T	7.27824e-19	0.930963	-1.4027
44006884	chr2:44006884:T:C	7.21872e-19	0.895834	-1.37578
44007712	chr2:44007712:C:T	3.5534e-19	-0.820173	-0.368545
44007972	chr2:44007972:A:G	2.61912e-19	-7.00909e-10	-1.49378
44008165	chr2:44008165:A:G	6.62908e-19	0.86156	-1.42671
44008330	chr2:44008330:C:A	5.39953e-19	0.106104	-0.876414
44008333	chr2:44008333:A:G	2.83526e-19	-0.805849	-0.608638
44008335	chr2:44008335:T:C	8.25006e-20	-1.55981	-1.08917
44008342	chr2:44008342:C:T	2.60537e-19	-7.00909e-10	-1.49905
44008366	chr2:44008366:G:A	3.31122e-19	-7.00909e-10	-1.25931
44008755	chr2:44008755:C:T	2.83875e-19	-7.00909e-10	-1.41326
44008812	chr2:44008812:A:G	2.60537e-19	-7.00909e-10	-1.49905
44008960	chr2:44008960:T:G	4.20643e-20	-1.92493	-1.39767
44008971	chr2:44008971:A:G	3.42024e-19	-7.00909e-10	-1.22691
44009314	chr2:44009314:G:A	3.81481e-19	-7.00909e-10	-1.11773
44009402	chr2:44009402:A:T	3.49544e-19	-7.00909e-10	-1.20516
44009623	chr2:44009623:A:G	3.50957e-19	-7.00909e-10	-1.20113
44009682	chr2:44009682:T:A	2.11748e-19	-1.70639	-1.08457e-09
44009828	chr2:44009828:A:C	4.02057e-19	-0.280505	-0.784692
44010120	chr2:44010120:T:C	3.21385e-19	-7.00909e-10	-1.28915
44010160	chr2:44010160:G:A	2.7053e-19	-7.00909e-10	-1.46141
44010164	chr2:44010164:C:T	2.79251e-19	-7.00909e-10	-1.42968
44010196	chr2:44010196:C:A	5.76033e-19	-0.402972	-0.302654
44010331	chr2:44010331:T:C	8.72058e-19	1.05355	-1.34449
44010343	chr2:44010343:T:A	7.78724e-20	-1.74335	-0.963373
44010443	chr2:44010443:C:G	2.44703e-19	-7.00909e-10	-1.56175
44010648	chr2:44010648:G:A	3.30259e-20	-1.97972	-1.58478
44010723	chr2:44010723:C:T	2.78352e-19	-7.00909e-10	-1.43291
44010735	chr2:44010735:A:G	3.95304e-19	-0.0897921	-0.992344
44010750	chr2:44010750:C:CAGT	4.15688e-19	-7.00909e-10	-1.03186
44010758	chr2:44010758:T:C	3.62407e-19	-7.00909e-10	-1.16902
44010802	chr2:44010802:C:T	3.39876e-20	-1.94361	-1.59218
44011091	chr2:44011091:G:A	4.57332e-20	-1.7995	-1.43946
44011136	chr2:44011136:A:G	3.62519e-19	-7.00909e-10	-1.16871
44011166	chr2:44011166:A:G	4.72695e-20	-1.84319	-1.36274
44011220	chr2:44011220:C:G	4.99513e-20	-1.83168	-1.31906
44011391	chr2:44011391:G:A	5.08044e-20	-1.82415	-1.30966
44011398	chr2:44011398:T:C	5.00706e-20	-1.82216	-1.3262
44011448	chr2:44011448:A:G	3.65742e-19	-7.00909e-10	-1.15986
44011496	chr2:44011496:A:G	1.30833e-19	-2.18787	-1.08457e-09
44011506	chr2:44011506:G:A	8.32059e-20	-1.78997	-0.850501
44011530	chr2:44011530:C:G	5.03705e-20	-1.79354	-1.34884
44011637	chr2:44011637:A:G	2.4624e-19	-7.00909e-10	-1.55549
44011768	chr2:44011768:T:G	4.83766e-20	-1.83233	-1.35044
44011876	chr2:44011876:T:A	4.52005e-20	-1.77376	-1.47692
44011956	chr2:44011956:C:T	2.38731e-19	-1.25131	-0.335146
44012138	chr2:44012138:C:T	3.65694e-19	-7.00909e-10	-1.15999
44012541	chr2:44012541:A:C	5.41739e-20	-1.80732	-1.26227
44012632	chr2:44012632:G:T	3.03639e-19	-7.00909e-10	-1.34595
44012906	chr2:44012906:T:A	2.75397e-19	-7.00909e-10	-1.44358
44012908	chr2:44012908:T:A	3.48108e-19	-7.00909e-10	-1.20928
44012957	chr2:44012957:A:C	4.59866e-20	-1.80453	-1.42891
44012986	chr2:44012986:T:C	3.71531e-19	-7.00909e-10	-1.14416
44013083	chr2:44013083:A:G	4.54403e-20	-1.77037	-1.47502
44013184	chr2:44013184:G:A	3.65945e-19	-7.00909e-10	-1.15931
44013375	chr2:44013375:TTTTA:T	2.73669e-19	-7.00909e-10	-1.44987
44013383	chr2:44013383:A:T	1.05916e-19	-1.75342	-0.64573
44013742	chr2:44013742:G:A	4.65123e-20	-1.76667	-1.4554
44014386	chr2:44014386:C:T	4.30953e-20	-1.82132	-1.47706
44014401	chr2:44014401:A:T	2.41043e-19	-7.00909e-10	-1.57682
44014842	chr2:44014842:C:T	1.33924e-19	-0.642756	-1.52176
44015400	chr2:44015400:G:C	3.07568e-19	-7.00909e-10	-1.3331
44015494	chr2:44015494:T:C	5.82268e-20	-1.85219	-1.14526
44015495	chr2:44015495:G:A	1.36763e-19	-2.14354	-1.08457e-09
44015633	chr2:44015633:A:G	1.34418e-18	0.804758	-0.663007
44015640	chr2:44015640:G:A	4.33526e-19	-0.379325	-0.610515
44015746	chr2:44015746:G:C	4.22497e-20	-1.76163	-1.55656
44016037	chr2:44016037:A:G	8.04558e-20	-1.79302	-0.881068
44016172	chr2:44016172:T:A	3.26087e-19	-7.00909e-10	-1.27463
44016510	chr2:44016510:T:C	8.47629e-20	-1.24802	-1.37392
44016867	chr2:44016867:A:G	3.21028e-19	-7.00909e-10	-1.29026
44016998	chr2:44016998:G:A	3.0823e-19	-7.00909e-10	-1.33095
44017062	chr2:44017062:A:G	2.65615e-19	-7.00909e-10	-1.47975
44017164	chr2:44017164:G:A	4.21516e-19	-7.00909e-10	-1.01793
44017403	chr2:44017403:A:G	3.33226e-19	-1.19805	-0.0549204
44017432	chr2:44017432:A:C	7.07452e-19	-7.00909e-10	-0.500122
44017501	chr2:44017501:C:T	2.65802e-19	-7.00909e-10	-1.47904
44017521	chr2:44017521:C:T	1.12402e-18	-7.00909e-10	-0.0371245
44017817	chr2:44017817:G:A	3.38468e-19	-7.00909e-10	-1.23736
44017837	chr2:44017837:G:A	8.34274e-19	-7.00909e-10	-0.335229
44017840	chr2:44017840:G:C	2.91049e-19	-0.440407	-0.947894
44017861	chr2:44017861:A:G	2.75358e-20	-2.1721	-1.5742
44017902	chr2:44017902:G:A	1.30781e-19	-2.18827	-1.08457e-09
44018147	chr2:44018147:C:T	3.61992e-19	-7.00909e-10	-1.17017
44018870	chr2:44018870:A:T	4.76298e-20	-1.77779	-1.42055
44019410	chr2:44019410:T:A	1.37593e-18	-7.00909e-10	0.165092
44019474	chr2:44019474:A:G	3.37825e-19	-7.00909e-10	-1.23926
44019622	chr2:44019622:A:G	5.00156e-20	-1.88	-1.26946
44019731	chr2:44019731:C:G	2.97564e-19	-7.00909e-10	-1.36616
44019955	chr2:44019955:GC:G	1.02673e-18	-7.00909e-10	-0.127658
44020136	chr2:44020136:A:G	3.37867e-18	-7.00909e-10	1.06345
44020148	chr2:44020148:G:A	3.14382e-19	-7.00909e-10	-1.31118
44020272	chr2:44020272:T:A	1.0304e-19	-1.72571	-0.700963
44020400	chr2:44020400:C:T	7.80633e-20	-1.23307	-1.47121
44020540	chr2:44020540:G:C	3.00557e-18	-7.00909e-10	0.94643
44020640	chr2:44020640:G:A	5.86672e-19	-0.861421	0.174096
44020675	chr2:44020675:T:C	2.41699e-19	-7.00909e-10	-1.5741
44020753	chr2:44020753:A:G	3.72369e-19	-7.00909e-10	-1.14191
44020771	chr2:44020771:A:G	1.34967e-19	-2.15676	-1.08457e-09
44020807	chr2:44020807:T:G	3.63062e-20	-1.93907	-1.53073
44020827	chr2:44020827:A:C	2.45805e-19	-7.00909e-10	-1.55725
44021196	chr2:44021196:T:C	3.42577e-19	-7.00909e-10	-1.2253
44021244	chr2:44021244:A:G	2.00058e-17	0.929931	1.91205
44021425	chr2:44021425:T:A	3.7847e-20	-1.85526	-1.57298
44021569	chr2:44021569:T:C	3.73413e-20	-1.90554	-1.53616
44021808	chr2:44021808:G:C	4.98378e-20	-2.11453	-1.03849
44021860	chr2:44021860:G:A	2.60613e-19	-7.00909e-10	-1.49876
44022731	chr2:44022731:T:C	2.41432e-19	-7.00909e-10	-1.5752
44022941	chr2:44022941:C:T	4.04678e-19	-7.00909e-10	-1.0587
44022988	chr2:44022988:T:C	5.53392e-18	1.62198	-0.0651219
44023005	chr2:44023005:G:A	3.59981e-19	-7.00909e-10	-1.17574
44023010	chr2:44023010:A:G	4.2716e-20	-2.00933	-1.29789
44023016	chr2:44023016:T:G	1.48663e-18	1.37057	-1.12809
44023341	chr2:44023341:T:C	2.72126e-19	-7.00909e-10	-1.45553
44023410	chr2:44023410:T:C	3.8434e-19	-7.00909e-10	-1.11026
44023444	chr2:44023444:C:T	2.83487e-20	-2.18115	-1.53606
44023730	chr2:44023730:G:A	3.02845e-19	-0.273465	-1.0751
44024036	chr2:44024036:G:A	1.17303e-19	-0.710681	-1.58635
44024306	chr2:44024306:C:T	1.53597e-18	-7.00909e-10	0.275129
44024344	chr2:44024344:G:A	2.86732e-19	-7.00909e-10	-1.40324
44024559	chr2:44024559:G:A	2.37787e-19	-1.59042	-1.08457e-09
44024577	chr2:44024577:G:A	3.96949e-19	-7.00909e-10	-1.07798
44024756	chr2:44024756:C:A	1.43128e-19	-2.09806	-1.08457e-09
44025009	chr2:44025009:C:CT	4.23872e-19	-7.00909e-10	-1.01236
44025611	chr2:44025611:A:G	1.06117e-18	-7.00909e-10	-0.0946644
44025626	chr2:44025626:T:A	3.37851e-18	2.02407	-0.960677
44025958	chr2:44025958:C:G	1.07519e-18	-7.00909e-10	-0.0815353
44026303	chr2:44026303:T:C	2.03724e-19	-1.74503	-1.08457e-09
44026309	chr2:44026309:T:C	9.28412e-19	-0.228316	-1.08457e-09
44026461	chr2:44026461:G:A	1.20119e-18	-7.00909e-10	0.0292799
44026869	chr2:44026869:T:G	1.58549e-19	-0.409611	-1.58612
44027075	chr2:44027075:A:G	6.42976e-19	-7.00909e-10	-0.595685
44027222	chr2:44027222:G:A	5.75108e-19	-7.00909e-10	-0.707234
44027523	chr2:44027523:T:C	7.02755e-19	-7.00909e-10	-0.506783
44027815	chr2:44027815:A:G	3.08983e-20	-2.10189	-1.5292
44027989	chr2:44027989:G:C	5.53903e-19	-7.00909e-10	-0.744801
44028044	chr2:44028044:T:C	2.72961e-19	-7.00909e-10	-1.45246
44028079	chr2:44028079:G:C	3.14205e-19	-1.54446	0.232711
44028089	chr2:44028089:G:T	1.7746e-18	-7.00909e-10	0.419539
44028285	chr2:44028285:C:T	4.93447e-20	-1.60794	-1.55502
44028321	chr2:44028321:A:G	1.30841e-19	-2.18781	-1.08457e-09
44028430	chr2:44028430:A:T	8.17035e-19	0.359906	-0.716017
44028678	chr2:44028678:G:A	8.46085e-19	-7.00909e-10	-0.321172
44029135	chr2:44029135:G:A	3.75148e-19	-7.00909e-10	-1.13447
44029203	chr2:44029203:T:A	3.29693e-19	-7.00909e-10	-1.26363
44029502	chr2:44029502:C:T	2.40241e-18	1.2869	-0.564462
44030191	chr2:44030191:T:A	8.4552e-19	-7.00909e-10	-0.32184
44030974	chr2:44030974:A:G	2.98562e-19	-7.00909e-10	-1.36281
44031058	chr2:44031058:T:C	6.99104e-19	-7.00909e-10	-0.511993
44031134	chr2:44031134:T:C	2.6574e-19	-7.00909e-10	-1.47927
44031222	chr2:44031222:T:C	8.51084e-19	-7.00909e-10	-0.315281
44031371	chr2:44031371:G:A	2.38106e-19	-7.00909e-10	-1.58907
44031391	chr2:44031391:T:C	3.56494e-18	1.99058	-0.87347
44031433	chr2:44031433:T:C	3.02323e-18	1.73017	-0.777878
44031678	chr2:44031678:T:C	7.39331e-18	2.13441	-0.28787
44031911	chr2:44031911:G:C	2.73952e-19	-7.00909e-10	-1.44884
44032005	chr2:44032005:C:G	9.69821e-20	-1.13219	-1.35507
44032139	chr2:44032139:G:C	1.03135e-18	1.42267	-1.54583
44032153	chr2:44032153:G:A	2.75635e-19	-7.00909e-10	-1.44271
44032194	chr2:44032194:T:C	3.64752e-19	-7.00909e-10	-1.16257
44032351	chr2:44032351:A:G	5.34339e-18	1.99241	-0.470583
44032487	chr2:44032487:A:G	8.25379e-18	2.40553	-0.448894
44032513	chr2:44032513:G:T	7.24321e-19	-7.00909e-10	-0.476557
44032934	chr2:44032934:G:A	4.12197e-19	-7.00909e-10	-1.04029
44033208	chr2:44033208:A:G	3.71763e-20	-2.17837	-1.26775
44033240	chr2:44033240:A:G	3.71258e-19	-7.00909e-10	-1.1449
44033412	chr2:44033412:G:A	4.24247e-19	-7.00909e-10	-1.01148
44033613	chr2:44033613:T:C	3.06007e-20	-2.11194	-1.52883
44033679	chr2:44033679:T:A	9.58924e-18	3.65153	-1.54493
44033738	chr2:44033738:T:G	3.68913e-19	-7.00909e-10	-1.15123
44033775	chr2:44033775:C:T	8.63255e-20	-1.48297	-1.1207
44033814	chr2:44033814:A:G	3.60835e-19	-7.00909e-10	-1.17337
44033862	chr2:44033862:C:T	2.40629e-19	-1.57854	-1.08457e-09
44034339	chr2:44034339:G:T	2.55892e-19	-7.00909e-10	-1.51704
44034389	chr2:44034389:A:C	6.42773e-19	0.462553	-1.05855
44034561	chr2:44034561:T:A	3.22996e-19	-7.00909e-10	-1.28415
44034677	chr2:44034677:A:C	3.2618e-19	-7.00909e-10	-1.27434
44034753	chr2:44034753:T:C	1.58681e-17	3.31939	-0.709116
44034932	chr2:44034932:A:C	3.71573e-19	-7.00909e-10	-1.14405
44034998	chr2:44034998:C:T	8.88133e-18	2.72312	-0.693202
44035113	chr2:44035113:G:C	1.45856e-17	3.32782	-0.801821
44035310	chr2:44035310:T:C	9.66601e-18	2.77264	-0.658063
44035465	chr2:44035465:C:A	1.30671e-17	3.15651	-0.740454
44035966	chr2:44035966:T:A	5.25391e-19	-0.0266004	-0.771048
44036017	chr2:44036017:G:A	3.17817e-19	-7.00909e-10	-1.30032
44036080	chr2:44036080:G:A	7.70439e-18	2.90534	-1.01759
44036124	chr2:44036124:G:A	3.31631e-19	-7.00909e-10	-1.25777
44036171	chr2:44036171:A:T	1.85773e-19	-0.973292	-0.863977
44036217	chr2:44036217:T:C	4.88663e-19	-7.00909e-10	-0.870119
44036321	chr2:44036321:A:T	3.85159e-19	-0.659947	-0.448189
44036546	chr2:44036546:C:G	3.37682e-19	-7.00909e-10	-1.23969
44036754	chr2:44036754:T:C	2.65992e-19	-7.00909e-10	-1.47833
44036791	chr2:44036791:G:GT	1.46323e-19	-1.02841	-1.04757
44036861	chr2:44036861:C:G	6.93432e-19	-7.00909e-10	-0.520138
44037121	chr2:44037121:C:T	2.3952e-19	-7.00909e-10	-1.58315
44037817	chr2:44037817:T:C	2.45397e-19	-7.00909e-10	-1.55892
44037823	chr2:44037823:A:G	4.81417e-19	-7.00909e-10	-0.885058
44038139	chr2:44038139:T:C	1.39899e-19	-2.12087	-1.08457e-09
44038191	chr2:44038191:C:T	1.1181e-19	-1.32699	-1.01799
44038476	chr2:44038476:G:A	1.79772e-18	-7.00909e-10	0.432483
44038846	chr2:44038846:C:G	7.63004e-20	-1.57119	-1.15593
44039699	chr2:44039699:A:T	4.32523e-20	-1.74988	-1.54486
44039751	chr2:44039751:A:C	1.47435e-19	-2.06841	-1.08457e-09
44040439	chr2:44040439:T:C	1.36533e-19	-2.14523	-1.08457e-09
44040447	chr2:44040447:A:G	1.06239e-18	-7.00909e-10	-0.0935111
44041010	chr2:44041010:T:C	4.87185e-19	-7.00909e-10	-0.873147
44041018	chr2:44041018:T:C	4.86642e-19	-7.00909e-10	-0.874264
44041081	chr2:44041081:C:A	5.06142e-20	-2.18377	-0.953788
44041121	chr2:44041121:C:A	6.16141e-19	-7.00909e-10	-0.638315
44041262	chr2:44041262:C:T	3.01945e-19	-7.00909e-10	-1.35155
44041325	chr2:44041325:C:A	4.15816e-19	-7.00909e-10	-1.03155
44041589	chr2:44041589:T:C	6.4431e-19	-7.00909e-10	-0.593612
44041595	chr2:44041595:C:A	2.37839e-19	-7.00909e-10	-1.5902
44041653	chr2:44041653:G:C	3.29839e-19	-7.00909e-10	-1.26319
44041785	chr2:44041785:C:T	6.24892e-19	-7.00909e-10	-0.624213
44041836	chr2:44041836:G:A	8.21767e-19	-0.350335	-1.08457e-09
44042063	chr2:44042063:A:T	2.38879e-19	-7.00909e-10	-1.58583
44042356	chr2:44042356:G:A	4.23932e-19	-7.00909e-10	-1.01222
44042411	chr2:44042411:T:C	3.87206e-20	-2.18798	-1.21744
44042538	chr2:44042538:A:G	2.70998e-19	-7.00909e-10	-1.45968
44042770	chr2:44042770:T:A	1.35489e-19	-2.1529	-1.08457e-09
44042797	chr2:44042797:T:G	7.50942e-20	-1.61323	-1.12982
44043108	chr2:44043108:T:A	7.19535e-19	-7.00909e-10	-0.483186
44043153	chr2:44043153:C:T	2.41944e-19	-7.00909e-10	-1.57309
44043351	chr2:44043351:G:T	1.74994e-18	-7.00909e-10	0.405543
44043736	chr2:44043736:A:AT	2.6914e-19	-7.00909e-10	-1.46656
44043945	chr2:44043945:A:T	2.88783e-19	-7.00909e-10	-1.39612
44044163	chr2:44044163:C:A	2.40499e-19	-7.00909e-10	-1.57908
44044523	chr2:44044523:A:G	3.40602e-19	-7.00909e-10	-1.23108
44044855	chr2:44044855:C:T	2.37626e-19	-7.00909e-10	-1.59109
44045015	chr2:44045015:A:G	2.73798e-19	-7.00909e-10	-1.4494
44045288	chr2:44045288:T:C	5.23636e-19	-7.00909e-10	-0.800996
44045395	chr2:44045395:C:T	1.79565e-18	-7.00909e-10	0.431332
44046109	chr2:44046109:G:A	2.39893e-19	-7.00909e-10	-1.5816
44046152	chr2:44046152:C:A	5.04843e-19	-7.00909e-10	-0.837544
44047272	chr2:44047272:A:G	3.24607e-19	-7.00909e-10	-1.27918
44047289	chr2:44047289:C:T	2.37269e-19	-7.00909e-10	-1.5926
44047316	chr2:44047316:A:G	3.79713e-20	-1.90383	-1.52113
44047555	chr2:44047555:A:T	3.05682e-19	-7.00909e-10	-1.33925
44047590	chr2:44047590:A:G	1.46989e-19	-1.72637	-0.345072
44047655	chr2:44047655:G:A	3.08e-19	-7.00909e-10	-1.33169
44047755	chr2:44047755:C:T	2.68702e-19	-7.00909e-10	-1.46819
44048277	chr2:44048277:G:A	2.58776e-19	-7.00909e-10	-1.50583
44048294	chr2:44048294:G:A	3.02268e-19	-7.00909e-10	-1.35048
44048527	chr2:44048527:G:A	2.55533e-19	-7.00909e-10	-1.51844
44048619	chr2:44048619:C:T	3.69527e-19	-7.00909e-10	-1.14957
44049291	chr2:44049291:C:T	2.37045e-19	-7.00909e-10	-1.59354
44050064	chr2:44050064:C:T	3.08765e-20	-2.12986	-1.50194
44050153	chr2:44050153:G:A	2.48643e-19	-7.00909e-10	-1.54578
44050176	chr2:44050176:C:T	3.23775e-19	-1.28174	-1.08457e-09
44050239	chr2:44050239:T:C	2.37617e-19	-7.00909e-10	-1.59113
44050263	chr2:44050263:A:G	2.68986e-20	-2.17613	-1.59359
44050299	chr2:44050299:C:T	2.77875e-20	-2.14756	-1.58965
44050316	chr2:44050316:G:A	2.78229e-20	-2.14501	-1.59092
44050377	chr2:44050377:A:G	2.60611e-19	-7.00909e-10	-1.49876
44050497	chr2:44050497:T:C	2.99781e-20	-2.18876	-1.47256
44050588	chr2:44050588:T:C	9.03093e-20	-2.06463	-0.493925
44050632	chr2:44050632:A:G	2.37615e-19	-7.00909e-10	-1.59114
44050641	chr2:44050641:G:T	2.37615e-19	-7.00909e-10	-1.59114
44050674	chr2:44050674:A:G	2.71259e-20	-2.17082	-1.59048
44050997	chr2:44050997:T:A	3.01341e-19	-7.00909e-10	-1.35355
44051081	chr2:44051081:C:G	1.40371e-19	-2.1175	-1.08457e-09
44051143	chr2:44051143:C:T	3.017e-20	-2.1429	-1.51204
44051175	chr2:44051175:A:T	3.04652e-19	-7.00909e-10	-1.34262
44051923	chr2:44051923:T:C	2.65946e-20	-2.18727	-1.59381
44052179	chr2:44052179:C:T	1.36624e-19	-2.14456	-1.08457e-09
44052240	chr2:44052240:G:A	2.76223e-20	-2.15588	-1.58729
44052412	chr2:44052412:A:G	4.568e-19	-0.937546	-1.08457e-09
44052495	chr2:44052495:T:C	3.24562e-20	-2.18324	-1.39866
44052596	chr2:44052596:CTTATATGTATATGATGCCTATGTCTATATAT:C	4.45295e-18	-2.18583	3.52536
44052941	chr2:44052941:A:G	2.39138e-19	-7.00909e-10	-1.58475
44053180	chr2:44053180:G:A	4.22932e-19	-7.00909e-10	-1.01458
44053227	chr2:44053227:G:C	3.46719e-20	-2.17895	-1.33691
44053344	chr2:44053344:A:G	2.53667e-19	-7.00909e-10	-1.52577
44053376	chr2:44053376:G:A	3.87215e-20	-2.17134	-1.23406
44053500	chr2:44053500:G:A	2.57186e-19	-7.00909e-10	-1.51199
44054232	chr2:44054232:C:T	3.30193e-19	-7.00909e-10	-1.26211
44054334	chr2:44054334:T:C	6.0133e-19	-7.00909e-10	-0.662647
44054484	chr2:44054484:C:T	2.6924e-19	-7.00909e-10	-1.46619
44054865	chr2:44054865:C:T	1.12616e-19	-0.959672	-1.37814
44055155	chr2:44055155:C:T	1.32628e-19	-2.17424	-1.08457e-09
44055186	chr2:44055186:G:A	6.10452e-20	-2.06844	-0.881733
44055533	chr2:44055533:T:C	5.53283e-20	-2.14806	-0.90045
44055712	chr2:44055712:G:A	3.86901e-19	-7.00909e-10	-1.10362
44055865	chr2:44055865:T:C	6.15071e-20	-2.18659	-0.756044
44056033	chr2:44056033:A:G	8.06953e-20	-2.18342	-0.487691
44056210	chr2:44056210:G:T	3.31384e-19	-7.00909e-10	-1.25851
44056545	chr2:44056545:C:T	3.45491e-19	-7.00909e-10	-1.21683
44056571	chr2:44056571:T:C	1.38787e-19	-2.17901	0.0501578
44056604	chr2:44056604:T:C	3.59116e-20	-2.17502	-1.30571
44056619	chr2:44056619:T:C	2.38499e-19	-7.00909e-10	-1.58743
44056645	chr2:44056645:T:G	2.95989e-19	-7.00909e-10	-1.37147
44056790	chr2:44056790:T:C	1.30773e-19	-2.16134	-0.0269939
44056805	chr2:44056805:A:G	1.33897e-17	-7.00909e-10	2.44045
44057313	chr2:44057313:G:A	1.50101e-19	-2.05048	-1.08457e-09
44057492	chr2:44057492:T:C	4.60351e-20	-1.85775	-1.37464
44057624	chr2:44057624:C:G	1.32423e-17	-7.00909e-10	2.42938
44057775	chr2:44057775:A:G	7.06521e-20	-1.52411	-1.27991
44057785	chr2:44057785:G:A	3.73193e-20	-2.16001	-1.28227
44057870	chr2:44057870:C:G	2.10115e-19	-2.18843	0.47429
44058119	chr2:44058119:C:A	2.71832e-19	-7.00909e-10	-1.45661
44058453	chr2:44058453:T:C	2.73804e-19	-2.1685	0.719119
44058730	chr2:44058730:T:C	3.2576e-19	-1.11494	-0.160687
44058822	chr2:44058822:T:G	5.4229e-19	-1.14149	0.375497
44058864	chr2:44058864:G:A	5.85222e-19	-7.00909e-10	-0.6898
44058877	chr2:44058877:G:T	3.00405e-19	-7.00909e-10	-1.35666
44059235	chr2:44059235:T:C	4.8118e-20	-2.10284	-1.08529
44059283	chr2:44059283:CT:C	5.65675e-19	-2.17282	1.44905
44059298	chr2:44059298:C:T	2.41195e-19	-7.00909e-10	-1.57619
44059325	chr2:44059325:A:G	2.43202e-19	-7.00909e-10	-1.5679
44059500	chr2:44059500:T:C	3.17792e-19	-2.17775	0.877356
44059519	chr2:44059519:C:T	2.39352e-19	-7.00909e-10	-1.58385
44059606	chr2:44059606:C:T	2.37878e-19	-7.00909e-10	-1.59003
44059677	chr2:44059677:G:T	2.43366e-19	-2.18241	0.61519
44059803	chr2:44059803:C:T	2.29384e-18	-2.14042	2.81661
44059861	chr2:44059861:A:T	3.81717e-19	-1.11711	-1.08457e-09
44059932	chr2:44059932:T:C	2.51415e-19	-2.18702	0.65233
44059984	chr2:44059984:A:G	5.48228e-20	-2.09986	-0.95783
44060028	chr2:44060028:C:T	5.21992e-19	-2.17833	1.37419
44060114	chr2:44060114:T:C	6.37075e-19	-2.17386	1.56896
44060468	chr2:44060468:A:G	2.38197e-19	-7.00909e-10	-1.5887
44060824	chr2:44060824:T:C	2.45108e-19	-7.00909e-10	-1.56009
44061200	chr2:44061200:T:C	2.40364e-19	-7.00909e-10	-1.57964
44061270	chr2:44061270:C:T	2.70682e-19	-7.00909e-10	-1.46085
44061394	chr2:44061394:T:TC	7.10691e-20	-1.31358	-1.48456
44061409	chr2:44061409:G:A	3.24221e-19	-7.00909e-10	-1.28037
44061457	chr2:44061457:A:T	8.2276e-20	-2.15129	-0.500418
44061639	chr2:44061639:C:T	2.37868e-19	-7.00909e-10	-1.59008
44061704	chr2:44061704:G:C	5.70334e-18	-2.17601	3.76302
44061733	chr2:44061733:C:G	2.26132e-19	-2.1101	0.469426
44061797	chr2:44061797:G:A	3.09829e-19	-7.00909e-10	-1.32577
44061877	chr2:44061877:T:C	3.69027e-19	-7.00909e-10	-1.15092
44062307	chr2:44062307:G:C	7.24322e-20	-2.11975	-0.659393
44062758	chr2:44062758:A:G	3.76602e-20	-2.17644	-1.25675
44062854	chr2:44062854:C:T	3.61852e-19	-7.00909e-10	-1.17056
44063045	chr2:44063045:G:A	4.57761e-19	-7.00909e-10	-0.935444
44063132	chr2:44063132:C:T	2.37002e-19	-7.00909e-10	-1.59372
44063294	chr2:44063294:G:A	1.44422e-19	-2.18901	0.099961
44063298	chr2:44063298:A:G	9.60246e-20	-2.17667	-0.320514
44063453	chr2:44063453:T:A	1.83667e-19	-1.84867	-1.08457e-09
44063546	chr2:44063546:A:G	2.37086e-19	-7.00909e-10	-1.59337
44063645	chr2:44063645:C:G	1.38103e-19	-2.13379	-1.08457e-09
44063845	chr2:44063845:C:T	3.45241e-19	-7.00909e-10	-1.21755
44064087	chr2:44064087:TC:T	3.80563e-19	-7.00909e-10	-1.12014
44064178	chr2:44064178:G:A	6.11765e-19	-7.00909e-10	-0.645443
44064375	chr2:44064375:T:G	2.34906e-18	-7.00909e-10	0.699979
44065695	chr2:44065695:A:C	3.81417e-19	-7.00909e-10	-1.1179
44065838	chr2:44065838:C:T	6.95687e-20	-1.98653	-0.832942
44065843	chr2:44065843:C:T	3.86964e-19	-7.00909e-10	-1.10346
44065891	chr2:44065891:T:C	2.92115e-19	-7.00909e-10	-1.38464
44066106	chr2:44066106:C:G	3.20639e-19	-7.00909e-10	-1.29148
44066287	chr2:44066287:C:A	2.37095e-19	-7.00909e-10	-1.59333
44066478	chr2:44066478:G:A	2.38254e-19	-7.00909e-10	-1.58845
44066650	chr2:44066650:C:T	2.56495e-19	-7.00909e-10	-1.51468
44066696	chr2:44066696:A:G	2.76002e-19	-7.00909e-10	-1.44138
44066763	chr2:44066763:G:T	2.0538e-19	-1.25302	-0.483914
44067121	chr2:44067121:C:T	1.54109e-19	-2.02413	-1.08457e-09
44067533	chr2:44067533:C:T	6.3304e-20	-1.99697	-0.916876
44067624	chr2:44067624:C:T	1.17058e-18	-2.18557	2.18903
44067746	chr2:44067746:G:A	2.41555e-19	-7.00909e-10	-1.57469
44067825	chr2:44067825:G:A	2.40463e-19	-7.00909e-10	-1.57922
44068045	chr2:44068045:T:C	2.62852e-19	-7.00909e-10	-1.4902
44068161	chr2:44068161:G:A	4.20212e-19	-7.00909e-10	-1.02103
44068165	chr2:44068165:C:T	6.90607e-19	-0.524221	-1.08457e-09
44068526	chr2:44068526:A:G	4.55053e-19	-0.941378	-1.08457e-09
44068591	chr2:44068591:T:C	4.18766e-19	-1.12964	0.105158
44068613	chr2:44068613:C:T	2.3964e-19	-7.00909e-10	-1.58265
44068614	chr2:44068614:T:A	4.38008e-19	-0.979553	-1.08457e-09
44068615	chr2:44068615:C:A	4.40325e-19	-0.974279	-1.08457e-09
44068649	chr2:44068649:C:T	4.2313e-19	-1.01411	-1.08457e-09
44068955	chr2:44068955:A:G	6.82375e-20	-2.1576	-0.681197
44068969	chr2:44068969:G:A	3.95917e-19	-7.00909e-10	-1.08059
44069141	chr2:44069141:G:T	7.50952e-20	-2.04422	-0.698818
44069159	chr2:44069159:C:G	2.81172e-19	-7.00909e-10	-1.42282
44069170	chr2:44069170:A:G	4.37876e-19	-1.40014	0.420287
44069182	chr2:44069182:T:A	2.0234e-19	-2.0267	0.27486
44069316	chr2:44069316:C:T	5.18396e-18	-2.13585	3.62739
44069721	chr2:44069721:TTG:T	4.00462e-19	-1.06917	-1.08457e-09
44069746	chr2:44069746:A:G	4.27994e-19	-7.00909e-10	-1.00268
44069939	chr2:44069939:A:G	2.62753e-19	-7.00909e-10	-1.49058
44070238	chr2:44070238:A:G	2.55277e-19	-7.00909e-10	-1.51944
44070312	chr2:44070312:A:T	3.69788e-19	-7.00909e-10	-1.14886
44070379	chr2:44070379:TTG:T	2.77268e-19	-7.00909e-10	-1.43681
44070380	chr2:44070380:TG:T	4.28791e-19	-1.16354	0.162721
44070444	chr2:44070444:G:A	2.39364e-19	-7.00909e-10	-1.58381
44070492	chr2:44070492:A:C	2.54964e-19	-7.00909e-10	-1.52067
44070501	chr2:44070501:A:C	1.63799e-18	0.339436	-1.08457e-09
44070776	chr2:44070776:G:C	3.02272e-19	-0.79141	-0.559054
44070938	chr2:44070938:C:T	4.79172e-20	-1.65104	-1.54128
44070996	chr2:44070996:A:AC	6.67187e-19	-7.00909e-10	-0.558721
44071210	chr2:44071210:C:T	3.59463e-20	-2.01113	-1.46864
44071544	chr2:44071544:C:A	8.0317e-20	-2.18533	-0.490476
44071580	chr2:44071580:C:T	1.67044e-18	-1.9537	2.31275
44071636	chr2:44071636:A:T	1.37281e-19	-2.13976	-1.08457e-09
44071886	chr2:44071886:A:G	8.23594e-18	-2.13054	4.08501
44072273	chr2:44072273:C:T	5.19613e-20	-1.93248	-1.17882
44072559	chr2:44072559:C:G	1.26759e-19	-1.63286	-0.586646
44072569	chr2:44072569:A:G	5.05989e-19	-7.00909e-10	-0.835277
44072901	chr2:44072901:A:G	3.54774e-19	-1.19031	-1.08457e-09
44073295	chr2:44073295:C:T	5.10999e-19	-0.825424	-1.08457e-09
44073404	chr2:44073404:C:T	2.59217e-19	-7.00909e-10	-1.50413
44073764	chr2:44073764:A:G	1.31479e-18	-2.14612	2.26577
44074045	chr2:44074045:A:G	3.7873e-19	-7.00909e-10	-1.12497
44074063	chr2:44074063:T:A	2.37988e-19	-7.00909e-10	-1.58957
44074481	chr2:44074481:T:C	8.18054e-19	-7.00909e-10	-0.354863
44074486	chr2:44074486:C:A	4.03019e-19	-7.00909e-10	-1.06281
44074507	chr2:44074507:T:C	2.4083e-19	-7.00909e-10	-1.5777
44074635	chr2:44074635:ATTAG:A	3.36983e-19	-7.00909e-10	-1.24176
44074813	chr2:44074813:G:T	2.61428e-19	-7.00909e-10	-1.49563
44075079	chr2:44075079:C:T	2.52195e-19	-7.00909e-10	-1.53159
44075228	chr2:44075228:T:G	4.78019e-20	-1.87414	-1.32059
44075253	chr2:44075253:C:T	3.50499e-20	-2.18804	-1.31698
44075304	chr2:44075304:G:C	3.70193e-19	-7.00909e-10	-1.14777
44075384	chr2:44075384:T:C	6.16009e-20	-1.94928	-0.991837
44075410	chr2:44075410:A:C	6.74552e-19	-2.12634	1.5786
44075534	chr2:44075534:C:T	4.8677e-20	-1.84056	-1.33602
44075670	chr2:44075670:C:A	2.69772e-19	-7.00909e-10	-1.46422
44075789	chr2:44075789:G:A	2.42772e-19	-7.00909e-10	-1.56967
44075838	chr2:44075838:C:T	3.30772e-19	-7.00909e-10	-1.26036
44076008	chr2:44076008:C:T	2.46106e-19	-7.00909e-10	-1.55603
44076263	chr2:44076263:G:T	3.66522e-19	-7.00909e-10	-1.15773
44076270	chr2:44076270:G:A	1.15947e-18	-2.17848	2.17241
44076441	chr2:44076441:G:C	7.40052e-20	-1.74552	-1.01214
44076557	chr2:44076557:A:G	6.26306e-19	-2.1228	1.50085
44076561	chr2:44076561:C:T	9.30048e-19	-7.00909e-10	-0.226555
44076657	chr2:44076657:T:C	5.15219e-20	-1.85686	-1.26292
44076694	chr2:44076694:C:T	2.41715e-19	-7.00909e-10	-1.57403
44076894	chr2:44076894:G:A	6.21918e-20	-1.37562	-1.55595
44076908	chr2:44076908:A:G	7.24465e-20	-2.06061	-0.718336
44077096	chr2:44077096:T:C	3.73763e-18	-7.00909e-10	1.16442
44077135	chr2:44077135:TAACA:T	2.87654e-20	-2.13555	-1.56707
44077167	chr2:44077167:A:G	3.67142e-20	-2.15975	-1.29887
44077203	chr2:44077203:G:C	2.89071e-19	-7.00909e-10	-1.39512
44078101	chr2:44078101:G:A	2.84555e-20	-2.15373	-1.55972
44078322	chr2:44078322:G:A	4.86164e-20	-2.1698	-1.00803
44078401	chr2:44078401:C:T	3.4377e-19	-7.00909e-10	-1.22182
44078674	chr2:44078674:C:T	3.15472e-20	-2.0602	-1.55011
44079054	chr2:44079054:G:A	6.76468e-18	-7.00909e-10	1.75768
44079144	chr2:44079144:T:A	4.34714e-19	-7.00909e-10	-0.987104
44079162	chr2:44079162:A:C	3.52561e-20	-2.01049	-1.48866
44079220	chr2:44079220:A:G	2.83465e-20	-2.14339	-1.5739
44079232	chr2:44079232:G:C	4.82365e-19	-7.00909e-10	-0.88309
44079254	chr2:44079254:A:G	4.95267e-20	-1.80927	-1.35001
44079310	chr2:44079310:C:G	3.02023e-20	-2.06758	-1.5863
44079341	chr2:44079341:C:T	2.78964e-20	-2.14387	-1.58943
44079542	chr2:44079542:A:G	4.65115e-20	-1.95849	-1.2636
44079659	chr2:44079659:T:C	3.84454e-20	-2.00255	-1.41
44079891	chr2:44079891:C:G	2.72239e-19	-7.00909e-10	-1.45511
44080154	chr2:44080154:G:T	4.56289e-19	-7.00909e-10	-0.938665
44080192	chr2:44080192:A:G	5.36713e-19	-7.00909e-10	-0.776327
44080235	chr2:44080235:GTGTTTTT:G	2.89692e-20	-2.17101	-1.52455
44080272	chr2:44080272:T:G	2.63813e-19	-7.00909e-10	-1.48655
44080311	chr2:44080311:A:G	8.52546e-20	-1.07755	-1.5386
44080349	chr2:44080349:G:A	2.38953e-19	-7.00909e-10	-1.58553
44081128	chr2:44081128:T:TA	6.35843e-19	-7.00909e-10	-0.60684
44081706	chr2:44081706:C:T	3.30939e-19	-7.00909e-10	-1.25986
44081853	chr2:44081853:C:T	2.62224e-19	-7.00909e-10	-1.49259
44081905	chr2:44081905:A:T	3.21319e-19	-7.00909e-10	-1.28936
44081936	chr2:44081936:A:T	3.31037e-20	-2.07474	-1.48741
44081982	chr2:44081982:C:G	6.74306e-19	-7.00909e-10	-0.548108
44082208	chr2:44082208:A:G	7.39981e-19	-7.00909e-10	-0.455168
44082351	chr2:44082351:G:A	1.18682e-19	-1.11862	-1.16673
44082357	chr2:44082357:T:C	2.79746e-19	-7.00909e-10	-1.42791
44082387	chr2:44082387:C:T	5.96038e-20	-1.46738	-1.5067
44082393	chr2:44082393:C:T	3.9882e-19	-7.00909e-10	-1.07328
44082445	chr2:44082445:G:C	2.94973e-19	-7.00909e-10	-1.37491
44082978	chr2:44082978:C:T	6.1516e-18	-7.00909e-10	1.66268
44083075	chr2:44083075:C:T	3.53327e-19	-7.00909e-10	-1.1944
44083308	chr2:44083308:C:T	2.36973e-19	-7.00909e-10	-1.59385
44083476	chr2:44083476:G:T	3.95461e-19	-7.00909e-10	-1.08174
44083556	chr2:44083556:T:C	3.15477e-19	-1.48937	0.181666
44083581	chr2:44083581:G:T	4.55096e-19	-7.00909e-10	-0.941284
44083626	chr2:44083626:G:C	2.3911e-19	-7.00909e-10	-1.58487
44083627	chr2:44083627:G:A	2.36972e-19	-7.00909e-10	-1.59385
44084071	chr2:44084071:G:A	1.34448e-19	-2.16061	-1.08457e-09
44084260	chr2:44084260:C:T	4.51749e-19	-7.00909e-10	-0.948665
44084325	chr2:44084325:G:A	1.78128e-18	-7.00909e-10	0.423297
44084365	chr2:44084365:A:G	7.88405e-19	-7.00909e-10	-0.39178
44084441	chr2:44084441:T:C	2.69353e-20	-2.17761	-1.59074
44084537	chr2:44084537:C:A	3.33285e-20	-1.98863	-1.56675
44085089	chr2:44085089:C:T	2.07649e-18	-2.06023	2.63687
44085208	chr2:44085208:C:T	3.73579e-20	-2.00809	-1.43316
44085311	chr2:44085311:C:G	1.14983e-19	-2.1516	-0.165406
44085416	chr2:44085416:C:A	1.34e-18	-0.977387	1.11602
44085558	chr2:44085558:G:A	1.67987e-19	-1.73093	-0.206977
44086053	chr2:44086053:A:G	7.65886e-20	-1.19315	-1.53019
44086086	chr2:44086086:C:T	2.25091e-19	-0.677151	-0.968135
44086204	chr2:44086204:C:T	2.65316e-19	-7.00909e-10	-1.48087
44086401	chr2:44086401:T:C	6.40472e-19	0.871668	-1.47125
44086557	chr2:44086557:A:G	3.90092e-19	-7.00909e-10	-1.09541
44086664	chr2:44086664:A:G	1.34858e-19	-2.15757	-1.08457e-09
44086825	chr2:44086825:G:A	1.31405e-19	-2.18351	-1.08457e-09
44087265	chr2:44087265:TC:T	2.92224e-20	-2.17341	-1.51345
44087804	chr2:44087804:C:T	3.41775e-20	-2.09089	-1.43933
44088030	chr2:44088030:A:G	4.11542e-19	-7.00909e-10	-1.04188
44088210	chr2:44088210:G:A	3.78402e-20	-2.07668	-1.35174
44088420	chr2:44088420:C:G	2.40046e-19	-0.239697	-1.34127
44088788	chr2:44088788:T:C	2.96648e-20	-2.18907	-1.48276
44088970	chr2:44088970:A:G	2.95405e-20	-2.17565	-1.50038
44088995	chr2:44088995:T:C	4.27824e-19	-7.00909e-10	-1.00308
44089029	chr2:44089029:C:T	2.64895e-19	-7.00909e-10	-1.48246
44089041	chr2:44089041:A:T	2.68744e-20	-2.18354	-1.58707
44089155	chr2:44089155:T:C	2.05786e-19	-0.212579	-1.52237
44089492	chr2:44089492:C:CAT	4.22639e-20	-1.81246	-1.5054
44089665	chr2:44089665:G:T	1.58501e-18	-7.00909e-10	0.306556
44089689	chr2:44089689:C:G	7.68988e-19	-7.00909e-10	-0.416716
44089763	chr2:44089763:T:A	2.50066e-19	-1.54007	-1.08457e-09
44089774	chr2:44089774:A:G	5.31253e-19	-0.427047	-0.359507
44089982	chr2:44089982:C:T	2.73068e-20	-2.18525	-1.5694
44090044	chr2:44090044:G:A	3.79048e-20	-1.88346	-1.54326
44090073	chr2:44090073:A:G	2.92004e-20	-2.10198	-1.58563
44090479	chr2:44090479:A:G	2.57299e-19	-7.00909e-10	-1.51155
44090538	chr2:44090538:A:G	4.98784e-19	-0.41472	-0.434898
44090610	chr2:44090610:C:T	2.96668e-19	-0.427234	-0.941942
44090627	chr2:44090627:A:T	4.05301e-20	-1.84395	-1.5158
44090756	chr2:44090756:A:T	3.80809e-19	-7.00909e-10	-1.11949
44091117	chr2:44091117:T:C	3.17426e-20	-2.18573	-1.41841
44091492	chr2:44091492:C:T	5.20783e-19	0.311034	-1.11749
44091513	chr2:44091513:A:G	2.84299e-20	-2.18015	-1.5342
44091519	chr2:44091519:A:G	3.85948e-19	-7.00909e-10	-1.10609
44091618	chr2:44091618:G:A	4.63646e-20	-1.76954	-1.45571
44091670	chr2:44091670:A:G	8.33794e-19	0.56975	-0.905555
44091830	chr2:44091830:T:C	1.38129e-19	-2.1336	-1.08457e-09
44092111	chr2:44092111:A:T	4.55031e-20	-1.66309	-1.58092
44092270	chr2:44092270:A:C	1.55584e-19	-2.0146	-1.08457e-09
44092448	chr2:44092448:A:G	4.2579e-19	0.4968	-1.50465
44092485	chr2:44092485:T:C	2.38387e-19	-7.00909e-10	-1.58789
44092594	chr2:44092594:G:A	5.26117e-20	-1.93885	-1.16
44092975	chr2:44092975:A:G	5.52562e-20	-1.64747	-1.40234
44093007	chr2:44093007:A:C	2.88033e-19	0.192951	-1.59167
44093262	chr2:44093262:C:T	3.46651e-20	-2.16718	-1.34888
44093281	chr2:44093281:A:G	3.85726e-19	-7.00909e-10	-1.10666
44093303	chr2:44093303:G:T	3.39326e-20	-2.14089	-1.39653
44093806	chr2:44093806:G:C	3.24788e-20	-2.18139	-1.39982
44093891	chr2:44093891:T:C	2.4693e-19	-7.00909e-10	-1.55269
44094068	chr2:44094068:G:A	2.73788e-20	-2.17438	-1.57764
44094148	chr2:44094148:C:G	4.13415e-19	-7.00909e-10	-1.03734
44094493	chr2:44094493:G:A	5.37525e-20	-2.03676	-1.04064
44094498	chr2:44094498:A:T	2.44036e-19	-0.0388897	-1.52559
44094502	chr2:44094502:A:G	1.17929e-19	-2.07946	-0.212253
44094568	chr2:44094568:A:G	3.53857e-19	-7.00909e-10	-1.1929
44094673	chr2:44094673:T:C	1.42282e-19	-1.91271	-0.19127
44094877	chr2:44094877:G:A	2.7078e-20	-2.17722	-1.58585
44094989	chr2:44094989:G:A	2.92033e-20	-2.13357	-1.55395
44094997	chr2:44094997:A:T	3.87099e-17	3.50206	-1.08457e-09
44095039	chr2:44095039:G:C	3.30964e-20	-2.0842	-1.47817
44095047	chr2:44095047:A:G	3.39176e-20	-2.11043	-1.42743
44095529	chr2:44095529:G:A	3.97211e-20	-2.1889	-1.19101
44095611	chr2:44095611:A:G	4.33226e-19	-7.00909e-10	-0.990533
44095618	chr2:44095618:A:G	3.19464e-20	-2.08489	-1.51285
44095821	chr2:44095821:T:G	3.12216e-20	-2.16589	-1.45479
44095925	chr2:44095925:G:C	3.26452e-20	-2.18872	-1.38738
44095996	chr2:44095996:A:G	9.57648e-20	-1.88629	-0.613608
44096012	chr2:44096012:T:G	2.98073e-20	-2.17465	-1.49239
44096145	chr2:44096145:C:T	8.67739e-19	-7.00909e-10	-0.2959
44096770	chr2:44096770:T:C	3.20477e-19	-7.00909e-10	-1.29198
44096783	chr2:44096783:G:A	1.58409e-18	-7.00909e-10	0.305975
44096801	chr2:44096801:T:C	8.93287e-19	-7.00909e-10	-0.266884
44096847	chr2:44096847:T:A	2.91092e-20	-2.14756	-1.54318
44096921	chr2:44096921:T:G	3.15751e-19	-7.00909e-10	-1.30684
44096923	chr2:44096923:A:G	2.91529e-19	-7.00909e-10	-1.38665
44096960	chr2:44096960:G:A	3.76623e-20	-1.84342	-1.58972
44097164	chr2:44097164:C:T	2.37201e-19	-7.00909e-10	-1.59288
44097245	chr2:44097245:G:A	1.51124e-19	-2.04369	-1.08457e-09
44097617	chr2:44097617:G:A	1.55181e-19	-2.0172	-1.08457e-09
44097766	chr2:44097766:C:T	2.77734e-19	-7.00909e-10	-1.43513
44097850	chr2:44097850:T:C	3.8468e-20	-1.84342	-1.56855
44098030	chr2:44098030:A:G	2.98042e-20	-2.07675	-1.59039
44098489	chr2:44098489:G:C	3.63049e-19	-7.00909e-10	-1.16725
44098738	chr2:44098738:C:T	2.82596e-20	-2.17867	-1.54169
44098778	chr2:44098778:G:C	1.31361e-19	-0.673649	-1.5102
44098889	chr2:44098889:C:T	1.81594e-19	-1.86002	-1.08457e-09
44098920	chr2:44098920:T:G	2.45496e-19	-7.00909e-10	-1.55851
44098924	chr2:44098924:G:A	4.67516e-20	-1.6773	-1.53965
44099157	chr2:44099157:A:C	2.65428e-19	-7.00909e-10	-1.48045
44099264	chr2:44099264:T:C	4.08452e-19	-7.00909e-10	-1.04942
44099330	chr2:44099330:C:T	2.42918e-19	-7.00909e-10	-1.56907
44099433	chr2:44099433:G:A	3.19954e-20	-2.01723	-1.57897
44099572	chr2:44099572:G:A	2.75667e-20	-2.16813	-1.57706
44099642	chr2:44099642:T:C	1.66728e-19	-1.94543	-1.08457e-09
44099899	chr2:44099899:A:G	3.42056e-18	1.76155	-0.685784
44100180	chr2:44100180:C:T	2.76278e-20	-2.18904	-1.55393
44100212	chr2:44100212:C:T	3.27362e-20	-1.99332	-1.57999
44100292	chr2:44100292:A:G	2.75699e-20	-2.18715	-1.55792
44100369	chr2:44100369:T:A	4.92632e-20	-1.99045	-1.17416
44100465	chr2:44100465:A:G	3.59619e-19	-7.00909e-10	-1.17675
44100585	chr2:44100585:C:T	1.30679e-19	-2.18905	-1.08457e-09
44100814	chr2:44100814:C:G	2.17047e-18	-7.00909e-10	0.620906
44101076	chr2:44101076:A:G	3.96687e-19	-7.00909e-10	-1.07864
44101169	chr2:44101169:C:T	2.82875e-20	-2.18783	-1.53154
44101440	chr2:44101440:C:G	4.06351e-20	-1.79957	-1.55759
44101729	chr2:44101729:A:C	2.92063e-20	-2.1032	-1.5842
44101859	chr2:44101859:A:G	2.75374e-20	-2.15933	-1.58692
44101972	chr2:44101972:A:C	1.09579e-18	-7.00909e-10	-0.0625621
44102802	chr2:44102802:CT:C	3.82649e-19	-7.00909e-10	-1.11467
44103097	chr2:44103097:T:C	1.2912e-18	1.57766	-1.47612
44103378	chr2:44103378:C:T	1.44399e-19	-2.08921	-1.08457e-09
44103438	chr2:44103438:G:A	5.26336e-19	-7.00909e-10	-0.795852
44103588	chr2:44103588:A:G	5.4413e-19	-7.00909e-10	-0.762603
44103742	chr2:44103742:C:T	2.91125e-20	-2.12059	-1.57003
44103811	chr2:44103811:C:T	3.00786e-19	-7.00909e-10	-1.35539
44103825	chr2:44103825:G:A	2.37779e-19	-7.00909e-10	-1.59045
44103856	chr2:44103856:T:A	3.8616e-20	-2.14519	-1.26294
44103982	chr2:44103982:A:G	5.52566e-19	-7.00909e-10	-0.747219
44104122	chr2:44104122:C:T	2.77504e-18	-7.00909e-10	0.866628
44104409	chr2:44104409:G:C	4.16544e-20	-1.91762	-1.41477
44104469	chr2:44104469:C:T	2.39769e-19	-7.00909e-10	-1.58212
44105057	chr2:44105057:T:G	3.23718e-20	-2.17784	-1.40667
44105121	chr2:44105121:T:C	7.14915e-20	-1.32012	-1.4721
44105142	chr2:44105142:T:C	5.57347e-20	-2.1831	-0.858089
44105155	chr2:44105155:G:C	5.86622e-20	-2.18817	-0.801822
44105263	chr2:44105263:T:C	4.20815e-19	-7.00909e-10	-1.0196
44105353	chr2:44105353:C:A	5.10537e-19	-7.00909e-10	-0.826328
44105567	chr2:44105567:T:G	1.64167e-19	-1.08159	-0.879318
44105703	chr2:44105703:C:T	2.71011e-20	-2.18813	-1.57409
44105762	chr2:44105762:A:G	5.80867e-20	-2.15326	-0.846594
44106077	chr2:44106077:A:G	1.11549e-18	-7.00909e-10	-0.0447452
44106085	chr2:44106085:A:G	3.75559e-19	-7.00909e-10	-1.13338
44106123	chr2:44106123:G:A	2.55783e-18	-7.00909e-10	0.785125
44106232	chr2:44106232:G:C	3.20407e-20	-2.1805	-1.41429
44106361	chr2:44106361:G:C	5.92953e-20	-1.52634	-1.45292
44106373	chr2:44106373:G:A	4.47376e-20	-2.06777	-1.19321
44106614	chr2:44106614:A:G	7.18109e-20	-1.36192	-1.42584
44106905	chr2:44106905:T:C	4.21596e-19	-7.00909e-10	-1.01774
44107279	chr2:44107279:A:G	2.37851e-19	-7.00909e-10	-1.59015
44107705	chr2:44107705:G:A	6.73862e-20	-1.39702	-1.45433
44107707	chr2:44107707:G:A	3.29786e-20	-2.10721	-1.45872
44107939	chr2:44107939:T:A	4.00351e-20	-1.85852	-1.51352
44107972	chr2:44107972:C:T	4.20143e-19	-7.00909e-10	-1.0212
44108265	chr2:44108265:G:A	3.96619e-20	-1.85865	-1.52275
44108320	chr2:44108320:A:G	2.39456e-19	-7.00909e-10	-1.58342
44108425	chr2:44108425:A:G	2.37863e-19	-7.00909e-10	-1.5901
44108671	chr2:44108671:A:G	7.61771e-20	-1.28442	-1.44431
44108846	chr2:44108846:G:A	1.79974e-18	-7.00909e-10	0.433604
44108847	chr2:44108847:A:G	7.67967e-20	-1.27632	-1.44431
44108921	chr2:44108921:T:A	7.32722e-20	-1.30683	-1.46078
44108922	chr2:44108922:C:T	3.78175e-20	-2.18109	-1.24793
44109205	chr2:44109205:T:G	4.79429e-19	-7.00909e-10	-0.889195
44109415	chr2:44109415:C:T	2.97752e-20	-2.16904	-1.49908
44110172	chr2:44110172:G:A	3.09454e-20	-2.1055	-1.52407
44110267	chr2:44110267:C:CTCTA	3.12242e-20	-2.13206	-1.48853
44110480	chr2:44110480:C:T	7.93819e-20	-1.89127	-0.79625
44110556	chr2:44110556:G:T	2.37296e-19	-7.00909e-10	-1.59248
44110615	chr2:44110615:G:A	4.59691e-20	-1.65759	-1.57623
44110652	chr2:44110652:T:C	3.21375e-18	2.30865	-1.29525
44110733	chr2:44110733:G:A	3.55703e-20	-1.96765	-1.52263
44110741	chr2:44110741:C:G	3.52367e-20	-1.97859	-1.52111
44110795	chr2:44110795:G:C	4.88056e-20	-1.65872	-1.51523
44110902	chr2:44110902:A:G	3.55658e-19	-7.00909e-10	-1.18782
44110941	chr2:44110941:G:A	3.40945e-20	-2.15239	-1.38026
44111009	chr2:44111009:G:C	2.76997e-19	-7.00909e-10	-1.43779
44111228	chr2:44111228:C:G	3.54534e-19	-7.00909e-10	-1.19099
44111373	chr2:44111373:C:G	6.15918e-20	-1.38065	-1.56061
44111512	chr2:44111512:G:A	4.01897e-18	1.81038	-0.573388
44111535	chr2:44111535:C:T	6.12463e-19	-7.00909e-10	-0.644303
44111575	chr2:44111575:C:T	2.76722e-20	-2.15979	-1.58158
44111721	chr2:44111721:ATATATAACATAATATATAT:A	2.4999e-19	-7.00909e-10	-1.54037
44111722	chr2:44111722:T:C	2.37071e-19	-7.00909e-10	-1.59343
44111834	chr2:44111834:A:G	6.36133e-20	-1.43521	-1.47376
44112473	chr2:44112473:G:T	3.16345e-20	-2.1856	-1.42195
44112661	chr2:44112661:A:G	3.72182e-19	-7.00909e-10	-1.14241
44112677	chr2:44112677:T:A	4.40267e-17	3.63076	-1.08457e-09
44112916	chr2:44112916:C:G	2.93994e-19	-7.00909e-10	-1.37823
44113259	chr2:44113259:G:C	2.97851e-20	-2.18303	-1.48475
44113369	chr2:44113369:C:T	3.74905e-19	-7.00909e-10	-1.13512
44113557	chr2:44113557:A:C	2.42706e-19	-7.00909e-10	-1.56994
44113607	chr2:44113607:A:C	3.24598e-19	-7.00909e-10	-1.2792
44113842	chr2:44113842:T:C	3.36638e-19	-7.00909e-10	-1.24278
44114069	chr2:44114069:C:T	3.59662e-19	-7.00909e-10	-1.17663
44114075	chr2:44114075:C:A	4.10632e-19	-7.00909e-10	-1.04409
44114199	chr2:44114199:G:T	3.24458e-19	-7.00909e-10	-1.27964
44114238	chr2:44114238:A:G	3.43039e-19	-7.00909e-10	-1.22395
44114448	chr2:44114448:C:T	1.30773e-19	-2.18833	-1.08457e-09
44114676	chr2:44114676:A:G	2.439e-19	-7.00909e-10	-1.56503
44114795	chr2:44114795:G:T	1.31201e-19	-2.18506	-1.08457e-09
44114904	chr2:44114904:A:T	3.2416e-19	-1.28055	-1.08457e-09
44115144	chr2:44115144:G:C	1.17173e-18	-0.99749	1.00193
44115444	chr2:44115444:G:T	1.95966e-19	-0.83736	-0.946491
44115539	chr2:44115539:C:T	3.13523e-19	-7.00909e-10	-1.31392
44115551	chr2:44115551:T:G	2.44589e-19	-7.00909e-10	-1.56221
44115744	chr2:44115744:C:T	9.55237e-19	-7.00909e-10	-0.199832
44116192	chr2:44116192:A:G	3.30842e-19	-7.00909e-10	-1.26015
44116208	chr2:44116208:A:G	2.65371e-19	-7.00909e-10	-1.48066
44116330	chr2:44116330:A:C	4.71986e-19	-7.00909e-10	-0.904841
44116537	chr2:44116537:G:A	1.01171e-19	-1.84231	-0.602671
44116725	chr2:44116725:G:A	2.3708e-19	-7.00909e-10	-1.5934
44116835	chr2:44116835:G:T	6.87977e-19	-7.00909e-10	-0.528036
44117031	chr2:44117031:A:C	8.11873e-19	-7.00909e-10	-0.362447
44117426	chr2:44117426:T:C	9.19685e-19	-7.00909e-10	-0.23776
44117445	chr2:44117445:T:C	4.44834e-20	-1.78698	-1.47969
44117673	chr2:44117673:T:G	2.50586e-19	-7.00909e-10	-1.53799
44117952	chr2:44117952:T:A	2.7956e-19	-7.00909e-10	-1.42858
44117982	chr2:44117982:T:C	7.37014e-19	-7.00909e-10	-0.459185
44118120	chr2:44118120:A:G	1.1878e-18	-7.00909e-10	0.0180703
44118188	chr2:44118188:T:C	2.50847e-19	-7.00909e-10	-1.53695
44119512	chr2:44119512:G:T	4.57768e-20	-2.04241	-1.19561
44119545	chr2:44119545:A:G	5.18025e-20	-1.57748	-1.53688
44119613	chr2:44119613:G:A	3.2659e-19	-7.00909e-10	-1.27308
44120245	chr2:44120245:G:T	3.86992e-19	0.295196	-1.39858
44120541	chr2:44120541:C:T	3.57198e-20	-2.18298	-1.30311
44120796	chr2:44120796:C:G	2.65522e-20	-2.18888	-1.5938
44120814	chr2:44120814:T:C	2.47155e-19	-1.55178	-1.08457e-09
44120839	chr2:44120839:G:A	8.172e-19	-7.00909e-10	-0.355908
44121035	chr2:44121035:G:A	4.95894e-19	-7.00909e-10	-0.85543
44121109	chr2:44121109:A:C	3.70017e-19	-7.00909e-10	-1.14824
44121489	chr2:44121489:T:C	5.54289e-19	-7.00909e-10	-0.744106
44121563	chr2:44121563:G:A	3.98837e-19	-7.00909e-10	-1.07324
44121571	chr2:44121571:T:C	2.4425e-19	-7.00909e-10	-1.5636
44121816	chr2:44121816:T:C	6.01987e-19	-7.00909e-10	-0.661556
44122297	chr2:44122297:AT:A	4.98319e-20	-1.6486	-1.50454
44122352	chr2:44122352:A:G	4.04131e-20	-2.18777	-1.17486
44122426	chr2:44122426:A:C	3.27323e-19	-7.00909e-10	-1.27084
44122796	chr2:44122796:A:G	6.39802e-20	-1.88868	-1.01454
44122855	chr2:44122855:C:T	2.45748e-19	-7.00909e-10	-1.55749
44123327	chr2:44123327:G:A	2.36968e-19	-7.00909e-10	-1.59386
44123356	chr2:44123356:T:G	7.20608e-19	-7.00909e-10	-0.481696
44124054	chr2:44124054:T:C	2.372e-19	-7.00909e-10	-1.59289
44124397	chr2:44124397:T:G	5.94504e-20	-1.89975	-1.0769
44124439	chr2:44124439:A:G	4.52056e-19	-7.00909e-10	-0.947986
44124730	chr2:44124730:C:T	2.49462e-19	-7.00909e-10	-1.54248
44124982	chr2:44124982:T:G	1.00072e-18	1.43645	-1.58977
44125063	chr2:44125063:C:A	2.39429e-19	-7.00909e-10	-1.58353
44125108	chr2:44125108:C:T	6.19155e-19	-0.633436	-1.08457e-09
44125332	chr2:44125332:C:T	5.23595e-20	-1.97632	-1.12734
44125764	chr2:44125764:C:T	2.37818e-19	-7.00909e-10	-1.59028
44125778	chr2:44125778:C:T	2.44515e-19	-7.00909e-10	-1.56251
44125904	chr2:44125904:A:G	2.36979e-19	-7.00909e-10	-1.59382
44125938	chr2:44125938:A:T	2.71931e-20	-2.16498	-1.59385
44125957	chr2:44125957:C:G	6.23287e-20	-1.71275	-1.21662
44126017	chr2:44126017:C:T	4.3659e-19	-7.00909e-10	-0.982798
44126138	chr2:44126138:T:A	1.28403e-18	1.48942	-1.39345
44126300	chr2:44126300:C:T	1.35775e-19	-2.15079	-1.08457e-09
44126318	chr2:44126318:T:C	1.32418e-19	-2.17582	-1.08457e-09
44126734	chr2:44126734:G:A	2.77995e-19	-7.00909e-10	-1.43419
44126871	chr2:44126871:A:G	4.90481e-20	-1.91637	-1.25262
44127061	chr2:44127061:GT:G	2.36981e-19	-7.00909e-10	-1.59381
44127072	chr2:44127072:C:G	2.93979e-20	-2.13178	-1.54909
44127292	chr2:44127292:C:T	6.04536e-20	-1.60775	-1.35216
44127356	chr2:44127356:G:A	5.61342e-20	-1.58149	-1.45255
44127377	chr2:44127377:AG:A	2.36981e-19	-7.00909e-10	-1.59381
44127644	chr2:44127644:T:C	5.22663e-20	-1.60861	-1.49683
44127675	chr2:44127675:T:A	6.76142e-20	-1.40128	-1.44669
44127791	chr2:44127791:G:A	7.91572e-19	1.19379	-1.58156
44127950	chr2:44127950:T:C	5.12842e-20	-1.56995	-1.55446
44128040	chr2:44128040:G:A	3.7641e-19	-7.00909e-10	-1.13111
44128087	chr2:44128087:G:C	3.80708e-19	-7.00909e-10	-1.11976
44128117	chr2:44128117:AAC:A	3.08416e-20	-2.08234	-1.55059
44128210	chr2:44128210:G:A	7.42058e-20	-1.94785	-0.807101
44128234	chr2:44128234:T:C	7.2789e-19	-7.00909e-10	-0.471641
44128300	chr2:44128300:A:G	1.04846e-18	-7.00909e-10	-0.106713
44128404	chr2:44128404:T:A	1.38281e-19	-2.13251	-1.08457e-09
44128553	chr2:44128553:A:T	4.07692e-19	-7.00909e-10	-1.05128
44128764	chr2:44128764:A:G	1.06226e-18	-7.00909e-10	-0.0936388
44128780	chr2:44128780:G:A	2.41687e-19	-7.00909e-10	-1.57415
44129159	chr2:44129159:A:G	2.52631e-19	-7.00909e-10	-1.52986
44129290	chr2:44129290:G:A	2.41112e-19	-7.00909e-10	-1.57653
44129342	chr2:44129342:G:T	2.37189e-19	-7.00909e-10	-1.59293
44129385	chr2:44129385:G:A	3.29549e-20	-2.17518	-1.39147
44129534	chr2:44129534:G:A	3.51219e-19	-1.20038	-1.08457e-09
44129888	chr2:44129888:A:G	5.26062e-19	-7.00909e-10	-0.796373
44130181	chr2:44130181:A:G	5.1181e-20	-1.60248	-1.52395
44130293	chr2:44130293:T:G	2.37022e-19	-7.00909e-10	-1.59364
44130797	chr2:44130797:C:T	1.0361e-19	-0.918365	-1.50279
44130818	chr2:44130818:A:G	1.30837e-19	-2.18784	-1.08457e-09
44130972	chr2:44130972:T:C	4.59791e-19	-7.00909e-10	-0.93102
44131161	chr2:44131161:C:T	4.19935e-20	-1.79762	-1.52665
44131365	chr2:44131365:A:C	3.89927e-19	0.485467	-1.5813
44131415	chr2:44131415:T:C	3.58451e-20	-1.94756	-1.53502
44131494	chr2:44131494:T:G	2.9729e-19	-7.00909e-10	-1.36709
44132108	chr2:44132108:T:A	2.6984e-19	-7.00909e-10	-1.46396
44132689	chr2:44132689:C:A	4.86358e-20	-2.0843	-1.09313
44132737	chr2:44132737:G:C	1.6326e-19	-1.96645	-1.08457e-09
44133013	chr2:44133013:G:A	1.48123e-18	0.238837	-1.08457e-09
44133261	chr2:44133261:A:G	2.66011e-20	-2.18698	-1.59386
44133267	chr2:44133267:T:G	2.44799e-19	-7.00909e-10	-1.56135
44133413	chr2:44133413:G:A	3.38973e-19	-7.00909e-10	-1.23587
44133642	chr2:44133642:T:G	2.57213e-19	-7.00909e-10	-1.51189
44133748	chr2:44133748:C:T	2.53995e-19	-7.00909e-10	-1.52448
44133773	chr2:44133773:C:A	2.37021e-19	-7.00909e-10	-1.59364
44134203	chr2:44134203:T:G	2.37808e-19	-7.00909e-10	-1.59033
44134530	chr2:44134530:T:A	2.09483e-19	-1.71715	-1.08457e-09
44134949	chr2:44134949:G:A	4.1174e-19	-7.00909e-10	-1.0414
44135022	chr2:44135022:A:G	1.16447e-19	-2.00718	-0.297172
44135830	chr2:44135830:T:C	1.47748e-19	-2.06628	-1.08457e-09
44136226	chr2:44136226:T:A	4.01247e-19	-7.00909e-10	-1.06722
44136233	chr2:44136233:G:A	1.20465e-18	-7.00909e-10	0.0321528
44136700	chr2:44136700:A:G	1.16334e-19	-1.95437	-0.350954
44136768	chr2:44136768:T:C	1.23747e-19	-2.09	-0.153553
44136893	chr2:44136893:G:A	2.44023e-19	-7.00909e-10	-1.56453
44136894	chr2:44136894:C:A	2.44023e-19	-7.00909e-10	-1.56453
44136934	chr2:44136934:A:G	2.84921e-19	-7.00909e-10	-1.40958
44137125	chr2:44137125:C:G	4.73013e-19	-7.00909e-10	-0.902669
44137246	chr2:44137246:GA:G	1.99331e-18	-7.00909e-10	0.535758
44137367	chr2:44137367:A:G	1.19292e-18	-7.00909e-10	0.0223656
44137932	chr2:44137932:A:G	2.40922e-19	-7.00909e-10	-1.57732
44138092	chr2:44138092:T:G	2.90316e-20	-2.10854	-1.58487
44138296	chr2:44138296:T:C	3.82158e-19	-7.00909e-10	-1.11596
44138641	chr2:44138641:T:A	2.33133e-19	-1.50911	-0.101071
44138696	chr2:44138696:T:A	2.72712e-20	-2.16264	-1.59332
44139027	chr2:44139027:G:A	6.38541e-19	-7.00909e-10	-0.602606
44139145	chr2:44139145:T:C	1.29624e-19	-2.04996	-0.147188
44139199	chr2:44139199:G:A	3.00598e-19	-7.00909e-10	-1.35602
44139340	chr2:44139340:G:A	1.48955e-19	-1.97021	-0.0879359
44139808	chr2:44139808:T:TGAA	2.89611e-20	-2.11503	-1.58081
44140114	chr2:44140114:A:G	2.76396e-20	-2.14871	-1.59384
44140891	chr2:44140891:T:G	2.85042e-20	-2.11803	-1.59371
44141093	chr2:44141093:T:C	4.56276e-20	-2.05416	-1.18712
44141452	chr2:44141452:C:T	2.39157e-19	-7.00909e-10	-1.58467
44141539	chr2:44141539:C:T	3.96333e-19	-7.00909e-10	-1.07954
44141653	chr2:44141653:G:C	3.76237e-19	-7.00909e-10	-1.13157
44141688	chr2:44141688:A:G	3.07527e-20	-2.18442	-1.4514
44141881	chr2:44141881:A:T	2.64851e-19	-7.00909e-10	-1.48262
44141949	chr2:44141949:G:A	9.41576e-20	-1.88153	-0.635295
44142053	chr2:44142053:G:A	2.93982e-20	-2.08996	-1.5909
44142166	chr2:44142166:G:T	7.2626e-20	-1.79256	-0.983912
44142240	chr2:44142240:T:A	3.00348e-20	-2.09061	-1.56882
44142290	chr2:44142290:T:G	2.91351e-20	-2.09686	-1.59299
44142397	chr2:44142397:G:A	7.59061e-20	-2.02154	-0.710758
44142812	chr2:44142812:C:T	8.76608e-19	-7.00909e-10	-0.285732
44142852	chr2:44142852:A:C	4.09069e-19	-7.00909e-10	-1.04791
44142868	chr2:44142868:C:T	2.78938e-20	-2.14917	-1.58422
44142945	chr2:44142945:G:A	2.67506e-19	-7.00909e-10	-1.47265
44143038	chr2:44143038:G:C	2.37946e-19	-7.00909e-10	-1.58975
44143059	chr2:44143059:T:G	2.82528e-20	-2.14643	-1.57417
44144067	chr2:44144067:C:G	2.33112e-18	-7.00909e-10	0.692313
44144264	chr2:44144264:T:C	8.64015e-20	-1.39528	-1.2075
44144602	chr2:44144602:G:A	3.71608e-20	-2.18691	-1.25963
44144817	chr2:44144817:T:C	3.88768e-20	-2.08182	-1.31957
44144998	chr2:44144998:G:A	2.38865e-19	-7.00909e-10	-1.58589
44145770	chr2:44145770:G:T	3.51442e-20	-2.15397	-1.34837
44145827	chr2:44145827:GT:G	3.49573e-19	-7.00909e-10	-1.20508
44145953	chr2:44145953:A:G	9.49542e-20	-1.84604	-0.662353
44145970	chr2:44145970:TA:T	7.28746e-18	-7.00909e-10	1.83212
44146203	chr2:44146203:C:A	3.94221e-19	-7.00909e-10	-1.08488
44146257	chr2:44146257:G:A	4.06709e-19	-7.00909e-10	-1.05369
44146286	chr2:44146286:T:C	4.27611e-19	-7.00909e-10	-1.00358
44146311	chr2:44146311:T:C	4.33996e-19	-7.00909e-10	-0.988755
44146385	chr2:44146385:A:G	4.19963e-17	3.58354	-1.08457e-09
44146481	chr2:44146481:G:C	2.47949e-19	-7.00909e-10	-1.54857
44146692	chr2:44146692:A:G	3.11945e-20	-2.18607	-1.43548
44146772	chr2:44146772:A:G	4.55181e-19	-7.00909e-10	-0.941096
44147302	chr2:44147302:C:T	2.39766e-19	-7.00909e-10	-1.58213
44147811	chr2:44147811:G:A	4.67258e-19	-7.00909e-10	-0.91491
44147899	chr2:44147899:A:G	3.07794e-20	-2.15788	-1.47707
44148246	chr2:44148246:G:A	6.01287e-19	-7.00909e-10	-0.66272
44148473	chr2:44148473:G:A	4.2358e-19	-7.00909e-10	-1.01305
44148909	chr2:44148909:G:A	1.99008e-19	-0.452984	-1.31546
44149387	chr2:44149387:A:G	3.96884e-20	-1.98676	-1.39398
44149496	chr2:44149496:G:A	2.38038e-19	-7.00909e-10	-1.58936
44149933	chr2:44149933:T:C	3.98309e-20	-1.97074	-1.40641
44149986	chr2:44149986:C:T	4.3629e-20	-2.14869	-1.13738
44150099	chr2:44150099:G:C	2.3933e-19	-7.00909e-10	-1.58395
44150238	chr2:44150238:C:G	2.73379e-19	-7.00909e-10	-1.45093
44150315	chr2:44150315:G:T	3.80179e-20	-2.04941	-1.37433
44150464	chr2:44150464:T:C	3.95112e-20	-2.01616	-1.36904
44150916	chr2:44150916:T:C	8.59016e-20	-2.09937	-0.509221
44150930	chr2:44150930:G:A	5.4881e-19	-7.00909e-10	-0.754039
44151195	chr2:44151195:A:G	1.48683e-19	-2.05998	-1.08457e-09
44151255	chr2:44151255:G:A	8.70383e-20	-1.30567	-1.28978
44151291	chr2:44151291:A:G	2.5472e-19	-7.00909e-10	-1.52163
44151319	chr2:44151319:A:AT	1.10693e-19	-0.887	-1.46803
44151337	chr2:44151337:A:G	6.79831e-19	-7.00909e-10	-0.539947
44151396	chr2:44151396:G:T	3.67961e-20	-2.15597	-1.30043
44151541	chr2:44151541:G:A	3.81347e-20	-2.15983	-1.26083
44151852	chr2:44151852:T:A	4.25051e-19	-7.00909e-10	-1.00958
44152443	chr2:44152443:C:T	6.3782e-20	-2.12749	-0.77883
44152502	chr2:44152502:G:A	4.29366e-20	-1.84298	-1.45909
44152794	chr2:44152794:A:G	2.8491e-19	-7.00909e-10	-1.40962
44152824	chr2:44152824:G:A	2.65504e-20	-2.18903	-1.59372
44153196	chr2:44153196:C:T	3.99808e-20	-2.1879	-1.18549
44153524	chr2:44153524:C:G	2.37905e-19	-7.00909e-10	-1.58992
44153577	chr2:44153577:T:G	7.17878e-19	-7.00909e-10	-0.485492
44153604	chr2:44153604:G:A	2.43755e-19	-1.56563	-1.08457e-09
44153648	chr2:44153648:C:T	2.59708e-19	-7.00909e-10	-1.50223
44153973	chr2:44153973:A:G	2.68754e-20	-2.17917	-1.59141
44154021	chr2:44154021:G:A	2.62697e-19	-7.00909e-10	-1.49079
44154161	chr2:44154161:G:A	3.52761e-20	-2.1889	-1.30968
44154232	chr2:44154232:G:A	3.62354e-20	-1.98482	-1.48693
44154309	chr2:44154309:T:A	2.49458e-19	-7.00909e-10	-1.5425
44154827	chr2:44154827:T:C	1.40191e-19	-2.11878	-1.08457e-09
44154862	chr2:44154862:G:T	3.19624e-19	-7.00909e-10	-1.29465
44155137	chr2:44155137:A:G	4.06295e-19	-7.00909e-10	-1.05471
44155236	chr2:44155236:G:A	2.72582e-20	-2.18874	-1.5677
44155357	chr2:44155357:T:C	2.78953e-19	-7.00909e-10	-1.43075
44155609	chr2:44155609:A:C	3.99414e-20	-1.7983	-1.57608
44155672	chr2:44155672:C:T	2.615e-19	-7.00909e-10	-1.49536
44155831	chr2:44155831:C:T	3.30409e-20	-1.9811	-1.58294
44156921	chr2:44156921:G:A	6.04958e-20	-1.72508	-1.23414
44157046	chr2:44157046:T:C	3.21752e-20	-2.18894	-1.40165
44157216	chr2:44157216:C:T	1.47026e-19	-2.07118	-1.08457e-09
44157422	chr2:44157422:A:G	3.38856e-20	-2.15685	-1.38195
44157850	chr2:44157850:GA:G	3.25532e-20	-2.18175	-1.39717
44157890	chr2:44157890:T:C	2.5843e-19	-7.00909e-10	-1.50717
44158241	chr2:44158241:C:A	3.24646e-19	-7.00909e-10	-1.27906
44158477	chr2:44158477:A:T	1.49461e-18	-7.00909e-10	0.247826
44158512	chr2:44158512:T:G	2.3922e-19	-7.00909e-10	-1.58441
44159016	chr2:44159016:A:G	7.11285e-19	-7.00909e-10	-0.494719
44159300	chr2:44159300:T:C	9.35781e-19	-7.00909e-10	-0.22041
44159398	chr2:44159398:T:C	3.88219e-20	-1.84865	-1.55415
44159619	chr2:44159619:G:A	3.93945e-20	-1.83236	-1.55581
44159837	chr2:44159837:C:T	3.92758e-20	-1.83267	-1.55851
44159944	chr2:44159944:G:A	2.53375e-19	-7.00909e-10	-1.52692
44160367	chr2:44160367:C:T	2.69388e-19	-7.00909e-10	-1.46564
44160582	chr2:44160582:G:A	2.85809e-19	-7.00909e-10	-1.40647
44161047	chr2:44161047:A:G	9.58285e-19	-7.00909e-10	-0.196647
44161075	chr2:44161075:C:T	2.38833e-19	-7.00909e-10	-1.58603
44161243	chr2:44161243:C:G	2.48457e-19	-7.00909e-10	-1.54652
44161269	chr2:44161269:C:T	6.42886e-19	-7.00909e-10	-0.595825
44161442	chr2:44161442:C:G	2.45024e-19	-7.00909e-10	-1.56043
44161475	chr2:44161475:G:A	3.32025e-20	-2.15515	-1.40402
44162315	chr2:44162315:A:G	2.64083e-19	-7.00909e-10	-1.48553
44162357	chr2:44162357:T:C	6.1617e-20	-2.18862	-0.752235
44163876	chr2:44163876:C:T	3.59177e-20	-2.17718	-1.30338
44163948	chr2:44163948:C:G	2.52129e-19	-7.00909e-10	-1.53185
44164400	chr2:44164400:C:CCAGA	4.58607e-19	-7.00909e-10	-0.933597
44164425	chr2:44164425:C:T	1.43067e-18	-7.00909e-10	0.204105
44164534	chr2:44164534:T:C	6.99674e-19	-7.00909e-10	-0.511177
44164586	chr2:44164586:G:A	1.47297e-18	-7.00909e-10	0.233248
44164596	chr2:44164596:C:T	1.60533e-19	-1.98329	-1.08457e-09
44164726	chr2:44164726:T:C	1.61211e-18	-7.00909e-10	0.323505
44165126	chr2:44165126:T:C	1.44423e-18	-7.00909e-10	0.213543
44165132	chr2:44165132:C:A	1.4755e-19	-2.06762	-1.08457e-09
44165200	chr2:44165200:A:C	1.46387e-18	-7.00909e-10	0.227045
44165256	chr2:44165256:G:A	1.02166e-19	-2.15186	-0.283332
44165463	chr2:44165463:T:C	7.2519e-20	-2.1884	-0.589543
44165486	chr2:44165486:T:C	1.28049e-18	-7.00909e-10	0.0932041
44165714	chr2:44165714:A:G	1.58542e-18	-7.00909e-10	0.306811
44165747	chr2:44165747:C:T	2.56924e-19	-7.00909e-10	-1.51301
44165762	chr2:44165762:C:A	2.56924e-19	-7.00909e-10	-1.51301
44165956	chr2:44165956:C:T	2.94324e-19	-7.00909e-10	-1.37711
44166393	chr2:44166393:A:G	3.75511e-20	-2.18862	-1.24747
44166470	chr2:44166470:G:A	3.21799e-20	-2.18647	-1.40398
44166582	chr2:44166582:A:G	2.38119e-19	-7.00909e-10	-1.58902
44167115	chr2:44167115:G:A	3.6854e-19	-1.15224	-1.08457e-09
44167796	chr2:44167796:C:T	2.68809e-19	-7.00909e-10	-1.46779
44167954	chr2:44167954:C:G	2.83965e-20	-2.18787	-1.52766
44168475	chr2:44168475:C:T	4.97599e-18	-7.00909e-10	1.45059
44168733	chr2:44168733:C:T	6.92384e-20	-2.18907	-0.635162
44169029	chr2:44169029:G:A	2.56833e-19	-7.00909e-10	-1.51337
44169269	chr2:44169269:C:T	5.73332e-19	-7.00909e-10	-0.710327
44169646	chr2:44169646:G:A	1.27007e-18	-7.00909e-10	0.0850371
44169941	chr2:44169941:TTAAGAG:T	8.94096e-19	-7.00909e-10	-0.265978
44170476	chr2:44170476:A:G	3.95883e-19	-1.08067	-1.08457e-09
44170731	chr2:44170731:A:C	2.4051e-19	-7.00909e-10	-1.57903
44170768	chr2:44170768:T:C	4.76465e-19	-0.247528	-0.647869
44170887	chr2:44170887:A:G	2.8742e-20	-2.18134	-1.52209
44171347	chr2:44171347:T:G	3.08136e-19	-7.00909e-10	-1.33125
44171585	chr2:44171585:T:A	8.87711e-20	-2.17479	-0.400937
44171996	chr2:44171996:T:C	3.68834e-20	-1.90446	-1.54957
44171997	chr2:44171997:G:A	7.55808e-19	-7.00909e-10	-0.434005
44172333	chr2:44172333:T:C	2.35933e-17	3.00693	-1.08457e-09
44172359	chr2:44172359:C:T	7.88653e-19	-7.00909e-10	-0.391466
44172762	chr2:44172762:C:G	8.66476e-19	-7.00909e-10	-0.297357
44173074	chr2:44173074:G:A	3.08136e-19	-7.00909e-10	-1.33125
44173610	chr2:44173610:A:G	2.80885e-19	-7.00909e-10	-1.42385
44173791	chr2:44173791:A:C	7.81175e-19	-7.00909e-10	-0.400992
44173916	chr2:44173916:T:C	3.18813e-20	-2.18778	-1.41199
44174289	chr2:44174289:A:G	2.48343e-19	-7.00909e-10	-1.54698
44174704	chr2:44174704:C:T	2.67541e-20	-2.18904	-1.58606
44175328	chr2:44175328:T:C	2.86446e-20	-2.18833	-1.5185
44175787	chr2:44175787:T:G	2.52327e-19	-7.00909e-10	-1.53107
44175846	chr2:44175846:T:C	2.38582e-19	-7.00909e-10	-1.58708
44176504	chr2:44176504:G:A	2.59934e-19	-7.00909e-10	-1.50136
44176665	chr2:44176665:A:G	2.71806e-19	-7.00909e-10	-1.4567
44176786	chr2:44176786:C:G	2.75607e-19	-7.00909e-10	-1.44282
44177134	chr2:44177134:A:G	3.09957e-19	-7.00909e-10	-1.32536
44177148	chr2:44177148:G:C	3.09894e-19	-7.00909e-10	-1.32556
44177151	chr2:44177151:A:T	2.66015e-20	-2.18695	-1.59387
44177700	chr2:44177700:G:C	6.16357e-19	-7.00909e-10	-0.637966
44178478	chr2:44178478:T:A	3.25331e-19	-7.00909e-10	-1.27695
44178716	chr2:44178716:C:T	3.53755e-20	-2.16599	-1.32979
44178792	chr2:44178792:T:C	2.75352e-20	-2.153	-1.59333
44178824	chr2:44178824:A:G	2.42742e-19	-7.00909e-10	-1.56979
44178856	chr2:44178856:A:T	2.42738e-19	-7.00909e-10	-1.56981
44178964	chr2:44178964:A:G	3.51641e-19	-7.00909e-10	-1.19918
44179073	chr2:44179073:T:C	2.60946e-19	-7.00909e-10	-1.49748
44179547	chr2:44179547:C:G	2.88471e-20	-2.14885	-1.55093
44179693	chr2:44179693:A:G	2.99582e-19	-7.00909e-10	-1.3594
44179775	chr2:44179775:G:A	3.73054e-19	-7.00909e-10	-1.14007
44179902	chr2:44179902:A:G	8.1947e-19	-7.00909e-10	-0.353133
44180050	chr2:44180050:CT:C	2.80172e-20	-2.14041	-1.58856
44180079	chr2:44180079:G:T	2.59239e-19	-1.50404	-1.08457e-09
44180479	chr2:44180479:G:A	2.84927e-20	-2.15009	-1.56205
44180542	chr2:44180542:A:G	7.81718e-18	-7.00909e-10	1.90229
44180641	chr2:44180641:C:G	2.41051e-19	-7.00909e-10	-1.57678
44180846	chr2:44180846:G:A	2.68344e-20	-2.17824	-1.59387
44181026	chr2:44181026:C:T	1.31319e-19	-2.18416	-1.08457e-09
44181103	chr2:44181103:C:G	3.34108e-20	-2.18883	-1.36409
44181445	chr2:44181445:A:G	2.61639e-19	-7.00909e-10	-1.49483
44181448	chr2:44181448:G:C	2.68111e-20	-2.18891	-1.58407
44181726	chr2:44181726:C:T	4.76845e-19	-7.00909e-10	-0.894601
44181781	chr2:44181781:C:G	1.61541e-19	-1.22771	-0.749326
44182082	chr2:44182082:T:TA	1.31055e-19	-2.18618	-1.08457e-09
44182115	chr2:44182115:G:A	1.35613e-19	-2.15199	-1.08457e-09
44183401	chr2:44183401:A:C	3.6075e-20	-2.16972	-1.30647
44183601	chr2:44183601:C:T	2.86135e-19	-7.00909e-10	-1.40533
44183887	chr2:44183887:C:T	6.75091e-20	-2.17282	-0.676713
44183896	chr2:44183896:C:G	2.77037e-20	-2.18772	-1.55251
44183981	chr2:44183981:G:A	2.47764e-19	-7.00909e-10	-1.54932
44184616	chr2:44184616:A:G	3.20449e-20	-2.17929	-1.41536
44184719	chr2:44184719:T:C	2.39206e-19	-7.00909e-10	-1.58447
44184924	chr2:44184924:A:G	2.40858e-19	-7.00909e-10	-1.57758
44185190	chr2:44185190:T:A	2.39029e-19	-7.00909e-10	-1.58521
44185542	chr2:44185542:A:G	2.75666e-20	-2.16759	-1.5776
44185724	chr2:44185724:TG:T	2.37112e-19	-7.00909e-10	-1.59326
44186685	chr2:44186685:C:G	2.89487e-19	-7.00909e-10	-1.39368
44187113	chr2:44187113:A:G	5.41438e-19	-7.00909e-10	-0.767564
44187825	chr2:44187825:C:G	2.55429e-19	-7.00909e-10	-1.51885
44187835	chr2:44187835:C:T	5.55644e-19	-0.741664	-1.08457e-09
44187836	chr2:44187836:G:A	2.88588e-19	-7.00909e-10	-1.39679
44188011	chr2:44188011:A:C	2.84569e-19	-7.00909e-10	-1.41081
44188573	chr2:44188573:C:G	2.41945e-19	-7.00909e-10	-1.57308
44188575	chr2:44188575:T:G	2.92983e-20	-2.18666	-1.4976
44189276	chr2:44189276:A:G	3.21232e-20	-2.17997	-1.41224
44190161	chr2:44190161:T:A	2.8417e-19	-7.00909e-10	-1.41222
44190382	chr2:44190382:C:G	2.15486e-19	-1.68889	-1.08457e-09
44190452	chr2:44190452:C:A	2.44707e-19	-7.00909e-10	-1.56173
44190953	chr2:44190953:A:G	5.50553e-19	-7.00909e-10	-0.750869
44191135	chr2:44191135:A:C	1.30686e-19	-2.18899	-1.08457e-09
44191841	chr2:44191841:G:A	2.9328e-19	-7.00909e-10	-1.38066
44192017	chr2:44192017:C:G	2.41469e-19	-7.00909e-10	-1.57505
44192277	chr2:44192277:G:A	2.87155e-19	-7.00909e-10	-1.40177
44192342	chr2:44192342:C:T	2.75506e-19	-7.00909e-10	-1.44318
44192364	chr2:44192364:A:G	2.38956e-19	-7.00909e-10	-1.58551
44192722	chr2:44192722:G:T	2.37592e-19	-7.00909e-10	-1.59124
44192960	chr2:44192960:C:T	1.3097e-19	-2.18682	-1.08457e-09
44193135	chr2:44193135:A:G	4.99817e-17	3.75762	-1.08457e-09
44193155	chr2:44193155:A:T	2.40599e-19	-7.00909e-10	-1.57866
44193272	chr2:44193272:T:C	2.41519e-19	-7.00909e-10	-1.57484
44193639	chr2:44193639:C:G	2.91554e-20	-2.18802	-1.50113
44193933	chr2:44193933:C:T	2.47243e-19	-7.00909e-10	-1.55142
44193939	chr2:44193939:A:G	2.54747e-19	-7.00909e-10	-1.52152
44194351	chr2:44194351:C:G	2.51494e-19	-7.00909e-10	-1.53437
44194403	chr2:44194403:T:C	2.451e-19	-7.00909e-10	-1.56012
44194807	chr2:44194807:G:A	3.24805e-19	-7.00909e-10	-1.27857
44194836	chr2:44194836:G:A	3.0736e-19	-7.00909e-10	-1.33377
44194882	chr2:44194882:G:A	2.79711e-20	-2.18829	-1.54233
44194963	chr2:44194963:A:G	1.30817e-19	-2.18799	-1.08457e-09
44194972	chr2:44194972:G:A	3.00646e-20	-2.12961	-1.52884
44195112	chr2:44195112:C:G	7.44436e-19	-7.00909e-10	-0.449164
44195455	chr2:44195455:C:G	4.93843e-20	-2.16199	-1.00016
44195788	chr2:44195788:C:T	3.7799e-19	-7.00909e-10	-1.12692
44196094	chr2:44196094:T:G	2.37975e-19	-7.00909e-10	-1.58963
44196322	chr2:44196322:C:T	2.43291e-19	-7.00909e-10	-1.56753
44196419	chr2:44196419:C:T	2.40226e-19	-7.00909e-10	-1.58021
44196675	chr2:44196675:C:T	2.48647e-19	-7.00909e-10	-1.54576
44196832	chr2:44196832:G:T	2.77058e-19	-7.00909e-10	-1.43757
44197051	chr2:44197051:T:G	3.15292e-19	-7.00909e-10	-1.30829
44197407	chr2:44197407:C:CCA	2.37057e-19	-7.00909e-10	-1.59349
44197837	chr2:44197837:G:A	1.31479e-19	-2.18295	-1.08457e-09
44197923	chr2:44197923:G:T	2.45655e-19	-7.00909e-10	-1.55786
44198004	chr2:44198004:C:T	1.31013e-19	-2.1865	-1.08457e-09
44198369	chr2:44198369:C:T	2.45676e-19	-7.00909e-10	-1.55778
44198387	chr2:44198387:T:G	1.86478e-19	-1.83348	-1.08457e-09
44198407	chr2:44198407:C:T	2.92513e-19	-7.00909e-10	-1.38328
44198975	chr2:44198975:A:C	7.94637e-20	-1.14017	-1.54632
44199149	chr2:44199149:C:T	2.91541e-19	-7.00909e-10	-1.38661
44199170	chr2:44199170:G:A	2.9729e-20	-2.17241	-1.49725
44199350	chr2:44199350:A:G	2.38322e-19	-7.00909e-10	-1.58817
44199430	chr2:44199430:A:G	3.28179e-20	-1.99278	-1.57804
44199712	chr2:44199712:A:G	2.96476e-19	-7.00909e-10	-1.36983
44199943	chr2:44199943:A:G	4.21099e-19	-7.00909e-10	-1.01892
44200347	chr2:44200347:T:C	2.4717e-19	-7.00909e-10	-1.55172
44200405	chr2:44200405:A:G	2.42069e-19	-7.00909e-10	-1.57257
44200540	chr2:44200540:A:G	2.79579e-20	-2.18896	-1.54213
44200628	chr2:44200628:T:C	2.86414e-19	-7.00909e-10	-1.40435
44200800	chr2:44200800:C:T	2.60265e-19	-7.00909e-10	-1.50009
44200808	chr2:44200808:A:G	2.49589e-19	-7.00909e-10	-1.54198
44201103	chr2:44201103:G:A	3.67974e-19	-7.00909e-10	-1.15378
44201196	chr2:44201196:A:G	2.38036e-19	-7.00909e-10	-1.58937
44203090	chr2:44203090:G:T	1.71333e-19	-1.91818	-1.08457e-09
44203099	chr2:44203099:T:C	2.36968e-19	-7.00909e-10	-1.59387
44203630	chr2:44203630:A:G	3.45681e-20	-2.15398	-1.36488
44203710	chr2:44203710:G:A	7.66721e-20	-2.18895	-0.533302
44204011	chr2:44204011:C:G	4.60066e-19	-7.00909e-10	-0.930423
44204535	chr2:44204535:G:T	2.95613e-19	-7.00909e-10	-1.37274
44204580	chr2:44204580:A:G	1.87054e-19	-0.618341	-1.21206
44204732	chr2:44204732:G:A	7.54071e-19	-7.00909e-10	-0.436305
44204816	chr2:44204816:G:A	2.40964e-19	-7.00909e-10	-1.57715
44205630	chr2:44205630:A:G	2.12353e-19	-1.70354	-1.08457e-09
44206542	chr2:44206542:A:T	2.10229e-19	-1.7136	-1.08457e-09
44206572	chr2:44206572:G:A	2.45633e-19	-7.00909e-10	-1.55795
44206638	chr2:44206638:TTAAAAGAAATTAGATTTC:T	3.08574e-19	-7.00909e-10	-1.32983
44206721	chr2:44206721:ATTCTTTTTTTGT:A	2.58434e-19	-7.00909e-10	-1.50715
44206737	chr2:44206737:T:TAATATAAA	2.58402e-19	-7.00909e-10	-1.50728
44206867	chr2:44206867:C:G	2.38351e-19	-7.00909e-10	-1.58805
44207078	chr2:44207078:A:G	4.20209e-19	-7.00909e-10	-1.02104
44207329	chr2:44207329:G:A	3.13851e-19	-7.00909e-10	-1.31287
44207418	chr2:44207418:G:T	1.86562e-19	-1.83303	-1.08457e-09
44207579	chr2:44207579:G:A	2.59371e-19	-7.00909e-10	-1.50353
44207635	chr2:44207635:G:A	3.48299e-19	-7.00909e-10	-1.20873
44207953	chr2:44207953:A:G	2.49658e-19	-7.00909e-10	-1.5417
44208041	chr2:44208041:A:G	5.9924e-19	-7.00909e-10	-0.66613
44208121	chr2:44208121:C:T	2.37139e-19	-7.00909e-10	-1.59314
44208150	chr2:44208150:A:G	2.39065e-19	-7.00909e-10	-1.58506
44208186	chr2:44208186:T:C	3.11141e-20	-2.08293	-1.54121
44208354	chr2:44208354:G:T	1.8645e-19	-1.83363	-1.08457e-09
44208384	chr2:44208384:C:T	2.37156e-19	-7.00909e-10	-1.59307
44208544	chr2:44208544:C:G	3.01688e-20	-2.08855	-1.56643
44208572	chr2:44208572:G:A	3.78481e-19	-7.00909e-10	-1.12563
44208874	chr2:44208874:G:A	1.69689e-19	-1.92782	-1.08457e-09
44209604	chr2:44209604:C:T	7.27926e-19	-0.471592	-1.08457e-09
44210078	chr2:44210078:G:A	2.99313e-20	-2.17115	-1.49174
44210172	chr2:44210172:A:G	6.51205e-19	-7.00909e-10	-0.582968
44210458	chr2:44210458:A:T	4.1299e-19	-7.00909e-10	-1.03837
44210931	chr2:44210931:T:C	2.57827e-19	-7.00909e-10	-1.5095
44211002	chr2:44211002:G:C	5.40862e-20	-1.89471	-1.1765
44211029	chr2:44211029:C:T	5.259e-19	-7.00909e-10	-0.796681
44211332	chr2:44211332:G:A	3.13239e-19	-7.00909e-10	-1.31482
44211589	chr2:44211589:AAT:A	3.68313e-20	-2.12588	-1.32956
44212084	chr2:44212084:G:A	4.58688e-20	-2.18606	-1.04994
44212586	chr2:44212586:G:T	2.40375e-19	-7.00909e-10	-1.57959
44212749	chr2:44212749:G:A	7.0673e-19	-7.00909e-10	-0.501142
44212773	chr2:44212773:G:A	2.77522e-20	-2.17306	-1.56542
44212894	chr2:44212894:T:A	3.58058e-20	-2.18861	-1.29507
44213405	chr2:44213405:C:T	6.37895e-20	-1.3227	-1.5835
44213431	chr2:44213431:G:A	2.24116e-17	2.95554	-1.08457e-09
44213480	chr2:44213480:T:C	2.98858e-19	-7.00909e-10	-1.36182
44213641	chr2:44213641:T:TA	2.41766e-19	-7.00909e-10	-1.57382
44213714	chr2:44213714:T:C	5.59012e-20	-1.45213	-1.58608
44213921	chr2:44213921:A:C	3.17339e-19	-7.00909e-10	-1.30182
44214270	chr2:44214270:G:A	3.26114e-19	-7.00909e-10	-1.27455
44214320	chr2:44214320:C:T	3.11447e-19	-7.00909e-10	-1.32056
44214961	chr2:44214961:G:A	2.94073e-20	-2.15985	-1.5207
44215418	chr2:44215418:A:G	4.15343e-19	-7.00909e-10	-1.03269
44215420	chr2:44215420:T:C	4.22329e-19	-7.00909e-10	-1.01601
44215617	chr2:44215617:T:C	2.55907e-19	-7.00909e-10	-1.51698
44215828	chr2:44215828:G:C	4.89112e-19	-7.00909e-10	-0.8692
44215940	chr2:44215940:C:G	6.83193e-20	-1.31575	-1.52184
44216449	chr2:44216449:C:T	3.42543e-19	-1.2254	-1.08457e-09
44216717	chr2:44216717:G:C	4.30526e-19	-7.00909e-10	-0.996785
44216837	chr2:44216837:A:G	3.03052e-19	-7.00909e-10	-1.34789
44217025	chr2:44217025:G:C	2.42229e-19	-7.00909e-10	-1.57191
44218096	chr2:44218096:C:G	2.40375e-19	-7.00909e-10	-1.57959
44218547	chr2:44218547:A:G	5.54926e-19	-7.00909e-10	-0.742956
44219230	chr2:44219230:A:G	3.53668e-19	-7.00909e-10	-1.19343
44219353	chr2:44219353:T:C	2.79535e-20	-2.14452	-1.58673
44219495	chr2:44219495:A:G	2.39499e-19	-7.00909e-10	-1.58324
44219792	chr2:44219792:T:A	2.71959e-20	-2.16515	-1.59357
44220104	chr2:44220104:C:G	2.77888e-19	-7.00909e-10	-1.43457
44220190	chr2:44220190:A:G	5.03777e-19	-7.00909e-10	-0.839658
44220371	chr2:44220371:T:G	2.37085e-19	-7.00909e-10	-1.59337
44220659	chr2:44220659:G:A	2.52058e-19	-7.00909e-10	-1.53213
44220687	chr2:44220687:A:C	2.94095e-20	-2.10997	-1.5705
44220786	chr2:44220786:T:C	1.38102e-19	-2.1338	-1.08457e-09
44220824	chr2:44220824:T:G	3.03102e-20	-2.11616	-1.53415
44221252	chr2:44221252:T:A	3.41356e-19	-7.00909e-10	-1.22887
44221596	chr2:44221596:A:G	2.44053e-19	-7.00909e-10	-1.5644
44221917	chr2:44221917:C:G	3.35419e-19	-7.00909e-10	-1.24641
44222525	chr2:44222525:C:T	2.50512e-19	-7.00909e-10	-1.53828
44222551	chr2:44222551:C:T	2.93098e-20	-2.11081	-1.57306
44222552	chr2:44222552:C:T	2.6735e-19	-7.00909e-10	-1.47323
44222882	chr2:44222882:G:A	3.56906e-19	-7.00909e-10	-1.18432
44223385	chr2:44223385:G:A	2.84897e-20	-2.15815	-1.5541
44223456	chr2:44223456:T:G	4.85557e-19	-7.00909e-10	-0.876495
44223908	chr2:44223908:A:G	2.37374e-19	-7.00909e-10	-1.59216
44223969	chr2:44223969:T:G	2.76762e-19	-7.00909e-10	-1.43863
44224231	chr2:44224231:G:A	3.45245e-19	-7.00909e-10	-1.21754
44224700	chr2:44224700:TAA:T	2.78638e-20	-2.15323	-1.58123
44224988	chr2:44224988:C:T	1.05215e-19	-2.18686	-0.218926
44225015	chr2:44225015:T:C	3.53724e-20	-2.16815	-1.32771
44225168	chr2:44225168:A:T	2.36986e-19	-7.00909e-10	-1.59379
44225251	chr2:44225251:C:T	2.79406e-20	-2.14942	-1.58229
44225314	chr2:44225314:A:G	4.12443e-19	-7.00909e-10	-1.03969
44225415	chr2:44225415:A:C	2.58185e-19	-7.00909e-10	-1.50811
44225598	chr2:44225598:G:C	3.34625e-19	-7.00909e-10	-1.24878
44226062	chr2:44226062:G:A	3.62765e-19	-7.00909e-10	-1.16804
44226304	chr2:44226304:T:G	3.10493e-19	-7.00909e-10	-1.32363
44226429	chr2:44226429:G:A	3.54347e-19	-7.00909e-10	-1.19151
44226908	chr2:44226908:C:G	5.98656e-19	-7.00909e-10	-0.667105
44227301	chr2:44227301:T:A	1.53615e-19	-2.02734	-1.08457e-09
44227464	chr2:44227464:A:G	3.68738e-19	-7.00909e-10	-1.15171
44227740	chr2:44227740:G:A	4.71376e-20	-1.61581	-1.59292
44228007	chr2:44228007:C:T	1.96818e-18	-7.00909e-10	0.523071
44228158	chr2:44228158:G:A	2.39199e-19	-7.00909e-10	-1.5845
44228724	chr2:44228724:A:G	2.3843e-19	-7.00909e-10	-1.58771
44229183	chr2:44229183:A:C	2.5416e-19	-7.00909e-10	-1.52383
44229304	chr2:44229304:A:T	3.64233e-20	-1.90846	-1.55812
44229397	chr2:44229397:C:G	2.57434e-19	-7.00909e-10	-1.51103
44230854	chr2:44230854:TA:T	2.57921e-19	-7.00909e-10	-1.50914
44231627	chr2:44231627:A:G	2.40467e-19	-7.00909e-10	-1.57921
44231770	chr2:44231770:T:A	3.24622e-19	-7.00909e-10	-1.27913
44231876	chr2:44231876:A:G	2.97009e-19	-7.00909e-10	-1.36803
44231915	chr2:44231915:A:G	6.15633e-20	-1.90396	-1.03777
44232136	chr2:44232136:C:T	2.94898e-20	-2.15788	-1.51987
44232665	chr2:44232665:T:C	2.37393e-19	-7.00909e-10	-1.59207
44234580	chr2:44234580:G:A	2.3742e-19	-7.00909e-10	-1.59196
44235319	chr2:44235319:T:C	2.58235e-19	-7.00909e-10	-1.50792
44235677	chr2:44235677:C:T	2.6992e-20	-2.18726	-1.57899
44235755	chr2:44235755:C:G	1.30807e-19	-2.18807	-1.08457e-09
44236745	chr2:44236745:T:C	6.3233e-19	-7.00909e-10	-0.61238
44237024	chr2:44237024:T:C	6.2654e-19	-7.00909e-10	-0.621579
44237340	chr2:44237340:C:G	1.56292e-18	-7.00909e-10	0.292519
44237490	chr2:44237490:C:T	4.50865e-20	-2.10983	-1.14338
44237743	chr2:44237743:A:G	2.17359e-19	-1.68024	-1.08457e-09
44238333	chr2:44238333:T:G	2.56783e-19	-7.00909e-10	-1.51356
44238387	chr2:44238387:T:C	2.37074e-19	-7.00909e-10	-1.59342
44238434	chr2:44238434:C:T	2.37641e-19	-7.00909e-10	-1.59103
44238467	chr2:44238467:C:T	2.65048e-19	-7.00909e-10	-1.48188
44238860	chr2:44238860:C:G	1.31105e-19	-2.18579	-1.08457e-09
44238947	chr2:44238947:A:C	6.4059e-19	-7.00909e-10	-0.599402
44239212	chr2:44239212:A:G	2.4972e-19	-7.00909e-10	-1.54145
44239304	chr2:44239304:C:G	2.82716e-19	-7.00909e-10	-1.41735
44239433	chr2:44239433:TTTTC:T	3.26129e-19	-1.2745	-1.08457e-09
44239517	chr2:44239517:C:T	2.37076e-19	-7.00909e-10	-1.59341
44239545	chr2:44239545:T:A	3.17827e-20	-2.02999	-1.57288
44239939	chr2:44239939:A:T	3.31087e-20	-2.02146	-1.54054
44240122	chr2:44240122:C:T	2.58503e-19	-7.00909e-10	-1.50688
44240636	chr2:44240636:G:A	9.81221e-19	-7.00909e-10	-0.172994
44240767	chr2:44240767:T:C	2.39644e-19	-7.00909e-10	-1.58264
44241164	chr2:44241164:C:T	2.44687e-19	-7.00909e-10	-1.56181
44241506	chr2:44241506:G:C	2.38402e-19	-7.00909e-10	-1.58783
44241780	chr2:44241780:C:T	5.09826e-20	-2.0344	-1.0959
44241802	chr2:44241802:A:G	2.37661e-19	-7.00909e-10	-1.59094
44241821	chr2:44241821:C:G	6.19388e-19	-7.00909e-10	-0.633059
44241837	chr2:44241837:A:T	6.36336e-19	-7.00909e-10	-0.606065
44242338	chr2:44242338:A:C	5.79341e-19	-7.00909e-10	-0.699901
44242584	chr2:44242584:A:G	2.88079e-19	-7.00909e-10	-1.39856
44242595	chr2:44242595:T:C	4.16831e-20	-2.18827	-1.14343
44242610	chr2:44242610:C:T	6.39741e-20	-2.16816	-0.735156
44242730	chr2:44242730:T:C	5.39572e-19	-7.00909e-10	-0.771016
44242883	chr2:44242883:G:A	3.02524e-20	-2.18432	-1.4679
44243110	chr2:44243110:C:T	3.15878e-19	-7.00909e-10	-1.30644
44243120	chr2:44243120:C:T	3.47238e-19	-7.00909e-10	-1.21178
44243598	chr2:44243598:T:C	3.61134e-18	-7.00909e-10	1.13004
44244034	chr2:44244034:T:C	3.05544e-19	-7.00909e-10	-1.3397
44245151	chr2:44245151:C:G	3.16971e-19	-7.00909e-10	-1.30298
44246705	chr2:44246705:T:C	2.87057e-19	-7.00909e-10	-1.40211
44246834	chr2:44246834:G:T	3.0126e-20	-2.15468	-1.50172
44246921	chr2:44246921:T:A	2.73103e-19	-7.00909e-10	-1.45194
44247355	chr2:44247355:A:G	2.83498e-19	-7.00909e-10	-1.41459
44247491	chr2:44247491:C:A	6.68078e-20	-1.79532	-1.06465
44247503	chr2:44247503:T:A	2.43272e-19	-7.00909e-10	-1.56761
44247664	chr2:44247664:C:T	2.54496e-19	-7.00909e-10	-1.52251
44248308	chr2:44248308:G:A	1.80234e-19	-2.00996	0.14243
44248400	chr2:44248400:T:C	1.90993e-19	-1.8889	0.0793482
44248527	chr2:44248527:AAC:A	4.03532e-20	-2.13387	-1.23025
44248717	chr2:44248717:C:T	6.54493e-20	-1.70114	-1.17937
44249464	chr2:44249464:C:T	6.83051e-20	-2.09242	-0.745393
44250150	chr2:44250150:T:C	7.44537e-19	-7.00909e-10	-0.449029
44250449	chr2:44250449:G:A	2.8486e-20	-2.1203	-1.59208
44250485	chr2:44250485:T:C	2.90795e-19	-7.00909e-10	-1.38917
44250645	chr2:44250645:T:TA	3.4368e-19	-7.00909e-10	-1.22208
44250721	chr2:44250721:G:A	2.72692e-19	-7.00909e-10	-1.45345
44250770	chr2:44250770:C:T	2.86996e-19	-7.00909e-10	-1.40232
44250897	chr2:44250897:G:A	1.30706e-19	-2.18884	-1.08457e-09
44250938	chr2:44250938:G:A	3.74729e-20	-2.18691	-1.25126
44251053	chr2:44251053:C:T	9.14872e-20	-2.16178	-0.383812
44251171	chr2:44251171:C:G	1.47403e-18	-7.00909e-10	0.233966
44251510	chr2:44251510:C:G	3.0099e-20	-2.14525	-1.51205
44252283	chr2:44252283:T:A	2.7209e-19	-7.00909e-10	-1.45566
44252359	chr2:44252359:C:T	2.22959e-18	-7.00909e-10	0.64778
44252809	chr2:44252809:G:A	4.2466e-19	-7.00909e-10	-1.0105
44252843	chr2:44252843:G:C	3.07812e-20	-2.1506	-1.48429
44253515	chr2:44253515:C:G	2.49295e-19	-7.00909e-10	-1.54316
44253767	chr2:44253767:A:G	1.22826e-18	-7.00909e-10	0.0515651
44254068	chr2:44254068:C:T	3.17701e-20	-2.15112	-1.45215
44254596	chr2:44254596:C:G	4.12286e-19	-7.00909e-10	-1.04008
44254805	chr2:44254805:G:A	2.49066e-19	-7.00909e-10	-1.54407
44254960	chr2:44254960:A:C	5.71923e-20	-2.18339	-0.831982
44255051	chr2:44255051:A:G	3.11699e-20	-2.13176	-1.49058
44255164	chr2:44255164:AAGAT:A	3.1584e-20	-2.1248	-1.48434
44255309	chr2:44255309:G:T	4.84939e-20	-2.18684	-0.993509
44255905	chr2:44255905:G:C	5.83507e-20	-2.18842	-0.806904
44256055	chr2:44256055:T:TC	3.28328e-19	-7.00909e-10	-1.26778
44256143	chr2:44256143:G:A	2.77871e-19	-7.00909e-10	-1.43463
44256343	chr2:44256343:T:C	3.06481e-19	-7.00909e-10	-1.33664
44256500	chr2:44256500:A:G	7.38099e-19	-7.00909e-10	-0.457714
44256794	chr2:44256794:G:A	2.43599e-19	-7.00909e-10	-1.56627
44256848	chr2:44256848:G:T	2.39745e-19	-7.00909e-10	-1.58221
44256903	chr2:44256903:A:G	3.16293e-19	-7.00909e-10	-1.30512
44257222	chr2:44257222:C:T	2.56611e-19	-7.00909e-10	-1.51423
44257494	chr2:44257494:A:G	7.02356e-19	-7.00909e-10	-0.507351
44258370	chr2:44258370:T:C	2.52431e-19	-7.00909e-10	-1.53065
44258375	chr2:44258375:T:C	6.96111e-19	-7.00909e-10	-0.516282
44258409	chr2:44258409:G:A	2.38122e-19	-7.00909e-10	-1.58901
44258543	chr2:44258543:C:T	2.98468e-20	-2.15429	-1.51143
44258825	chr2:44258825:G:T	2.37374e-19	-7.00909e-10	-1.59215
44258989	chr2:44258989:G:A	3.51072e-19	-7.00909e-10	-1.2008
44260143	chr2:44260143:G:C	6.53984e-19	-7.00909e-10	-0.578708
44260259	chr2:44260259:T:C	2.92617e-20	-2.15446	-1.53106
44260303	chr2:44260303:T:C	3.35812e-19	-7.00909e-10	-1.24524
44260347	chr2:44260347:G:A	2.88453e-20	-2.18203	-1.51782
44260473	chr2:44260473:C:G	2.88164e-20	-2.18566	-1.51519
44260772	chr2:44260772:C:A	3.84424e-20	-1.91408	-1.49855
44261377	chr2:44261377:C:T	3.21947e-20	-2.09182	-1.49817
44261466	chr2:44261466:C:T	2.62369e-19	-7.00909e-10	-1.49204
44261471	chr2:44261471:C:T	2.88488e-20	-2.17153	-1.52819
44261472	chr2:44261472:G:A	1.28578e-18	-7.00909e-10	0.0973322
44261489	chr2:44261489:T:C	3.15871e-19	-7.00909e-10	-1.30646
44261509	chr2:44261509:A:G	1.74079e-19	-1.90228	-1.08457e-09
44261673	chr2:44261673:C:T	2.52813e-19	-7.00909e-10	-1.52914
44261721	chr2:44261721:G:A	3.66094e-19	-7.00909e-10	-1.1589
44261896	chr2:44261896:T:A	2.5347e-19	-7.00909e-10	-1.52655
44261914	chr2:44261914:C:G	2.41342e-19	-7.00909e-10	-1.57558
44262008	chr2:44262008:C:G	4.05278e-19	-7.00909e-10	-1.05722
44262251	chr2:44262251:C:T	1.15493e-18	-7.00909e-10	-0.00999904
44262329	chr2:44262329:G:A	3.01531e-20	-2.16911	-1.4864
44262487	chr2:44262487:A:G	4.96384e-19	-7.00909e-10	-0.854442
44262592	chr2:44262592:C:T	3.00047e-20	-2.16206	-1.49837
44262672	chr2:44262672:A:G	1.58478e-19	-1.99618	-1.08457e-09
44262817	chr2:44262817:T:C	5.66785e-20	-2.18836	-0.836039
44262836	chr2:44262836:A:AAGG	2.37472e-19	-7.00909e-10	-1.59174
44263667	chr2:44263667:A:G	6.58981e-19	-1.93482	1.36372
44263805	chr2:44263805:C:T	2.39888e-19	-7.00909e-10	-1.58162
44263838	chr2:44263838:C:T	3.21266e-20	-2.15909	-1.43302
44264246	chr2:44264246:G:T	2.39494e-19	-7.00909e-10	-1.58326
44264316	chr2:44264316:C:T	3.14395e-20	-2.16194	-1.45179
44264606	chr2:44264606:A:G	5.28057e-18	-7.00909e-10	1.51
44264705	chr2:44264705:C:T	3.79097e-19	-7.00909e-10	-1.124
44264963	chr2:44264963:G:T	3.03566e-20	-2.16418	-1.4846
44265065	chr2:44265065:T:C	8.38373e-19	-7.00909e-10	-0.330329
44265614	chr2:44265614:C:T	5.98569e-20	-2.18612	-0.783716
44265728	chr2:44265728:A:G	1.94793e-19	-1.78985	-1.08457e-09
44266287	chr2:44266287:G:A	6.56133e-19	-7.00909e-10	-0.575429
44266461	chr2:44266461:C:G	3.07181e-19	-7.00909e-10	-1.33436
44268706	chr2:44268706:A:G	4.0687e-20	-2.186	-1.16988
44268791	chr2:44268791:C:T	1.34056e-19	-2.16353	-1.08457e-09
44268866	chr2:44268866:C:T	5.86147e-20	-2.18906	-0.801746
44269093	chr2:44269093:G:T	7.69676e-19	-7.00909e-10	-0.415822
44270405	chr2:44270405:C:G	5.84841e-20	-2.18655	-0.806487
44270500	chr2:44270500:A:G	5.63678e-19	-7.00909e-10	-0.727309
44270553	chr2:44270553:G:T	8.96226e-19	-0.882473	0.618874
44270691	chr2:44270691:C:T	2.5384e-19	-7.00909e-10	-1.52509
44270714	chr2:44270714:A:G	2.49367e-19	-7.00909e-10	-1.54287
44271299	chr2:44271299:A:G	9.66207e-19	-7.00909e-10	-0.188413
44271420	chr2:44271420:GCAGAAAGCAACCAAT:G	1.16482e-18	-7.00909e-10	-0.00146655
44271748	chr2:44271748:T:A	2.76505e-20	-2.16431	-1.57784
44272293	chr2:44272293:C:T	3.3724e-20	-2.18814	-1.35545
44272360	chr2:44272360:A:G	5.06944e-19	-7.00909e-10	-0.83339
44272728	chr2:44272728:T:C	4.57243e-20	-2.18867	-1.05049
44272763	chr2:44272763:G:A	2.64561e-19	-7.00909e-10	-1.48372
44273400	chr2:44273400:C:T	2.36997e-19	-7.00909e-10	-1.59374
44273544	chr2:44273544:G:C	3.54596e-20	-2.18898	-1.30441
44273710	chr2:44273710:C:A	3.92043e-20	-2.18852	-1.20448
44273828	chr2:44273828:C:G	7.46433e-20	-1.20979	-1.53928
44273980	chr2:44273980:C:G	2.37975e-19	-7.00909e-10	-1.58963
44274227	chr2:44274227:C:T	3.07238e-19	-7.00909e-10	-1.33417
44274265	chr2:44274265:T:C	8.59093e-19	-7.00909e-10	-0.305915
44274671	chr2:44274671:C:T	2.80307e-19	-7.00909e-10	-1.42591
44274756	chr2:44274756:A:T	6.65891e-20	-2.17992	-0.683333
44275176	chr2:44275176:T:G	9.09751e-19	-7.00909e-10	-0.248621
44275649	chr2:44275649:A:C	4.62714e-20	-2.18865	-1.03862
44275835	chr2:44275835:C:T	3.06314e-19	-7.00909e-10	-1.33718
44276503	chr2:44276503:A:G	9.61993e-20	-2.16617	-0.3292
44276611	chr2:44276611:AGCTACTTGGGAG:A	3.93263e-20	-2.15908	-1.23082
44276990	chr2:44276990:G:T	1.91346e-19	-1.07293	-0.734782
44276995	chr2:44276995:G:C	6.79753e-20	-1.25709	-1.58556
44277037	chr2:44277037:C:A	6.4519e-20	-1.34278	-1.55205
44277326	chr2:44277326:C:T	7.97012e-19	-7.00909e-10	-0.380922
44277419	chr2:44277419:G:A	8.96988e-19	-7.00909e-10	-0.262749
44277452	chr2:44277452:A:G	3.31558e-19	-7.00909e-10	-1.25799
44277718	chr2:44277718:C:T	3.03881e-20	-2.17136	-1.47638
44277738	chr2:44277738:T:C	2.72724e-20	-2.1872	-1.56871
44278010	chr2:44278010:C:A	3.06183e-19	-7.00909e-10	-1.33761
44278046	chr2:44278046:T:G	2.75901e-20	-2.18902	-1.55531
44278396	chr2:44278396:T:G	3.06507e-19	-7.00909e-10	-1.33655
44278435	chr2:44278435:G:A	3.31964e-19	-7.00909e-10	-1.25677
44278950	chr2:44278950:T:C	2.44718e-19	-7.00909e-10	-1.56168
44279006	chr2:44279006:T:A	7.28077e-20	-2.01238	-0.761588
44279206	chr2:44279206:G:A	6.14908e-20	-2.166	-0.776904
44279229	chr2:44279229:A:T	1.0548e-18	-7.00909e-10	-0.100685
44279601	chr2:44279601:T:C	2.40075e-19	-7.00909e-10	-1.58084
44279610	chr2:44279610:T:G	2.37991e-19	-7.00909e-10	-1.58956
44279935	chr2:44279935:G:A	5.12906e-19	-7.00909e-10	-0.821698
44280100	chr2:44280100:G:C	1.15208e-18	-0.0124704	-1.08457e-09
44280459	chr2:44280459:G:A	3.52498e-17	-7.00909e-10	3.40842
44280534	chr2:44280534:G:A	2.71468e-20	-2.18173	-1.57881
44280956	chr2:44280956:T:C	7.90629e-20	-1.44011	-1.25144
44281696	chr2:44281696:G:A	3.13132e-20	-2.04327	-1.57448
44282223	chr2:44282223:T:C	2.55222e-19	-7.00909e-10	-1.51966
44282425	chr2:44282425:C:A	8.78886e-19	-7.00909e-10	-0.283136
44282744	chr2:44282744:G:A	3.65949e-19	-7.00909e-10	-1.1593
44283007	chr2:44283007:A:T	3.48206e-20	-2.17629	-1.33529
44283040	chr2:44283040:T:C	3.88309e-20	-1.82706	-1.57551
44283057	chr2:44283057:G:T	2.72198e-19	-0.801999	-0.653264
44283439	chr2:44283439:C:T	5.67493e-20	-1.60413	-1.41902
44284667	chr2:44284667:A:G	2.45574e-19	-7.00909e-10	-1.55819
44285658	chr2:44285658:T:C	1.77166e-19	-1.8847	-1.08457e-09
44285948	chr2:44285948:G:A	5.47546e-19	-7.00909e-10	-0.756344
44285996	chr2:44285996:A:G	4.19061e-18	-7.00909e-10	1.27881
44287071	chr2:44287071:T:C	3.817e-19	-7.00909e-10	-1.11716
44287395	chr2:44287395:G:A	2.60107e-19	-7.00909e-10	-1.5007
44287758	chr2:44287758:G:A	1.00975e-18	-7.00909e-10	-0.144337
44287929	chr2:44287929:A:G	2.88457e-19	-7.00909e-10	-1.39725
44287945	chr2:44287945:C:T	2.94428e-19	-7.00909e-10	-1.37676
44288399	chr2:44288399:C:T	3.39895e-19	-7.00909e-10	-1.23315
44288517	chr2:44288517:T:A	3.39611e-19	-7.00909e-10	-1.23399
44288712	chr2:44288712:C:T	6.24756e-20	-1.40956	-1.51745
44288720	chr2:44288720:G:A	3.26106e-19	-7.00909e-10	-1.27457
44288948	chr2:44288948:C:A	2.43961e-19	-7.00909e-10	-1.56478
44289143	chr2:44289143:A:G	3.59755e-20	-1.90079	-1.57816
44289492	chr2:44289492:T:C	4.46138e-20	-1.8372	-1.42655
44289753	chr2:44289753:C:A	3.14615e-19	-7.00909e-10	-1.31044
44290009	chr2:44290009:A:G	2.67481e-19	-7.00909e-10	-1.47274
44290051	chr2:44290051:T:A	2.65103e-19	-7.00909e-10	-1.48167
44290337	chr2:44290337:T:G	2.5159e-19	-7.00909e-10	-1.53399
44290523	chr2:44290523:T:C	3.47229e-20	-1.99388	-1.52051
44290583	chr2:44290583:G:A	2.39006e-19	-7.00909e-10	-1.5853
44290613	chr2:44290613:G:A	4.1483e-20	-1.95062	-1.38588
44290620	chr2:44290620:T:C	5.47932e-20	-1.6256	-1.43263
44290700	chr2:44290700:G:A	6.25801e-20	-1.38352	-1.54183
44291420	chr2:44291420:G:A	2.54514e-18	-7.00909e-10	0.780151
44291439	chr2:44291439:T:C	3.30365e-19	-7.00909e-10	-1.26159
44291613	chr2:44291613:G:T	2.60734e-19	-1.21946	-0.278831
44291934	chr2:44291934:T:C	4.7298e-19	-7.00909e-10	-0.902739
44292003	chr2:44292003:A:G	1.47062e-19	-1.36787	-0.70306
44292151	chr2:44292151:C:T	6.34536e-19	-7.00909e-10	-0.608897
44292205	chr2:44292205:A:C	2.87625e-19	-7.00909e-10	-1.40013
44292630	chr2:44292630:T:C	3.07177e-19	-1.33437	-1.08457e-09
44292914	chr2:44292914:C:T	2.38449e-19	-1.58764	-1.08457e-09
44293146	chr2:44293146:G:C	4.19798e-19	-7.00909e-10	-1.02202
44293577	chr2:44293577:A:G	7.49736e-20	-1.61121	-1.13344
44294107	chr2:44294107:A:G	3.41217e-20	-1.98309	-1.54877
44294405	chr2:44294405:T:C	6.74021e-20	-1.25741	-1.59371
44295032	chr2:44295032:C:G	3.32726e-19	-7.00909e-10	-1.25447
44295261	chr2:44295261:G:A	3.11144e-19	-7.00909e-10	-1.32154
44295602	chr2:44295602:A:C	2.94466e-19	-7.00909e-10	-1.37663
44295689	chr2:44295689:T:C	3.17556e-19	-7.00909e-10	-1.30114
44296789	chr2:44296789:C:T	2.65824e-19	-7.00909e-10	-1.47896
44297436	chr2:44297436:T:C	3.26197e-20	-1.9963	-1.58057
44297491	chr2:44297491:T:A	2.53216e-19	-7.00909e-10	-1.52755
44297513	chr2:44297513:T:G	2.94466e-19	-7.00909e-10	-1.37663
44297626	chr2:44297626:C:T	2.37034e-19	-7.00909e-10	-1.59359
44297760	chr2:44297760:C:A	2.78815e-19	-7.00909e-10	-1.43124
44297797	chr2:44297797:T:A	5.24824e-20	-1.72306	-1.37825
44297806	chr2:44297806:C:T	5.18339e-20	-1.76987	-1.34388
44298100	chr2:44298100:G:C	1.88048e-19	-1.82509	-1.08457e-09
44298239	chr2:44298239:G:A	2.94466e-19	-7.00909e-10	-1.37663
44298501	chr2:44298501:C:T	4.32411e-19	-7.00909e-10	-0.992415
44298871	chr2:44298871:G:A	3.16044e-20	-2.07723	-1.53126
44298934	chr2:44298934:A:G	2.41299e-19	-7.00909e-10	-1.57575
44299145	chr2:44299145:T:TCACCTG	2.53003e-19	-7.00909e-10	-1.52839
44299965	chr2:44299965:C:G	3.19727e-19	-7.00909e-10	-1.29433
44300282	chr2:44300282:T:A	2.74001e-19	-7.00909e-10	-1.44866
44300525	chr2:44300525:C:A	7.4984e-19	-7.00909e-10	-0.441932
44301463	chr2:44301463:G:A	2.93706e-19	-7.00909e-10	-1.37921
44301558	chr2:44301558:G:A	4.91021e-20	-1.84882	-1.31907
44301783	chr2:44301783:C:G	4.51427e-20	-2.10374	-1.14822
44302013	chr2:44302013:C:G	9.99014e-19	-7.00909e-10	-0.155023
44302104	chr2:44302104:ATT:A	4.45457e-20	-2.18862	-1.07666
44302285	chr2:44302285:A:G	2.37325e-19	-7.00909e-10	-1.59236
44302566	chr2:44302566:A:G	2.75688e-19	-7.00909e-10	-1.44252
44302576	chr2:44302576:C:T	5.56088e-20	-1.6507	-1.39275
44302583	chr2:44302583:C:T	3.10109e-19	-7.00909e-10	-1.32487
44302650	chr2:44302650:T:C	8.61498e-19	-7.00909e-10	-0.303118
44302834	chr2:44302834:G:A	4.43281e-20	-2.18768	-1.08249
44302945	chr2:44302945:T:A	8.32054e-20	-1.46519	-1.17528
44303284	chr2:44303284:C:T	5.32318e-20	-1.64417	-1.44296
44303484	chr2:44303484:G:A	3.73808e-20	-2.18822	-1.25241
44303688	chr2:44303688:G:A	5.05805e-19	-7.00909e-10	-0.835641
44303790	chr2:44303790:C:G	2.8372e-19	-0.383036	-1.03077
44303809	chr2:44303809:C:T	8.30978e-19	-7.00909e-10	-0.339188
44304345	chr2:44304345:C:T	2.80124e-20	-2.15113	-1.57802
44304360	chr2:44304360:G:T	8.72137e-19	-7.00909e-10	-0.290845
44304564	chr2:44304564:C:T	2.52298e-19	-7.00909e-10	-1.53118
44305187	chr2:44305187:C:T	2.66935e-19	-0.698383	-0.776403
44305711	chr2:44305711:G:C	3.69065e-19	-7.00909e-10	-1.15082
44305808	chr2:44305808:C:G	4.2592e-19	-7.00909e-10	-1.00754
44305985	chr2:44305985:G:C	5.95983e-19	-7.00909e-10	-0.67158
44306258	chr2:44306258:G:A	6.79178e-19	-7.00909e-10	-0.540908
44306807	chr2:44306807:T:C	4.15843e-20	-1.81901	-1.51506
44306873	chr2:44306873:A:C	2.90366e-20	-2.1887	-1.50453
44306965	chr2:44306965:A:G	2.40499e-19	-7.00909e-10	-1.57908
44307048	chr2:44307048:C:T	5.52115e-20	-1.73064	-1.31998
44307275	chr2:44307275:T:C	1.47043e-17	-7.00909e-10	2.5341
44307425	chr2:44307425:C:A	3.37892e-19	-7.00909e-10	-1.23906
44308149	chr2:44308149:C:G	3.63017e-19	-7.00909e-10	-1.16734
44308380	chr2:44308380:G:C	5.67782e-20	-1.43287	-1.58977
44308547	chr2:44308547:G:A	3.41931e-20	-1.96305	-1.56672
44308599	chr2:44308599:G:T	2.46198e-19	-1.07189	-0.483763
44308819	chr2:44308819:G:A	1.47053e-19	-1.23891	-0.832084
44309233	chr2:44309233:C:G	4.91908e-19	-7.00909e-10	-0.8635
44309538	chr2:44309538:C:T	3.87908e-19	-7.00909e-10	-1.10102
44309577	chr2:44309577:G:T	1.35146e-19	-0.562853	-1.59258
44309682	chr2:44309682:C:G	1.45372e-18	-7.00909e-10	0.220091
44309754	chr2:44309754:A:ATGAC	1.59402e-19	-1.99036	-1.08457e-09
44310603	chr2:44310603:G:A	1.31897e-19	-0.591496	-1.58828
44310941	chr2:44310941:C:T	3.8094e-20	-1.90454	-1.51719
44311345	chr2:44311345:A:G	6.69983e-20	-1.84997	-1.00716
44311505	chr2:44311505:G:GA	3.40763e-19	-7.00909e-10	-1.2306
44311790	chr2:44311790:G:T	3.48487e-19	-7.00909e-10	-1.20819
44311824	chr2:44311824:G:A	4.25208e-20	-1.94391	-1.36789
44312148	chr2:44312148:T:G	6.82377e-19	-7.00909e-10	-0.53621
44312280	chr2:44312280:G:C	3.06198e-19	-7.00909e-10	-1.33756
44312779	chr2:44312779:C:T	7.26579e-19	-7.00909e-10	-0.473445
44312781	chr2:44312781:T:TA	7.18175e-19	-7.00909e-10	-0.485079
44313266	chr2:44313266:G:C	3.12813e-20	-2.04538	-1.57339
44313409	chr2:44313409:G:A	2.44606e-19	-7.00909e-10	-1.56214
44313906	chr2:44313906:C:T	4.0945e-19	-7.00909e-10	-1.04698
44314118	chr2:44314118:T:C	5.41767e-18	-7.00909e-10	1.53563
44314291	chr2:44314291:G:GAGA	2.41663e-19	-7.00909e-10	-1.57425
44314373	chr2:44314373:C:T	3.18969e-19	-7.00909e-10	-1.2967
44314549	chr2:44314549:A:G	4.56821e-19	-7.00909e-10	-0.937501
44314612	chr2:44314612:T:A	2.37815e-19	-7.00909e-10	-1.5903
44314665	chr2:44314665:A:G	8.86465e-19	-7.00909e-10	-0.27455
44315022	chr2:44315022:C:G	1.69706e-18	-7.00909e-10	0.37486
44315051	chr2:44315051:C:T	2.37508e-19	-7.00909e-10	-1.59159
44315145	chr2:44315145:G:A	2.36973e-19	-7.00909e-10	-1.59385
44315811	chr2:44315811:TTGG:T	1.65526e-19	-0.368531	-1.58413
44315884	chr2:44315884:G:C	3.26024e-20	-1.98686	-1.59055
44315986	chr2:44315986:C:G	3.67494e-20	-2.08416	-1.37351
44316178	chr2:44316178:C:T	5.79938e-20	-2.0731	-0.928352
44316295	chr2:44316295:G:C	2.57301e-19	-7.00909e-10	-1.51154
44316885	chr2:44316885:A:G	9.569e-19	-7.00909e-10	-0.198093
44316976	chr2:44316976:T:A	3.75295e-19	-1.13408	-1.08457e-09
44317091	chr2:44317091:A:G	4.88085e-19	-7.00909e-10	-0.871302
44317106	chr2:44317106:ACT:A	3.39362e-19	-7.00909e-10	-1.23472
44317125	chr2:44317125:C:G	8.3897e-19	-7.00909e-10	-0.329617
44317339	chr2:44317339:G:T	1.519e-18	-7.00909e-10	0.264014
44317810	chr2:44317810:G:A	2.50877e-18	-7.00909e-10	0.765758
44317937	chr2:44317937:T:C	3.63358e-18	1.13618	-1.08457e-09
44317973	chr2:44317973:T:G	2.39449e-19	-7.00909e-10	-1.58345
44318312	chr2:44318312:G:C	2.44215e-19	-7.00909e-10	-1.56374
44318343	chr2:44318343:TG:T	2.59119e-19	-7.00909e-10	-1.5045
44318345	chr2:44318345:C:A	2.58829e-19	-7.00909e-10	-1.50563
44318406	chr2:44318406:T:G	3.27173e-19	-7.00909e-10	-1.2713
44318566	chr2:44318566:C:G	1.3712e-19	-0.553626	-1.58731
44318637	chr2:44318637:C:A	2.3798e-19	-7.00909e-10	-1.5896
44318877	chr2:44318877:C:T	9.85587e-20	-2.16453	-0.306605
44319036	chr2:44319036:CAT:C	3.51426e-19	-7.00909e-10	-1.19979
44319264	chr2:44319264:T:A	3.5285e-17	-7.00909e-10	3.40942
44319367	chr2:44319367:T:C	2.75646e-19	-7.00909e-10	-1.44268
44319462	chr2:44319462:C:A	5.95918e-19	-7.00909e-10	-0.671689
44319493	chr2:44319493:CATTT:C	6.41287e-20	-1.30727	-1.59363
44319602	chr2:44319602:T:C	2.84168e-20	-2.16539	-1.54942
44320097	chr2:44320097:G:C	2.84187e-19	-7.00909e-10	-1.41216
44320770	chr2:44320770:T:C	2.91837e-20	-2.18423	-1.50395
44321235	chr2:44321235:C:T	2.1141e-18	-7.00909e-10	0.594594
44321418	chr2:44321418:C:T	6.41987e-19	-7.00909e-10	-0.597223
44321516	chr2:44321516:TTATC:T	1.45437e-18	-7.00909e-10	0.22054
44321791	chr2:44321791:G:A	8.75323e-19	-0.287198	-1.08457e-09
44322065	chr2:44322065:A:G	8.58727e-20	-2.17601	-0.432919
44322090	chr2:44322090:G:A	8.4189e-20	-2.18475	-0.443981
44322185	chr2:44322185:A:G	2.79834e-19	-7.00909e-10	-1.42759
44322596	chr2:44322596:A:G	1.32357e-19	-2.17629	-1.08457e-09
44322869	chr2:44322869:A:G	2.59498e-19	-7.00909e-10	-1.50304
44323094	chr2:44323094:C:T	3.04429e-20	-2.1866	-1.45934
44323532	chr2:44323532:A:C	3.97365e-20	-1.86645	-1.51307
44323553	chr2:44323553:C:A	1.70963e-19	-1.92034	-1.08457e-09
44323909	chr2:44323909:G:A	1.02198e-18	-7.00909e-10	-0.132291
44325337	chr2:44325337:G:A	2.95341e-19	-7.00909e-10	-1.37366
44325428	chr2:44325428:G:A	2.53557e-19	-7.00909e-10	-1.5262
44325633	chr2:44325633:G:T	4.23585e-20	-1.87888	-1.43675
44325822	chr2:44325822:T:C	4.22053e-19	-7.00909e-10	-1.01666
44325861	chr2:44325861:G:C	3.95547e-19	-7.00909e-10	-1.08152
44325875	chr2:44325875:C:T	3.87533e-20	-2.02328	-1.3813
44325989	chr2:44325989:T:C	2.99646e-19	-7.00909e-10	-1.35919
44326138	chr2:44326138:G:C	2.38535e-19	-7.00909e-10	-1.58728
44326344	chr2:44326344:T:C	1.52644e-19	-2.03368	-1.08457e-09
44326595	chr2:44326595:G:A	1.59576e-19	-1.98927	-1.08457e-09
44327270	chr2:44327270:T:G	2.42854e-19	-7.00909e-10	-1.56933
44327585	chr2:44327585:A:G	4.92099e-20	-1.94927	-1.21643
44328001	chr2:44328001:A:G	2.53999e-19	-7.00909e-10	-1.52446
44329373	chr2:44329373:C:G	4.40718e-20	-2.17189	-1.10409
44329582	chr2:44329582:C:T	2.71032e-19	-7.00909e-10	-1.45955
44329950	chr2:44329950:C:T	9.26689e-20	-2.01155	-0.521206
44329975	chr2:44329975:A:C	2.38567e-19	-7.00909e-10	-1.58714
44330020	chr2:44330020:C:A	3.82942e-19	-7.00909e-10	-1.11391
44330088	chr2:44330088:ATTG:A	1.40138e-19	-2.11916	-1.08457e-09
44330246	chr2:44330246:TAA:T	3.03818e-20	-2.18346	-1.46449
44330542	chr2:44330542:T:C	3.49161e-19	-7.00909e-10	-1.20626
44331004	chr2:44331004:G:A	3.66514e-19	-1.3743	0.216544
44331295	chr2:44331295:A:G	1.84595e-19	-1.84362	-1.08457e-09
44331542	chr2:44331542:A:G	3.23229e-19	-7.00909e-10	-1.28343
44332033	chr2:44332033:G:A	2.37593e-19	-7.00909e-10	-1.59123
44332339	chr2:44332339:T:C	2.3748e-19	-7.00909e-10	-1.59171
44332390	chr2:44332390:C:T	1.51506e-19	-2.04117	-1.08457e-09
44332816	chr2:44332816:C:T	2.16147e-19	-1.68583	-1.08457e-09
44332981	chr2:44332981:A:C	4.40433e-19	-7.00909e-10	-0.974034
44333585	chr2:44333585:T:C	1.53493e-19	-2.02814	-1.08457e-09
44333714	chr2:44333714:A:T	2.44272e-19	-7.00909e-10	-1.56351
44333826	chr2:44333826:A:G	2.54806e-19	-7.00909e-10	-1.52129
44334195	chr2:44334195:G:A	3.65207e-18	-7.00909e-10	1.14126
44334744	chr2:44334744:T:C	2.39636e-19	-7.00909e-10	-1.58267
44334836	chr2:44334836:T:C	3.52324e-19	-7.00909e-10	-1.19724
44334968	chr2:44334968:C:T	3.67378e-19	-7.00909e-10	-1.1554
44335225	chr2:44335225:C:A	4.37036e-20	-2.18028	-1.10409
44335395	chr2:44335395:C:T	4.75803e-20	-1.61468	-1.5847
44335510	chr2:44335510:A:G	2.13293e-18	-7.00909e-10	0.603462
44336217	chr2:44336217:T:C	1.51102e-19	-2.04384	-1.08457e-09
44336536	chr2:44336536:A:G	2.7336e-18	0.851583	-1.08457e-09
44336671	chr2:44336671:G:A	1.51807e-19	-2.03918	-1.08457e-09
44336699	chr2:44336699:C:T	7.05276e-19	-7.00909e-10	-0.503203
44337141	chr2:44337141:T:A	2.8494e-19	-7.00909e-10	-1.40951
44337242	chr2:44337242:T:A	5.96154e-19	-0.671293	-1.08457e-09
44337379	chr2:44337379:A:G	2.83876e-20	-2.18462	-1.53121
44337748	chr2:44337748:T:C	3.65071e-20	-1.87567	-1.58861
44337809	chr2:44337809:G:C	2.18873e-19	-1.6733	-1.08457e-09
44337811	chr2:44337811:C:T	2.33364e-19	-1.60919	-1.08457e-09
44337885	chr2:44337885:G:A	4.25335e-20	-2.18749	-1.12401
44338127	chr2:44338127:C:A	4.81055e-20	-2.18546	-1.00294
44338154	chr2:44338154:G:A	2.85807e-20	-2.17989	-1.52917
44338184	chr2:44338184:T:C	3.48322e-20	-2.18649	-1.32476
44338205	chr2:44338205:A:G	2.38884e-19	-7.00909e-10	-1.58581
44338213	chr2:44338213:C:G	2.85828e-19	-7.00909e-10	-1.4064
44338308	chr2:44338308:A:T	4.31125e-20	-2.16902	-1.12896
44338957	chr2:44338957:T:G	2.56793e-19	-7.00909e-10	-1.51352
44339643	chr2:44339643:T:C	5.36984e-20	-2.18169	-0.896722
44339645	chr2:44339645:G:C	1.35255e-19	-2.15463	-1.08457e-09
44339696	chr2:44339696:C:A	4.20515e-19	-7.00909e-10	-1.02031
44339762	chr2:44339762:CAT:C	2.67673e-19	-7.00909e-10	-1.47203
44339792	chr2:44339792:C:G	7.58095e-19	-7.00909e-10	-0.430982
44339890	chr2:44339890:C:A	2.50937e-19	-7.00909e-10	-1.53659
44339943	chr2:44339943:C:T	4.32127e-19	-7.00909e-10	-0.993071
44340016	chr2:44340016:ATG:A	2.5306e-19	-7.00909e-10	-1.52817
44340273	chr2:44340273:CAATT:C	1.71485e-19	-1.9173	-1.08457e-09
44340833	chr2:44340833:T:C	2.66267e-20	-2.18608	-1.5938
44341176	chr2:44341176:C:T	3.61339e-19	-7.00909e-10	-1.17197
44341242	chr2:44341242:C:T	3.2895e-19	-7.00909e-10	-1.26589
44341360	chr2:44341360:A:G	4.24145e-20	-2.06744	-1.24687
44341462	chr2:44341462:T:C	3.45743e-19	-7.00909e-10	-1.2161
44341555	chr2:44341555:T:G	4.09133e-20	-2.07129	-1.27904
44341649	chr2:44341649:CT:C	3.14052e-19	-7.00909e-10	-1.31223
44341779	chr2:44341779:T:C	5.78454e-20	-2.01698	-0.987042
44341824	chr2:44341824:T:C	3.22394e-19	-7.00909e-10	-1.28602
44341976	chr2:44341976:G:C	3.2826e-20	-2.18898	-1.38159
44341979	chr2:44341979:C:G	2.52562e-19	-7.00909e-10	-1.53014
44342158	chr2:44342158:A:G	2.42862e-19	-7.00909e-10	-1.5693
44342189	chr2:44342189:T:A	2.76889e-20	-2.18521	-1.55555
44342335	chr2:44342335:G:A	7.13078e-20	-2.16464	-0.630149
44342393	chr2:44342393:G:T	2.40357e-19	-7.00909e-10	-1.57967
44342561	chr2:44342561:AAAT:A	2.79917e-20	-2.17745	-1.55243
44342725	chr2:44342725:T:C	1.59718e-17	-7.00909e-10	2.61679
44342864	chr2:44342864:T:C	2.92021e-19	-7.00909e-10	-1.38496
44342942	chr2:44342942:C:T	4.23418e-20	-2.18893	-1.12709
44342963	chr2:44342963:G:A	1.5337e-19	-2.02894	-1.08457e-09
44343090	chr2:44343090:A:G	3.6075e-20	-2.16274	-1.31345
44343373	chr2:44343373:A:G	3.26227e-19	-7.00909e-10	-1.2742
44343503	chr2:44343503:G:C	4.67871e-20	-2.09283	-1.12335
44343637	chr2:44343637:C:T	2.94403e-20	-2.18694	-1.49249
44343665	chr2:44343665:C:A	3.30332e-20	-2.18687	-1.37741
44343869	chr2:44343869:A:T	2.46901e-19	-7.00909e-10	-1.55281
44344076	chr2:44344076:CAAT:C	3.17211e-20	-2.18584	-1.41897
44344136	chr2:44344136:C:T	2.4723e-19	-7.00909e-10	-1.55147
44344268	chr2:44344268:G:C	2.44229e-19	-7.00909e-10	-1.56368
44344278	chr2:44344278:T:C	8.2526e-18	-7.00909e-10	1.95649
44344673	chr2:44344673:ACT:A	3.78441e-19	-7.00909e-10	-1.12573
44344710	chr2:44344710:G:A	2.8468e-20	-2.12162	-1.59139
44345007	chr2:44345007:T:A	2.96756e-20	-2.10762	-1.56385
44345025	chr2:44345025:C:T	6.03025e-20	-2.17662	-0.785803
44345352	chr2:44345352:A:AT	3.04893e-20	-2.17265	-1.47176
```
