## Supplementary material for "Characterization of shared and ancestry-specific signals driving complex traits using multi-ancestry fine-mapping": susiex_nc2.cs80.snp

```
BP	SNP	PIP(CS1)	LogBF(CS1,Pop1)	LogBF(CS1,Pop2)	PIP(CS2)	LogBF(CS2,Pop1)	LogBF(CS2,Pop2)
42724218	chr2:42724218:C:A	1.1995e-14	-7.00909e-10	-1.21618	6.12032e-12	-7.00909e-10	-1.20439
42724361	chr2:42724361:C:T	2.56428e-14	-7.00909e-10	-0.456405	1.05461e-11	-7.00909e-10	-0.660245
42724402	chr2:42724402:C:T	8.39891e-15	-7.00909e-10	-1.57257	4.21729e-12	-7.00909e-10	-1.57681
42724883	chr2:42724883:C:T	8.56742e-15	-7.00909e-10	-1.5527	4.36109e-12	-7.00909e-10	-1.54328
42724886	chr2:42724886:T:G	4.32876e-14	-7.00909e-10	0.0671988	2.45932e-11	-7.00909e-10	0.186466
42725594	chr2:42725594:A:G	1.43751e-15	-2.18903	-1.14872	7.78137e-13	-2.18719	-1.07967
42725745	chr2:42725745:G:A	3.33744e-15	-1.75017	-0.745295	1.44169e-12	-1.71837	-0.931817
42725940	chr2:42725940:C:T	1.09941e-15	-2.14364	-1.46226	5.84645e-13	-2.18913	-1.36363
42725981	chr2:42725981:G:T	3.21228e-15	-1.74203	-0.791656	1.39767e-12	-1.70916	-0.97204
42726016	chr2:42726016:T:G	4.83324e-14	-7.00909e-10	0.177433	2.75323e-11	-7.00909e-10	0.299354
42726070	chr2:42726070:C:A	4.03681e-15	-1.7633	-0.54191	1.72865e-12	-1.73706	-0.731608
42726205	chr2:42726205:T:G	4.08928e-15	-1.77075	-0.521546	1.74864e-12	-1.73802	-0.719141
42726242	chr2:42726242:C:A	4.03382e-15	-1.76697	-0.538984	1.72911e-12	-1.73502	-0.733383
42726496	chr2:42726496:C:G	8.25926e-15	-7.00909e-10	-1.58933	4.14772e-12	-7.00909e-10	-1.59345
42726610	chr2:42726610:T:G	1.31273e-15	-1.83476	-1.59381	7.29856e-13	-1.77011	-1.56081
42727036	chr2:42727036:T:G	8.65984e-15	-7.00909e-10	-1.54197	4.33061e-12	-7.00909e-10	-1.5503
42727313	chr2:42727313:G:A	3.32637e-15	-1.94124	-0.557549	1.4302e-12	-1.90059	-0.757599
42727569	chr2:42727569:A:G	2.18314e-15	-1.90463	-1.01527	9.86467e-13	-1.85855	-1.17108
42728227	chr2:42728227:A:G	1.14254e-14	-7.00909e-10	-1.26483	5.90936e-12	-7.00909e-10	-1.23947
42728342	chr2:42728342:G:A	1.04445e-14	-7.00909e-10	-1.3546	5.38496e-12	-7.00909e-10	-1.33239
42728711	chr2:42728711:G:A	1.08797e-15	-2.06045	-1.55591	6.32066e-13	-2.01881	-1.45595
42729010	chr2:42729010:A:G	5.8831e-14	-7.00909e-10	0.374	3.3449e-11	-7.00909e-10	0.494016
42729067	chr2:42729067:T:C	3.06298e-14	-7.00909e-10	-0.278694	1.71175e-11	-7.00909e-10	-0.175906
42729413	chr2:42729413:T:A	3.48331e-14	-0.150101	-1.08457e-09	2.22118e-11	0.0846196	-1.08457e-09
42730399	chr2:42730399:T:C	2.42718e-15	-1.9858	-0.828138	1.80435e-12	-1.88485	-0.540949
42730453	chr2:42730453:T:C	1.65699e-15	-1.98064	-1.21503	8.5757e-13	-1.83608	-1.33358
42730652	chr2:42730652:A:ATTGAC	8.81257e-15	-7.00909e-10	-1.52449	4.47347e-12	-7.00909e-10	-1.51784
42731279	chr2:42731279:A:G	9.16911e-15	-7.00909e-10	-1.48483	4.65823e-12	-7.00909e-10	-1.47737
42731427	chr2:42731427:T:A	1.02265e-14	-7.00909e-10	-1.37568	5.27246e-12	-7.00909e-10	-1.35351
42731602	chr2:42731602:C:T	3.16509e-15	-1.06343	-1.48506	2.52109e-12	-0.651943	-1.43937
42731695	chr2:42731695:A:G	9.17687e-15	-7.00909e-10	-1.48398	4.66996e-12	-7.00909e-10	-1.47485
42731743	chr2:42731743:C:T	8.22384e-15	-7.00909e-10	-1.59363	4.1498e-12	-7.00909e-10	-1.59295
42732038	chr2:42732038:C:T	1.46513e-15	-1.97895	-1.33978	1.06967e-12	-1.83917	-1.10949
42732110	chr2:42732110:T:C	1.90069e-15	-1.90807	-1.15038	9.64264e-13	-1.77458	-1.27782
42732665	chr2:42732665:CTA:C	1.21183e-14	-7.00909e-10	-1.20596	6.23979e-12	-7.00909e-10	-1.18506
42732944	chr2:42732944:C:G	1.57842e-15	-1.8698	-1.37445	8.45555e-13	-1.71904	-1.46473
42733159	chr2:42733159:G:A	3.12922e-13	-7.00909e-10	2.04528	1.57178e-10	-7.00909e-10	2.04138
42733611	chr2:42733611:A:T	3.12435e-15	-2.12196	-0.439485	1.47137e-12	-2.11543	-0.514378
42734096	chr2:42734096:G:C	3.32669e-14	-7.00909e-10	-0.196107	1.82135e-11	-7.00909e-10	-0.113839
42734181	chr2:42734181:T:C	3.29437e-15	-1.88889	-0.619562	1.58402e-12	-1.74487	-0.811172
42734379	chr2:42734379:G:A	2.9134e-15	-1.85539	-0.775955	1.43348e-12	-1.70001	-0.955889
42734750	chr2:42734750:G:A	3.24065e-15	-1.94828	-0.576612	1.52742e-12	-1.81967	-0.772758
42734867	chr2:42734867:C:T	2.35419e-15	-1.91538	-0.929092	1.23054e-12	-1.78709	-1.02146
42734903	chr2:42734903:A:G	2.69363e-15	-1.97394	-0.735832	1.3954e-12	-1.85794	-0.824883
42734923	chr2:42734923:C:G	8.22598e-15	-7.00909e-10	-1.59337	4.14655e-12	-7.00909e-10	-1.59373
42735357	chr2:42735357:T:C	8.74756e-15	-7.00909e-10	-1.53189	4.43996e-12	-7.00909e-10	-1.52536
42735573	chr2:42735573:C:G	9.29174e-15	-7.00909e-10	-1.47154	4.77048e-12	-7.00909e-10	-1.45356
42735592	chr2:42735592:T:G	1.12359e-14	-7.00909e-10	-1.28156	5.65896e-12	-7.00909e-10	-1.28276
42735615	chr2:42735615:A:G	2.03997e-14	-7.00909e-10	-0.685148	1.04835e-11	-7.00909e-10	-0.666202
42735749	chr2:42735749:T:A	8.41306e-15	-7.00909e-10	-1.57088	4.26414e-12	-7.00909e-10	-1.56576
42735915	chr2:42735915:C:T	1.10442e-15	-2.07954	-1.52181	6.79392e-13	-1.97962	-1.42294
42736574	chr2:42736574:C:T	1.82267e-13	-7.00909e-10	1.50481	9.63586e-11	-7.00909e-10	1.55207
42736922	chr2:42736922:G:A	1.26767e-14	-7.00909e-10	-1.1609	6.65775e-12	-7.00909e-10	-1.12022
42737106	chr2:42737106:G:GTAAGCATTCC	8.2442e-15	-7.00909e-10	-1.59116	4.15062e-12	-7.00909e-10	-1.59275
42737321	chr2:42737321:T:C	6.88209e-14	-7.00909e-10	0.530839	3.61706e-11	-7.00909e-10	0.572242
42737358	chr2:42737358:G:A	4.64144e-15	-2.16564	-1.08457e-09	2.31843e-12	-2.17511	-1.08457e-09
42737593	chr2:42737593:G:C	1.20307e-14	-7.00909e-10	-1.2132	6.15942e-12	-7.00909e-10	-1.19802
42737681	chr2:42737681:T:C	1.1275e-14	-7.00909e-10	-1.27808	5.27863e-12	-7.00909e-10	-1.35234
42737987	chr2:42737987:A:T	5.1923e-14	-7.00909e-10	0.249094	2.71006e-11	-7.00909e-10	0.28355
42738476	chr2:42738476:C:T	1.48325e-15	-1.7141	-1.59233	7.52735e-13	-1.70797	-1.59208
42738518	chr2:42738518:C:T	1.21635e-14	-7.00909e-10	-1.20223	6.50462e-12	-7.00909e-10	-1.14349
42738546	chr2:42738546:C:T	8.3652e-15	-7.00909e-10	-1.57659	4.19764e-12	-7.00909e-10	-1.58148
42739047	chr2:42739047:G:C	1.57822e-15	-1.68283	-1.56154	8.51955e-13	-1.65725	-1.51898
42739251	chr2:42739251:C:G	3.71784e-14	-7.00909e-10	-0.0849404	1.91066e-11	-7.00909e-10	-0.0659693
42739310	chr2:42739310:G:A	1.63863e-13	-7.00909e-10	1.39836	8.58409e-11	-7.00909e-10	1.43649
42739644	chr2:42739644:G:A	6.5873e-15	-1.77233	-0.0431907	2.89237e-12	-1.77985	-0.174078
42739748	chr2:42739748:C:G	8.98853e-15	-7.00909e-10	-1.50472	4.39299e-12	-7.00909e-10	-1.53599
42739929	chr2:42739929:C:T	3.69115e-13	-7.00909e-10	2.21044	1.8825e-10	-7.00909e-10	2.22177
42740111	chr2:42740111:C:T	3.69303e-13	-7.00909e-10	2.21095	1.88443e-10	-7.00909e-10	2.22279
42740302	chr2:42740302:G:C	5.22631e-15	-2.04696	-1.08457e-09	2.70896e-12	-2.01944	-1.08457e-09
42740346	chr2:42740346:A:G	2.61294e-13	-7.00909e-10	1.86498	1.2953e-10	-7.00909e-10	1.84791
42740444	chr2:42740444:C:T	8.23897e-15	-7.00909e-10	-1.59179	4.14645e-12	-7.00909e-10	-1.59375
42740723	chr2:42740723:G:A	6.00321e-15	-1.64379	-0.264589	2.71837e-12	-1.62724	-0.388735
42740731	chr2:42740731:G:A	1.12903e-15	-2.00879	-1.57052	7.09408e-13	-1.76558	-1.59375
42741357	chr2:42741357:G:T	1.2248e-15	-1.99899	-1.4989	6.60718e-13	-1.95954	-1.47089
42741796	chr2:42741796:C:T	1.37242e-15	-1.79073	-1.59336	7.43266e-13	-1.71926	-1.59345
42741888	chr2:42741888:C:T	1.25685e-15	-1.87825	-1.59381	6.80051e-13	-1.80867	-1.59292
42742069	chr2:42742069:G:A	1.23399e-15	-2.16607	-1.32434	6.57143e-13	-2.16118	-1.27468
42742130	chr2:42742130:C:T	1.49415e-15	-1.75773	-1.54138	7.98541e-13	-1.68483	-1.55614
42742242	chr2:42742242:A:G	1.28189e-15	-1.85954	-1.59279	6.95617e-13	-1.79089	-1.58807
42742462	chr2:42742462:A:G	8.32025e-15	-7.00909e-10	-1.58198	4.18859e-12	-7.00909e-10	-1.58364
42743021	chr2:42743021:C:T	1.23859e-15	-1.98364	-1.50305	6.70308e-13	-1.93634	-1.47969
42743266	chr2:42743266:G:T	8.31095e-15	-7.00909e-10	-1.58309	4.18813e-12	-7.00909e-10	-1.58375
42743689	chr2:42743689:G:A	8.53965e-14	0.746637	-1.08457e-09	3.8383e-11	0.631609	-1.08457e-09
42743850	chr2:42743850:T:G	1.79462e-15	-2.02449	-1.09139	8.56365e-13	-1.96815	-1.20291
42744008	chr2:42744008:C:G	1.49577e-13	-7.00909e-10	1.30714	7.35166e-11	-7.00909e-10	1.28151
42744547	chr2:42744547:C:T	1.6972e-15	-1.95984	-1.21185	8.75697e-13	-1.90467	-1.24407
42745358	chr2:42745358:G:T	1.72123e-14	-7.00909e-10	-0.855047	8.90788e-12	-7.00909e-10	-0.829069
42745605	chr2:42745605:C:T	9.07716e-15	-7.00909e-10	-1.49491	4.47843e-12	-7.00909e-10	-1.51673
42745674	chr2:42745674:C:T	1.71843e-13	-7.00909e-10	1.44591	9.37917e-11	-7.00909e-10	1.52507
42745884	chr2:42745884:G:T	4.60855e-15	-2.17275	-1.08457e-09	2.34992e-12	-2.16163	-1.08457e-09
42746228	chr2:42746228:T:C	4.53913e-15	-2.18793	-1.08457e-09	2.29299e-12	-2.18615	-1.08457e-09
42746248	chr2:42746248:C:T	1.82581e-13	-7.00909e-10	1.50653	8.97208e-11	-7.00909e-10	1.4807
42746299	chr2:42746299:G:A	1.28985e-15	-2.18143	-1.26471	6.57216e-13	-2.1751	-1.26064
42746342	chr2:42746342:C:T	4.67338e-15	-2.15879	-1.08457e-09	2.30764e-12	-2.17978	-1.08457e-09
42746855	chr2:42746855:C:T	1.0111e-15	-2.14517	-1.54445	5.26857e-13	-2.0967	-1.56013
42747105	chr2:42747105:G:A	1.61651e-15	-2.14019	-1.08021	8.26276e-13	-2.14875	-1.05808
42747428	chr2:42747428:C:T	1.41977e-15	-2.17339	-1.17679	8.06251e-13	-2.13947	-1.09189
42747436	chr2:42747436:G:T	5.41905e-15	-2.1883	0.177548	2.83308e-12	-2.1895	0.214856
42747462	chr2:42747462:T:C	1.79584e-14	-7.00909e-10	-0.812608	9.48536e-12	-7.00909e-10	-0.766255
42748197	chr2:42748197:GTGTT:G	8.88203e-15	-7.00909e-10	-1.51664	4.31516e-12	-7.00909e-10	-1.55387
42748449	chr2:42748449:G:A	1.16011e-14	-7.00909e-10	-1.24957	5.93011e-12	-7.00909e-10	-1.23596
42748483	chr2:42748483:A:G	2.67474e-14	-7.00909e-10	-0.414231	1.43256e-11	-7.00909e-10	-0.353958
42748675	chr2:42748675:A:G	4.53269e-15	-2.18935	-1.08457e-09	2.28586e-12	-2.18926	-1.08457e-09
42748707	chr2:42748707:C:T	8.23114e-15	-7.00909e-10	-1.59274	4.16072e-12	-7.00909e-10	-1.59032
42748928	chr2:42748928:C:T	8.22234e-15	-7.00909e-10	-1.59381	4.15459e-12	-7.00909e-10	-1.59179
42748937	chr2:42748937:C:T	8.29775e-15	-7.00909e-10	-1.58468	4.21396e-12	-7.00909e-10	-1.5776
42748939	chr2:42748939:A:G	8.55409e-15	-7.00909e-10	-1.55426	4.30898e-12	-7.00909e-10	-1.5553
42749022	chr2:42749022:C:T	1.27583e-13	-7.00909e-10	1.1481	6.24295e-11	-7.00909e-10	1.11803
42749273	chr2:42749273:A:T	1.41182e-14	-7.00909e-10	-1.0532	7.23295e-12	-7.00909e-10	-1.03736
42749650	chr2:42749650:G:T	5.03901e-14	-7.00909e-10	0.219127	2.46882e-11	-7.00909e-10	0.190322
42749725	chr2:42749725:C:T	1.97945e-14	-7.00909e-10	-0.715264	1.02291e-11	-7.00909e-10	-0.690768
42749935	chr2:42749935:A:G	8.88323e-15	-7.00909e-10	-1.5165	4.31423e-12	-7.00909e-10	-1.55409
42750363	chr2:42750363:A:G	5.13715e-15	-1.79678	-0.267389	3.54987e-12	-1.61886	-0.130229
42750439	chr2:42750439:C:T	1.05154e-15	-2.14011	-1.51031	6.21679e-13	-2.09417	-1.39717
42750593	chr2:42750593:A:G	1.32399e-15	-2.18948	-1.23054	6.23009e-13	-2.18891	-1.30029
42750730	chr2:42750730:T:G	1.11396e-15	-2.06929	-1.52346	6.72509e-13	-1.99408	-1.41866
42750831	chr2:42750831:T:C	3.191e-13	-7.00909e-10	2.06483	1.61435e-10	-7.00909e-10	2.06809
42751092	chr2:42751092:C:T	1.03009e-15	-2.1011	-1.56993	5.69071e-13	-2.02739	-1.55237
42751160	chr2:42751160:A:G	2.23673e-13	-7.00909e-10	1.70952	1.0943e-10	-7.00909e-10	1.67928
42751226	chr2:42751226:A:G	1.02352e-14	-7.00909e-10	-1.37484	5.11293e-12	-7.00909e-10	-1.38423
42751912	chr2:42751912:T:C	8.7564e-15	-7.00909e-10	-1.53088	4.5476e-12	-7.00909e-10	-1.5014
42752321	chr2:42752321:G:T	1.87048e-14	-7.00909e-10	-0.771886	9.67445e-12	-7.00909e-10	-0.746516
42752744	chr2:42752744:C:T	1.39823e-14	-7.00909e-10	-1.06287	7.0536e-12	-7.00909e-10	-1.06247
42752866	chr2:42752866:A:G	1.20122e-14	-7.00909e-10	-1.21474	6.40605e-12	-7.00909e-10	-1.15876
42752882	chr2:42752882:C:T	3.64123e-13	-7.00909e-10	2.19682	1.84003e-10	-7.00909e-10	2.19895
42754050	chr2:42754050:A:G	6.71308e-13	-7.00909e-10	2.80856	3.54575e-10	-7.00909e-10	2.85491
42754099	chr2:42754099:A:G	4.90379e-15	-2.18951	0.0788458	2.31509e-12	-2.18924	0.0126823
42754388	chr2:42754388:G:A	1.2145e-14	-7.00909e-10	-1.20375	6.27733e-12	-7.00909e-10	-1.17906
42754477	chr2:42754477:C:T	1.82581e-13	-7.00909e-10	1.50653	8.97208e-11	-7.00909e-10	1.4807
42754836	chr2:42754836:C:T	2.64153e-14	-7.00909e-10	-0.426725	1.35879e-11	-7.00909e-10	-0.406822
42755029	chr2:42755029:G:A	2.69147e-15	-2.13435	-0.576227	1.33433e-12	-2.11473	-0.612842
42755035	chr2:42755035:G:A	1.84557e-15	-2.14783	-0.940057	9.01362e-13	-2.13225	-0.987604
42755289	chr2:42755289:C:T	2.01582e-14	-7.00909e-10	-0.697058	1.04347e-11	-7.00909e-10	-0.670871
42755360	chr2:42755360:C:A	9.84306e-16	-2.12976	-1.58672	5.62822e-13	-1.9974	-1.59339
42755864	chr2:42755864:T:C	1.88474e-15	-1.91712	-1.14975	9.59202e-13	-1.69294	-1.36471
42756489	chr2:42756489:G:T	2.06163e-14	-7.00909e-10	-0.674588	1.0529e-11	-7.00909e-10	-0.661875
42756529	chr2:42756529:A:G	1.27876e-14	-7.00909e-10	-1.1522	6.97208e-12	-7.00909e-10	-1.07409
42756904	chr2:42756904:T:C	5.62946e-15	-1.97266	-1.08457e-09	3.2107e-12	-1.84952	-1.08457e-09
42757200	chr2:42757200:G:A	1.4071e-15	-2.0278	-1.33134	8.26335e-13	-1.80279	-1.40397
42757605	chr2:42757605:A:G	4.68959e-15	-1.93692	-0.218405	4.13586e-12	-1.6199	0.023594
42757874	chr2:42757874:A:G	1.74519e-15	-2.01484	-1.12897	1.30512e-12	-1.79044	-0.959268
42758171	chr2:42758171:G:A	9.2409e-15	-1.47703	-1.08457e-09	3.94559e-12	-1.64341	-1.08457e-09
42758656	chr2:42758656:A:G	1.30522e-13	-7.00909e-10	1.17088	6.56802e-11	-7.00909e-10	1.16879
42758663	chr2:42758663:T:C	1.71373e-15	-2.01755	-1.14444	1.29999e-12	-1.78098	-0.972669
42758909	chr2:42758909:TTA:T	1.06423e-14	-7.00909e-10	-1.33583	5.4033e-12	-7.00909e-10	-1.329
42759367	chr2:42759367:A:G	4.55294e-15	-2.1849	-1.08457e-09	2.30144e-12	-2.18247	-1.08457e-09
42760128	chr2:42760128:C:T	2.12404e-15	-2.18669	-0.760657	1.0906e-12	-2.18775	-0.741525
42760524	chr2:42760524:T:A	9.42774e-16	-2.17936	-1.58024	5.12584e-13	-2.09776	-1.58653
42761596	chr2:42761596:G:A	1.68022e-14	-7.00909e-10	-0.879159	8.92072e-12	-7.00909e-10	-0.827628
42761994	chr2:42761994:G:C	3.78455e-13	-7.00909e-10	2.23543	1.88837e-10	-7.00909e-10	2.22488
42762019	chr2:42762019:C:T	9.44568e-16	-2.16904	-1.58865	5.66339e-13	-2.04535	-1.53922
42762304	chr2:42762304:A:G	1.29268e-15	-1.97445	-1.4695	1.04707e-12	-1.6837	-1.28631
42762442	chr2:42762442:C:T	2.20951e-14	-7.00909e-10	-0.605313	1.12377e-11	-7.00909e-10	-0.59673
42762452	chr2:42762452:C:T	1.56346e-15	-1.74145	-1.51232	1.21938e-12	-1.34981	-1.46786
42762854	chr2:42762854:G:T	1.33934e-15	-1.89322	-1.51527	9.771e-13	-1.56652	-1.47265
42762870	chr2:42762870:C:A	1.15221e-15	-1.97445	-1.58454	8.00605e-13	-1.68026	-1.55813
42762885	chr2:42762885:C:T	1.3092e-14	-7.00909e-10	-1.12867	6.38289e-12	-7.00909e-10	-1.16238
42762961	chr2:42762961:G:C	1.33798e-15	-1.9021	-1.5074	9.72437e-13	-1.58242	-1.46153
42763196	chr2:42763196:T:G	1.28731e-15	-2.09247	-1.35565	9.83209e-13	-1.91888	-1.11406
42763204	chr2:42763204:C:T	3.04276e-14	-7.00909e-10	-0.28532	1.75788e-11	-7.00909e-10	-0.149311
42763238	chr2:42763238:A:G	1.49655e-14	-7.00909e-10	-0.994921	6.90776e-12	-7.00909e-10	-1.08336
42763382	chr2:42763382:C:T	1.19437e-15	-1.97965	-1.54339	7.73365e-13	-1.70633	-1.56668
42764060	chr2:42764060:C:G	8.82364e-15	-1.52323	-1.08457e-09	4.7851e-12	-1.4505	-1.08457e-09
42764872	chr2:42764872:C:T	4.55628e-15	-2.18416	-1.08457e-09	2.28974e-12	-2.18757	-1.08457e-09
42764883	chr2:42764883:T:C	1.46526e-15	-2.04042	-1.27822	1.03092e-12	-1.94156	-1.04399
42765275	chr2:42765275:G:C	3.45694e-13	-7.00909e-10	2.14489	1.72899e-10	-7.00909e-10	2.1367
42765918	chr2:42765918:C:T	8.25372e-15	-7.00909e-10	-1.59	4.15941e-12	-7.00909e-10	-1.59063
42766026	chr2:42766026:T:G	1.51225e-15	-2.03698	-1.25009	1.08668e-12	-1.93098	-1.0019
42766266	chr2:42766266:C:T	3.87906e-13	-7.00909e-10	2.2601	1.9067e-10	-7.00909e-10	2.23454
42766642	chr2:42766642:T:C	1.40319e-15	-2.08116	-1.28077	9.8097e-13	-1.99494	-1.04028
42766884	chr2:42766884:C:T	6.57955e-15	-1.8167	-1.08457e-09	3.89569e-12	-1.65613	-1.08457e-09
42766894	chr2:42766894:G:A	6.95407e-15	-1.76134	-1.08457e-09	3.72302e-12	-1.70147	-1.08457e-09
42767317	chr2:42767317:C:A	1.93573e-14	-7.00909e-10	-0.7376	1.01541e-11	-7.00909e-10	-0.698125
42767331	chr2:42767331:G:T	5.7904e-15	-1.94447	-1.08457e-09	2.79991e-12	-1.98642	-1.08457e-09
42767365	chr2:42767365:G:C	8.77158e-15	-1.52915	-1.08457e-09	4.19634e-12	-1.58179	-1.08457e-09
42767552	chr2:42767552:T:C	8.76651e-15	-7.00909e-10	-1.52973	4.33328e-12	-7.00909e-10	-1.54968
42768700	chr2:42768700:T:C	1.02947e-15	-2.18931	-1.48231	5.70306e-13	-2.18883	-1.38876
42768708	chr2:42768708:G:A	1.05897e-15	-2.18595	-1.45742	5.08834e-13	-2.18278	-1.50886
42769380	chr2:42769380:C:T	5.02724e-15	-2.0858	-1.08457e-09	3.55552e-12	-1.7475	-1.08457e-09
42769679	chr2:42769679:G:A	4.81762e-15	-1.30663	-0.821753	2.29025e-12	-1.39562	-0.791724
42769978	chr2:42769978:A:G	1.58997e-14	-0.934368	-1.08457e-09	1.29447e-11	-0.455315	-1.08457e-09
42770070	chr2:42770070:C:T	1.53452e-14	-7.00909e-10	-0.969868	7.98503e-12	-7.00909e-10	-0.938436
42770433	chr2:42770433:A:G	4.53192e-15	-2.18952	-1.08457e-09	2.36297e-12	-2.15608	-1.08457e-09
42770474	chr2:42770474:G:A	9.69755e-16	-2.14617	-1.58521	5.17189e-13	-2.08507	-1.59029
42770808	chr2:42770808:G:A	6.39548e-15	-1.84508	-1.08457e-09	3.87915e-12	-1.66039	-1.08457e-09
42770810	chr2:42770810:T:C	1.19829e-15	-2.17425	-1.34553	6.15031e-13	-2.18623	-1.31586
42770892	chr2:42770892:C:G	1.31471e-15	-2.17719	-1.24986	6.89527e-13	-2.18876	-1.199
42770976	chr2:42770976:C:A	1.18076e-13	-7.00909e-10	1.07066	6.36456e-11	-7.00909e-10	1.13733
42771701	chr2:42771701:G:T	1.41244e-15	-2.1877	-1.16765	7.4851e-13	-2.18833	-1.11734
42772027	chr2:42772027:T:C	8.28902e-15	-7.00909e-10	-1.58574	4.22001e-12	-7.00909e-10	-1.57617
42772307	chr2:42772307:C:T	9.63988e-16	-2.14619	-1.59115	5.14802e-13	-2.09296	-1.58701
42772339	chr2:42772339:G:T	6.38468e-15	-1.84677	-1.08457e-09	3.75063e-12	-1.69408	-1.08457e-09
42772585	chr2:42772585:T:C	2.75275e-14	-7.00909e-10	-0.385483	1.53343e-11	-7.00909e-10	-0.28591
42772908	chr2:42772908:TGATA:T	9.58346e-15	-7.00909e-10	-1.44063	4.80934e-12	-7.00909e-10	-1.44544
42773142	chr2:42773142:A:G	3.86708e-13	-7.00909e-10	2.257	1.78292e-10	-7.00909e-10	2.16742
42773293	chr2:42773293:A:C	9.34257e-15	-7.00909e-10	-1.46609	4.68848e-12	-7.00909e-10	-1.4709
42773377	chr2:42773377:C:G	4.06004e-13	-7.00909e-10	2.30569	1.90398e-10	-7.00909e-10	2.23311
42773759	chr2:42773759:T:C	9.75274e-16	-2.18181	-1.5439	5.2963e-13	-2.17083	-1.48075
42774129	chr2:42774129:C:T	3.09514e-13	-7.00909e-10	2.03433	1.45985e-10	-7.00909e-10	1.9675
42774524	chr2:42774524:A:C	4.32686e-13	-7.00909e-10	2.36934	2.0435e-10	-7.00909e-10	2.30383
42774915	chr2:42774915:A:G	9.46887e-16	-2.18952	-1.56572	5.06442e-13	-2.18676	-1.50959
42775118	chr2:42775118:G:A	9.54671e-16	-2.18033	-1.56673	4.88876e-13	-2.18904	-1.54261
42775205	chr2:42775205:C:G	1.83958e-15	-1.55198	-1.53915	1.18456e-12	-1.26652	-1.58012
42775275	chr2:42775275:T:C	3.928e-14	-7.00909e-10	-0.0299534	2.23027e-11	-7.00909e-10	0.088704
42775489	chr2:42775489:A:G	1.08297e-15	-2.16926	-1.4517	5.62164e-13	-2.12813	-1.46384
42775790	chr2:42775790:G:A	9.48563e-16	-2.16006	-1.59342	4.95545e-13	-2.14095	-1.57715
42776344	chr2:42776344:A:C	1.12893e-15	-2.05055	-1.52885	5.81934e-13	-2.04369	-1.51371
42776564	chr2:42776564:C:T	5.85768e-15	-1.93292	-1.08457e-09	4.2372e-12	-1.5721	-1.08457e-09
42776620	chr2:42776620:C:T	8.5378e-15	-7.00909e-10	-1.55617	4.31832e-12	-7.00909e-10	-1.55314
42777918	chr2:42777918:C:G	9.7934e-16	-2.18339	-1.53815	5.09884e-13	-2.18887	-1.5007
42777996	chr2:42777996:ACT:A	1.55095e-15	-2.09827	-1.16353	8.10371e-13	-1.93916	-1.28711
42778550	chr2:42778550:G:C	9.208e-16	-2.18936	-1.59382	4.67552e-13	-2.186	-1.59025
42778551	chr2:42778551:A:C	9.20663e-16	-2.18947	-1.59386	4.67021e-13	-2.18667	-1.59072
42779049	chr2:42779049:A:G	9.44991e-16	-2.18251	-1.57474	4.82268e-13	-2.18793	-1.55733
42779070	chr2:42779070:A:G	9.23107e-16	-2.18952	-1.59116	4.7001e-13	-2.18749	-1.58352
42779408	chr2:42779408:G:A	9.85124e-16	-2.12818	-1.58748	4.8406e-13	-2.16129	-1.58026
42779442	chr2:42779442:C:G	9.04636e-15	-7.00909e-10	-1.49831	4.77294e-12	-7.00909e-10	-1.45304
42779510	chr2:42779510:C:T	9.26488e-16	-2.18946	-1.58756	4.73098e-13	-2.18678	-1.57768
42779610	chr2:42779610:G:A	8.42766e-15	-7.00909e-10	-1.56915	4.19713e-12	-7.00909e-10	-1.5816
42779612	chr2:42779612:G:A	1.3536e-14	-7.00909e-10	-1.09531	6.46802e-12	-7.00909e-10	-1.14913
42779695	chr2:42779695:T:C	9.14084e-15	-7.00909e-10	-1.48792	4.48652e-12	-7.00909e-10	-1.51493
42779878	chr2:42779878:C:T	1.07899e-15	-2.18942	-1.43523	5.72433e-13	-2.18626	-1.38761
42779905	chr2:42779905:T:C	1.0244e-15	-2.18952	-1.48704	5.38707e-13	-2.18736	-1.44723
42780049	chr2:42780049:A:T	2.67718e-13	-7.00909e-10	1.88927	1.2522e-10	-7.00909e-10	1.81407
42780126	chr2:42780126:C:T	1.10733e-15	-2.02514	-1.57358	6.66979e-13	-1.82805	-1.59295
42780293	chr2:42780293:C:T	9.66178e-16	-2.18934	-1.54573	5.01983e-13	-2.18821	-1.51698
42780523	chr2:42780523:G:A	1.00406e-15	-2.1881	-1.50852	5.27988e-13	-2.18211	-1.47258
42780720	chr2:42780720:T:G	9.28989e-15	-7.00909e-10	-1.47174	4.53735e-12	-7.00909e-10	-1.50366
42780834	chr2:42780834:A:G	9.2187e-16	-2.18823	-1.59379	4.74144e-13	-2.18376	-1.57849
42780875	chr2:42780875:G:A	9.97385e-16	-2.18794	-1.51535	5.22035e-13	-2.18937	-1.47665
42781055	chr2:42781055:C:T	1.02323e-15	-2.18887	-1.48884	5.40104e-13	-2.18406	-1.44793
42781206	chr2:42781206:A:G	1.13354e-15	-2.1798	-1.39552	6.46893e-13	-2.16695	-1.28463
42781243	chr2:42781243:A:G	1.47646e-15	-2.09748	-1.21354	7.72423e-13	-1.93573	-1.3385
42781375	chr2:42781375:T:C	1.07958e-15	-2.18913	-1.43496	5.75501e-13	-2.18487	-1.38365
42781383	chr2:42781383:T:C	1.05872e-15	-2.18765	-1.45596	5.63189e-13	-2.18105	-1.4091
42781731	chr2:42781731:G:A	9.78131e-16	-2.18876	-1.53402	5.09394e-13	-2.18908	-1.50146
42781771	chr2:42781771:A:G	1.00893e-15	-2.18788	-1.5039	5.28414e-13	-2.1895	-1.46438
42781805	chr2:42781805:C:T	1.16357e-14	-1.24659	-1.08457e-09	7.65618e-12	-0.980492	-1.08457e-09
42781861	chr2:42781861:T:C	5.45311e-15	-2.00448	-1.08457e-09	2.97622e-12	-1.92535	-1.08457e-09
42782365	chr2:42782365:C:T	2.30871e-15	-1.66213	-1.20186	1.25749e-12	-1.56199	-1.2249
42782976	chr2:42782976:C:T	1.60864e-14	-7.00909e-10	-0.922696	7.58922e-12	-7.00909e-10	-0.989276
42782990	chr2:42782990:AC:A	1.03948e-15	-2.07723	-1.58472	6.12388e-13	-1.91274	-1.59365
42783599	chr2:42783599:C:T	1.16424e-15	-2.1668	-1.3818	6.21585e-13	-2.15066	-1.34083
42784655	chr2:42784655:C:T	2.5645e-15	-1.19434	-1.56456	1.75773e-12	-0.929396	-1.52258
42784734	chr2:42784734:G:A	8.30534e-15	-7.00909e-10	-1.58377	4.25834e-12	-7.00909e-10	-1.56713
42785132	chr2:42785132:A:G	9.37798e-15	-7.00909e-10	-1.4623	4.59926e-12	-7.00909e-10	-1.49011
42785492	chr2:42785492:G:A	1.18979e-15	-1.94467	-1.58222	6.50224e-13	-1.88262	-1.56383
42786197	chr2:42786197:G:T	9.50125e-16	-2.18214	-1.56969	4.67196e-13	-2.18693	-1.59008
42786632	chr2:42786632:C:T	9.87199e-16	-2.12256	-1.59099	4.90181e-13	-2.15222	-1.57677
42786701	chr2:42786701:C:T	1.09355e-14	-7.00909e-10	-1.30865	5.6024e-12	-7.00909e-10	-1.29281
42786713	chr2:42786713:G:A	1.16912e-15	-2.04616	-1.49826	6.63289e-13	-1.86911	-1.55744
42786747	chr2:42786747:C:T	1.71746e-14	-7.00909e-10	-0.857238	7.70223e-12	-7.00909e-10	-0.974495
42787032	chr2:42787032:G:A	6.8438e-15	-1.77733	-1.08457e-09	3.65895e-12	-1.71883	-1.08457e-09
42787164	chr2:42787164:C:A	9.31208e-16	-2.18306	-1.58888	4.65616e-13	-2.18734	-1.59306
42787733	chr2:42787733:T:G	9.9523e-15	-7.00909e-10	-1.40286	5.39002e-12	-7.00909e-10	-1.33146
42787979	chr2:42787979:C:T	1.21849e-15	-1.92177	-1.58128	5.60628e-13	-2.02343	-1.57127
42788084	chr2:42788084:A:G	9.68709e-16	-2.17312	-1.55934	4.71429e-13	-2.18148	-1.58651
42788101	chr2:42788101:C:G	1.61463e-15	-1.63797	-1.58359	1.00202e-12	-1.4754	-1.53859
42788175	chr2:42788175:A:C	1.66285e-14	-7.00909e-10	-0.88955	8.26474e-12	-7.00909e-10	-0.904007
42788226	chr2:42788226:T:A	1.00784e-15	-2.17761	-1.51525	4.8156e-13	-2.1845	-1.56223
42788256	chr2:42788256:C:T	1.27707e-14	-7.00909e-10	-1.15351	6.81556e-12	-7.00909e-10	-1.0968
42788261	chr2:42788261:T:C	1.07563e-15	-2.16021	-1.46756	5.02741e-13	-2.17191	-1.53177
42788292	chr2:42788292:T:C	1.29168e-15	-2.18831	-1.25642	5.30419e-13	-2.1824	-1.46769
42788579	chr2:42788579:T:C	1.00141e-15	-2.16277	-1.53649	4.80062e-13	-2.17463	-1.57522
42788617	chr2:42788617:G:A	1.0863e-15	-2.17985	-1.43804	5.06491e-13	-2.18594	-1.51031
42788743	chr2:42788743:T:C	1.73626e-14	-7.00909e-10	-0.846347	9.24661e-12	-7.00909e-10	-0.791748
42788867	chr2:42788867:A:G	1.10485e-15	-2.18127	-1.41968	5.12727e-13	-2.18678	-1.49723
42788925	chr2:42788925:G:A	1.01852e-15	-2.16825	-1.51406	4.85016e-13	-2.17811	-1.56147
42789311	chr2:42789311:T:A	1.07367e-14	-7.00909e-10	-1.327	5.83636e-12	-7.00909e-10	-1.2519
42789330	chr2:42789330:C:T	1.4308e-14	-7.00909e-10	-1.03985	7.48753e-12	-7.00909e-10	-1.00277
42789698	chr2:42789698:C:T	1.20815e-15	-2.15045	-1.36113	5.58478e-13	-2.16483	-1.43372
42789905	chr2:42789905:T:C	1.01387e-15	-2.13419	-1.55271	4.86377e-13	-2.15238	-1.5844
42789955	chr2:42789955:A:G	9.73009e-16	-2.18513	-1.5429	4.71403e-13	-2.18901	-1.57904
42789984	chr2:42789984:T:A	9.27669e-16	-2.18713	-1.58862	4.87717e-13	-2.17937	-1.55465
42790276	chr2:42790276:T:C	9.99762e-16	-2.15609	-1.54482	4.79448e-13	-2.17041	-1.58071
42790380	chr2:42790380:A:G	9.95274e-16	-2.18702	-1.51839	4.78017e-13	-2.18947	-1.56464
42790625	chr2:42790625:G:A	9.72626e-16	-2.17494	-1.55349	5.17441e-13	-2.18861	-1.48625
42790648	chr2:42790648:C:T	8.6795e-15	-7.00909e-10	-1.5397	4.39622e-12	-7.00909e-10	-1.53526
42790714	chr2:42790714:C:T	9.72054e-16	-2.16264	-1.56637	4.72943e-13	-2.17475	-1.59003
42790914	chr2:42790914:T:C	9.71385e-16	-2.16585	-1.56385	4.72134e-13	-2.17744	-1.58906
42791012	chr2:42791012:T:C	3.13356e-14	-7.00909e-10	-0.255914	1.91207e-11	-7.00909e-10	-0.0652345
42791169	chr2:42791169:G:A	1.5428e-14	-7.00909e-10	-0.964485	8.20937e-12	-7.00909e-10	-0.910729
42791394	chr2:42791394:T:G	9.58049e-16	-2.17613	-1.5674	4.68375e-13	-2.18396	-1.59053
42791480	chr2:42791480:GTTGGCCATGTGGTA:G	2.24175e-14	-7.00909e-10	-0.590825	1.12911e-11	-7.00909e-10	-0.591987
42791499	chr2:42791499:A:G	1.253e-14	-7.00909e-10	-1.17254	6.70536e-12	-7.00909e-10	-1.1131
42791504	chr2:42791504:A:G	9.58802e-16	-2.16332	-1.57942	4.71007e-13	-2.17517	-1.59372
42791776	chr2:42791776:A:G	1.2375e-15	-2.17397	-1.3136	5.75605e-13	-2.18151	-1.38683
42791964	chr2:42791964:G:A	2.12071e-14	-7.00909e-10	-0.64633	1.25714e-11	-7.00909e-10	-0.484583
42792224	chr2:42792224:G:C	1.22518e-15	-2.18136	-1.31622	5.71178e-13	-2.18668	-1.38938
42792590	chr2:42792590:A:G	1.29774e-15	-2.18945	-1.2506	6.05905e-13	-2.1889	-1.32813
42792668	chr2:42792668:C:A	1.12279e-14	-1.93623	0.653963	4.74073e-12	-1.98972	0.52991
42792787	chr2:42792787:T:C	9.75872e-16	-2.18476	-1.54033	4.72022e-13	-2.18873	-1.57801
42793077	chr2:42793077:C:T	4.78597e-15	-1.63567	-0.499307	2.60237e-12	-1.6896	-0.369982
42793096	chr2:42793096:G:C	9.75312e-16	-2.18778	-1.53789	4.72479e-13	-2.18952	-1.57625
42793535	chr2:42793535:A:G	1.16718e-13	-7.00909e-10	1.0591	5.5385e-11	-7.00909e-10	0.998304
42793701	chr2:42793701:T:C	9.91694e-16	-2.18918	-1.51983	4.79925e-13	-2.18559	-1.56454
42793754	chr2:42793754:G:C	5.67383e-15	-1.87768	-0.0871231	3.13856e-12	-1.92158	0.0493375
42793774	chr2:42793774:A:G	9.86461e-16	-2.18948	-1.52482	4.77561e-13	-2.18714	-1.56792
42793927	chr2:42793927:C:G	8.94333e-15	-7.00909e-10	-1.50976	4.72549e-12	-7.00909e-10	-1.46303
42794053	chr2:42794053:T:C	5.21346e-15	-2.18896	0.139535	3.11289e-12	-2.11058	0.230124
42794170	chr2:42794170:A:C	2.15306e-14	-7.00909e-10	-0.631193	1.23695e-11	-7.00909e-10	-0.500773
42794196	chr2:42794196:T:A	1.06909e-15	-2.07029	-1.56357	5.07775e-13	-2.10884	-1.58488
42794609	chr2:42794609:C:T	9.71406e-16	-2.18865	-1.54103	4.743e-13	-2.18447	-1.57745
42794639	chr2:42794639:T:C	5.92076e-15	-1.9222	-1.08457e-09	2.83606e-12	-1.97359	-1.08457e-09
42795209	chr2:42795209:A:G	2.0489e-14	-7.00909e-10	-0.680778	1.02093e-11	-7.00909e-10	-0.692711
42795268	chr2:42795268:T:G	9.82809e-16	-2.18864	-1.52937	4.75338e-13	-2.1894	-1.57033
42795327	chr2:42795327:T:TC	1.32788e-14	-7.00909e-10	-1.1145	7.18113e-12	-7.00909e-10	-1.04455
42795356	chr2:42795356:T:G	1.01074e-15	-2.16841	-1.52158	4.94235e-13	-2.1557	-1.56505
42795828	chr2:42795828:G:A	1.17692e-15	-2.1839	-1.35386	5.45284e-13	-2.17745	-1.445
42796343	chr2:42796343:T:C	7.23623e-15	-2.0959	0.374333	2.95514e-12	-2.14536	0.212904
42796518	chr2:42796518:C:T	9.38303e-16	-2.18933	-1.57502	4.65206e-13	-2.1888	-1.59248
42796520	chr2:42796520:C:T	1.06088e-15	-2.05528	-1.58629	6.20537e-13	-1.8999	-1.59327
42797402	chr2:42797402:G:A	2.9893e-15	-1.979	-0.626628	1.56056e-12	-2.01244	-0.558517
42797536	chr2:42797536:C:A	9.66054e-16	-2.18884	-1.54636	4.72916e-13	-2.18934	-1.5755
42797756	chr2:42797756:T:C	2.45932e-15	-1.89179	-0.908991	2.16288e-12	-1.46202	-0.782541
42797963	chr2:42797963:G:A	9.8951e-16	-2.16719	-1.54402	4.86778e-13	-2.15682	-1.57914
42798601	chr2:42798601:A:G	9.99235e-16	-2.18949	-1.51194	4.81263e-13	-2.18796	-1.55938
42798901	chr2:42798901:A:T	1.00838e-15	-2.18952	-1.5028	4.87429e-13	-2.18869	-1.54592
42799384	chr2:42799384:C:T	3.17034e-15	-2.05848	-0.48835	1.65734e-12	-2.08876	-0.422035
42800726	chr2:42800726:T:A	9.53367e-16	-2.17186	-1.57656	5.02121e-13	-2.18775	-1.51717
42800992	chr2:42800992:G:A	2.53547e-15	-1.78132	-0.988966	1.6721e-12	-1.5022	-0.999722
42801304	chr2:42801304:A:C	9.14625e-15	-7.00909e-10	-1.48732	4.8786e-12	-7.00909e-10	-1.43115
42801720	chr2:42801720:A:G	5.5426e-15	-1.99438	0.00617854	3.71574e-12	-1.63594	-0.0674838
42801969	chr2:42801969:A:G	8.65255e-15	-7.00909e-10	-1.54281	4.59734e-12	-7.00909e-10	-1.49053
42802332	chr2:42802332:C:G	8.50532e-15	-7.00909e-10	-1.55998	4.20046e-12	-7.00909e-10	-1.58081
42802466	chr2:42802466:A:C	9.38247e-15	-7.00909e-10	-1.46182	4.72899e-12	-7.00909e-10	-1.46229
42802486	chr2:42802486:C:G	8.38297e-15	-7.00909e-10	-1.57447	4.16596e-12	-7.00909e-10	-1.58906
42802804	chr2:42802804:T:G	8.50453e-15	-7.00909e-10	-1.56007	4.49454e-12	-7.00909e-10	-1.51314
42802960	chr2:42802960:T:C	2.61949e-14	-7.00909e-10	-0.435104	1.28482e-11	-7.00909e-10	-0.462803
42803422	chr2:42803422:G:C	4.94233e-15	-1.94796	-0.154874	3.40869e-12	-1.55864	-0.231036
42803547	chr2:42803547:T:C	1.15601e-15	-2.16916	-1.38654	5.46696e-13	-2.16159	-1.45828
42803558	chr2:42803558:G:A	6.4283e-14	-7.00909e-10	0.462626	3.95628e-11	-7.00909e-10	0.661883
42803639	chr2:42803639:A:G	3.11944e-15	-1.94163	-0.621383	2.51179e-12	-1.55061	-0.544396
42803884	chr2:42803884:A:G	3.64797e-15	-0.940771	-1.46573	1.821e-12	-1.02175	-1.39487
42803914	chr2:42803914:A:C	2.34806e-15	-2.05901	-0.788069	1.19004e-12	-1.9149	-0.927121
42805011	chr2:42805011:T:C	2.74987e-14	-7.00909e-10	-0.386529	1.58155e-11	-7.00909e-10	-0.255014
42805101	chr2:42805101:C:T	1.40068e-15	-2.18142	-1.18229	5.49091e-13	-2.18793	-1.42756
42805203	chr2:42805203:C:A	1.01631e-14	-7.00909e-10	-1.3819	5.07927e-12	-7.00909e-10	-1.39084
42805369	chr2:42805369:G:A	6.94688e-15	-1.76238	-1.08457e-09	3.59906e-12	-1.73533	-1.08457e-09
42805644	chr2:42805644:C:T	1.0481e-14	-7.00909e-10	-1.3511	5.82805e-12	-7.00909e-10	-1.25332
42805705	chr2:42805705:T:C	8.91085e-15	-7.00909e-10	-1.5134	4.55426e-12	-7.00909e-10	-1.49994
42805727	chr2:42805727:T:C	1.85501e-14	-7.00909e-10	-0.780191	9.26427e-12	-7.00909e-10	-0.789839
42806026	chr2:42806026:A:G	1.35486e-15	-2.18087	-1.2161	5.51327e-13	-2.1871	-1.42433
42806143	chr2:42806143:G:A	1.0566e-14	-7.00909e-10	-1.34303	5.05367e-12	-7.00909e-10	-1.39589
42806791	chr2:42806791:G:T	8.51423e-15	-1.55893	-1.08457e-09	4.33591e-12	-1.54907	-1.08457e-09
42806798	chr2:42806798:C:T	1.66125e-14	-7.00909e-10	-0.890511	8.39136e-12	-7.00909e-10	-0.888802
42806942	chr2:42806942:C:T	9.99624e-15	-7.00909e-10	-1.39846	5.04317e-12	-7.00909e-10	-1.39797
42807458	chr2:42807458:A:T	2.35994e-15	-1.64438	-1.19765	1.18516e-12	-1.51935	-1.32678
42807662	chr2:42807662:T:C	1.02009e-15	-2.18952	-1.49125	5.39965e-13	-2.18606	-1.4462
42807793	chr2:42807793:CAGG:C	1.35431e-14	-7.00909e-10	-1.09479	6.89597e-12	-7.00909e-10	-1.08507
42807815	chr2:42807815:C:T	9.34256e-15	-7.00909e-10	-1.46609	4.6784e-12	-7.00909e-10	-1.47305
42808171	chr2:42808171:C:G	9.23316e-16	-2.18953	-1.59093	4.65717e-13	-2.18643	-1.59376
42808658	chr2:42808658:A:G	2.62365e-14	-7.00909e-10	-0.433518	1.3222e-11	-7.00909e-10	-0.434125
42808952	chr2:42808952:A:C	2.50796e-14	-7.00909e-10	-0.478612	1.26609e-11	-7.00909e-10	-0.477484
42809098	chr2:42809098:T:C	3.55773e-14	-7.00909e-10	-0.128961	1.7781e-11	-7.00909e-10	-0.137875
42809960	chr2:42809960:C:T	1.63043e-15	-2.18819	-1.02364	7.56974e-13	-2.18373	-1.1107
42810904	chr2:42810904:C:G	1.64578e-14	-7.00909e-10	-0.899871	8.24977e-12	-7.00909e-10	-0.905819
42811045	chr2:42811045:G:T	1.69743e-15	-2.18944	-0.982114	9.63996e-13	-2.18453	-0.868138
42811449	chr2:42811449:A:G	1.18932e-14	-7.00909e-10	-1.2247	5.7787e-12	-7.00909e-10	-1.26183
42811598	chr2:42811598:A:T	1.80171e-14	-7.00909e-10	-0.809347	1.06808e-11	-7.00909e-10	-0.647561
42811813	chr2:42811813:C:A	1.82494e-14	-7.00909e-10	-0.796536	9.15856e-12	-7.00909e-10	-0.801316
42811814	chr2:42811814:C:A	1.03835e-14	-7.00909e-10	-1.36045	5.61098e-12	-7.00909e-10	-1.29128
42813125	chr2:42813125:C:A	8.78822e-15	-7.00909e-10	-1.52726	4.47493e-12	-7.00909e-10	-1.51751
42814526	chr2:42814526:A:G	1.34798e-14	-7.00909e-10	-1.09947	7.03216e-12	-7.00909e-10	-1.06551
42815484	chr2:42815484:C:T	1.75433e-14	-7.00909e-10	-0.835998	9.70508e-12	-7.00909e-10	-0.743355
42815512	chr2:42815512:C:T	1.15411e-14	-7.00909e-10	-1.25475	6.53461e-12	-7.00909e-10	-1.13889
42815976	chr2:42815976:G:A	1.09559e-15	-2.18934	-1.42004	5.16951e-13	-2.18197	-1.49384
42816168	chr2:42816168:T:G	4.40661e-15	-1.41518	-0.802382	1.46243e-12	-1.53422	-1.10168
42816251	chr2:42816251:T:C	9.61658e-16	-2.1653	-1.57447	5.3351e-13	-2.09374	-1.55054
42816388	chr2:42816388:C:T	3.20337e-15	-1.12675	-1.40972	1.46117e-12	-1.19387	-1.4429
42816488	chr2:42816488:G:T	1.11653e-14	-1.13174	-0.156118	4.59793e-12	-1.20909	-0.281309
42817011	chr2:42817011:T:G	9.62917e-15	-7.00909e-10	-1.43587	4.94256e-12	-7.00909e-10	-1.41812
42817744	chr2:42817744:G:A	8.27353e-15	-7.00909e-10	-1.58761	4.17516e-12	-7.00909e-10	-1.58685
42818495	chr2:42818495:T:C	2.11213e-15	-2.17311	-0.779857	1.22691e-12	-2.05977	-0.751733
42818844	chr2:42818844:T:A	9.06987e-15	-1.0649	-0.430813	3.46931e-12	-1.16927	-0.602776
42818887	chr2:42818887:T:C	1.11507e-14	-7.00909e-10	-1.28917	6.28816e-12	-7.00909e-10	-1.17734
42819171	chr2:42819171:A:G	2.36202e-15	-2.17605	-0.665097	1.27554e-12	-2.06985	-0.702789
42819888	chr2:42819888:C:T	1.71348e-15	-2.18944	-0.972699	8.11222e-13	-2.18647	-1.03875
42820014	chr2:42820014:C:T	2.44063e-14	-1.39202	0.886188	1.23667e-11	-1.39998	0.898981
42820423	chr2:42820423:C:T	9.18171e-15	-0.846278	-0.637177	3.52379e-12	-0.96034	-0.796128
42821681	chr2:42821681:C:T	1.72929e-15	-1.82826	-1.3247	8.23382e-13	-1.77969	-1.43065
42822111	chr2:42822111:A:G	1.05462e-15	-2.18712	-1.46037	6.70408e-13	-2.12555	-1.29033
42822504	chr2:42822504:G:A	1.36724e-15	-2.18604	-1.20184	5.58305e-13	-2.17868	-1.42018
42822505	chr2:42822505:T:C	3.62548e-15	-0.99538	-1.4173	1.54384e-12	-1.1109	-1.47083
42822777	chr2:42822777:C:G	7.05519e-15	-1.01211	-0.734799	2.80274e-12	-1.1175	-0.867906
42823171	chr2:42823171:C:T	2.95853e-15	-1.24205	-1.37393	1.42588e-12	-1.26099	-1.40022
42823215	chr2:42823215:A:G	8.9275e-15	-7.00909e-10	-1.51153	4.76643e-12	-7.00909e-10	-1.45441
42823244	chr2:42823244:T:C	5.6179e-14	-7.00909e-10	0.327874	2.81025e-11	-7.00909e-10	0.319854
42823328	chr2:42823328:A:G	1.04074e-15	-2.18854	-1.4722	4.76108e-13	-2.1837	-1.57441
42823405	chr2:42823405:C:G	4.54252e-15	-2.18719	-1.08457e-09	2.29216e-12	-2.18651	-1.08457e-09
42823605	chr2:42823605:C:G	2.42757e-14	-1.32737	0.816177	1.23033e-11	-1.33491	0.828781
42823744	chr2:42823744:G:A	1.78573e-14	-7.00909e-10	-0.818257	8.38458e-12	-7.00909e-10	-0.889611
42824035	chr2:42824035:C:T	6.39628e-15	-1.06094	-0.784013	2.52595e-12	-1.1592	-0.930186
42824725	chr2:42824725:A:T	8.45689e-15	-7.00909e-10	-1.56569	4.4242e-12	-7.00909e-10	-1.52891
42825145	chr2:42825145:A:G	8.50982e-15	-7.00909e-10	-1.55945	4.47663e-12	-7.00909e-10	-1.51713
42825177	chr2:42825177:G:A	4.601e-15	-2.17439	-1.08457e-09	2.32654e-12	-2.17162	-1.08457e-09
42825217	chr2:42825217:G:T	1.16018e-14	-7.00909e-10	-1.24951	6.59957e-12	-7.00909e-10	-1.129
42825243	chr2:42825243:T:C	1.76043e-13	-7.00909e-10	1.47006	8.00936e-11	-7.00909e-10	1.36719
42825417	chr2:42825417:C:T	1.74413e-14	-0.480754	-0.361074	8.92313e-12	-0.463865	-0.363494
42825625	chr2:42825625:C:T	2.46084e-15	-2.02736	-0.772807	1.07874e-12	-2.06653	-0.873676
42826031	chr2:42826031:G:A	1.68427e-15	-2.18851	-0.990827	9.18786e-13	-2.18952	-0.911185
42826232	chr2:42826232:C:T	1.17869e-14	-0.915449	-0.318228	6.11087e-12	-0.895916	-0.310019
42826422	chr2:42826422:A:G	7.52436e-14	-7.00909e-10	0.620062	4.47705e-11	-7.00909e-10	0.785544
42826834	chr2:42826834:A:C	1.03795e-15	-2.11013	-1.55329	5.49282e-13	-2.1833	-1.43184
42826986	chr2:42826986:G:A	1.92212e-15	-2.04176	-1.00548	8.39012e-13	-2.14939	-1.04215
42827137	chr2:42827137:C:T	1.39785e-15	-2.13007	-1.23567	6.1972e-13	-2.15	-1.34449
42827229	chr2:42827229:T:C	1.47383e-15	-2.13025	-1.18256	6.45698e-13	-2.15262	-1.30081
42827947	chr2:42827947:G:C	1.08252e-14	-7.00909e-10	-1.31879	5.86928e-12	-7.00909e-10	-1.24627
42828439	chr2:42828439:A:G	1.14946e-14	-1.25879	-1.08457e-09	6.02125e-12	-1.22071	-1.08457e-09
42828520	chr2:42828520:A:C	4.53241e-15	-2.18941	-1.08457e-09	2.28672e-12	-2.18889	-1.08457e-09
42828526	chr2:42828526:A:C	5.62059e-15	-1.97423	-1.08457e-09	2.68871e-12	-2.02694	-1.08457e-09
42828665	chr2:42828665:A:G	9.39244e-16	-2.17455	-1.5888	4.86598e-13	-2.16306	-1.57326
42828999	chr2:42828999:T:G	1.20661e-15	-2.18573	-1.32712	5.55753e-13	-2.1803	-1.42314
42829197	chr2:42829197:C:T	8.66604e-15	-7.00909e-10	-1.54126	4.57044e-12	-7.00909e-10	-1.4964
42829315	chr2:42829315:C:T	6.05391e-15	-0.583853	-1.31611	2.58716e-12	-0.665198	-1.40025
42829546	chr2:42829546:T:G	8.94675e-15	-7.00909e-10	-1.50938	4.53656e-12	-7.00909e-10	-1.50384
42829610	chr2:42829610:G:A	5.6472e-15	-0.648872	-1.32064	2.43405e-12	-0.722935	-1.40351
42829868	chr2:42829868:C:T	1.55524e-14	-7.00909e-10	-0.956453	8.03243e-12	-7.00909e-10	-0.932518
42829881	chr2:42829881:A:C	4.12594e-15	-0.733027	-1.55035	1.9192e-12	-0.789833	-1.57426
42829888	chr2:42829888:G:A	9.96453e-15	-7.00909e-10	-1.40164	5.13868e-12	-7.00909e-10	-1.37921
42829929	chr2:42829929:C:T	1.01806e-14	-1.38018	-1.08457e-09	4.27758e-12	-1.56262	-1.08457e-09
42830066	chr2:42830066:A:G	9.47212e-16	-2.17029	-1.58461	4.69726e-13	-2.18573	-1.58588
42830327	chr2:42830327:A:G	1.06174e-14	-7.00909e-10	-1.33817	5.94359e-12	-7.00909e-10	-1.23369
42830541	chr2:42830541:C:T	4.09802e-14	-7.00909e-10	0.0124197	2.24467e-11	-7.00909e-10	0.0951404
42830946	chr2:42830946:G:A	1.79086e-15	-2.15643	-0.961544	8.06699e-13	-2.18896	-1.04185
42831047	chr2:42831047:AAAAAAG:A	9.79325e-15	-7.00909e-10	-1.41898	5.29796e-12	-7.00909e-10	-1.34868
42831138	chr2:42831138:G:A	3.46123e-15	-0.91149	-1.54756	1.7273e-12	-0.923045	-1.5464
42831174	chr2:42831174:A:G	2.27955e-14	-7.00909e-10	-0.574105	1.17082e-11	-7.00909e-10	-0.555719
42831465	chr2:42831465:G:A	1.61284e-14	-7.00909e-10	-0.920088	8.33338e-12	-7.00909e-10	-0.895736
42831597	chr2:42831597:C:T	2.77431e-15	-1.09795	-1.58232	1.37911e-12	-1.13106	-1.5635
42831781	chr2:42831781:A:G	1.14571e-14	-7.00909e-10	-1.26206	6.48287e-12	-7.00909e-10	-1.14684
42832429	chr2:42832429:G:A	1.36344e-14	-1.8322	0.744132	6.49536e-12	-1.80344	0.65852
42832544	chr2:42832544:A:T	3.09503e-14	-0.268286	-1.08457e-09	1.471e-11	-0.327477	-1.08457e-09
42833256	chr2:42833256:G:A	5.11518e-15	-0.525013	-1.54344	2.23279e-12	-0.640195	-1.57256
42833574	chr2:42833574:C:G	2.08741e-15	-2.17807	-0.78668	9.70693e-13	-2.18675	-0.859002
42833749	chr2:42833749:CTGAGG:C	3.0766e-15	-1.01231	-1.56453	1.43022e-12	-1.08574	-1.57244
42833813	chr2:42833813:A:T	2.77665e-15	-1.54439	-1.13504	9.62244e-13	-1.82359	-1.23091
42833928	chr2:42833928:G:A	8.80054e-14	-7.00909e-10	0.77673	5.2538e-11	-7.00909e-10	0.945531
42834001	chr2:42834001:T:A	1.12559e-14	-7.00909e-10	-1.27978	6.38231e-12	-7.00909e-10	-1.16247
42834102	chr2:42834102:G:C	9.5864e-15	-7.00909e-10	-1.44032	4.91368e-12	-7.00909e-10	-1.42398
42835273	chr2:42835273:T:C	9.66889e-15	-7.00909e-10	-1.43175	5.11359e-12	-7.00909e-10	-1.3841
42836255	chr2:42836255:G:C	2.20529e-14	-7.00909e-10	-0.607225	1.12151e-11	-7.00909e-10	-0.598747
42836258	chr2:42836258:G:A	5.58892e-15	-1.97988	-1.08457e-09	2.91766e-12	-1.94522	-1.08457e-09
42836448	chr2:42836448:G:A	2.35644e-14	-7.00909e-10	-0.540931	1.20467e-11	-7.00909e-10	-0.527216
42836647	chr2:42836647:G:T	1.1267e-15	-2.10149	-1.47988	5.34632e-13	-2.1335	-1.50868
42836712	chr2:42836712:C:G	2.18807e-14	-7.00909e-10	-0.615063	1.11284e-11	-7.00909e-10	-0.606505
42837140	chr2:42837140:A:G	2.09273e-14	-7.00909e-10	-0.659613	1.06388e-11	-7.00909e-10	-0.651501
42837194	chr2:42837194:T:A	2.28402e-15	-2.17112	-0.703611	1.13445e-12	-2.14851	-0.741355
42837415	chr2:42837415:C:G	3.57187e-15	-0.861622	-1.56596	1.47957e-12	-1.06799	-1.55626
42838135	chr2:42838135:C:A	2.69568e-14	-7.00909e-10	-0.406434	1.53077e-11	-7.00909e-10	-0.28765
42838415	chr2:42838415:T:C	2.16218e-15	-2.17333	-0.756217	8.93078e-13	-2.18703	-0.942055
42838449	chr2:42838449:G:A	9.84932e-15	-7.00909e-10	-1.41327	5.41177e-12	-7.00909e-10	-1.32743
42838639	chr2:42838639:G:GC	1.55532e-14	-7.00909e-10	-0.956399	8.03833e-12	-7.00909e-10	-0.931783
42838841	chr2:42838841:C:G	9.18757e-15	-7.00909e-10	-1.48282	4.83069e-12	-7.00909e-10	-1.44102
42838999	chr2:42838999:T:C	1.58811e-14	-7.00909e-10	-0.935537	8.2133e-12	-7.00909e-10	-0.91025
42839092	chr2:42839092:A:G	1.62989e-14	-7.00909e-10	-0.909573	8.4214e-12	-7.00909e-10	-0.885229
42839446	chr2:42839446:T:C	2.06471e-15	-2.17472	-0.800958	7.81103e-13	-2.18727	-1.07578
42839579	chr2:42839579:C:T	1.52795e-14	-7.00909e-10	-0.974158	7.89733e-12	-7.00909e-10	-0.94948
42840392	chr2:42840392:C:T	1.45534e-14	-7.00909e-10	-1.02284	8.13737e-12	-7.00909e-10	-0.919537
42840413	chr2:42840413:C:A	2.8372e-15	-2.18095	-0.476899	1.30884e-12	-2.18008	-0.566782
42840852	chr2:42840852:G:T	1.38651e-15	-1.81225	-1.56162	6.63619e-13	-1.84781	-1.57824
42841081	chr2:42841081:G:A	8.26402e-15	-7.00909e-10	-1.58876	4.25387e-12	-7.00909e-10	-1.56818
42841688	chr2:42841688:C:T	1.44465e-15	-1.75397	-1.57883	6.8799e-13	-1.79945	-1.59054
42841754	chr2:42841754:G:A	1.45279e-14	-7.00909e-10	-1.0246	7.50946e-12	-7.00909e-10	-0.999841
42841838	chr2:42841838:T:C	4.81325e-15	-0.610965	-1.51833	2.6628e-12	-0.557025	-1.4796
42842296	chr2:42842296:G:A	3.58794e-15	-0.829379	-1.59371	1.90681e-12	-0.781862	-1.58871
42842510	chr2:42842510:T:C	9.49507e-15	-7.00909e-10	-1.4499	4.90732e-12	-7.00909e-10	-1.42528
42842585	chr2:42842585:CT:C	3.79329e-15	-0.78756	-1.57988	2.08343e-12	-0.719937	-1.56205
42842591	chr2:42842591:T:C	3.55136e-15	-0.853699	-1.57964	1.94954e-12	-0.786875	-1.56154
42842701	chr2:42842701:G:T	2.39563e-15	-2.17543	-0.651593	1.10437e-12	-2.18789	-0.728838
42842783	chr2:42842783:G:A	1.03914e-14	-1.35969	-1.08457e-09	5.46167e-12	-1.31825	-1.08457e-09
42842836	chr2:42842836:C:A	1.66786e-15	-2.18304	-1.00609	8.44266e-13	-2.18145	-1.00384
42843281	chr2:42843281:CA:C	2.60337e-15	-2.18619	-0.557667	1.21917e-12	-2.17919	-0.63864
42843384	chr2:42843384:A:C	2.46346e-14	-7.00909e-10	-0.496518	1.18843e-11	-7.00909e-10	-0.540788
42843767	chr2:42843767:T:A	1.33762e-15	-1.81945	-1.59032	8.74358e-13	-1.5607	-1.58958
42844073	chr2:42844073:C:T	1.01802e-13	-7.00909e-10	0.922361	3.94819e-11	-7.00909e-10	0.659839
42844201	chr2:42844201:A:G	1.67458e-14	-7.00909e-10	-0.882519	8.11481e-12	-7.00909e-10	-0.922314
42844518	chr2:42844518:C:T	4.10594e-14	0.0143509	-1.08457e-09	2.23974e-11	0.0929419	-1.08457e-09
42845036	chr2:42845036:A:C	4.44203e-15	-0.820371	-1.38919	2.13084e-12	-0.90594	-1.35355
42845329	chr2:42845329:C:T	1.47788e-15	-1.83879	-1.47128	6.79936e-13	-1.88438	-1.51738
42845857	chr2:42845857:G:T	1.36046e-15	-1.869	-1.52384	6.90513e-13	-1.83089	-1.55543
42845914	chr2:42845914:G:A	8.84755e-15	-7.00909e-10	-1.52053	4.49064e-12	-7.00909e-10	-1.51401
42846395	chr2:42846395:C:T	8.32447e-15	-7.00909e-10	-1.58147	4.19223e-12	-7.00909e-10	-1.58277
42846408	chr2:42846408:G:T	5.07346e-15	-0.871923	-1.20472	3.06291e-12	-0.765473	-1.13117
42846487	chr2:42846487:C:T	9.36326e-15	-7.00909e-10	-1.46387	4.66167e-12	-7.00909e-10	-1.47663
42846526	chr2:42846526:C:G	1.62756e-14	-7.00909e-10	-0.911002	7.89931e-12	-7.00909e-10	-0.949229
42847015	chr2:42847015:A:G	1.49232e-14	-7.00909e-10	-0.997753	7.24113e-12	-7.00909e-10	-1.03623
42847293	chr2:42847293:T:C	1.39391e-14	-7.00909e-10	-1.06597	6.74329e-12	-7.00909e-10	-1.10746
42847328	chr2:42847328:C:T	3.10372e-15	-0.977213	-1.59085	1.96336e-12	-0.761731	-1.57962
42847423	chr2:42847423:T:C	8.22796e-15	-7.00909e-10	-1.59313	4.1506e-12	-7.00909e-10	-1.59275
42848423	chr2:42848423:A:G	2.04717e-14	-0.999044	0.317416	1.53638e-11	-0.70528	0.421289
42848870	chr2:42848870:T:C	2.10814e-14	-7.00909e-10	-0.652277	1.17222e-11	-7.00909e-10	-0.554524
42849086	chr2:42849086:C:A	4.19788e-15	-1.35142	-0.914665	2.94279e-12	-1.04861	-0.888032
42849131	chr2:42849131:G:A	3.60718e-15	-1.36207	-1.05568	2.36285e-12	-1.12608	-1.03005
42849414	chr2:42849414:C:T	1.91904e-14	-7.00909e-10	-0.746261	9.22988e-12	-7.00909e-10	-0.793559
42849416	chr2:42849416:T:C	8.43512e-15	-7.00909e-10	-1.56826	4.14723e-12	-7.00909e-10	-1.59356
42849897	chr2:42849897:G:T	1.26277e-15	-2.17219	-1.29517	5.2844e-13	-2.1561	-1.49773
42849999	chr2:42849999:G:A	9.3915e-15	-7.00909e-10	-1.46086	4.85616e-12	-7.00909e-10	-1.43576
42850052	chr2:42850052:T:C	1.55919e-15	-2.15148	-1.10503	6.8988e-13	-2.10925	-1.27799
42850195	chr2:42850195:C:G	9.22484e-15	-7.00909e-10	-1.47877	4.59726e-12	-7.00909e-10	-1.49055
42850369	chr2:42850369:T:C	1.11931e-15	-2.18289	-1.40507	5.15482e-13	-2.18948	-1.48918
42850462	chr2:42850462:G:A	3.57502e-15	-1.53231	-0.894388	2.41017e-12	-1.27843	-0.857881
42850975	chr2:42850975:T:C	1.03877e-14	-7.00909e-10	-1.36005	5.16785e-12	-7.00909e-10	-1.37355
42851315	chr2:42851315:A:G	1.69792e-15	-2.14049	-1.03078	7.44801e-13	-2.09372	-1.21693
42851419	chr2:42851419:G:A	8.44182e-15	-7.00909e-10	-1.56747	4.16954e-12	-7.00909e-10	-1.5882
42851530	chr2:42851530:C:T	2.4633e-15	-1.27648	-1.52268	1.77099e-12	-0.970102	-1.47437
42851618	chr2:42851618:C:T	3.42318e-15	-1.50513	-0.964968	2.27418e-12	-1.26137	-0.93302
42851872	chr2:42851872:A:T	8.28695e-15	-7.00909e-10	-1.58599	4.15847e-12	-7.00909e-10	-1.59086
42851929	chr2:42851929:G:C	8.26994e-15	-7.00909e-10	-1.58804	4.16512e-12	-7.00909e-10	-1.58926
42852073	chr2:42852073:A:G	2.27908e-14	-7.00909e-10	-0.574312	1.33975e-11	-7.00909e-10	-0.42094
42852199	chr2:42852199:A:G	2.73711e-14	-7.00909e-10	-0.391179	1.56981e-11	-7.00909e-10	-0.262467
42852483	chr2:42852483:G:A	1.2375e-14	-7.00909e-10	-1.18499	6.16348e-12	-7.00909e-10	-1.19736
42852676	chr2:42852676:C:T	1.39005e-14	-7.00909e-10	-1.06874	7.47345e-12	-7.00909e-10	-1.00465
42852698	chr2:42852698:C:T	1.00915e-15	-2.17405	-1.51751	5.07848e-13	-2.14788	-1.5457
42852769	chr2:42852769:C:T	8.37946e-15	-7.00909e-10	-1.57489	4.16588e-12	-7.00909e-10	-1.58908
42852818	chr2:42852818:G:A	8.38109e-15	-7.00909e-10	-1.57469	4.16712e-12	-7.00909e-10	-1.58878
42852899	chr2:42852899:A:G	1.59395e-15	-2.16497	-1.06949	6.3001e-13	-2.12327	-1.35475
42853220	chr2:42853220:G:A	8.3128e-15	-7.00909e-10	-1.58287	4.15171e-12	-7.00909e-10	-1.59248
42853378	chr2:42853378:C:T	8.27622e-15	-7.00909e-10	-1.58728	4.14677e-12	-7.00909e-10	-1.59368
42853463	chr2:42853463:C:T	8.28714e-15	-7.00909e-10	-1.58596	4.1479e-12	-7.00909e-10	-1.5934
42853768	chr2:42853768:C:T	8.99275e-15	-7.00909e-10	-1.50425	4.6298e-12	-7.00909e-10	-1.48349
42853789	chr2:42853789:A:C	1.49584e-14	-7.00909e-10	-0.995393	7.31397e-12	-7.00909e-10	-1.02622
42853797	chr2:42853797:G:A	8.3048e-15	-7.00909e-10	-1.58384	4.1507e-12	-7.00909e-10	-1.59273
42854043	chr2:42854043:G:A	8.98466e-15	-7.00909e-10	-1.50515	4.37647e-12	-7.00909e-10	-1.53976
42854068	chr2:42854068:CAT:C	8.87809e-15	-7.00909e-10	-1.51708	4.33728e-12	-7.00909e-10	-1.54876
42854169	chr2:42854169:T:A	9.04679e-15	-7.00909e-10	-1.49826	4.26194e-12	-7.00909e-10	-1.56628
42854299	chr2:42854299:A:G	1.15478e-15	-2.16713	-1.38962	5.56832e-13	-2.14911	-1.45239
42854546	chr2:42854546:G:A	9.38837e-16	-2.17786	-1.58592	4.67446e-13	-2.18831	-1.58817
42854569	chr2:42854569:T:TC	9.24723e-15	-7.00909e-10	-1.47634	4.31329e-12	-7.00909e-10	-1.5543
42854633	chr2:42854633:C:T	8.57539e-15	-7.00909e-10	-1.55177	4.2937e-12	-7.00909e-10	-1.55885
42854724	chr2:42854724:G:A	1.66987e-14	-7.00909e-10	-0.885336	8.36628e-12	-7.00909e-10	-0.891796
42854772	chr2:42854772:G:A	1.5372e-15	-1.76509	-1.50562	8.95938e-13	-1.60989	-1.516
42854788	chr2:42854788:A:G	9.96289e-16	-2.12009	-1.58429	5.33769e-13	-2.05561	-1.58819
42855176	chr2:42855176:C:T	1.355e-14	-7.00909e-10	-1.09428	6.30909e-12	-7.00909e-10	-1.17401
42855437	chr2:42855437:C:A	1.33673e-14	-7.00909e-10	-1.10786	6.24787e-12	-7.00909e-10	-1.18376
42855652	chr2:42855652:C:T	3.43826e-15	-1.87479	-0.590913	1.5183e-12	-1.83721	-0.761202
42855741	chr2:42855741:A:T	8.82708e-15	-7.00909e-10	-1.52284	4.54084e-12	-7.00909e-10	-1.50289
42855808	chr2:42855808:C:T	3.04122e-15	-1.90578	-0.682632	1.35308e-12	-1.87031	-0.843311
42855870	chr2:42855870:G:T	1.33379e-14	-7.00909e-10	-1.11006	6.20238e-12	-7.00909e-10	-1.19107
42856015	chr2:42856015:T:A	1.28386e-14	-7.00909e-10	-1.14821	5.96876e-12	-7.00909e-10	-1.22947
42856142	chr2:42856142:C:T	1.32245e-14	-7.00909e-10	-1.1186	6.13119e-12	-7.00909e-10	-1.20262
42856147	chr2:42856147:T:TC	1.16817e-14	-7.00909e-10	-1.24265	5.4851e-12	-7.00909e-10	-1.31397
42856654	chr2:42856654:C:T	2.5949e-15	-1.91159	-0.835529	1.24495e-12	-1.92783	-0.869079
42856691	chr2:42856691:T:G	1.5934e-15	-2.18811	-1.04669	5.99549e-13	-2.18642	-1.34116
42856886	chr2:42856886:C:T	1.50946e-15	-2.16766	-1.12126	6.90373e-13	-2.18153	-1.205
42856971	chr2:42856971:A:G	9.93448e-16	-2.18861	-1.51864	4.73491e-13	-2.1786	-1.58502
42856988	chr2:42856988:A:G	8.22277e-15	-7.00909e-10	-1.59376	4.16807e-12	-7.00909e-10	-1.58855
42857157	chr2:42857157:C:T	8.63639e-15	-7.00909e-10	-1.54468	4.20482e-12	-7.00909e-10	-1.57977
42857253	chr2:42857253:T:C	1.06456e-14	-1.43814	0.102624	4.82309e-12	-1.37645	-0.0661395
42857733	chr2:42857733:G:A	2.00801e-15	-2.18871	-0.814811	9.81592e-13	-2.18372	-0.850862
42857748	chr2:42857748:G:T	6.01862e-14	-7.00909e-10	0.396774	2.41495e-11	-7.00909e-10	0.168258
42857807	chr2:42857807:C:G	1.08459e-15	-2.18453	-1.43494	5.4526e-13	-2.17467	-1.44783
42857834	chr2:42857834:G:A	1.06026e-14	-7.00909e-10	-1.33957	5.07497e-12	-7.00909e-10	-1.39168
42858206	chr2:42858206:G:A	1.30246e-15	-1.87324	-1.56318	7.56282e-13	-1.76014	-1.5352
42858459	chr2:42858459:G:A	6.57303e-15	-1.81769	-1.08457e-09	3.90591e-12	-1.65351	-1.08457e-09
42858886	chr2:42858886:T:C	1.49026e-15	-1.95765	-1.34407	7.04004e-13	-1.99907	-1.36791
42859121	chr2:42859121:G:T	8.50126e-15	-7.00909e-10	-1.56045	4.36729e-12	-7.00909e-10	-1.54186
42859282	chr2:42859282:A:G	1.00826e-14	-7.00909e-10	-1.38986	5.23932e-12	-7.00909e-10	-1.35981
42859585	chr2:42859585:CCTGT:C	1.98572e-15	-1.87255	-1.14214	9.57376e-13	-1.91584	-1.14372
42859720	chr2:42859720:G:A	8.27527e-15	-7.00909e-10	-1.5874	4.16006e-12	-7.00909e-10	-1.59048
42860441	chr2:42860441:G:T	3.29772e-14	-7.00909e-10	-0.204851	1.48509e-11	-7.00909e-10	-0.317943
42860520	chr2:42860520:G:C	8.48611e-15	-7.00909e-10	-1.56224	4.24701e-12	-7.00909e-10	-1.56979
42860530	chr2:42860530:C:T	1.29726e-14	-7.00909e-10	-1.13783	6.27139e-12	-7.00909e-10	-1.18001
42860653	chr2:42860653:T:TG	1.10112e-15	-2.09132	-1.51302	6.09372e-13	-2.03217	-1.47916
42861164	chr2:42861164:G:A	1.17911e-15	-1.98549	-1.55042	6.0187e-13	-1.94556	-1.57815
42861252	chr2:42861252:T:C	9.17679e-15	-7.00909e-10	-1.48399	4.59231e-12	-7.00909e-10	-1.49162
42861330	chr2:42861330:C:A	2.01125e-15	-1.88991	-1.112	8.01821e-13	-1.8579	-1.37897
42861507	chr2:42861507:A:G	1.40347e-15	-1.80803	-1.55368	8.2327e-13	-1.68356	-1.52691
42862199	chr2:42862199:C:A	8.24604e-15	-7.00909e-10	-1.59094	4.14839e-12	-7.00909e-10	-1.59329
42862471	chr2:42862471:T:A	8.37068e-15	-7.00909e-10	-1.57593	4.19822e-12	-7.00909e-10	-1.58134
42862616	chr2:42862616:T:C	9.10554e-15	-7.00909e-10	-1.49179	4.56936e-12	-7.00909e-10	-1.49663
42862846	chr2:42862846:G:A	1.20091e-14	-7.00909e-10	-1.215	6.22614e-12	-7.00909e-10	-1.18725
42863650	chr2:42863650:A:G	1.10067e-15	-2.18953	-1.41523	5.94085e-13	-2.16768	-1.36906
42863817	chr2:42863817:G:C	1.87782e-15	-1.77527	-1.29529	8.668e-13	-1.80049	-1.35847
42863835	chr2:42863835:G:A	9.78847e-15	-7.00909e-10	-1.41946	5.0823e-12	-7.00909e-10	-1.39024
42863841	chr2:42863841:G:A	5.96154e-15	-1.91534	-1.08457e-09	3.03518e-12	-1.90574	-1.08457e-09
42863916	chr2:42863916:C:T	9.31374e-15	-7.00909e-10	-1.46918	4.62656e-12	-7.00909e-10	-1.48419
42863960	chr2:42863960:G:A	1.82782e-15	-1.78923	-1.30832	8.3095e-13	-1.83088	-1.37031
42863990	chr2:42863990:G:A	9.36852e-15	-7.00909e-10	-1.46331	4.6139e-12	-7.00909e-10	-1.48693
42864023	chr2:42864023:G:C	1.57149e-15	-2.13119	-1.11745	7.97903e-13	-2.10494	-1.13683
42864285	chr2:42864285:G:C	9.92537e-15	-1.40557	-1.08457e-09	7.88495e-12	-0.951049	-1.08457e-09
42864351	chr2:42864351:A:G	3.48307e-14	-7.00909e-10	-0.150168	1.94852e-11	-7.00909e-10	-0.0463486
42864367	chr2:42864367:C:T	1.12094e-14	-7.00909e-10	-1.28391	5.19478e-12	-7.00909e-10	-1.36835
42864410	chr2:42864410:G:A	1.47772e-15	-1.78233	-1.52784	8.18141e-13	-1.65414	-1.56259
42864565	chr2:42864565:C:A	8.3381e-15	-7.00909e-10	-1.57983	4.28695e-12	-7.00909e-10	-1.56043
42864608	chr2:42864608:T:C	8.36556e-15	-7.00909e-10	-1.57654	4.31124e-12	-7.00909e-10	-1.55478
42864719	chr2:42864719:C:T	8.87199e-15	-7.00909e-10	-1.51777	4.45519e-12	-7.00909e-10	-1.52194
42865157	chr2:42865157:C:T	1.2026e-15	-1.92634	-1.58984	6.69653e-13	-1.82315	-1.59385
42865460	chr2:42865460:A:G	1.36939e-14	-7.00909e-10	-1.08372	7.26375e-12	-7.00909e-10	-1.03311
42865757	chr2:42865757:C:T	8.26272e-15	-7.00909e-10	-1.58891	4.146e-12	-7.00909e-10	-1.59386
42865980	chr2:42865980:G:T	1.29836e-14	-7.00909e-10	-1.13698	6.86995e-12	-7.00909e-10	-1.08885
42866271	chr2:42866271:A:G	8.34656e-15	-7.00909e-10	-1.57882	4.15857e-12	-7.00909e-10	-1.59083
42866320	chr2:42866320:C:T	1.07768e-13	-7.00909e-10	0.979308	4.75057e-11	-7.00909e-10	0.844846
42866627	chr2:42866627:A:G	2.02864e-15	-1.53426	-1.45904	9.25762e-13	-1.60595	-1.48719
42866751	chr2:42866751:A:G	1.32456e-14	-7.00909e-10	-1.11701	6.72901e-12	-7.00909e-10	-1.10958
42867220	chr2:42867220:A:G	5.16787e-15	-2.10246	0.0442556	2.60693e-12	-2.04677	-0.0110618
42868011	chr2:42868011:G:A	1.00918e-15	-2.12083	-1.5707	5.21408e-13	-2.12905	-1.53818
42868148	chr2:42868148:G:A	3.353e-14	-7.00909e-10	-0.188229	1.50509e-11	-7.00909e-10	-0.304568
42868497	chr2:42868497:G:C	1.21911e-14	-7.00909e-10	-1.19997	6.33991e-12	-7.00909e-10	-1.16914
42868595	chr2:42868595:C:T	3.35923e-14	-7.00909e-10	-0.186372	1.50961e-11	-7.00909e-10	-0.301567
42868646	chr2:42868646:C:T	9.67931e-16	-2.18899	-1.54427	5.09448e-13	-2.18027	-1.51016
42868731	chr2:42868731:T:C	9.68941e-16	-2.17051	-1.56171	4.79348e-13	-2.18054	-1.5708
42868848	chr2:42868848:C:T	1.11994e-15	-2.18703	-1.40036	5.78482e-13	-2.1885	-1.37485
42868996	chr2:42868996:T:C	1.00305e-15	-2.15938	-1.53824	4.91547e-13	-2.17377	-1.55243
42869039	chr2:42869039:G:A	1.09623e-15	-2.18894	-1.41985	5.69007e-13	-2.18607	-1.3938
42869202	chr2:42869202:A:G	1.37413e-14	-7.00909e-10	-1.08026	7.35505e-12	-7.00909e-10	-1.02062
42869231	chr2:42869231:A:AT	1.12413e-15	-2.18499	-1.39866	5.79689e-13	-2.18932	-1.37195
42869350	chr2:42869350:T:G	2.10239e-15	-1.93889	-1.01871	8.23559e-13	-1.89138	-1.31874
42869511	chr2:42869511:G:A	1.21911e-14	-7.00909e-10	-1.19997	6.33991e-12	-7.00909e-10	-1.16914
42869691	chr2:42869691:T:C	1.15005e-15	-2.18538	-1.37548	6.11318e-13	-2.16869	-1.33945
42869753	chr2:42869753:A:C	1.14114e-15	-2.18645	-1.38219	6.05001e-13	-2.17195	-1.34658
42869786	chr2:42869786:A:G	1.12877e-15	-2.18824	-1.3913	5.97195e-13	-2.1762	-1.35532
42869801	chr2:42869801:T:A	2.72483e-14	-7.00909e-10	-0.395678	1.33937e-11	-7.00909e-10	-0.421224
42870310	chr2:42870310:A:G	8.31063e-15	-7.00909e-10	-1.58313	4.28966e-12	-7.00909e-10	-1.5598
42870466	chr2:42870466:T:TG	3.0418e-14	-7.00909e-10	-0.285635	1.65314e-11	-7.00909e-10	-0.210745
42870567	chr2:42870567:G:A	1.26372e-14	-7.00909e-10	-1.16403	7.0474e-12	-7.00909e-10	-1.06335
42870649	chr2:42870649:C:A	8.41912e-15	-7.00909e-10	-1.57016	4.28844e-12	-7.00909e-10	-1.56008
42870748	chr2:42870748:AT:A	1.25436e-14	-7.00909e-10	-1.17145	6.99464e-12	-7.00909e-10	-1.07086
42870781	chr2:42870781:C:T	1.2649e-14	-7.00909e-10	-1.16309	7.05855e-12	-7.00909e-10	-1.06176
42870788	chr2:42870788:C:G	2.21668e-15	-1.97505	-0.929613	8.43773e-13	-1.93328	-1.2526
42870839	chr2:42870839:T:C	8.5622e-15	-7.00909e-10	-1.55331	4.38326e-12	-7.00909e-10	-1.53821
42870873	chr2:42870873:T:C	1.12327e-15	-2.16571	-1.41872	6.09138e-13	-2.1137	-1.39801
42871137	chr2:42871137:C:T	3.56578e-14	-7.00909e-10	-0.1267	1.96383e-11	-7.00909e-10	-0.0385241
42871152	chr2:42871152:C:A	1.32473e-14	-7.00909e-10	-1.11687	7.41311e-12	-7.00909e-10	-1.01275
42871384	chr2:42871384:T:C	8.24028e-15	-7.00909e-10	-1.59163	4.17598e-12	-7.00909e-10	-1.58665
42871819	chr2:42871819:T:G	2.4448e-14	-7.00909e-10	-0.504119	1.47626e-11	-7.00909e-10	-0.323907
42872126	chr2:42872126:G:C	2.87939e-15	-1.89252	-0.750565	1.60782e-12	-1.79123	-0.7499
42872187	chr2:42872187:AC:A	2.82763e-14	-7.00909e-10	-0.358644	1.728e-11	-7.00909e-10	-0.166458
42872205	chr2:42872205:GAGAGAGAGAGAGAGAGAGAGAC:G	1.84044e-14	-7.00909e-10	-0.788079	1.10612e-11	-7.00909e-10	-0.612562
42872322	chr2:42872322:G:A	2.62729e-14	-7.00909e-10	-0.432131	1.59654e-11	-7.00909e-10	-0.245581
42872482	chr2:42872482:G:A	1.01303e-15	-2.16851	-1.51921	5.26947e-13	-2.17185	-1.48481
42872486	chr2:42872486:C:T	2.44691e-14	-7.00909e-10	-0.503259	1.47816e-11	-7.00909e-10	-0.322621
42872494	chr2:42872494:G:A	2.44352e-14	-7.00909e-10	-0.504643	1.4759e-11	-7.00909e-10	-0.324148
42872560	chr2:42872560:G:A	2.53036e-14	-7.00909e-10	-0.46972	1.53388e-11	-7.00909e-10	-0.285622
42872605	chr2:42872605:C:G	1.13253e-15	-2.18842	-1.3878	5.71812e-13	-2.18666	-1.38829
42872816	chr2:42872816:C:T	1.22467e-15	-2.10557	-1.39243	6.84639e-13	-2.0235	-1.37137
42873163	chr2:42873163:A:T	2.22239e-15	-2.13085	-0.771236	1.43135e-12	-2.06867	-0.588714
42873308	chr2:42873308:A:G	2.89145e-14	-7.00909e-10	-0.336324	1.27041e-11	-7.00909e-10	-0.47408
42873440	chr2:42873440:T:C	4.53551e-14	-7.00909e-10	0.113853	2.23495e-11	-7.00909e-10	0.0907998
42873466	chr2:42873466:T:G	3.61113e-14	-7.00909e-10	-0.114062	2.25529e-11	-7.00909e-10	0.0998607
42873671	chr2:42873671:T:C	3.59957e-14	-7.00909e-10	-0.117268	2.25784e-11	-7.00909e-10	0.100988
42873675	chr2:42873675:A:G	3.4114e-14	-7.00909e-10	-0.17096	2.13335e-11	-7.00909e-10	0.0442719
42873796	chr2:42873796:A:G	3.59248e-14	-7.00909e-10	-0.119242	1.55739e-11	-7.00909e-10	-0.270411
42874073	chr2:42874073:C:T	5.90162e-15	-1.92544	-1.08457e-09	2.63208e-12	-2.04823	-1.08457e-09
42874317	chr2:42874317:T:A	2.80026e-15	-1.80532	-0.865635	1.05874e-12	-1.75295	-1.20598
42874330	chr2:42874330:G:A	2.16508e-15	-1.61004	-1.31817	1.00209e-12	-1.64622	-1.36769
42875187	chr2:42875187:C:T	5.56629e-15	-0.592466	-1.39147	3.18455e-12	-0.53729	-1.3204
42875467	chr2:42875467:G:A	5.11211e-15	-1.35554	-0.713511	1.79929e-12	-1.52453	-0.904087
42875560	chr2:42875560:A:G	2.03106e-14	-7.00909e-10	-0.689526	1.21721e-11	-7.00909e-10	-0.51686
42875646	chr2:42875646:A:G	1.02673e-14	-7.00909e-10	-1.3717	5.38558e-12	-7.00909e-10	-1.33228
42876044	chr2:42876044:C:T	1.00016e-15	-2.18134	-1.51917	5.58099e-13	-2.12247	-1.47676
42876300	chr2:42876300:T:G	2.42842e-15	-2.14381	-0.669621	1.28492e-12	-2.12213	-0.643174
42876326	chr2:42876326:C:T	5.63516e-15	-1.97164	-1.08457e-09	3.03252e-12	-1.90661	-1.08457e-09
42877097	chr2:42877097:A:T	9.52965e-15	-7.00909e-10	-1.44626	4.65819e-12	-7.00909e-10	-1.47738
42877242	chr2:42877242:G:C	1.21335e-15	-1.97272	-1.53456	5.63148e-13	-2.04725	-1.54297
42877446	chr2:42877446:G:T	1.07045e-15	-2.15569	-1.4769	5.35809e-13	-2.08207	-1.55791
42877461	chr2:42877461:C:A	1.21185e-15	-2.18136	-1.32716	5.61404e-13	-2.18414	-1.40918
42877582	chr2:42877582:A:G	2.13487e-14	-7.00909e-10	-0.639679	9.39013e-12	-7.00909e-10	-0.776346
42877835	chr2:42877835:C:T	9.39594e-16	-2.18935	-1.57363	4.77323e-13	-2.16756	-1.58801
42878283	chr2:42878283:A:T	9.61541e-15	-7.00909e-10	-1.4373	4.9009e-12	-7.00909e-10	-1.42659
42878356	chr2:42878356:C:A	1.33398e-15	-2.17196	-1.24054	6.17563e-13	-2.18784	-1.31014
42878692	chr2:42878692:C:T	1.65797e-14	-7.00909e-10	-0.892488	7.61116e-12	-7.00909e-10	-0.986389
42878698	chr2:42878698:G:C	9.50132e-16	-2.18318	-1.56865	5.29747e-13	-2.05845	-1.59291
42878783	chr2:42878783:C:T	9.40795e-16	-2.18799	-1.5737	5.14927e-13	-2.08603	-1.59371
42878867	chr2:42878867:C:T	8.54658e-15	-7.00909e-10	-1.55514	4.2292e-12	-7.00909e-10	-1.57399
42878941	chr2:42878941:G:A	8.22447e-15	-7.00909e-10	-1.59355	4.15511e-12	-7.00909e-10	-1.59167
42878953	chr2:42878953:C:G	2.04456e-15	-1.97671	-1.00877	9.30884e-13	-1.92477	-1.16286
42879137	chr2:42879137:A:G	1.66198e-15	-1.99341	-1.19925	7.15136e-13	-1.93007	-1.42122
42879149	chr2:42879149:G:GA	8.2547e-15	-7.00909e-10	-1.58989	4.16065e-12	-7.00909e-10	-1.59033
42879238	chr2:42879238:C:T	8.22244e-15	-7.00909e-10	-1.5938	4.14606e-12	-7.00909e-10	-1.59385
42879816	chr2:42879816:C:T	1.64524e-15	-1.94399	-1.25879	7.87338e-13	-2.10602	-1.14908
42879899	chr2:42879899:C:T	9.86904e-16	-2.17131	-1.54254	5.13376e-13	-2.18895	-1.4938
42879914	chr2:42879914:T:C	1.99097e-14	-7.00909e-10	-0.709459	1.18445e-11	-7.00909e-10	-0.544137
42880039	chr2:42880039:A:C	9.106e-15	-7.00909e-10	-1.49173	4.70105e-12	-7.00909e-10	-1.46822
42880844	chr2:42880844:G:C	1.55704e-14	-7.00909e-10	-0.955294	6.97726e-12	-7.00909e-10	-1.07335
42881128	chr2:42881128:C:T	1.09873e-14	-7.00909e-10	-1.30393	5.62135e-12	-7.00909e-10	-1.28943
42881157	chr2:42881157:G:A	3.1411e-14	-7.00909e-10	-0.253511	1.42747e-11	-7.00909e-10	-0.357518
42881189	chr2:42881189:G:C	1.92436e-14	-7.00909e-10	-0.743489	1.15024e-11	-7.00909e-10	-0.573446
42881237	chr2:42881237:G:A	1.75797e-13	-7.00909e-10	1.46866	7.2325e-11	-7.00909e-10	1.26517
42881803	chr2:42881803:A:G	1.64397e-14	-7.00909e-10	-0.900971	1.00037e-11	-7.00909e-10	-0.713049
42881902	chr2:42881902:G:T	1.62009e-15	-1.96926	-1.24893	7.72131e-13	-2.1324	-1.14221
42882099	chr2:42882099:A:G	2.66767e-14	-7.00909e-10	-0.416878	1.45493e-11	-7.00909e-10	-0.33846
42882317	chr2:42882317:G:A	1.19135e-14	-7.00909e-10	-1.223	6.43655e-12	-7.00909e-10	-1.15401
42882443	chr2:42882443:A:G	9.26318e-15	-1.29111	-0.18351	7.04358e-12	-0.776062	-0.287827
42883168	chr2:42883168:C:G	1.56171e-14	-7.00909e-10	-0.952305	7.07234e-12	-7.00909e-10	-1.05981
42883336	chr2:42883336:G:C	1.22256e-15	-1.9284	-1.57132	6.36255e-13	-1.87593	-1.59223
42883565	chr2:42883565:A:G	8.817e-15	-7.00909e-10	-1.52399	4.55819e-12	-7.00909e-10	-1.49908
42883753	chr2:42883753:C:T	1.06108e-15	-2.08793	-1.55346	6.60943e-13	-1.93583	-1.49426
42884201	chr2:42884201:G:A	2.04538e-14	-7.00909e-10	-0.682498	8.923e-12	-7.00909e-10	-0.827373
42884441	chr2:42884441:A:T	1.76222e-14	-7.00909e-10	-0.831511	8.09631e-12	-7.00909e-10	-0.924596
42884528	chr2:42884528:G:A	1.97794e-15	-1.49631	-1.5223	1.53363e-12	-1.09192	-1.49645
42884592	chr2:42884592:T:C	2.17036e-14	-7.00909e-10	-0.623191	1.21928e-11	-7.00909e-10	-0.515162
42884728	chr2:42884728:G:C	2.46502e-14	-7.00909e-10	-0.495885	1.38521e-11	-7.00909e-10	-0.387565
42884935	chr2:42884935:T:G	8.48143e-15	-7.00909e-10	-1.56279	4.32531e-12	-7.00909e-10	-1.55152
42885032	chr2:42885032:G:A	8.99564e-15	-0.610618	-0.89331	4.36544e-12	-0.626106	-0.916179
42885146	chr2:42885146:C:T	8.45257e-15	-7.00909e-10	-1.5662	4.30657e-12	-7.00909e-10	-1.55586
42885147	chr2:42885147:G:A	2.32951e-14	-7.00909e-10	-0.552424	9.73332e-12	-7.00909e-10	-0.74045
42885149	chr2:42885149:G:T	2.34795e-14	-7.00909e-10	-0.54454	9.80062e-12	-7.00909e-10	-0.733559
42885238	chr2:42885238:G:C	8.49271e-15	-7.00909e-10	-1.56146	4.33363e-12	-7.00909e-10	-1.5496
42885714	chr2:42885714:A:G	1.71865e-14	-7.00909e-10	-0.856542	8.75858e-12	-7.00909e-10	-0.845971
42885748	chr2:42885748:C:T	2.27334e-15	-1.44028	-1.43914	1.20038e-12	-1.46709	-1.36627
42885865	chr2:42885865:C:G	8.49271e-15	-7.00909e-10	-1.56146	4.33363e-12	-7.00909e-10	-1.5496
42886066	chr2:42886066:C:T	3.39309e-15	-1.95041	-0.528516	1.49504e-12	-1.92537	-0.688484
42886217	chr2:42886217:C:T	2.1455e-15	-1.57545	-1.36185	8.70778e-13	-1.87984	-1.27453
42886395	chr2:42886395:G:A	1.68747e-14	-7.00909e-10	-0.87485	7.73417e-12	-7.00909e-10	-0.970356
42886501	chr2:42886501:G:A	1.80224e-15	-1.73839	-1.37325	7.66951e-13	-1.99648	-1.28486
42886649	chr2:42886649:G:A	2.59333e-14	-0.67581	0.23067	1.10708e-11	-0.694321	0.082623
42887028	chr2:42887028:C:T	1.1938e-15	-1.93279	-1.59074	6.2747e-13	-1.89348	-1.58859
42887048	chr2:42887048:T:G	5.12047e-14	-7.00909e-10	0.235162	2.80989e-11	-7.00909e-10	0.319727
42887139	chr2:42887139:A:C	8.55586e-15	-7.00909e-10	-1.55405	4.37232e-12	-7.00909e-10	-1.54071
42887356	chr2:42887356:G:A	6.85883e-15	-0.867806	-0.907325	3.28311e-12	-0.833035	-0.994179
42887442	chr2:42887442:T:C	1.74377e-15	-1.73628	-1.40834	7.34838e-13	-2.00026	-1.32385
42887835	chr2:42887835:C:T	2.14642e-14	-7.00909e-10	-0.634282	9.00307e-12	-7.00909e-10	-0.818439
42887918	chr2:42887918:G:A	8.22886e-15	-7.00909e-10	-1.59302	4.15545e-12	-7.00909e-10	-1.59158
42888362	chr2:42888362:G:A	1.90771e-15	-1.59899	-1.45578	1.43824e-12	-1.20595	-1.44663
42888392	chr2:42888392:A:AT	1.02413e-14	-7.00909e-10	-1.37424	5.29957e-12	-7.00909e-10	-1.34838
42888453	chr2:42888453:C:T	5.94868e-15	-1.9175	-1.08457e-09	4.19965e-12	-1.581	-1.08457e-09
42888612	chr2:42888612:A:AG	2.09867e-14	-7.00909e-10	-0.656781	1.11511e-11	-7.00909e-10	-0.604471
42888779	chr2:42888779:T:C	9.35837e-15	-7.00909e-10	-1.4644	4.87384e-12	-7.00909e-10	-1.43212
42888820	chr2:42888820:T:C	2.31465e-14	-7.00909e-10	-0.558824	1.00295e-11	-7.00909e-10	-0.710479
42888834	chr2:42888834:A:G	1.29524e-14	-7.00909e-10	-1.13939	7.03527e-12	-7.00909e-10	-1.06507
42889032	chr2:42889032:A:G	5.30393e-15	-0.536101	-1.49612	3.25734e-12	-0.466439	-1.36865
42889060	chr2:42889060:A:G	1.03925e-14	-7.00909e-10	-1.35958	5.01377e-12	-7.00909e-10	-1.40382
42889157	chr2:42889157:A:G	1.38583e-14	-7.00909e-10	-1.07179	7.16023e-12	-7.00909e-10	-1.04746
42889351	chr2:42889351:T:C	1.04261e-14	-7.00909e-10	-1.35636	5.36595e-12	-7.00909e-10	-1.33593
42889558	chr2:42889558:T:C	8.1938e-15	-1.59729	-1.08457e-09	3.69315e-12	-1.70952	-1.08457e-09
42889942	chr2:42889942:A:G	1.44562e-14	-7.00909e-10	-1.02954	6.72134e-12	-7.00909e-10	-1.11072
42890053	chr2:42890053:T:G	8.49283e-15	-7.00909e-10	-1.56145	4.33375e-12	-7.00909e-10	-1.54957
42890106	chr2:42890106:A:G	1.82807e-15	-1.8431	-1.25431	8.15957e-13	-1.7875	-1.43189
42890110	chr2:42890110:A:T	1.44562e-14	-7.00909e-10	-1.02954	6.72134e-12	-7.00909e-10	-1.11072
42890134	chr2:42890134:C:A	8.2284e-15	-7.00909e-10	-1.59308	4.14813e-12	-7.00909e-10	-1.59335
42890216	chr2:42890216:G:A	8.72305e-15	-1.5347	-1.08457e-09	4.47054e-12	-1.5185	-1.08457e-09
42890494	chr2:42890494:C:G	9.99414e-15	-7.00909e-10	-1.39867	4.89828e-12	-7.00909e-10	-1.42712
42890760	chr2:42890760:C:T	9.76021e-15	-7.00909e-10	-1.42235	5.11299e-12	-7.00909e-10	-1.38422
42890984	chr2:42890984:G:T	1.20819e-14	-1.20896	-1.08457e-09	6.17335e-12	-1.19576	-1.08457e-09
42891278	chr2:42891278:C:T	1.07296e-14	-7.00909e-10	-1.32766	5.53292e-12	-7.00909e-10	-1.30529
42891289	chr2:42891289:G:A	1.47942e-14	-7.00909e-10	-1.00644	6.85723e-12	-7.00909e-10	-1.0907
42891658	chr2:42891658:G:A	2.68375e-14	-7.00909e-10	-0.410866	1.09685e-11	-7.00909e-10	-0.62098
42891732	chr2:42891732:G:A	8.32125e-15	-2.18875	0.606894	3.83811e-12	-2.17089	0.499868
42891835	chr2:42891835:T:C	1.74766e-14	-7.00909e-10	-0.839805	8.40851e-12	-7.00909e-10	-0.886761
42892112	chr2:42892112:G:C	1.05414e-14	-7.00909e-10	-1.34536	5.09974e-12	-7.00909e-10	-1.38681
42892160	chr2:42892160:A:T	1.07682e-14	-7.00909e-10	-1.32407	5.62804e-12	-7.00909e-10	-1.28824
42892309	chr2:42892309:G:T	8.77405e-15	-7.00909e-10	-1.52887	4.31576e-12	-7.00909e-10	-1.55373
42892590	chr2:42892590:G:A	1.19174e-14	-7.00909e-10	-1.22267	5.64066e-12	-7.00909e-10	-1.286
42892647	chr2:42892647:C:T	9.1865e-15	-7.00909e-10	-1.48293	4.51601e-12	-7.00909e-10	-1.50838
42893110	chr2:42893110:A:G	1.20492e-15	-2.09287	-1.42139	6.28666e-13	-1.92325	-1.55691
42893130	chr2:42893130:C:G	1.56119e-15	-1.78513	-1.47009	8.65074e-13	-1.68991	-1.47104
42893290	chr2:42893290:A:G	1.31561e-15	-1.90367	-1.5227	6.08702e-13	-2.05976	-1.45268
42893455	chr2:42893455:C:T	9.24207e-15	-7.00909e-10	-1.4769	4.63095e-12	-7.00909e-10	-1.48324
42893553	chr2:42893553:G:C	1.56543e-14	-7.00909e-10	-0.949922	8.14643e-12	-7.00909e-10	-0.918425
42893609	chr2:42893609:G:A	1.05946e-14	-2.16701	0.826685	6.38936e-12	-2.07621	0.91484
42893944	chr2:42893944:A:G	1.24603e-14	-7.00909e-10	-1.17812	6.965e-12	-7.00909e-10	-1.07511
42894448	chr2:42894448:C:A	1.12444e-14	-1.28079	-1.08457e-09	4.2722e-12	-1.56388	-1.08457e-09
42894527	chr2:42894527:C:T	1.51559e-14	-7.00909e-10	-0.98228	7.89818e-12	-7.00909e-10	-0.949372
42894582	chr2:42894582:A:T	1.08121e-14	-7.00909e-10	-1.32	5.56223e-12	-7.00909e-10	-1.3
42894586	chr2:42894586:C:A	2.3157e-15	-1.8949	-0.966057	9.09401e-13	-2.04721	-1.06377
42894713	chr2:42894713:T:C	1.30448e-15	-1.93133	-1.50354	5.91466e-13	-1.96006	-1.5811
42894778	chr2:42894778:A:G	1.91865e-15	-1.46696	-1.58209	9.53161e-13	-1.47012	-1.59386
42895078	chr2:42895078:T:G	1.7028e-15	-1.80055	-1.36784	7.89806e-13	-2.00283	-1.24915
42895150	chr2:42895150:C:T	1.71626e-15	-1.66108	-1.49944	9.55833e-13	-1.56455	-1.49663
42895374	chr2:42895374:C:G	1.69285e-15	-1.70089	-1.47337	9.57863e-13	-1.58747	-1.47158
42895541	chr2:42895541:A:G	1.33784e-15	-1.85156	-1.55805	5.9415e-13	-2.03221	-1.50442
42895626	chr2:42895626:G:A	1.3925e-15	-2.1316	-1.23796	5.88577e-13	-2.10348	-1.44257
42895664	chr2:42895664:G:A	1.03476e-14	-7.00909e-10	-1.36392	4.97571e-12	-7.00909e-10	-1.41144
42895695	chr2:42895695:G:A	1.01639e-14	-7.00909e-10	-1.38183	5.31704e-12	-7.00909e-10	-1.34509
42895771	chr2:42895771:C:T	9.18211e-15	-7.00909e-10	-1.48341	4.54869e-12	-7.00909e-10	-1.50116
42896099	chr2:42896099:C:T	1.84308e-15	-1.65461	-1.43462	1.0331e-12	-1.55152	-1.43192
42896219	chr2:42896219:C:T	2.17356e-14	-7.00909e-10	-0.621716	1.10343e-11	-7.00909e-10	-0.614997
42896458	chr2:42896458:C:T	1.04182e-14	-7.00909e-10	-1.35711	5.48734e-12	-7.00909e-10	-1.31356
42896566	chr2:42896566:A:G	1.67896e-15	-1.84896	-1.33353	8.1128e-13	-2.01815	-1.20699
42896591	chr2:42896591:G:A	1.35153e-14	-7.00909e-10	-1.09684	7.31959e-12	-7.00909e-10	-1.02545
42896638	chr2:42896638:C:T	1.04449e-14	-7.00909e-10	-1.35455	4.98565e-12	-7.00909e-10	-1.40944
42896677	chr2:42896677:C:T	1.13845e-14	-1.26841	-1.08457e-09	6.38564e-12	-1.16195	-1.08457e-09
42896879	chr2:42896879:G:T	9.47962e-15	-7.00909e-10	-1.45152	4.74244e-12	-7.00909e-10	-1.45945
42896880	chr2:42896880:C:T	9.47962e-15	-7.00909e-10	-1.45152	4.74244e-12	-7.00909e-10	-1.45945
42897184	chr2:42897184:A:C	8.39135e-15	-7.00909e-10	-1.57347	4.17591e-12	-7.00909e-10	-1.58667
42897387	chr2:42897387:T:G	1.49328e-14	-7.00909e-10	-0.997108	8.55714e-12	-7.00909e-10	-0.869239
42897472	chr2:42897472:G:A	9.08793e-15	-7.00909e-10	-1.49372	4.56143e-12	-7.00909e-10	-1.49837
42897473	chr2:42897473:G:A	1.94709e-14	-7.00909e-10	-0.73175	1.09866e-11	-7.00909e-10	-0.619325
42897700	chr2:42897700:C:T	9.07464e-15	-7.00909e-10	-1.49518	4.7166e-12	-7.00909e-10	-1.46492
42897754	chr2:42897754:T:G	1.65048e-15	-1.89853	-1.30108	8.11963e-13	-2.05364	-1.17066
42897898	chr2:42897898:C:G	1.75593e-15	-1.68276	-1.45491	9.91129e-13	-1.56781	-1.4571
42898111	chr2:42898111:T:G	1.6683e-14	-7.00909e-10	-0.886279	9.3746e-12	-7.00909e-10	-0.778001
42898123	chr2:42898123:A:C	1.66028e-15	-1.8882	-1.30549	6.77838e-13	-2.03995	-1.3649
42898130	chr2:42898130:A:G	1.99221e-14	-7.00909e-10	-0.708837	1.08159e-11	-7.00909e-10	-0.634991
42898260	chr2:42898260:C:T	1.17294e-14	-7.00909e-10	-1.23857	5.56392e-12	-7.00909e-10	-1.2997
42898279	chr2:42898279:T:C	8.27017e-15	-7.00909e-10	-1.58801	4.15426e-12	-7.00909e-10	-1.59187
42898841	chr2:42898841:A:G	4.2222e-15	-2.07353	-0.186782	2.5524e-12	-2.17163	0.092655
42898875	chr2:42898875:G:A	1.5153e-14	-7.00909e-10	-0.98247	7.58508e-12	-7.00909e-10	-0.989822
42899715	chr2:42899715:T:C	1.70887e-14	-7.00909e-10	-0.862252	9.66514e-12	-7.00909e-10	-0.747479
42899905	chr2:42899905:A:G	1.77364e-15	-2.0633	-1.06433	7.17133e-13	-2.03351	-1.31499
42900283	chr2:42900283:A:G	1.36855e-14	-7.00909e-10	-1.08433	6.86533e-12	-7.00909e-10	-1.08952
42900365	chr2:42900365:G:C	6.53505e-14	-7.00909e-10	0.479097	4.27562e-11	-7.00909e-10	0.739509
42900577	chr2:42900577:T:C	7.82118e-15	-0.0514096	-1.59242	4.99585e-12	0.145362	-1.55276
42900646	chr2:42900646:A:C	2.41096e-15	-2.05125	-0.769392	1.40205e-12	-2.16735	-0.510721
42900676	chr2:42900676:C:T	1.43095e-15	-1.76938	-1.57295	7.99415e-13	-1.66673	-1.57315
42900818	chr2:42900818:A:G	8.27251e-15	-7.00909e-10	-1.58773	4.24799e-12	-7.00909e-10	-1.56956
42900860	chr2:42900860:G:A	1.52707e-15	-2.08168	-1.19564	6.41043e-13	-2.16226	-1.2984
42900993	chr2:42900993:G:C	1.26372e-14	0.173452	-1.33748	9.47886e-12	0.392099	-1.15904
42901226	chr2:42901226:A:G	7.19623e-15	-1.84526	0.118151	6.00453e-12	-1.62953	0.406042
42901232	chr2:42901232:G:T	8.96123e-15	-7.00909e-10	-1.50776	4.65542e-12	-7.00909e-10	-1.47797
42901263	chr2:42901263:A:C	1.28385e-14	-7.00909e-10	-1.14822	6.43044e-12	-7.00909e-10	-1.15496
42901459	chr2:42901459:TCA:T	8.29831e-15	-7.00909e-10	-1.58462	4.16275e-12	-7.00909e-10	-1.58983
42901815	chr2:42901815:G:A	1.01416e-15	-2.17617	-1.51044	4.94552e-13	-2.16968	-1.55042
42901827	chr2:42901827:G:A	1.58081e-14	-7.00909e-10	-0.940146	7.97398e-12	-7.00909e-10	-0.939821
42901842	chr2:42901842:G:A	8.46058e-15	-7.00909e-10	-1.56525	4.19754e-12	-7.00909e-10	-1.58151
42901997	chr2:42901997:T:C	1.26821e-14	-7.00909e-10	-1.16048	6.99948e-12	-7.00909e-10	-1.07017
42902095	chr2:42902095:C:T	1.57357e-14	-0.608729	-0.336009	1.10019e-11	-0.453454	-0.164483
42902616	chr2:42902616:G:A	1.85102e-14	-7.00909e-10	-0.782348	1.02665e-11	-7.00909e-10	-0.687118
42903268	chr2:42903268:C:T	1.55988e-14	0.602413	-1.55589	7.93041e-12	0.632065	-1.57736
42903455	chr2:42903455:A:G	9.39072e-15	-7.00909e-10	-1.46095	4.94342e-12	-7.00909e-10	-1.41795
42903463	chr2:42903463:C:T	1.20725e-14	-7.00909e-10	-1.20974	6.79353e-12	-7.00909e-10	-1.10003
42903641	chr2:42903641:C:T	8.23749e-15	-7.00909e-10	-1.59197	4.14615e-12	-7.00909e-10	-1.59383
42903783	chr2:42903783:T:C	1.17075e-15	-2.1229	-1.42012	5.27107e-13	-2.10359	-1.55277
42903870	chr2:42903870:A:AT	1.02247e-14	-7.00909e-10	-1.37586	5.53316e-12	-7.00909e-10	-1.30525
42904214	chr2:42904214:T:G	8.96363e-15	-7.00909e-10	-1.50749	4.59495e-12	-7.00909e-10	-1.49105
42904969	chr2:42904969:T:C	4.1718e-15	-1.32376	-0.948564	1.60385e-12	-1.55014	-0.993461
42905006	chr2:42905006:G:A	3.25792e-14	0.940793	-1.15779	1.27815e-11	0.854828	-1.32283
42905084	chr2:42905084:G:C	1.9244e-14	-1.83646	1.09299	1.25306e-11	-1.62778	1.13995
42905144	chr2:42905144:T:A	2.04517e-13	-0.541143	2.16113	1.01727e-10	-0.502061	2.10835
42905182	chr2:42905182:C:G	1.67388e-14	-7.00909e-10	-0.88294	1.0038e-11	-7.00909e-10	-0.70963
42905205	chr2:42905205:G:A	4.54124e-15	-2.18747	-1.08457e-09	2.5107e-12	-2.09544	-1.08457e-09
42905384	chr2:42905384:C:T	7.43367e-14	0.629363	-0.021427	3.01854e-11	0.591236	-0.199881
42905980	chr2:42905980:T:C	2.06611e-15	-1.98349	-0.991511	9.93126e-13	-1.98485	-1.03806
42906352	chr2:42906352:A:G	1.26815e-15	-2.13177	-1.33134	5.66839e-13	-2.11644	-1.46724
42906968	chr2:42906968:A:G	2.38153e-14	-0.53034	-1.08457e-09	1.74604e-11	-0.156071	-1.08457e-09
42907261	chr2:42907261:G:T	4.58175e-15	-2.17859	-1.08457e-09	2.34786e-12	-2.1625	-1.08457e-09
42907462	chr2:42907462:T:C	2.9564e-14	-2.18879	1.87467	1.48556e-11	-2.18812	1.8705
42907797	chr2:42907797:C:T	1.73228e-15	-1.95891	-1.19232	8.26319e-13	-1.94616	-1.26062
42907831	chr2:42907831:G:T	1.07617e-14	-2.17926	0.854582	4.93403e-12	-2.17692	0.757071
42908073	chr2:42908073:G:T	1.28195e-15	-1.98053	-1.47176	5.77777e-13	-2.06391	-1.50066
42908652	chr2:42908652:C:T	1.4192e-15	-2.14386	-1.20672	5.83295e-13	-2.1272	-1.42786
42908675	chr2:42908675:A:G	1.716e-15	-1.61173	-1.54895	7.67505e-13	-1.73149	-1.54913
42909240	chr2:42909240:C:A	1.49338e-14	-7.00909e-10	-0.997039	7.56823e-12	-7.00909e-10	-0.992046
42909394	chr2:42909394:G:A	1.49454e-14	-7.00909e-10	-0.996265	8.28347e-12	-7.00909e-10	-0.901742
42910739	chr2:42910739:G:C	3.58965e-15	-0.921342	-1.50127	1.24661e-12	-1.21174	-1.58384
42910978	chr2:42910978:G:A	9.67334e-15	-1.43129	-1.08457e-09	6.22125e-12	-1.18803	-1.08457e-09
42911630	chr2:42911630:C:T	1.92371e-15	-1.4691	-1.57731	8.52234e-13	-1.60509	-1.57081
42911634	chr2:42911634:A:C	2.03907e-15	-1.42717	-1.561	9.02052e-13	-1.56648	-1.55261
42911650	chr2:42911650:T:C	1.01974e-14	-7.00909e-10	-1.37853	5.24161e-12	-7.00909e-10	-1.35938
42911823	chr2:42911823:G:C	1.4478e-14	-7.00909e-10	-1.02804	8.01314e-12	-7.00909e-10	-0.934922
42912044	chr2:42912044:C:T	4.86632e-15	-1.35488	-0.763455	1.83301e-12	-1.52998	-0.880065
42912235	chr2:42912235:C:A	2.37334e-15	-2.1049	-0.731471	1.07796e-12	-2.10543	-0.835509
42912936	chr2:42912936:A:G	1.2138e-14	-7.00909e-10	-1.20433	6.8113e-12	-7.00909e-10	-1.09742
42913290	chr2:42913290:C:G	1.28077e-15	-1.87564	-1.57757	6.63226e-13	-1.83292	-1.59372
42913370	chr2:42913370:G:A	8.98719e-15	-7.00909e-10	-1.50487	4.67663e-12	-7.00909e-10	-1.47343
42913513	chr2:42913513:T:C	3.7411e-15	-1.37479	-1.0065	1.22167e-12	-1.59675	-1.21903
42913645	chr2:42913645:A:C	8.59031e-15	-7.00909e-10	-1.55003	4.42699e-12	-7.00909e-10	-1.52829
42913794	chr2:42913794:A:T	4.04737e-15	-1.16069	-1.14191	1.56502e-12	-1.35935	-1.20876
42913821	chr2:42913821:C:T	2.21205e-15	-1.36767	-1.53908	9.6213e-13	-1.52999	-1.52462
42913934	chr2:42913934:G:A	1.60302e-14	-2.15328	1.22709	7.75126e-12	-2.14782	1.17967
42914106	chr2:42914106:A:G	2.16378e-15	-1.39643	-1.53238	9.34066e-13	-1.57824	-1.50597
42914216	chr2:42914216:A:C	8.42002e-15	-7.00909e-10	-1.57006	4.3131e-12	-7.00909e-10	-1.55435
42914238	chr2:42914238:G:A	9.67897e-15	-7.00909e-10	-1.43071	4.99604e-12	-7.00909e-10	-1.40736
42914345	chr2:42914345:C:G	2.2253e-14	-1.89752	1.29933	1.45775e-11	-1.6956	1.35908
42914441	chr2:42914441:A:G	1.06376e-14	-7.00909e-10	-1.33627	5.5168e-12	-7.00909e-10	-1.30821
42914629	chr2:42914629:A:T	1.72005e-15	-2.03315	-1.12517	6.91177e-13	-2.00611	-1.37925
42914960	chr2:42914960:A:G	2.51891e-14	-7.00909e-10	-0.474257	1.17847e-11	-7.00909e-10	-0.5492
42914977	chr2:42914977:A:G	1.83266e-14	-7.00909e-10	-0.792313	1.0357e-11	-7.00909e-10	-0.678346
42915047	chr2:42915047:C:G	8.76111e-15	-7.00909e-10	-1.53035	4.52552e-12	-7.00909e-10	-1.50627
42915307	chr2:42915307:AT:A	1.42103e-14	-0.530889	-0.515812	6.91091e-12	-0.467073	-0.615831
42915859	chr2:42915859:G:T	1.62525e-15	-1.63635	-1.57866	7.13853e-13	-1.79794	-1.55514
42916237	chr2:42916237:T:G	1.05414e-14	-0.69193	-0.653431	5.10762e-12	-0.640415	-0.744858
42916310	chr2:42916310:A:G	1.06498e-14	-7.00909e-10	-1.33513	5.52239e-12	-7.00909e-10	-1.30719
42916726	chr2:42916726:T:A	1.33586e-14	-7.00909e-10	-1.10851	6.36515e-12	-7.00909e-10	-1.16517
42917332	chr2:42917332:T:C	1.06304e-14	-7.00909e-10	-1.33695	5.49067e-12	-7.00909e-10	-1.31295
42917790	chr2:42917790:G:A	1.87218e-15	-1.48308	-1.59048	1.02896e-12	-1.41859	-1.56886
42918274	chr2:42918274:C:T	8.22407e-15	-7.00909e-10	-1.5936	4.14939e-12	-7.00909e-10	-1.59304
42918293	chr2:42918293:T:C	3.27415e-15	-2.1719	-0.342706	2.00554e-12	-2.1669	-0.153195
42918456	chr2:42918456:T:C	2.09578e-14	-7.00909e-10	-0.658157	1.16013e-11	-7.00909e-10	-0.564889
42918840	chr2:42918840:C:T	1.5324e-14	-7.00909e-10	-0.97125	8.04022e-12	-7.00909e-10	-0.931548
42919047	chr2:42919047:G:A	7.47417e-15	-1.68922	-1.08457e-09	4.03938e-12	-1.61991	-1.08457e-09
42919281	chr2:42919281:T:C	2.92053e-14	-7.00909e-10	-0.326319	1.62955e-11	-7.00909e-10	-0.225113
42919660	chr2:42919660:T:C	2.34151e-15	-1.96649	-0.883385	1.66406e-12	-1.773	-0.73375
42919782	chr2:42919782:G:A	4.94788e-15	-2.10171	-1.08457e-09	2.67286e-12	-2.03286	-1.08457e-09
42919844	chr2:42919844:A:G	2.16798e-14	-0.624289	-1.08457e-09	1.37715e-11	-0.393402	-1.08457e-09
42920078	chr2:42920078:C:G	1.16234e-14	-7.00909e-10	-1.24764	5.5937e-12	-7.00909e-10	-1.29436
42920118	chr2:42920118:C:T	1.17105e-14	-7.00909e-10	-1.24018	5.63936e-12	-7.00909e-10	-1.28623
42920176	chr2:42920176:G:A	2.26095e-14	-7.00909e-10	-0.582299	1.24687e-11	-7.00909e-10	-0.492785
42920351	chr2:42920351:C:T	4.4384e-14	-7.00909e-10	0.0922099	2.558e-11	-7.00909e-10	0.225807
42920630	chr2:42920630:T:G	3.60433e-15	-1.99004	-0.428495	2.69377e-12	-1.80953	-0.215537
42920704	chr2:42920704:T:C	9.58439e-16	-2.15536	-1.58776	4.76763e-13	-2.18789	-1.56885
42920851	chr2:42920851:C:G	3.6902e-15	-1.2979	-1.09709	2.57336e-12	-0.956941	-1.11385
42920878	chr2:42920878:C:T	2.70125e-14	-1.98908	1.58471	1.83383e-11	-1.79724	1.69022
42921031	chr2:42921031:T:C	8.39482e-15	-7.00909e-10	-1.57305	4.29557e-12	-7.00909e-10	-1.55842
42921150	chr2:42921150:G:A	1.42699e-14	-7.00909e-10	-1.04252	7.49753e-12	-7.00909e-10	-1.00143
42921347	chr2:42921347:G:A	2.20684e-15	-1.59701	-1.31209	1.12171e-12	-1.56691	-1.33424
42921428	chr2:42921428:A:G	9.87283e-16	-2.1275	-1.58597	4.78151e-13	-2.18828	-1.56555
42921508	chr2:42921508:A:G	1.70278e-15	-1.63561	-1.5328	9.08736e-13	-1.63165	-1.48006
42921564	chr2:42921564:G:C	1.49058e-14	-7.00909e-10	-0.998917	7.85797e-12	-7.00909e-10	-0.954476
42921595	chr2:42921595:G:A	1.52412e-15	-2.12838	-1.15087	6.7877e-13	-2.18859	-1.21488
42921699	chr2:42921699:T:G	1.18578e-15	-2.04034	-1.48993	5.96284e-13	-2.07447	-1.45858
42921957	chr2:42921957:A:G	2.53094e-15	-1.85602	-0.916055	1.3205e-12	-1.85187	-0.886121
42921966	chr2:42921966:C:T	1.26897e-15	-1.96788	-1.49458	6.49069e-13	-2.01336	-1.43486
42922143	chr2:42922143:C:T	6.30075e-14	0.442585	-1.08457e-09	3.2567e-11	0.467295	-1.08457e-09
42922345	chr2:42922345:A:C	1.36646e-15	-2.14252	-1.24592	6.54915e-13	-2.11453	-1.32472
42922475	chr2:42922475:T:C	1.04384e-15	-2.16694	-1.49082	4.89367e-13	-2.1501	-1.58054
42922546	chr2:42922546:T:C	1.14388e-15	-2.1643	-1.40194	5.06651e-13	-2.14786	-1.54808
42922681	chr2:42922681:G:C	1.05704e-15	-2.13724	-1.50796	5.04978e-13	-2.11465	-1.5846
42922758	chr2:42922758:C:A	1.08768e-15	-2.14257	-1.47405	5.0641e-13	-2.18925	-1.50717
42922887	chr2:42922887:T:G	8.91189e-15	-7.00909e-10	-1.51328	4.40376e-12	-7.00909e-10	-1.53355
42922968	chr2:42922968:C:G	3.02288e-15	-1.77412	-0.820344	1.89966e-12	-1.66131	-0.713025
42922972	chr2:42922972:T:G	1.13205e-15	-1.99627	-1.58037	5.1882e-13	-2.09354	-1.57866
42922974	chr2:42922974:T:C	9.49524e-16	-2.15967	-1.59279	5.00618e-13	-2.1353	-1.57262
42923412	chr2:42923412:T:C	1.11228e-14	-7.00909e-10	-1.29167	5.47559e-12	-7.00909e-10	-1.3157
42923499	chr2:42923499:C:T	8.50505e-15	-7.00909e-10	-1.56001	4.20643e-12	-7.00909e-10	-1.57939
42923526	chr2:42923526:G:C	1.01141e-14	-7.00909e-10	-1.38673	5.48787e-12	-7.00909e-10	-1.31347
42923691	chr2:42923691:A:G	1.38421e-15	-1.78516	-1.59038	5.44942e-13	-2.03037	-1.59271
42923760	chr2:42923760:C:T	1.2889e-15	-1.85547	-1.59141	5.22948e-13	-2.07232	-1.59196
42923783	chr2:42923783:T:C	2.27454e-15	-1.44415	-1.43474	8.03765e-13	-1.7249	-1.50955
42923784	chr2:42923784:G:A	1.98588e-15	-1.49968	-1.51492	7.30415e-13	-1.77066	-1.55949
42923830	chr2:42923830:G:A	9.28599e-16	-2.18436	-1.59038	4.74375e-13	-2.17062	-1.59115
42923853	chr2:42923853:G:A	1.2218e-15	-1.9099	-1.59044	5.051e-13	-2.10637	-1.59263
42923855	chr2:42923855:A:T	1.12489e-14	-7.00909e-10	-1.2804	5.73466e-12	-7.00909e-10	-1.26948
42923895	chr2:42923895:T:G	1.26596e-15	-1.87369	-1.59115	5.16591e-13	-2.08433	-1.59218
42923900	chr2:42923900:C:T	1.3351e-14	-0.709292	-0.399788	6.26548e-12	-0.687729	-0.493219
42923936	chr2:42923936:C:T	1.2789e-15	-1.86218	-1.59248	5.25321e-13	-2.06897	-1.59078
42923962	chr2:42923962:T:C	1.13819e-15	-2.05461	-1.51662	6.90588e-13	-1.90024	-1.48597
42924100	chr2:42924100:C:T	4.75844e-14	-7.00909e-10	0.161837	2.73053e-11	-7.00909e-10	0.291077
42924179	chr2:42924179:G:A	2.29557e-15	-1.64688	-1.22281	1.33673e-12	-1.4404	-1.28538
42924298	chr2:42924298:G:A	9.75407e-16	-2.16878	-1.55679	4.86441e-13	-2.14738	-1.58927
42924330	chr2:42924330:A:G	3.58767e-15	-1.78929	-0.633878	1.71761e-12	-1.76386	-0.711208
42924633	chr2:42924633:C:T	1.19333e-14	-7.00909e-10	-1.22134	5.74237e-12	-7.00909e-10	-1.26813
42925152	chr2:42925152:G:A	9.00009e-15	-7.00909e-10	-1.50343	4.51122e-12	-7.00909e-10	-1.50944
42925164	chr2:42925164:C:T	1.35514e-15	-2.00595	-1.39082	7.93965e-13	-1.84139	-1.40533
42925180	chr2:42925180:G:A	1.16417e-15	-2.09611	-1.45255	5.73376e-13	-2.12437	-1.44785
42925295	chr2:42925295:G:C	1.07478e-14	-7.00909e-10	-1.32597	5.71589e-12	-7.00909e-10	-1.27276
42925398	chr2:42925398:AGAGAGAGAGAGAGAGT:A	9.09483e-15	-7.00909e-10	-1.49296	4.5009e-12	-7.00909e-10	-1.51173
42925506	chr2:42925506:G:T	5.30471e-15	-2.03207	-1.08457e-09	3.37215e-12	-1.80045	-1.08457e-09
42925657	chr2:42925657:C:A	9.93983e-16	-2.11829	-1.58841	4.7384e-13	-2.16957	-1.59332
42925738	chr2:42925738:G:T	1.93154e-15	-1.77967	-1.26268	1.36188e-12	-1.49224	-1.21489
42925949	chr2:42925949:C:T	9.31359e-15	-7.00909e-10	-1.46919	4.87519e-12	-7.00909e-10	-1.43185
42925975	chr2:42925975:T:C	1.79902e-15	-2.18202	-0.931412	8.09537e-13	-2.16552	-1.06178
42926103	chr2:42926103:A:G	4.46597e-14	-1.61233	1.71074	3.84474e-11	-1.26982	1.90311
42926523	chr2:42926523:C:T	1.02757e-14	-7.00909e-10	-1.37089	5.26057e-12	-7.00909e-10	-1.35576
42926632	chr2:42926632:C:T	1.91222e-15	-2.18952	-0.86288	7.94857e-13	-2.1895	-1.0561
42926654	chr2:42926654:A:T	1.05245e-14	-2.18265	0.835688	7.68022e-12	-2.13392	1.15656
42926968	chr2:42926968:G:A	2.03582e-15	-1.39597	-1.5938	1.10182e-12	-1.32573	-1.59331
42927070	chr2:42927070:A:C	7.08482e-15	-1.90659	0.163881	4.21909e-12	-1.83715	0.260763
42927210	chr2:42927210:A:G	8.22192e-15	-7.00909e-10	-1.59386	4.15137e-12	-7.00909e-10	-1.59257
42927870	chr2:42927870:C:T	1.4792e-14	-7.00909e-10	-1.00658	7.65679e-12	-7.00909e-10	-0.980412
42928347	chr2:42928347:C:T	8.22806e-15	-7.00909e-10	-1.59312	4.15055e-12	-7.00909e-10	-1.59276
42928403	chr2:42928403:G:A	1.04063e-15	-2.15988	-1.50096	5.54451e-13	-2.05832	-1.54746
42928470	chr2:42928470:C:T	8.7546e-15	-7.00909e-10	-1.53109	4.49011e-12	-7.00909e-10	-1.51413
42928616	chr2:42928616:A:C	5.28097e-15	-1.69054	-0.346019	3.01445e-12	-1.63905	-0.273533
42928741	chr2:42928741:T:TTATATGGGGGG	1.29316e-15	-2.04909	-1.39449	6.52701e-13	-2.04195	-1.40069
42928747	chr2:42928747:C:CT	1.33421e-15	-2.11344	-1.29889	6.80671e-13	-2.0973	-1.30338
42928748	chr2:42928748:C:T	1.33377e-15	-2.11377	-1.29889	6.80415e-13	-2.09768	-1.30338
42928749	chr2:42928749:A:ATAT	1.33387e-15	-2.11369	-1.29889	6.80455e-13	-2.09762	-1.30338
42928803	chr2:42928803:A:C	1.09253e-15	-2.18857	-1.4236	5.65039e-13	-2.14883	-1.43803
42929031	chr2:42929031:T:G	1.34143e-15	-2.08743	-1.3195	6.85213e-13	-2.07097	-1.32306
42929151	chr2:42929151:C:T	3.08002e-15	-1.20012	-1.37561	2.60414e-12	-0.861174	-1.19773
42929186	chr2:42929186:C:T	1.07621e-15	-2.0928	-1.53442	5.52941e-13	-2.08172	-1.52679
42929421	chr2:42929421:G:A	8.22195e-15	-7.00909e-10	-1.59386	4.14602e-12	-7.00909e-10	-1.59386
42929589	chr2:42929589:G:C	2.095e-15	-1.85455	-1.10657	1.28087e-12	-1.72604	-1.04243
42930307	chr2:42930307:T:C	1.28878e-15	-2.17032	-1.27665	6.47011e-13	-2.07946	-1.37194
42930588	chr2:42930588:C:G	8.22448e-15	-7.00909e-10	-1.59355	4.14802e-12	-7.00909e-10	-1.59337
42931035	chr2:42931035:G:A	9.27602e-16	-2.18891	-1.58691	6.02678e-13	-1.92999	-1.59239
42931402	chr2:42931402:G:A	2.02955e-15	-1.84881	-1.14404	1.49514e-12	-1.49148	-1.12231
42931554	chr2:42931554:C:T	9.51654e-15	-7.00909e-10	-1.44764	4.82118e-12	-7.00909e-10	-1.44299
42931662	chr2:42931662:G:T	1.41613e-14	-7.00909e-10	-1.05015	8.07338e-12	-7.00909e-10	-0.927433
42931878	chr2:42931878:T:G	2.97151e-15	-2.09987	-0.511734	1.43295e-12	-2.1712	-0.485074
42932063	chr2:42932063:G:C	6.54117e-15	-1.82255	-1.08457e-09	6.96806e-12	-1.07467	-1.08457e-09
42932821	chr2:42932821:T:G	1.69496e-15	-1.60739	-1.56562	8.90359e-13	-1.54832	-1.58381
42932933	chr2:42932933:T:C	1.6555e-15	-2.18	-1.01657	9.68619e-13	-2.18741	-0.860481
42932934	chr2:42932934:G:A	1.22974e-14	-7.00909e-10	-1.19128	5.82852e-12	-7.00909e-10	-1.25324
42932975	chr2:42932975:C:T	9.22718e-15	-1.47852	-1.08457e-09	5.25391e-12	-1.35703	-1.08457e-09
42933008	chr2:42933008:T:C	1.99631e-15	-1.56197	-1.4474	1.93063e-12	-0.805412	-1.55275
42933246	chr2:42933246:T:C	2.91735e-15	-2.18561	-0.444383	1.48663e-12	-2.18756	-0.431935
42933678	chr2:42933678:A:G	1.27128e-15	-2.02357	-1.43707	7.27129e-13	-1.97352	-1.36114
42933690	chr2:42933690:C:T	9.43604e-15	-7.00909e-10	-1.45613	4.64862e-12	-7.00909e-10	-1.47943
42934380	chr2:42934380:T:C	2.54328e-15	-1.57959	-1.18762	2.74193e-12	-0.85436	-1.15298
42934633	chr2:42934633:G:A	8.29376e-15	-7.00909e-10	-1.58516	4.14644e-12	-7.00909e-10	-1.59375
42934645	chr2:42934645:T:C	1.97454e-15	-1.54469	-1.47564	2.07196e-12	-0.782584	-1.50493
42935148	chr2:42935148:C:T	8.54815e-15	-7.00909e-10	-1.55495	4.28461e-12	-7.00909e-10	-1.56098
42935259	chr2:42935259:A:T	8.19015e-15	-1.59774	-1.08457e-09	4.74068e-12	-1.45982	-1.08457e-09
42935409	chr2:42935409:C:A	9.72917e-15	-7.00909e-10	-1.42554	4.76286e-12	-7.00909e-10	-1.45516
42935719	chr2:42935719:G:A	8.22819e-15	-7.00909e-10	-1.5931	4.17169e-12	-7.00909e-10	-1.58768
42936118	chr2:42936118:G:A	9.78958e-15	-7.00909e-10	-1.41935	4.71927e-12	-7.00909e-10	-1.46435
42936220	chr2:42936220:A:T	1.33426e-15	-1.96833	-1.44397	7.32701e-13	-1.84957	-1.47745
42936674	chr2:42936674:A:G	9.56507e-15	-7.00909e-10	-1.44255	4.74384e-12	-7.00909e-10	-1.45916
42936960	chr2:42936960:C:T	1.55647e-15	-2.06958	-1.18867	6.58082e-13	-2.04543	-1.38901
42937053	chr2:42937053:G:A	2.36122e-14	-7.00909e-10	-0.538906	1.36697e-11	-7.00909e-10	-0.40082
42937083	chr2:42937083:T:C	9.1593e-15	-7.00909e-10	-1.4859	4.35276e-12	-7.00909e-10	-1.54519
42937089	chr2:42937089:T:G	1.0786e-14	-7.00909e-10	-1.32242	5.53215e-12	-7.00909e-10	-1.30543
42937148	chr2:42937148:C:T	1.48925e-15	-2.03952	-1.26288	6.49596e-13	-2.01441	-1.433
42937399	chr2:42937399:A:G	8.41146e-15	-7.00909e-10	-1.57107	4.19369e-12	-7.00909e-10	-1.58242
42937612	chr2:42937612:T:C	1.65638e-15	-1.72508	-1.47095	9.20039e-13	-1.60756	-1.49178
42938007	chr2:42938007:T:C	1.95222e-15	-1.51441	-1.51729	2.06538e-12	-0.74274	-1.54795
42938039	chr2:42938039:C:A	1.44116e-14	-2.17832	1.14569	1.09148e-11	-2.15582	1.52993
42938134	chr2:42938134:G:A	2.03618e-15	-1.97064	-1.01895	1.0586e-12	-1.86432	-1.09473
42938385	chr2:42938385:T:C	2.22875e-15	-1.42267	-1.47656	2.32313e-12	-0.654285	-1.51881
42938400	chr2:42938400:C:T	9.93114e-16	-2.13223	-1.57535	7.93436e-13	-1.65353	-1.59386
42938562	chr2:42938562:C:T	1.20261e-15	-2.06609	-1.45009	5.79588e-13	-2.07306	-1.48838
42938862	chr2:42938862:G:C	1.01265e-15	-2.09433	-1.59377	5.25414e-13	-2.08011	-1.57946
42938870	chr2:42938870:C:G	6.21566e-15	-1.8736	-1.08457e-09	3.61849e-12	-1.72995	-1.08457e-09
42938926	chr2:42938926:TGCTC:T	7.46055e-15	-1.69104	-1.08457e-09	3.99881e-12	-1.63001	-1.08457e-09
42939146	chr2:42939146:A:G	9.79692e-15	-7.00909e-10	-1.4186	4.55953e-12	-7.00909e-10	-1.49878
42939284	chr2:42939284:CA:C	9.98223e-15	-7.00909e-10	-1.39986	5.0804e-12	-7.00909e-10	-1.39062
42939481	chr2:42939481:G:A	1.07059e-15	-2.05433	-1.57813	1.04948e-12	-1.42846	-1.53925
42939543	chr2:42939543:G:A	1.42685e-14	-2.18502	1.14241	1.07219e-11	-2.17035	1.52663
42939636	chr2:42939636:T:C	9.8348e-15	-7.00909e-10	-1.41474	4.94691e-12	-7.00909e-10	-1.41724
42939694	chr2:42939694:G:A	1.01481e-15	-2.11778	-1.56818	5.01821e-13	-2.12041	-1.58511
42939758	chr2:42939758:A:C	1.1063e-14	-7.00909e-10	-1.29706	5.60489e-12	-7.00909e-10	-1.29237
42939920	chr2:42939920:T:A	1.00568e-15	-2.10164	-1.59336	5.06067e-13	-2.10954	-1.58755
42940409	chr2:42940409:C:T	7.21914e-15	-1.72393	-1.08457e-09	3.93817e-12	-1.64529	-1.08457e-09
42940410	chr2:42940410:G:A	1.28304e-15	-1.95903	-1.4924	6.9111e-13	-1.86259	-1.52287
42940435	chr2:42940435:C:G	8.38226e-15	-7.00909e-10	-1.57455	4.36033e-12	-7.00909e-10	-1.54346
42940738	chr2:42940738:A:C	1.55778e-14	-2.15826	1.20344	1.18419e-11	-2.1324	1.58804
42941103	chr2:42941103:C:G	1.83365e-14	-7.00909e-10	-0.791776	8.75117e-12	-7.00909e-10	-0.846818
42941144	chr2:42941144:A:G	7.54444e-15	-1.67986	-1.08457e-09	4.05118e-12	-1.617	-1.08457e-09
42941253	chr2:42941253:C:T	1.61958e-14	-7.00909e-10	-0.915916	9.14862e-12	-7.00909e-10	-0.802402
42941442	chr2:42941442:G:A	1.53538e-15	-1.70818	-1.56371	7.92761e-13	-1.66472	-1.58352
42941647	chr2:42941647:G:T	8.88253e-15	-7.00909e-10	-1.51658	4.39601e-12	-7.00909e-10	-1.53531
42941792	chr2:42941792:G:A	8.91707e-15	-7.00909e-10	-1.5127	4.41115e-12	-7.00909e-10	-1.53187
42941886	chr2:42941886:C:A	2.56286e-15	-1.44479	-1.31476	1.61719e-12	-1.29729	-1.23803
42942132	chr2:42942132:A:G	3.27296e-15	-1.28078	-1.23419	3.21481e-12	-0.438587	-1.40965
42942149	chr2:42942149:A:G	4.02237e-15	-1.33372	-0.97508	3.5432e-12	-0.521596	-1.22938
42942286	chr2:42942286:T:G	1.57554e-15	-1.81734	-1.42873	9.32005e-13	-1.72437	-1.36205
42942327	chr2:42942327:C:T	1.41528e-15	-1.80417	-1.54917	7.14589e-13	-1.77701	-1.57504
42942338	chr2:42942338:C:A	1.16671e-14	-7.00909e-10	-1.24389	5.87783e-12	-7.00909e-10	-1.24482
42942365	chr2:42942365:C:T	1.21789e-15	-2.00396	-1.49959	1.16434e-12	-1.3373	-1.52655
42943060	chr2:42943060:G:A	2.58373e-14	-7.00909e-10	-0.448849	1.31815e-11	-7.00909e-10	-0.437187
42943211	chr2:42943211:T:C	3.72252e-14	-7.00909e-10	-0.0836827	2.17683e-11	-7.00909e-10	0.0644497
42943221	chr2:42943221:A:G	8.86591e-15	-7.00909e-10	-1.51846	4.38568e-12	-7.00909e-10	-1.53766
42943365	chr2:42943365:C:T	9.74148e-16	-2.13312	-1.59374	7.80166e-13	-1.69571	-1.56854
42943414	chr2:42943414:C:T	1.15477e-14	-7.00909e-10	-1.25418	5.17975e-12	-7.00909e-10	-1.37125
42943502	chr2:42943502:G:A	1.18179e-14	-7.00909e-10	-1.23106	5.95286e-12	-7.00909e-10	-1.23213
42943575	chr2:42943575:G:A	9.83158e-16	-2.12469	-1.59297	7.78567e-13	-1.70502	-1.56128
42943598	chr2:42943598:A:G	1.00246e-15	-2.18553	-1.51268	6.63648e-13	-2.06106	-1.36495
42943656	chr2:42943656:G:A	9.58359e-16	-2.14944	-1.59376	7.34874e-13	-1.7498	-1.57426
42944043	chr2:42944043:C:T	9.65172e-16	-2.18939	-1.54673	5.09283e-13	-2.18417	-1.50659
42944049	chr2:42944049:C:A	9.29126e-15	-7.00909e-10	-1.47159	4.92126e-12	-7.00909e-10	-1.42244
42944208	chr2:42944208:G:A	4.72747e-15	-2.14728	-1.08457e-09	3.04184e-12	-1.90354	-1.08457e-09
42944376	chr2:42944376:T:C	1.36069e-15	-1.8477	-1.54498	6.84608e-13	-1.82212	-1.57279
42944483	chr2:42944483:G:C	1.4511e-15	-1.80538	-1.52297	7.23751e-13	-1.78035	-1.55896
42944555	chr2:42944555:C:A	2.43893e-15	-1.73956	-1.06955	1.74993e-12	-1.12019	-1.33624
42945042	chr2:42945042:T:G	9.07129e-15	-7.00909e-10	-1.49555	5.03625e-12	-7.00909e-10	-1.39934
42945584	chr2:42945584:G:T	2.34464e-15	-2.1766	-0.671938	1.61633e-12	-2.18377	-0.352079
42946150	chr2:42946150:A:T	1.70262e-15	-1.6761	-1.49239	9.58618e-13	-1.52729	-1.53098
42946152	chr2:42946152:CA:C	1.67927e-15	-1.6771	-1.5052	9.47972e-13	-1.52864	-1.54079
42946156	chr2:42946156:A:G	1.65555e-15	-1.69978	-1.49675	9.30137e-13	-1.55417	-1.53426
42946311	chr2:42946311:A:G	1.6503e-15	-1.722	-1.47771	9.407e-13	-1.55968	-1.51745
42946738	chr2:42946738:G:A	8.88088e-15	-1.51677	-1.08457e-09	4.49144e-12	-1.51383	-1.08457e-09
42946797	chr2:42946797:C:T	1.69934e-15	-1.76628	-1.40415	8.19884e-13	-1.74294	-1.47165
42947275	chr2:42947275:A:T	8.51686e-15	-7.00909e-10	-1.55862	4.23506e-12	-7.00909e-10	-1.57261
42947714	chr2:42947714:C:T	1.79544e-14	-7.00909e-10	-0.812831	8.55237e-12	-7.00909e-10	-0.869797
42947732	chr2:42947732:T:C	9.7601e-15	-7.00909e-10	-1.42237	4.56093e-12	-7.00909e-10	-1.49848
42948452	chr2:42948452:G:A	7.63783e-15	-1.66755	-1.08457e-09	4.74263e-12	-1.45941	-1.08457e-09
42948644	chr2:42948644:C:T	9.34526e-15	-7.00909e-10	-1.4658	4.55267e-12	-7.00909e-10	-1.50029
42948722	chr2:42948722:C:T	1.02126e-15	-2.11791	-1.56173	5.53652e-13	-2.09894	-1.50829
42948862	chr2:42948862:C:T	1.46273e-15	-1.73755	-1.58281	7.61993e-13	-1.72004	-1.56779
42948872	chr2:42948872:G:A	9.77861e-16	-2.15459	-1.56847	5.72984e-13	-2.07334	-1.49956
42949101	chr2:42949101:T:C	1.83492e-14	-7.00909e-10	-0.791081	9.40761e-12	-7.00909e-10	-0.774486
42950100	chr2:42950100:A:T	1.18494e-14	-7.00909e-10	-1.22839	5.65286e-12	-7.00909e-10	-1.28384
42950162	chr2:42950162:C:G	9.1543e-15	-1.48645	-1.08457e-09	3.84635e-12	-1.66888	-1.08457e-09
42950642	chr2:42950642:A:G	1.38273e-14	-7.00909e-10	-1.07403	7.77425e-12	-7.00909e-10	-0.965188
42950984	chr2:42950984:G:A	1.59487e-14	-7.00909e-10	-0.931294	9.8501e-12	-7.00909e-10	-0.728523
42951446	chr2:42951446:A:G	1.5573e-15	-2.16337	-1.09434	8.01757e-13	-2.01931	-1.21764
42952000	chr2:42952000:T:A	1.3642e-14	-7.00909e-10	-1.08752	8.14568e-12	-7.00909e-10	-0.918517
42952122	chr2:42952122:C:T	1.23781e-15	-2.00781	-1.47952	8.47801e-13	-1.85453	-1.32659
42952146	chr2:42952146:T:C	1.2747e-14	-7.00909e-10	-1.15537	7.46558e-12	-7.00909e-10	-1.0057
42952266	chr2:42952266:T:C	1.18443e-14	-7.00909e-10	-1.22882	6.86063e-12	-7.00909e-10	-1.09021
42952381	chr2:42952381:C:T	2.42364e-14	-7.00909e-10	-0.512813	1.25639e-11	-7.00909e-10	-0.485175
42952397	chr2:42952397:T:C	2.72653e-14	-7.00909e-10	-0.395054	1.18617e-11	-7.00909e-10	-0.542687
42952418	chr2:42952418:C:T	9.89883e-15	-7.00909e-10	-1.40825	5.34768e-12	-7.00909e-10	-1.33934
42952481	chr2:42952481:G:A	8.2777e-15	-7.00909e-10	-1.5871	4.1467e-12	-7.00909e-10	-1.59369
42952787	chr2:42952787:C:T	2.7587e-14	-7.00909e-10	-0.383326	1.21441e-11	-7.00909e-10	-0.519162
42952857	chr2:42952857:C:G	1.08698e-14	-7.00909e-10	-1.31468	6.05249e-12	-7.00909e-10	-1.21553
42952900	chr2:42952900:A:G	8.70769e-15	-7.00909e-10	-1.53646	4.53e-12	-7.00909e-10	-1.50528
42953068	chr2:42953068:A:C	1.89548e-14	-7.00909e-10	-0.758612	9.5997e-12	-7.00909e-10	-0.754273
42953102	chr2:42953102:C:T	2.16227e-14	-0.626925	-1.08457e-09	9.12588e-12	-0.80489	-1.08457e-09
42953186	chr2:42953186:C:T	1.05012e-12	-7.00909e-10	3.25599	4.32884e-10	-7.00909e-10	3.05447
42953482	chr2:42953482:C:T	1.47109e-14	-7.00909e-10	-1.01208	7.41662e-12	-7.00909e-10	-1.01228
42953935	chr2:42953935:G:A	1.27315e-14	-7.00909e-10	-1.15659	6.78308e-12	-7.00909e-10	-1.10157
42954052	chr2:42954052:C:G	2.20572e-14	-7.00909e-10	-0.60703	9.70414e-12	-7.00909e-10	-0.743453
42954054	chr2:42954054:G:A	3.03515e-14	-7.00909e-10	-0.287823	1.50477e-11	-7.00909e-10	-0.304777
42954549	chr2:42954549:A:T	9.87257e-15	-7.00909e-10	-1.41091	4.85723e-12	-7.00909e-10	-1.43554
42954975	chr2:42954975:G:A	2.07042e-14	-7.00909e-10	-0.67033	9.20665e-12	-7.00909e-10	-0.796079
42955293	chr2:42955293:T:C	8.55217e-15	-7.00909e-10	-1.55448	4.4443e-12	-7.00909e-10	-1.52438
42955321	chr2:42955321:A:G	1.99085e-14	-0.709523	-1.08457e-09	1.17335e-11	-0.553554	-1.08457e-09
42955553	chr2:42955553:A:C	2.01663e-14	-7.00909e-10	-0.696656	1.03919e-11	-7.00909e-10	-0.674979
42955979	chr2:42955979:C:G	1.34976e-14	0.395344	-1.4935	4.09412e-12	-0.184389	-1.42207
42956213	chr2:42956213:G:A	1.43357e-15	-2.18921	-1.15129	8.92598e-13	-2.14145	-0.988173
42956518	chr2:42956518:C:G	1.10952e-14	-7.00909e-10	-1.29416	5.54435e-12	-7.00909e-10	-1.30322
42956583	chr2:42956583:C:T	9.2968e-15	-7.00909e-10	-1.471	4.79351e-12	-7.00909e-10	-1.44874
42956799	chr2:42956799:G:A	1.77441e-15	-1.56134	-1.56586	8.60328e-13	-1.57261	-1.59384
42956807	chr2:42956807:T:C	8.54025e-15	-7.00909e-10	-1.55588	4.31048e-12	-7.00909e-10	-1.55496
42957122	chr2:42957122:T:C	5.40465e-15	-1.20533	-0.808078	2.41348e-12	-1.23849	-0.896441
42957177	chr2:42957177:A:C	1.357e-14	-7.00909e-10	-1.09281	7.98937e-12	-7.00909e-10	-0.937894
42957333	chr2:42957333:A:T	9.16362e-15	-7.00909e-10	-1.48543	4.73899e-12	-7.00909e-10	-1.46018
42957343	chr2:42957343:AGTGGTTACAGATAT:A	8.75804e-15	-7.00909e-10	-1.5307	4.4175e-12	-7.00909e-10	-1.53043
42957357	chr2:42957357:T:C	8.33875e-15	-7.00909e-10	-1.57975	4.34903e-12	-7.00909e-10	-1.54605
42957364	chr2:42957364:T:C	1.28286e-15	-1.87957	-1.57201	7.74488e-13	-1.68816	-1.5834
42957383	chr2:42957383:A:G	4.72122e-15	-2.1486	-1.08457e-09	2.87327e-12	-1.96055	-1.08457e-09
42957560	chr2:42957560:G:A	1.39362e-15	-1.7924	-1.57636	9.20644e-13	-1.52865	-1.57004
42957589	chr2:42957589:C:T	2.23687e-15	-1.58352	-1.31207	1.05099e-12	-1.60355	-1.36273
42957667	chr2:42957667:A:G	2.22773e-15	-1.57749	-1.32219	9.88253e-13	-1.61914	-1.40868
42958077	chr2:42958077:T:A	1.23738e-12	-7.00909e-10	3.42009	8.37274e-10	-7.00909e-10	3.71415
42958081	chr2:42958081:G:A	8.45593e-15	-7.00909e-10	-1.5658	4.22744e-12	-7.00909e-10	-1.57441
42958144	chr2:42958144:C:T	6.11975e-15	-1.88915	-1.08457e-09	3.80616e-12	-1.67938	-1.08457e-09
42958178	chr2:42958178:C:T	1.00942e-14	-7.00909e-10	-1.38871	5.40444e-12	-7.00909e-10	-1.32878
42958250	chr2:42958250:G:A	4.21124e-14	-7.00909e-10	0.0396741	1.97969e-11	-7.00909e-10	-0.0304782
42958392	chr2:42958392:A:G	1.54114e-15	-1.74216	-1.52598	7.04705e-13	-1.79978	-1.5662
42958719	chr2:42958719:C:T	1.29238e-14	-1.1416	-1.08457e-09	3.94069e-12	-1.64465	-1.08457e-09
42958733	chr2:42958733:T:C	1.4489e-15	-1.73612	-1.59375	7.04431e-13	-1.80845	-1.55792
42958921	chr2:42958921:G:A	2.20247e-14	-7.00909e-10	-0.608504	1.08248e-11	-7.00909e-10	-0.634166
42959061	chr2:42959061:G:A	2.74691e-15	-1.11235	-1.57784	7.94138e-13	-1.66058	-1.58592
42959123	chr2:42959123:G:A	8.3343e-15	-1.58029	-1.08457e-09	4.14848e-12	-1.59326	-1.08457e-09
42959171	chr2:42959171:A:C	1.08153e-15	-2.03387	-1.58842	4.81239e-13	-2.15592	-1.59148
42959172	chr2:42959172:C:G	9.39337e-15	-7.00909e-10	-1.46066	4.72325e-12	-7.00909e-10	-1.46351
42959228	chr2:42959228:G:C	1.06764e-14	-7.00909e-10	-1.33263	6.06137e-12	-7.00909e-10	-1.21407
42959244	chr2:42959244:C:T	1.46531e-14	-7.00909e-10	-1.01602	8.57014e-12	-7.00909e-10	-0.867721
42959375	chr2:42959375:A:G	8.91914e-15	-7.00909e-10	-1.51247	4.29431e-12	-7.00909e-10	-1.55871
42959399	chr2:42959399:A:G	1.11778e-15	-2.00574	-1.58358	4.65894e-13	-2.18938	-1.59042
42959530	chr2:42959530:A:G	8.69722e-15	-7.00909e-10	-1.53766	4.59001e-12	-7.00909e-10	-1.49212
42959663	chr2:42959663:G:A	8.84668e-15	-7.00909e-10	-1.52063	4.36573e-12	-7.00909e-10	-1.54222
42959957	chr2:42959957:C:G	4.2332e-15	-1.56029	-0.697425	1.97205e-12	-1.85837	-0.478563
42960391	chr2:42960391:A:G	1.68049e-14	-7.00909e-10	-0.878999	7.78614e-12	-7.00909e-10	-0.96366
42960831	chr2:42960831:G:A	4.54557e-15	-2.18652	-1.08457e-09	2.31676e-12	-2.17584	-1.08457e-09
42960881	chr2:42960881:T:C	3.60121e-13	-7.00909e-10	2.18577	1.76383e-10	-7.00909e-10	2.15665
42960988	chr2:42960988:T:C	8.64832e-15	-7.00909e-10	-1.5433	4.34904e-12	-7.00909e-10	-1.54605
42961077	chr2:42961077:G:A	2.77422e-13	-7.00909e-10	1.92487	1.36321e-10	-7.00909e-10	1.899
42961085	chr2:42961085:G:T	2.76557e-13	-7.00909e-10	1.92175	1.35918e-10	-7.00909e-10	1.89604
42961140	chr2:42961140:A:G	9.77713e-15	-7.00909e-10	-1.42062	5.19858e-12	-7.00909e-10	-1.36762
42961185	chr2:42961185:C:G	1.14595e-15	-2.16934	-1.3951	7.12096e-13	-1.9669	-1.38864
42961359	chr2:42961359:G:T	1.19356e-15	-1.94995	-1.57378	6.00013e-13	-2.0013	-1.52551
42961598	chr2:42961598:G:A	1.32909e-15	-2.13278	-1.2834	7.09588e-13	-2.08182	-1.27726
42961980	chr2:42961980:G:A	2.46688e-15	-2.0928	-0.704919	1.17583e-12	-2.17251	-0.681524
42962078	chr2:42962078:TCA:T	8.59064e-15	-7.00909e-10	-1.55	4.28022e-12	-7.00909e-10	-1.562
42962233	chr2:42962233:G:A	1.47003e-15	-1.7526	-1.56278	7.3796e-13	-1.73594	-1.58393
42962786	chr2:42962786:G:A	1.87138e-14	-7.00909e-10	-0.771408	9.17751e-12	-7.00909e-10	-0.799249
42962809	chr2:42962809:A:G	8.23215e-15	-7.00909e-10	-1.59262	4.15616e-12	-7.00909e-10	-1.59141
42963073	chr2:42963073:C:A	9.93292e-16	-2.11368	-1.59372	5.03526e-13	-2.10854	-1.59358
42963133	chr2:42963133:C:A	2.02431e-14	-7.00909e-10	-0.692852	9.92681e-12	-7.00909e-10	-0.720765
42963245	chr2:42963245:G:C	2.21895e-14	-7.00909e-10	-0.601051	1.41714e-11	-7.00909e-10	-0.364776
42963248	chr2:42963248:A:G	1.81899e-15	-1.65432	-1.44807	1.07447e-12	-1.43022	-1.51395
42963318	chr2:42963318:G:T	8.97823e-15	-7.00909e-10	-1.50587	4.76877e-12	-7.00909e-10	-1.45392
42963356	chr2:42963356:A:C	1.701e-14	-7.00909e-10	-0.866866	1.03316e-11	-7.00909e-10	-0.6808
42963773	chr2:42963773:C:T	4.13293e-14	-7.00909e-10	0.020904	2.66118e-11	-7.00909e-10	0.265348
42963852	chr2:42963852:C:G	1.24953e-14	-7.00909e-10	-1.17532	7.0044e-12	-7.00909e-10	-1.06947
42964509	chr2:42964509:C:T	8.26695e-15	-7.00909e-10	-1.5884	4.16367e-12	-7.00909e-10	-1.58961
42964632	chr2:42964632:G:C	1.05355e-15	-2.05748	-1.59102	5.47452e-13	-2.07565	-1.54284
42964651	chr2:42964651:C:T	5.13153e-15	-2.06526	-1.08457e-09	3.48667e-12	-1.76706	-1.08457e-09
42965150	chr2:42965150:C:T	1.01397e-15	-2.11862	-1.56818	5.01341e-13	-2.1262	-1.58028
42965290	chr2:42965290:C:T	8.28603e-15	-7.00909e-10	-1.5861	4.23288e-12	-7.00909e-10	-1.57312
42965297	chr2:42965297:A:C	1.18075e-15	-1.94066	-1.59386	6.01113e-13	-1.9598	-1.56518
42965663	chr2:42965663:T:C	1.02312e-15	-2.11551	-1.5623	5.06881e-13	-2.12625	-1.56924
42965670	chr2:42965670:A:AT	5.92047e-15	-2.01093	0.0886812	3.35296e-12	-1.85008	0.0439227
42965865	chr2:42965865:A:G	8.50395e-15	-7.00909e-10	-1.56014	4.24674e-12	-7.00909e-10	-1.56985
42966207	chr2:42966207:T:C	1.30732e-15	-2.12999	-1.3027	6.96695e-13	-2.12414	-1.25328
42966324	chr2:42966324:G:C	1.83482e-14	-7.00909e-10	-0.791135	1.10712e-11	-7.00909e-10	-0.611654
42966522	chr2:42966522:G:A	8.38385e-15	-7.00909e-10	-1.57436	4.30407e-12	-7.00909e-10	-1.55644
42966707	chr2:42966707:T:C	9.63474e-16	-2.15707	-1.58081	5.25248e-13	-2.07508	-1.58481
42967480	chr2:42967480:A:G	1.98055e-14	-7.00909e-10	-0.714708	9.87352e-12	-7.00909e-10	-0.726149
42967581	chr2:42967581:G:A	1.18731e-14	-7.00909e-10	-1.22639	6.91661e-12	-7.00909e-10	-1.08208
42967616	chr2:42967616:T:C	1.2038e-13	-7.00909e-10	1.08999	6.91817e-11	-7.00909e-10	1.22073
42967901	chr2:42967901:C:G	9.70145e-15	-7.00909e-10	-1.42839	5.3513e-12	-7.00909e-10	-1.33867
42968045	chr2:42968045:C:T	2.52294e-14	-7.00909e-10	-0.472659	1.28162e-11	-7.00909e-10	-0.465295
42968330	chr2:42968330:G:T	1.12932e-15	-1.98871	-1.59035	4.692e-13	-2.18081	-1.59192
42968544	chr2:42968544:C:T	1.51965e-15	-1.86757	-1.41462	5.62833e-13	-2.18877	-1.40201
42968818	chr2:42968818:A:G	9.719e-15	-7.00909e-10	-1.42659	5.04525e-12	-7.00909e-10	-1.39756
42969348	chr2:42969348:A:G	4.09097e-14	-7.00909e-10	0.0106996	2.39189e-11	-7.00909e-10	0.158665
42969391	chr2:42969391:C:A	4.58004e-15	-2.17896	-1.08457e-09	2.28708e-12	-2.18873	-1.08457e-09
42969536	chr2:42969536:G:A	9.94808e-16	-2.16355	-1.54233	5.54668e-13	-2.09016	-1.51523
42969554	chr2:42969554:A:T	1.56544e-14	-2.14315	1.19323	1.16911e-11	-2.11169	1.55451
42969566	chr2:42969566:G:C	1.67978e-15	-1.78235	-1.39966	9.22282e-13	-1.59604	-1.50087
42969969	chr2:42969969:G:A	9.82303e-15	-7.00909e-10	-1.41594	5.35792e-12	-7.00909e-10	-1.33743
42969995	chr2:42969995:G:A	1.87479e-15	-2.07018	-1.002	8.60523e-13	-2.16427	-1.00195
42970080	chr2:42970080:C:T	8.99899e-15	-1.50356	-1.08457e-09	3.75645e-12	-1.69253	-1.08457e-09
42970573	chr2:42970573:T:C	1.02851e-14	-7.00909e-10	-1.36997	5.0988e-12	-7.00909e-10	-1.387
42970770	chr2:42970770:T:A	1.91363e-15	-1.60067	-1.451	1.06324e-12	-1.49064	-1.46404
42971863	chr2:42971863:G:A	1.20361e-14	-7.00909e-10	-1.21276	5.98204e-12	-7.00909e-10	-1.22724
42971945	chr2:42971945:A:G	8.27187e-15	-7.00909e-10	-1.58781	4.16059e-12	-7.00909e-10	-1.59035
42971973	chr2:42971973:C:T	8.29103e-15	-7.00909e-10	-1.58549	4.14947e-12	-7.00909e-10	-1.59302
42972036	chr2:42972036:C:T	8.28964e-15	-7.00909e-10	-1.58566	4.15006e-12	-7.00909e-10	-1.59288
42972967	chr2:42972967:C:A	7.21943e-15	-0.977734	-0.746158	4.33924e-12	-0.7738	-0.774505
42972968	chr2:42972968:T:C	1.36384e-15	-1.80454	-1.58582	6.82672e-13	-1.81487	-1.58288
42973008	chr2:42973008:T:C	1.89059e-15	-1.48512	-1.57866	1.19602e-12	-1.31921	-1.5178
42973108	chr2:42973108:T:C	8.39345e-15	-7.00909e-10	-1.57322	4.47772e-12	-7.00909e-10	-1.51689
42973228	chr2:42973228:C:T	3.21898e-14	-7.00909e-10	-0.229019	1.56607e-11	-7.00909e-10	-0.264852
42973245	chr2:42973245:A:T	8.28176e-15	-7.00909e-10	-1.58661	4.20608e-12	-7.00909e-10	-1.57947
42973462	chr2:42973462:G:A	2.3603e-14	-7.00909e-10	-0.539293	1.2685e-11	-7.00909e-10	-0.475581
42974366	chr2:42974366:T:C	8.44124e-15	-7.00909e-10	-1.56754	4.15484e-12	-7.00909e-10	-1.59173
42974417	chr2:42974417:T:G	1.12862e-15	-2.04275	-1.53692	7.55662e-13	-1.80827	-1.48789
42974465	chr2:42974465:T:G	8.24748e-15	-7.00909e-10	-1.59076	4.16334e-12	-7.00909e-10	-1.58969
42974496	chr2:42974496:G:T	1.49154e-15	-1.92386	-1.37699	6.99615e-13	-1.98277	-1.39046
42974523	chr2:42974523:C:CT	1.7881e-15	-1.73994	-1.37957	8.80149e-13	-1.69425	-1.44942
42974685	chr2:42974685:C:CA	5.1191e-15	-2.06769	-1.08457e-09	2.47222e-12	-2.11089	-1.08457e-09
42974761	chr2:42974761:G:A	8.2267e-15	-7.00909e-10	-1.59328	4.18573e-12	-7.00909e-10	-1.58432
42975011	chr2:42975011:G:A	1.35411e-14	-7.00909e-10	-1.09494	7.11138e-12	-7.00909e-10	-1.05431
42975111	chr2:42975111:G:A	1.02681e-15	-2.0806	-1.59361	6.26744e-13	-1.89537	-1.58785
42975223	chr2:42975223:C:G	8.22305e-15	-7.00909e-10	-1.59373	4.14759e-12	-7.00909e-10	-1.59348
42975447	chr2:42975447:C:T	1.76332e-15	-1.56362	-1.56985	8.82212e-13	-1.55898	-1.58234
42975877	chr2:42975877:C:T	2.50894e-15	-1.54046	-1.24035	1.43182e-12	-1.26691	-1.39016
42976303	chr2:42976303:A:G	2.69704e-15	-1.19166	-1.51685	1.55595e-12	-1.00732	-1.56659
42976307	chr2:42976307:G:A	3.03517e-15	-2.17548	-0.414924	1.96071e-12	-2.14736	-0.195337
42976318	chr2:42976318:A:G	9.3081e-15	-7.00909e-10	-1.46978	5.07312e-12	-7.00909e-10	-1.39205
42976440	chr2:42976440:C:T	7.68565e-15	-1.66131	-1.08457e-09	4.06572e-12	-1.61341	-1.08457e-09
42976528	chr2:42976528:G:T	9.0485e-15	-7.00909e-10	-1.49807	4.88601e-12	-7.00909e-10	-1.42963
42976727	chr2:42976727:G:A	9.31595e-15	-7.00909e-10	-1.46894	4.50407e-12	-7.00909e-10	-1.51102
42977055	chr2:42977055:T:A	9.44243e-15	-7.00909e-10	-1.45546	5.14807e-12	-7.00909e-10	-1.37738
42977094	chr2:42977094:T:C	1.97026e-15	-1.46973	-1.55277	1.28668e-12	-1.21788	-1.54605
42977264	chr2:42977264:T:C	1.91035e-15	-1.4715	-1.58188	1.34571e-12	-1.1871	-1.53198
42977318	chr2:42977318:G:A	5.65329e-14	0.787905	-0.453751	2.23719e-11	0.476238	-0.384438
42977501	chr2:42977501:G:A	9.8392e-15	-7.00909e-10	-1.41429	5.41596e-12	-7.00909e-10	-1.32666
42977627	chr2:42977627:C:T	8.50229e-15	-7.00909e-10	-1.56033	4.21582e-12	-7.00909e-10	-1.57716
42978092	chr2:42978092:A:AAG	5.81457e-15	-0.563067	-1.37723	4.36685e-12	-0.35976	-1.1822
42978160	chr2:42978160:A:T	3.10893e-14	-7.00909e-10	-0.263804	1.82754e-11	-7.00909e-10	-0.110448
42978291	chr2:42978291:C:T	2.45655e-14	-7.00909e-10	-0.499326	1.4354e-11	-7.00909e-10	-0.351977
42978476	chr2:42978476:G:C	8.36982e-15	-7.00909e-10	-1.57604	4.17221e-12	-7.00909e-10	-1.58756
42978541	chr2:42978541:G:A	1.13937e-15	-2.17664	-1.39356	5.4199e-13	-2.18571	-1.44281
42978545	chr2:42978545:C:T	8.5107e-15	-7.00909e-10	-1.55934	4.21779e-12	-7.00909e-10	-1.57669
42978604	chr2:42978604:CTGGATGGAGGGCACATGGGTCTGGGGCCTGGGCCTCCCAG:C	2.55945e-15	-1.1671	-1.59378	1.61847e-12	-0.974806	-1.55972
42978856	chr2:42978856:C:T	2.99944e-15	-1.01598	-1.58626	2.42125e-12	-0.55243	-1.57929
42979173	chr2:42979173:G:A	9.05605e-15	-7.00909e-10	-1.49724	4.66542e-12	-7.00909e-10	-1.47583
42979474	chr2:42979474:G:T	9.6918e-15	-7.00909e-10	-1.42939	4.80908e-12	-7.00909e-10	-1.4455
42979625	chr2:42979625:G:A	8.23232e-15	-7.00909e-10	-1.5926	4.16527e-12	-7.00909e-10	-1.58922
42979703	chr2:42979703:G:A	2.42233e-15	-1.23612	-1.57981	2.03652e-12	-0.759846	-1.54492
42979841	chr2:42979841:A:G	4.88874e-15	-0.728093	-1.38564	3.64366e-12	-0.520637	-1.20238
42980031	chr2:42980031:G:A	8.78198e-15	-7.00909e-10	-1.52797	4.38919e-12	-7.00909e-10	-1.53686
42980441	chr2:42980441:A:G	2.01024e-15	-1.47815	-1.52427	1.14927e-12	-1.30403	-1.57285
42980444	chr2:42980444:CATCTCAGGGCTTGTTAG:C	1.37232e-15	-2.15627	-1.22789	6.92544e-13	-2.15495	-1.22844
42980614	chr2:42980614:C:T	8.88932e-15	-7.00909e-10	-1.51582	4.43284e-12	-7.00909e-10	-1.52696
42980713	chr2:42980713:G:A	1.18849e-15	-2.10806	-1.41992	5.30669e-13	-2.13214	-1.51748
42980732	chr2:42980732:G:T	2.25386e-15	-1.55693	-1.3311	1.2271e-12	-1.39885	-1.4125
42980786	chr2:42980786:G:A	9.40201e-15	-7.00909e-10	-1.45974	4.81626e-12	-7.00909e-10	-1.44401
42980930	chr2:42980930:C:T	1.23933e-14	-1.18352	-1.08457e-09	6.41148e-12	-1.15791	-1.08457e-09
42981012	chr2:42981012:C:T	8.48644e-15	-7.00909e-10	-1.5622	4.26798e-12	-7.00909e-10	-1.56486
42981063	chr2:42981063:C:CA	1.45496e-15	-1.74688	-1.57881	8.88408e-13	-1.59032	-1.54401
42981188	chr2:42981188:T:C	1.71698e-15	-1.62581	-1.5343	1.1574e-12	-1.37756	-1.49226
42981267	chr2:42981267:C:T	3.13854e-14	-7.00909e-10	-0.254324	1.5295e-11	-7.00909e-10	-0.288479
42981406	chr2:42981406:T:G	9.00972e-15	-7.00909e-10	-1.50236	4.4794e-12	-7.00909e-10	-1.51651
42981933	chr2:42981933:A:G	1.97203e-15	-1.43316	-1.58845	1.17067e-12	-1.27134	-1.58709
42982070	chr2:42982070:TAAAGA:T	8.22198e-15	-7.00909e-10	-1.59386	4.14978e-12	-7.00909e-10	-1.59295
42982165	chr2:42982165:C:A	8.39284e-15	-7.00909e-10	-1.57329	4.35183e-12	-7.00909e-10	-1.54541
42982228	chr2:42982228:AAG:A	4.78563e-15	-2.12823	-0.00681961	2.37552e-12	-2.13136	-0.0194241
42982243	chr2:42982243:G:A	8.22749e-15	-7.00909e-10	-1.59319	4.14624e-12	-7.00909e-10	-1.5938
42982325	chr2:42982325:A:G	1.67032e-15	-1.61717	-1.57049	1.0587e-12	-1.37233	-1.58663
42982428	chr2:42982428:G:C	8.86035e-15	-7.00909e-10	-1.51908	4.63143e-12	-7.00909e-10	-1.48314
42982880	chr2:42982880:A:G	1.7774e-14	-7.00909e-10	-0.822934	8.93583e-12	-7.00909e-10	-0.825936
42982893	chr2:42982893:C:A	8.80391e-15	-7.00909e-10	-1.52547	4.41864e-12	-7.00909e-10	-1.53017
42983400	chr2:42983400:C:T	1.82628e-14	-7.00909e-10	-0.795805	9.19105e-12	-7.00909e-10	-0.797774
42983596	chr2:42983596:T:C	1.1801e-15	-2.07169	-1.46338	5.34758e-13	-2.10604	-1.53591
42983758	chr2:42983758:G:A	2.18017e-14	-7.00909e-10	-0.618682	1.05912e-11	-7.00909e-10	-0.655986
42983771	chr2:42983771:A:G	3.19736e-14	-7.00909e-10	-0.235757	1.84993e-11	-7.00909e-10	-0.0982694
42983778	chr2:42983778:A:G	1.10695e-14	-7.00909e-10	-1.29648	5.22555e-12	-7.00909e-10	-1.36244
42983914	chr2:42983914:A:G	1.52984e-14	-7.00909e-10	-0.972919	7.68687e-12	-7.00909e-10	-0.976491
42983930	chr2:42983930:A:G	9.14943e-15	-7.00909e-10	-1.48698	4.53275e-12	-7.00909e-10	-1.50468
42983974	chr2:42983974:T:G	1.51324e-15	-1.71116	-1.57525	9.5173e-13	-1.52397	-1.54151
42984066	chr2:42984066:A:G	1.34704e-15	-2.1532	-1.24956	6.1563e-13	-2.15026	-1.35086
42984254	chr2:42984254:G:A	9.77685e-15	-7.00909e-10	-1.42065	4.71868e-12	-7.00909e-10	-1.46447
42984484	chr2:42984484:G:A	1.00065e-14	-7.00909e-10	-1.39744	5.12297e-12	-7.00909e-10	-1.38227
42984511	chr2:42984511:C:T	2.32056e-15	-2.09241	-0.766447	9.69594e-13	-2.14165	-0.905231
42984523	chr2:42984523:C:T	1.93416e-15	-2.01862	-1.02237	9.08559e-13	-2.02331	-1.08859
42984822	chr2:42984822:G:A	8.25427e-15	-7.00909e-10	-1.58994	4.18977e-12	-7.00909e-10	-1.58336
42985255	chr2:42985255:T:C	4.38801e-15	-1.72082	-0.500967	2.52663e-12	-1.65068	-0.43844
42985276	chr2:42985276:G:A	1.95178e-15	-1.44267	-1.58926	1.35488e-12	-1.13757	-1.57472
42985651	chr2:42985651:A:G	4.38057e-15	-1.72814	-0.495351	2.53099e-12	-1.65389	-0.433504
42985806	chr2:42985806:A:AGAT	1.55114e-14	-7.00909e-10	-0.959095	7.76113e-12	-7.00909e-10	-0.966877
42985958	chr2:42985958:A:T	8.75328e-15	-7.00909e-10	-1.53124	4.35431e-12	-7.00909e-10	-1.54484
42986004	chr2:42986004:T:C	4.86256e-15	-2.1191	-1.08457e-09	2.28953e-12	-2.18766	-1.08457e-09
42986014	chr2:42986014:A:G	2.80015e-15	-2.14951	-0.521483	1.4186e-12	-2.16823	-0.4981
42986271	chr2:42986271:T:C	2.87393e-15	-1.58159	-1.06339	1.57508e-12	-1.52038	-1.04132
42986629	chr2:42986629:C:T	1.67762e-15	-1.64128	-1.54201	1.01985e-12	-1.42151	-1.57484
42986856	chr2:42986856:G:A	1.69278e-15	-2.17031	-1.00399	8.25996e-13	-2.18424	-1.02293
42986911	chr2:42986911:C:T	8.22905e-15	-7.00909e-10	-1.593	4.174e-12	-7.00909e-10	-1.58713
42987198	chr2:42987198:G:A	4.67531e-15	-2.15837	-1.08457e-09	2.32243e-12	-2.17339	-1.08457e-09
42987371	chr2:42987371:T:G	5.38931e-15	-2.01625	-1.08457e-09	2.60803e-12	-2.05741	-1.08457e-09
42987606	chr2:42987606:T:C	1.47741e-14	-7.00909e-10	-1.00779	6.45521e-12	-7.00909e-10	-1.15112
42987884	chr2:42987884:C:T	2.75472e-14	-7.00909e-10	-0.384769	1.43236e-11	-7.00909e-10	-0.354094
42988201	chr2:42988201:G:C	8.22497e-15	-7.00909e-10	-1.59349	4.14606e-12	-7.00909e-10	-1.59385
42988331	chr2:42988331:T:C	9.84242e-15	-7.00909e-10	-1.41397	4.72123e-12	-7.00909e-10	-1.46394
42988431	chr2:42988431:G:A	2.25279e-15	-1.29685	-1.59165	1.46526e-12	-1.04086	-1.59311
42988715	chr2:42988715:T:C	4.12399e-15	-1.51359	-0.770252	2.50781e-12	-1.36075	-0.735841
42988932	chr2:42988932:T:C	1.16881e-15	-2.16302	-1.38166	6.34421e-13	-2.13119	-1.33986
42988950	chr2:42988950:G:A	1.12224e-14	-7.00909e-10	-1.28275	6.27006e-12	-7.00909e-10	-1.18022
42989149	chr2:42989149:A:G	8.33856e-15	-7.00909e-10	-1.57978	4.18354e-12	-7.00909e-10	-1.58485
42989250	chr2:42989250:T:C	1.69316e-14	-7.00909e-10	-0.871488	8.42853e-12	-7.00909e-10	-0.884382
42989475	chr2:42989475:C:T	1.26243e-14	-7.00909e-10	-1.16504	6.40007e-12	-7.00909e-10	-1.1597
42989819	chr2:42989819:C:A	1.91301e-14	-7.00909e-10	-0.749404	9.53829e-12	-7.00909e-10	-0.76069
42989892	chr2:42989892:C:T	8.94631e-15	-7.00909e-10	-1.50943	4.47995e-12	-7.00909e-10	-1.51639
42990718	chr2:42990718:A:G	1.5063e-15	-2.18856	-1.10245	7.86148e-13	-2.18047	-1.07614
42992046	chr2:42992046:C:T	8.61582e-15	-7.00909e-10	-1.54707	4.57826e-12	-7.00909e-10	-1.49469
42992327	chr2:42992327:G:A	1.60039e-15	-1.87987	-1.35055	8.95833e-13	-1.65848	-1.46753
42992384	chr2:42992384:C:T	8.78365e-15	-7.00909e-10	-1.52778	4.59896e-12	-7.00909e-10	-1.49018
42992975	chr2:42992975:CCTAA:C	1.0479e-14	-7.00909e-10	-1.35129	5.23605e-12	-7.00909e-10	-1.36044
42993936	chr2:42993936:A:G	2.26605e-14	-7.00909e-10	-0.580043	1.13263e-11	-7.00909e-10	-0.588879
42994137	chr2:42994137:A:C	1.02466e-14	-7.00909e-10	-1.37373	4.88837e-12	-7.00909e-10	-1.42915
42994291	chr2:42994291:C:T	2.13029e-15	-2.18895	-0.755461	1.15069e-12	-2.18353	-0.692115
42994408	chr2:42994408:T:C	1.73791e-14	-7.00909e-10	-0.845398	8.68768e-12	-7.00909e-10	-0.854099
42995144	chr2:42995144:T:C	1.78335e-15	-1.76276	-1.35942	1.11381e-12	-1.54656	-1.36165
42995651	chr2:42995651:G:A	2.09231e-15	-2.0761	-0.886299	9.69015e-13	-2.08968	-0.957805
42995847	chr2:42995847:G:A	1.65925e-15	-1.68582	-1.50848	8.423e-13	-1.71431	-1.47331
42995857	chr2:42995857:G:C	2.65498e-15	-2.18743	-0.5368	1.29005e-12	-2.18904	-0.572286
42995862	chr2:42995862:C:T	8.22428e-15	-7.00909e-10	-1.59358	4.1512e-12	-7.00909e-10	-1.59261
42995979	chr2:42995979:G:C	1.36552e-15	-1.81262	-1.57652	8.47589e-13	-1.63629	-1.54508
42996462	chr2:42996462:T:A	9.54013e-16	-2.17881	-1.56893	4.74679e-13	-2.18606	-1.57506
42996482	chr2:42996482:A:G	9.39147e-16	-2.18271	-1.58074	4.69624e-13	-2.18604	-1.58579
42996501	chr2:42996501:A:G	9.27704e-16	-2.18444	-1.59127	4.65776e-13	-2.18685	-1.5932
42996554	chr2:42996554:C:G	8.22494e-15	-7.00909e-10	-1.5935	4.20943e-12	-7.00909e-10	-1.57868
42996644	chr2:42996644:A:G	9.37111e-16	-2.17743	-1.58819	4.72781e-13	-2.17383	-1.5913
42996717	chr2:42996717:A:T	1.27583e-15	-1.86873	-1.58834	8.12222e-13	-1.65867	-1.56532
42996751	chr2:42996751:A:G	8.79802e-15	-7.00909e-10	-1.52614	4.73635e-12	-7.00909e-10	-1.46074
42996976	chr2:42996976:T:C	3.18846e-14	-7.00909e-10	-0.238544	1.5315e-11	-7.00909e-10	-0.287169
42997000	chr2:42997000:G:A	8.55356e-15	-7.00909e-10	-1.55432	4.54475e-12	-7.00909e-10	-1.50203
42997092	chr2:42997092:G:C	2.85439e-14	-7.00909e-10	-0.349225	1.59256e-11	-7.00909e-10	-0.248079
42997597	chr2:42997597:T:C	1.17958e-14	-7.00909e-10	-1.23292	6.1663e-12	-7.00909e-10	-1.19691
42998073	chr2:42998073:A:G	8.22197e-15	-7.00909e-10	-1.59386	4.15216e-12	-7.00909e-10	-1.59238
42998213	chr2:42998213:T:G	8.27938e-15	-7.00909e-10	-1.5869	4.2951e-12	-7.00909e-10	-1.55853
42998567	chr2:42998567:A:G	2.85652e-14	-7.00909e-10	-0.34848	1.59405e-11	-7.00909e-10	-0.247144
42998634	chr2:42998634:T:C	9.89728e-15	-7.00909e-10	-1.40841	4.72401e-12	-7.00909e-10	-1.46335
42998686	chr2:42998686:AC:A	3.15934e-15	-1.73531	-0.814998	1.51496e-12	-1.53027	-1.07035
42998948	chr2:42998948:C:G	1.32495e-15	-2.18933	-1.22997	5.56435e-13	-2.18606	-1.41615
42999003	chr2:42999003:C:G	1.65718e-14	-7.00909e-10	-0.892964	8.34908e-12	-7.00909e-10	-0.893854
42999087	chr2:42999087:A:G	1.96751e-14	-7.00909e-10	-0.721316	1.10693e-11	-7.00909e-10	-0.611834
42999188	chr2:42999188:G:A	8.65092e-15	-7.00909e-10	-1.543	4.27829e-12	-7.00909e-10	-1.56245
42999431	chr2:42999431:G:A	1.43973e-14	-7.00909e-10	-1.03363	7.32445e-12	-7.00909e-10	-1.02479
42999727	chr2:42999727:A:G	5.5435e-15	-1.16991	-0.818136	4.12873e-12	-0.962217	-0.635818
42999729	chr2:42999729:C:A	6.21747e-15	-1.0489	-0.824408	4.67847e-12	-0.827631	-0.645403
42999962	chr2:42999962:G:A	6.91011e-15	-0.937022	-0.830662	5.21507e-12	-0.713524	-0.650929
43000414	chr2:43000414:G:A	8.57792e-15	-7.00909e-10	-1.55148	4.54382e-12	-7.00909e-10	-1.50224
43000517	chr2:43000517:A:G	1.07423e-15	-2.18885	-1.44021	5.58364e-13	-2.17915	-1.41959
43000736	chr2:43000736:G:C	8.25989e-15	-7.00909e-10	-1.58926	4.19314e-12	-7.00909e-10	-1.58255
43001075	chr2:43001075:T:C	1.98619e-15	-1.42709	-1.58736	1.11008e-12	-1.32968	-1.58189
43001179	chr2:43001179:A:C	8.25994e-15	-7.00909e-10	-1.58925	4.25272e-12	-7.00909e-10	-1.56845
43001205	chr2:43001205:G:A	8.24661e-15	-1.59087	-1.08457e-09	3.71033e-12	-1.70488	-1.08457e-09
43001581	chr2:43001581:G:A	9.04676e-15	-7.00909e-10	-1.49826	4.91545e-12	-7.00909e-10	-1.42362
43001640	chr2:43001640:G:A	9.39097e-15	-7.00909e-10	-1.46092	4.62786e-12	-7.00909e-10	-1.48391
43001828	chr2:43001828:G:A	1.05363e-14	-7.00909e-10	-1.34584	5.33281e-12	-7.00909e-10	-1.34213
43002048	chr2:43002048:A:G	1.02124e-15	-2.16807	-1.51158	5.41214e-13	-2.14229	-1.48765
43002154	chr2:43002154:G:A	1.02371e-14	-7.00909e-10	-1.37465	5.2554e-12	-7.00909e-10	-1.35675
43002183	chr2:43002183:A:C	9.91487e-15	-7.00909e-10	-1.40663	5.121e-12	-7.00909e-10	-1.38265
43002223	chr2:43002223:C:T	2.31015e-14	-7.00909e-10	-0.56077	1.11445e-11	-7.00909e-10	-0.60506
43002306	chr2:43002306:CAT:C	1.43885e-15	-2.18885	-1.14797	8.84351e-13	-2.17694	-0.961965
43002559	chr2:43002559:T:C	1.08905e-15	-2.1771	-1.43827	5.70286e-13	-2.1599	-1.41772
43002587	chr2:43002587:AAAAC:A	8.26946e-15	-7.00909e-10	-1.5881	4.1531e-12	-7.00909e-10	-1.59215
43002747	chr2:43002747:CCAT:C	2.29981e-15	-1.31245	-1.5554	1.52633e-12	-1.0069	-1.58623
43002769	chr2:43002769:A:G	2.19833e-15	-1.50722	-1.40575	1.5731e-12	-1.22228	-1.34068
43002792	chr2:43002792:G:A	8.43999e-15	-7.00909e-10	-1.56769	4.18371e-12	-7.00909e-10	-1.58481
43002815	chr2:43002815:A:T	1.86648e-15	-2.18104	-0.895576	8.60919e-13	-2.18883	-0.976931
43002946	chr2:43002946:T:C	8.22193e-15	-7.00909e-10	-1.59386	4.16868e-12	-7.00909e-10	-1.5884
43003279	chr2:43003279:A:C	2.96884e-15	-1.74531	-0.867187	1.27213e-12	-1.84409	-0.93122
43003441	chr2:43003441:G:A	1.82255e-14	-7.00909e-10	-0.797849	8.78033e-12	-7.00909e-10	-0.843491
43003512	chr2:43003512:CAG:C	8.65491e-15	-7.00909e-10	-1.54254	4.63073e-12	-7.00909e-10	-1.48329
43003521	chr2:43003521:G:A	1.33011e-14	-7.00909e-10	-1.11282	6.17817e-12	-7.00909e-10	-1.19498
43003677	chr2:43003677:T:C	8.29235e-15	-7.00909e-10	-1.58533	4.1736e-12	-7.00909e-10	-1.58723
43003708	chr2:43003708:T:C	1.09049e-15	-2.18272	-1.43132	5.68091e-13	-2.17201	-1.40947
43003751	chr2:43003751:C:T	4.5362e-15	-2.18858	-1.08457e-09	2.29614e-12	-2.18478	-1.08457e-09
43004341	chr2:43004341:C:T	8.22395e-15	-7.00909e-10	-1.59362	4.1573e-12	-7.00909e-10	-1.59114
43004369	chr2:43004369:GGA:G	1.02213e-14	-7.00909e-10	-1.37619	5.25131e-12	-7.00909e-10	-1.35753
43004437	chr2:43004437:C:G	8.22404e-15	-7.00909e-10	-1.59361	4.15745e-12	-7.00909e-10	-1.5911
43004483	chr2:43004483:C:T	1.85545e-14	-7.00909e-10	-0.779955	8.97754e-12	-7.00909e-10	-0.821278
43004747	chr2:43004747:C:G	8.93784e-15	-7.00909e-10	-1.51037	4.84033e-12	-7.00909e-10	-1.43902
43004977	chr2:43004977:C:T	3.12777e-15	-1.1853	-1.37505	1.90714e-12	-1.01735	-1.35305
43005027	chr2:43005027:A:G	1.43728e-14	-7.00909e-10	-1.03533	7.40663e-12	-7.00909e-10	-1.01363
43005097	chr2:43005097:C:CT	6.15916e-15	-1.0918	-0.790925	4.06697e-12	-0.919505	-0.693601
43005216	chr2:43005216:A:G	1.45405e-15	-2.18928	-1.13704	6.02571e-13	-2.18613	-1.33643
43005981	chr2:43005981:C:T	2.25494e-14	-7.00909e-10	-0.584959	1.09307e-11	-7.00909e-10	-0.624433
43006016	chr2:43006016:C:A	9.94461e-15	-7.00909e-10	-1.40364	5.09047e-12	-7.00909e-10	-1.38863
43006348	chr2:43006348:T:C	2.52869e-15	-1.2347	-1.53827	1.70529e-12	-0.907781	-1.57449
43006403	chr2:43006403:G:A	8.40794e-15	-7.00909e-10	-1.57149	4.17582e-12	-7.00909e-10	-1.58669
43006423	chr2:43006423:T:C	8.96602e-15	-7.00909e-10	-1.50723	4.34651e-12	-7.00909e-10	-1.54663
43006773	chr2:43006773:A:G	1.88143e-14	-7.00909e-10	-0.766051	9.00799e-12	-7.00909e-10	-0.817893
43006851	chr2:43006851:C:T	1.53866e-15	-2.14621	-1.12354	8.77217e-13	-2.10712	-1.03989
43006962	chr2:43006962:C:T	4.86039e-15	-2.11955	-1.08457e-09	2.3324e-12	-2.16911	-1.08457e-09
43007001	chr2:43007001:A:G	1.04535e-15	-2.18542	-1.47089	5.44927e-13	-2.17335	-1.44976
43007967	chr2:43007967:G:A	1.24623e-14	-7.00909e-10	-1.17796	5.91464e-12	-7.00909e-10	-1.23857
43008196	chr2:43008196:C:T	1.23609e-15	-1.89515	-1.59356	7.5022e-13	-1.72144	-1.58195
43008397	chr2:43008397:T:C	1.521e-15	-1.76388	-1.51741	8.59577e-13	-1.71349	-1.45383
43008426	chr2:43008426:C:T	9.51986e-15	-7.00909e-10	-1.44729	5.05327e-12	-7.00909e-10	-1.39597
43008431	chr2:43008431:C:G	9.43004e-16	-2.17985	-1.5795	4.83585e-13	-2.14885	-1.59368
43008510	chr2:43008510:C:T	1.03217e-14	-1.36642	-1.08457e-09	4.6298e-12	-1.48349	-1.08457e-09
43008727	chr2:43008727:C:T	9.40106e-16	-2.18503	-1.5774	4.78908e-13	-2.16019	-1.59206
43009468	chr2:43009468:T:C	2.53713e-15	-1.45687	-1.31277	1.61906e-12	-1.20138	-1.33278
43009619	chr2:43009619:C:T	1.09628e-14	-7.00909e-10	-1.30616	5.49918e-12	-7.00909e-10	-1.31141
43009779	chr2:43009779:G:A	8.26805e-15	-7.00909e-10	-1.58827	4.17428e-12	-7.00909e-10	-1.58706
43009836	chr2:43009836:AG:A	1.84226e-15	-1.53846	-1.55121	1.17153e-12	-1.28337	-1.57433
43009920	chr2:43009920:C:T	1.35608e-14	-7.00909e-10	-1.09348	6.15133e-12	-7.00909e-10	-1.19934
43010007	chr2:43010007:C:T	1.31656e-14	-7.00909e-10	-1.12306	5.98783e-12	-7.00909e-10	-1.22628
43010489	chr2:43010489:T:C	1.9881e-14	-7.00909e-10	-0.710905	9.60407e-12	-7.00909e-10	-0.753817
43010556	chr2:43010556:C:T	2.57837e-15	-2.12804	-0.625472	1.11647e-12	-2.13578	-0.770044
43010557	chr2:43010557:G:A	1.72451e-14	-7.00909e-10	-0.853141	8.35533e-12	-7.00909e-10	-0.893105
43010916	chr2:43010916:A:C	1.8137e-14	-7.00909e-10	-0.802716	9.52348e-12	-7.00909e-10	-0.762245
43011241	chr2:43011241:A:C	1.20004e-15	-2.1613	-1.35701	5.971e-13	-2.16254	-1.36914
43011257	chr2:43011257:A:G	1.91219e-15	-2.12679	-0.925632	9.91821e-13	-2.15679	-0.867432
43011488	chr2:43011488:G:A	1.32621e-15	-1.94925	-1.46909	8.89497e-13	-1.85143	-1.28168
43011671	chr2:43011671:T:G	8.60035e-15	-7.00909e-10	-1.54887	4.49615e-12	-7.00909e-10	-1.51278
43011737	chr2:43011737:A:G	1.4123e-15	-1.9735	-1.38195	6.75157e-13	-1.88231	-1.5265
43012109	chr2:43012109:A:G	2.35091e-14	-7.00909e-10	-0.543279	1.08813e-11	-7.00909e-10	-0.628958
43012270	chr2:43012270:T:C	1.01608e-15	-2.16319	-1.52153	4.74823e-13	-2.18348	-1.57734
43012286	chr2:43012286:C:T	1.1585e-15	-2.16833	-1.38521	5.27663e-13	-2.16045	-1.49486
43012783	chr2:43012783:G:C	9.31373e-15	-7.00909e-10	-1.46918	4.90787e-12	-7.00909e-10	-1.42516
43012878	chr2:43012878:C:G	9.35178e-16	-2.18434	-1.58335	4.93476e-13	-2.18267	-1.53961
43013068	chr2:43013068:G:A	1.00165e-15	-2.14338	-1.55564	4.9965e-13	-2.14879	-1.56106
43013547	chr2:43013547:C:G	1.20346e-14	-7.00909e-10	-1.21288	5.76606e-12	-7.00909e-10	-1.26402
43013611	chr2:43013611:A:C	8.50124e-15	-2.1687	0.60824	5.32012e-12	-2.14255	0.79804
43014095	chr2:43014095:A:C	9.35149e-16	-2.17434	-1.59338	4.98583e-13	-2.14469	-1.5673
43014367	chr2:43014367:T:C	8.87638e-15	-7.00909e-10	-1.51727	4.56221e-12	-7.00909e-10	-1.4982
43014505	chr2:43014505:G:A	1.24822e-15	-1.8946	-1.58436	6.71123e-13	-1.82099	-1.59382
43014565	chr2:43014565:A:G	2.15981e-15	-1.55298	-1.37767	1.46534e-12	-1.32608	-1.30784
43014697	chr2:43014697:A:G	8.75671e-15	-7.00909e-10	-1.53085	4.62414e-12	-7.00909e-10	-1.48472
43015181	chr2:43015181:T:C	1.0363e-15	-2.18814	-1.47687	5.40403e-13	-2.17837	-1.45307
43015219	chr2:43015219:T:C	1.02523e-15	-2.18748	-1.48828	5.40698e-13	-2.18821	-1.44269
43015470	chr2:43015470:C:A	8.26751e-15	-7.00909e-10	-1.58834	4.1885e-12	-7.00909e-10	-1.58366
43015698	chr2:43015698:C:T	2.0524e-15	-1.45709	-1.52457	1.34795e-12	-1.23718	-1.48024
43015714	chr2:43015714:T:G	8.38272e-15	-7.00909e-10	-1.5745	4.31066e-12	-7.00909e-10	-1.55491
43015748	chr2:43015748:T:C	1.06828e-15	-2.18173	-1.45289	5.65436e-13	-2.16033	-1.42584
43015756	chr2:43015756:T:G	8.23529e-15	-7.00909e-10	-1.59224	4.14715e-12	-7.00909e-10	-1.59358
43016012	chr2:43016012:C:T	3.19226e-14	-7.00909e-10	-0.237355	1.50904e-11	-7.00909e-10	-0.301948
43016224	chr2:43016224:A:T	7.65162e-15	-1.66575	-1.08457e-09	3.52892e-12	-1.75501	-1.08457e-09
43016266	chr2:43016266:A:G	1.21584e-15	-2.18356	-1.32167	5.75666e-13	-2.18407	-1.38417
43016699	chr2:43016699:T:C	8.29116e-15	-7.00909e-10	-1.58548	4.28551e-12	-7.00909e-10	-1.56077
43016745	chr2:43016745:C:T	1.37697e-15	-1.78825	-1.59253	8.43994e-13	-1.60998	-1.57564
43016763	chr2:43016763:C:T	9.17524e-15	-7.00909e-10	-1.48416	4.8316e-12	-7.00909e-10	-1.44083
43016778	chr2:43016778:C:T	4.77287e-15	-2.18188	0.044155	2.12108e-12	-2.1342	-0.129881
43016808	chr2:43016808:A:T	1.21843e-15	-2.18161	-1.3215	6.76597e-13	-2.12461	-1.28207
43016829	chr2:43016829:A:G	1.00875e-14	-7.00909e-10	-1.38937	5.42869e-12	-7.00909e-10	-1.32431
43017437	chr2:43017437:A:G	1.24535e-15	-2.17285	-1.3084	5.4268e-13	-2.18821	-1.43903
43017551	chr2:43017551:G:C	1.74684e-15	-2.11528	-1.02758	7.83593e-13	-2.10237	-1.1575
43017795	chr2:43017795:A:C	1.17442e-15	-1.94713	-1.59276	5.9452e-13	-1.9422	-1.59381
43018256	chr2:43018256:T:C	2.54637e-14	-7.00909e-10	-0.463413	1.09081e-11	-7.00909e-10	-0.626495
43018346	chr2:43018346:A:C	2.12667e-15	-2.06272	-0.883387	1.20989e-12	-1.92316	-0.902316
43018445	chr2:43018445:G:A	2.13118e-14	-7.00909e-10	-0.641406	1.0379e-11	-7.00909e-10	-0.67622
43018450	chr2:43018450:T:C	1.84539e-14	-7.00909e-10	-0.785395	9.09955e-12	-7.00909e-10	-0.80778
43018831	chr2:43018831:G:A	1.8968e-14	-7.00909e-10	-0.757913	8.95257e-12	-7.00909e-10	-0.824064
43018874	chr2:43018874:T:A	2.51301e-14	-7.00909e-10	-0.476604	1.07519e-11	-7.00909e-10	-0.64092
43019892	chr2:43019892:T:G	1.02594e-14	-7.00909e-10	-1.37248	4.989e-12	-7.00909e-10	-1.40877
43019989	chr2:43019989:C:T	9.30653e-15	-7.00909e-10	-1.46995	5.05997e-12	-7.00909e-10	-1.39464
43020076	chr2:43020076:T:C	1.38787e-15	-1.81104	-1.56186	8.72726e-13	-1.60204	-1.5501
43020121	chr2:43020121:A:T	9.92103e-16	-2.17399	-1.5346	5.44611e-13	-2.18559	-1.4381
43020176	chr2:43020176:G:A	8.41631e-15	-7.00909e-10	-1.5705	4.46169e-12	-7.00909e-10	-1.52048
43020360	chr2:43020360:C:T	1.93013e-15	-2.09211	-0.950974	8.56108e-13	-2.07827	-1.0931
43020706	chr2:43020706:G:A	1.61557e-14	-7.00909e-10	-0.918393	7.78201e-12	-7.00909e-10	-0.96419
43021308	chr2:43021308:C:T	8.36356e-15	-7.00909e-10	-1.57678	4.30222e-12	-7.00909e-10	-1.55687
43021309	chr2:43021309:G:A	1.2029e-14	-7.00909e-10	-1.21335	6.70552e-12	-7.00909e-10	-1.11307
43021783	chr2:43021783:C:G	4.5474e-15	-2.18611	-1.08457e-09	2.32918e-12	-2.17049	-1.08457e-09
43022043	chr2:43022043:T:G	1.84623e-14	-7.00909e-10	-0.784938	9.14886e-12	-7.00909e-10	-0.802376
43022545	chr2:43022545:G:T	1.94939e-14	-7.00909e-10	-0.730567	9.38333e-12	-7.00909e-10	-0.77707
43022586	chr2:43022586:G:C	8.13168e-14	-7.00909e-10	0.697684	5.3761e-11	-7.00909e-10	0.968544
43022684	chr2:43022684:A:G	5.48585e-15	-2.0028	0.00430767	3.41421e-12	-1.87113	0.0830733
43022918	chr2:43022918:C:A	1.55519e-15	-2.14514	-1.11393	5.80456e-13	-2.17561	-1.38433
43023322	chr2:43023322:G:A	8.77071e-15	-7.00909e-10	-1.52925	4.32567e-12	-7.00909e-10	-1.55144
43023681	chr2:43023681:C:T	4.0396e-14	-0.00193859	-1.08457e-09	1.93251e-11	-0.0546007	-1.08457e-09
43024258	chr2:43024258:G:A	4.53853e-15	-2.18807	-1.08457e-09	2.31853e-12	-2.17507	-1.08457e-09
43024429	chr2:43024429:A:G	8.3283e-15	-7.00909e-10	-1.58101	4.17256e-12	-7.00909e-10	-1.58748
43024694	chr2:43024694:GA:G	9.93382e-16	-2.18445	-1.52285	5.25846e-13	-2.17558	-1.48317
43025013	chr2:43025013:T:C	1.20589e-15	-2.11261	-1.40084	7.32385e-13	-2.07412	-1.25334
43025129	chr2:43025129:G:C	2.63352e-15	-2.18817	-0.544173	1.65328e-12	-2.06089	-0.452358
43025545	chr2:43025545:C:T	1.37252e-14	-7.00909e-10	-1.08144	7.66566e-12	-7.00909e-10	-0.979254
43025552	chr2:43025552:C:T	1.7034e-14	-2.06532	1.19987	6.11272e-12	-2.05199	0.84636
43025710	chr2:43025710:A:C	9.37346e-15	-1.51156	0.0487717	3.61599e-12	-1.73624	0.00559722
43026103	chr2:43026103:T:A	2.47476e-14	-2.03857	1.54663	1.22709e-11	-1.71922	1.21045
43026208	chr2:43026208:C:T	2.89353e-15	-1.68363	-0.954561	1.35654e-12	-1.73475	-0.976323
43026295	chr2:43026295:G:A	1.08054e-14	-7.00909e-10	-1.32062	5.33744e-12	-7.00909e-10	-1.34126
43026466	chr2:43026466:C:T	1.18387e-14	-7.00909e-10	-1.2293	6.43928e-12	-7.00909e-10	-1.15359
43026593	chr2:43026593:T:C	5.02186e-15	-2.18755	0.100684	2.08405e-12	-2.18809	-0.0936027
43026663	chr2:43026663:G:A	1.07722e-14	-7.00909e-10	-1.3237	5.23345e-12	-7.00909e-10	-1.36093
43026688	chr2:43026688:C:T	3.31764e-15	-1.32566	-1.17575	1.33789e-12	-1.53842	-1.18649
43026757	chr2:43026757:A:G	4.01674e-15	-1.75126	-0.558943	2.55364e-12	-1.40788	-0.670606
43026773	chr2:43026773:C:T	1.28319e-14	-7.00909e-10	-1.14873	7.12438e-12	-7.00909e-10	-1.05248
43026789	chr2:43026789:C:T	3.37108e-14	-7.00909e-10	-0.182851	2.21343e-11	-7.00909e-10	0.0811251
43026994	chr2:43026994:C:T	1.22242e-14	-7.00909e-10	-1.19725	6.71843e-12	-7.00909e-10	-1.11115
43027139	chr2:43027139:A:G	1.50361e-14	-7.00909e-10	-0.990215	8.5817e-12	-7.00909e-10	-0.866373
43027177	chr2:43027177:A:T	1.49912e-14	-7.00909e-10	-0.993208	8.55406e-12	-7.00909e-10	-0.869599
43027260	chr2:43027260:G:T	3.11777e-15	-2.18812	-0.375433	1.24309e-12	-2.1755	-0.622899
43027287	chr2:43027287:T:C	2.57456e-15	-2.05116	-0.70383	9.22424e-13	-2.13161	-0.96515
43027658	chr2:43027658:C:T	8.30699e-15	-7.00909e-10	-1.58357	4.14598e-12	-7.00909e-10	-1.59387
43027667	chr2:43027667:G:A	8.93304e-15	-7.00909e-10	-1.51091	4.47974e-12	-7.00909e-10	-1.51644
43027779	chr2:43027779:T:C	1.44108e-14	-7.00909e-10	-1.03269	7.924e-12	-7.00909e-10	-0.946108
43028120	chr2:43028120:G:T	1.01952e-14	-7.00909e-10	-1.37875	4.85657e-12	-7.00909e-10	-1.43567
43028638	chr2:43028638:G:A	4.8802e-15	-2.11548	-1.08457e-09	2.44232e-12	-2.12306	-1.08457e-09
43028765	chr2:43028765:G:T	9.823e-15	-7.00909e-10	-1.41594	5.15992e-12	-7.00909e-10	-1.37508
43028768	chr2:43028768:G:A	5.19445e-15	-2.08382	0.0307398	1.96223e-12	-2.09855	-0.243376
43029310	chr2:43029310:C:T	1.68853e-14	-7.00909e-10	-0.874228	7.7872e-12	-7.00909e-10	-0.963523
43029373	chr2:43029373:A:G	2.01227e-14	-7.00909e-10	-0.698821	1.30273e-11	-7.00909e-10	-0.448961
43029504	chr2:43029504:T:C	1.93785e-14	-7.00909e-10	-0.736503	9.59636e-12	-7.00909e-10	-0.754621
43029747	chr2:43029747:G:A	4.60771e-15	-2.17294	-1.08457e-09	2.28923e-12	-2.18779	-1.08457e-09
43029780	chr2:43029780:G:A	8.83918e-14	-7.00909e-10	0.781111	5.65862e-11	-7.00909e-10	1.01976
43029817	chr2:43029817:C:A	8.34005e-15	-7.00909e-10	-1.5796	4.18353e-12	-7.00909e-10	-1.58485
43029840	chr2:43029840:G:A	1.93676e-14	-7.00909e-10	-0.737069	1.22124e-11	-7.00909e-10	-0.513556
43029878	chr2:43029878:G:A	2.01782e-14	-7.00909e-10	-0.696064	1.27921e-11	-7.00909e-10	-0.467178
43029903	chr2:43029903:G:A	2.13665e-14	-7.00909e-10	-0.638844	1.05784e-11	-7.00909e-10	-0.657191
43029981	chr2:43029981:A:G	1.72695e-14	-7.00909e-10	-0.851725	1.07808e-11	-7.00909e-10	-0.638236
43029998	chr2:43029998:C:A	1.5013e-14	-7.00909e-10	-0.99175	9.20133e-12	-7.00909e-10	-0.796657
43030001	chr2:43030001:AC:A	2.40852e-14	-7.00909e-10	-0.519072	1.27087e-11	-7.00909e-10	-0.473717
43030006	chr2:43030006:C:A	2.30854e-14	-7.00909e-10	-0.561467	1.50172e-11	-7.00909e-10	-0.306806
43030406	chr2:43030406:C:T	4.63918e-15	-1.96923	-0.196906	1.85878e-12	-1.97226	-0.423826
43030511	chr2:43030511:C:T	8.34552e-15	-7.00909e-10	-1.57894	4.3184e-12	-7.00909e-10	-1.55312
43030564	chr2:43030564:A:G	9.04138e-15	-7.00909e-10	-1.49886	4.87037e-12	-7.00909e-10	-1.43283
43030595	chr2:43030595:G:T	1.50756e-14	-7.00909e-10	-0.987592	6.80208e-12	-7.00909e-10	-1.09878
43030808	chr2:43030808:T:G	6.29104e-15	-1.86154	-1.08457e-09	3.00788e-12	-1.91477	-1.08457e-09
43031231	chr2:43031231:G:A	8.85565e-15	-7.00909e-10	-1.51961	4.33766e-12	-7.00909e-10	-1.54867
43031627	chr2:43031627:C:T	1.10935e-14	-7.00909e-10	-1.29431	6.05006e-12	-7.00909e-10	-1.21594
43031828	chr2:43031828:G:C	9.25539e-15	-7.00909e-10	-1.47546	4.53548e-12	-7.00909e-10	-1.50407
43032025	chr2:43032025:C:T	1.39162e-15	-1.93284	-1.43736	6.08649e-13	-2.09681	-1.41571
43033232	chr2:43033232:G:A	9.84356e-15	-7.00909e-10	-1.41385	4.78515e-12	-7.00909e-10	-1.45049
43033428	chr2:43033428:G:A	1.0167e-14	-7.00909e-10	-1.38152	5.35692e-12	-7.00909e-10	-1.33761
43033983	chr2:43033983:T:C	4.17911e-15	-1.72921	-0.541362	1.56686e-12	-2.08328	-0.483651
43034054	chr2:43034054:C:T	4.75911e-15	-2.14061	-1.08457e-09	2.29608e-12	-2.1848	-1.08457e-09
43034057	chr2:43034057:T:C	1.92287e-14	-7.00909e-10	-0.744265	8.82052e-12	-7.00909e-10	-0.838924
43034095	chr2:43034095:CATGCCAT:C	9.48397e-15	-7.00909e-10	-1.45107	5.00286e-12	-7.00909e-10	-1.406
43034612	chr2:43034612:T:A	2.36132e-14	-7.00909e-10	-0.53886	1.19445e-11	-7.00909e-10	-0.535737
43034741	chr2:43034741:G:A	8.27748e-15	-7.00909e-10	-1.58713	4.20064e-12	-7.00909e-10	-1.58077
43034764	chr2:43034764:G:T	2.37325e-14	-7.00909e-10	-0.533822	1.37201e-11	-7.00909e-10	-0.397144
43034777	chr2:43034777:G:A	1.76588e-15	-1.53817	-1.59385	5.98923e-13	-1.93974	-1.58889
43034878	chr2:43034878:A:C	1.03329e-14	-7.00909e-10	-1.36533	5.03429e-12	-7.00909e-10	-1.39973
43034996	chr2:43034996:G:T	1.96453e-15	-1.52546	-1.49996	6.3517e-13	-1.92763	-1.54224
43035280	chr2:43035280:A:T	2.16838e-14	-7.00909e-10	-0.624104	1.25357e-11	-7.00909e-10	-0.487426
43035656	chr2:43035656:C:T	5.18236e-15	-2.17968	0.124273	2.59357e-12	-2.18458	0.121614
43035744	chr2:43035744:G:A	6.38856e-14	-7.00909e-10	0.456425	3.25168e-11	-7.00909e-10	0.465753
43035801	chr2:43035801:C:T	1.28495e-14	-1.14737	-1.08457e-09	5.8901e-12	-1.24273	-1.08457e-09
43035865	chr2:43035865:G:A	9.98971e-15	-7.00909e-10	-1.39911	4.86894e-12	-7.00909e-10	-1.43313
43035875	chr2:43035875:G:A	1.84185e-15	-1.51616	-1.57374	6.31914e-13	-1.92396	-1.55105
43036666	chr2:43036666:T:G	2.20455e-15	-1.88189	-1.02825	7.92278e-13	-2.15248	-1.09637
43037000	chr2:43037000:T:C	8.6865e-15	-7.00909e-10	-1.5389	4.51117e-12	-7.00909e-10	-1.50945
43037732	chr2:43037732:A:T	1.59889e-15	-2.17303	-1.05832	7.00147e-13	-2.18877	-1.1837
43037911	chr2:43037911:C:T	1.68698e-15	-1.90783	-1.2699	6.19916e-13	-2.15821	-1.33596
43038861	chr2:43038861:C:T	2.63199e-14	-7.00909e-10	-0.430341	1.29622e-11	-7.00909e-10	-0.453964
43038930	chr2:43038930:C:T	1.25074e-14	-7.00909e-10	-1.17435	5.96173e-12	-7.00909e-10	-1.23064
43038956	chr2:43038956:C:T	1.56031e-14	-7.00909e-10	-0.9532	7.26168e-12	-7.00909e-10	-1.03339
43039155	chr2:43039155:G:A	1.60557e-14	-7.00909e-10	-0.924605	8.11184e-12	-7.00909e-10	-0.92268
43039662	chr2:43039662:C:G	8.22771e-15	-7.00909e-10	-1.59316	4.19719e-12	-7.00909e-10	-1.58159
43039872	chr2:43039872:C:G	4.54536e-15	-2.18656	-1.08457e-09	2.28563e-12	-2.18936	-1.08457e-09
43039926	chr2:43039926:C:T	4.66267e-15	-1.09141	-1.06967	1.93905e-12	-1.39846	-0.955349
43040377	chr2:43040377:C:T	8.50195e-15	-7.00909e-10	-1.56037	4.28583e-12	-7.00909e-10	-1.56069
43040454	chr2:43040454:T:C	1.32243e-14	-7.00909e-10	-1.11861	6.27276e-12	-7.00909e-10	-1.17979
43040527	chr2:43040527:C:T	8.29518e-15	-7.00909e-10	-1.58499	4.18009e-12	-7.00909e-10	-1.58567
43040697	chr2:43040697:A:G	8.33243e-15	-7.00909e-10	-1.58051	4.21625e-12	-7.00909e-10	-1.57706
43041034	chr2:43041034:G:A	1.50924e-14	-7.00909e-10	-0.98648	8.11778e-12	-7.00909e-10	-0.921948
43041310	chr2:43041310:C:A	1.50428e-14	-7.00909e-10	-0.989767	8.69007e-12	-7.00909e-10	-0.853824
43041350	chr2:43041350:C:T	4.99245e-14	0.209844	-1.08457e-09	4.06365e-11	0.688661	-1.08457e-09
43041482	chr2:43041482:A:G	3.43877e-15	-1.88849	-0.577066	2.40212e-12	-1.77239	-0.367267
43041831	chr2:43041831:G:A	8.2642e-15	-7.00909e-10	-1.58874	4.1626e-12	-7.00909e-10	-1.58987
43041922	chr2:43041922:G:A	2.49978e-14	-7.00909e-10	-0.481881	1.50155e-11	-7.00909e-10	-0.306921
43042582	chr2:43042582:T:TC	1.06348e-14	-7.00909e-10	-1.33654	5.16284e-12	-7.00909e-10	-1.37452
43042629	chr2:43042629:A:T	1.83317e-14	-7.00909e-10	-0.792034	8.13162e-12	-7.00909e-10	-0.920245
43042789	chr2:43042789:T:C	1.66121e-14	-7.00909e-10	-0.890536	7.07174e-12	-7.00909e-10	-1.0599
43042873	chr2:43042873:A:G	1.03181e-14	-7.00909e-10	-1.36676	5.41753e-12	-7.00909e-10	-1.32637
43042900	chr2:43042900:G:A	9.15309e-15	-7.00909e-10	-1.48658	4.5755e-12	-7.00909e-10	-1.49529
43043148	chr2:43043148:A:G	9.25516e-16	-2.18526	-1.59281	4.7351e-13	-2.18158	-1.58201
43043199	chr2:43043199:C:G	4.70038e-15	-1.65309	-0.499932	2.2543e-12	-1.65217	-0.550998
43043369	chr2:43043369:G:T	1.32743e-14	-7.00909e-10	-1.11484	7.0663e-12	-7.00909e-10	-1.06067
43043528	chr2:43043528:A:T	8.23046e-15	-7.00909e-10	-1.59283	4.14903e-12	-7.00909e-10	-1.59313
43043565	chr2:43043565:G:T	1.25587e-15	-1.90696	-1.56589	5.93929e-13	-2.00652	-1.53048
43043655	chr2:43043655:G:A	3.36121e-15	-1.33156	-1.1568	1.23321e-12	-1.55782	-1.24857
43043878	chr2:43043878:C:T	1.38181e-14	-7.00909e-10	-1.07469	6.55858e-12	-7.00909e-10	-1.13523
43044460	chr2:43044460:A:T	1.48544e-15	-1.74077	-1.56419	7.11849e-13	-1.82555	-1.53035
43044479	chr2:43044479:G:A	1.6366e-14	-0.905462	-1.08457e-09	4.3279e-12	-1.55092	-1.08457e-09
43044482	chr2:43044482:C:G	9.38941e-15	-1.23536	-0.225723	4.70621e-12	-1.22542	-0.241699
43044510	chr2:43044510:T:C	9.88188e-16	-2.18933	-1.52322	5.67821e-13	-2.17248	-1.40948
43044579	chr2:43044579:T:C	6.47477e-15	-1.83276	-1.08457e-09	2.95732e-12	-1.93172	-1.08457e-09
43044642	chr2:43044642:C:T	2.33854e-14	-7.00909e-10	-0.548556	1.19024e-11	-7.00909e-10	-0.539269
43044661	chr2:43044661:T:A	9.1699e-15	-7.00909e-10	-1.48474	4.41746e-12	-7.00909e-10	-1.53044
43044674	chr2:43044674:C:T	1.01968e-14	-1.37859	-1.08457e-09	9.412e-12	-0.774019	-1.08457e-09
43044776	chr2:43044776:T:C	8.22195e-15	-7.00909e-10	-1.59386	4.15384e-12	-7.00909e-10	-1.59197
43045307	chr2:43045307:G:A	1.42382e-14	-7.00909e-10	-1.04474	6.73158e-12	-7.00909e-10	-1.1092
43045428	chr2:43045428:G:C	2.68596e-15	-1.6394	-1.07323	1.37553e-12	-1.73354	-0.963629
43045839	chr2:43045839:C:T	1.45784e-14	-7.00909e-10	-1.02113	6.88977e-12	-7.00909e-10	-1.08597
43046091	chr2:43046091:C:T	1.92342e-15	-1.63236	-1.4142	9.61778e-13	-1.70518	-1.3498
43046173	chr2:43046173:C:T	3.16923e-15	-2.07726	-0.469921	1.60712e-12	-2.03409	-0.507466
43046406	chr2:43046406:C:A	1.61049e-14	-7.00909e-10	-0.921547	7.53796e-12	-7.00909e-10	-0.996053
43046733	chr2:43046733:C:G	1.62412e-15	-2.0861	-1.12961	8.18772e-13	-2.04861	-1.16734
43047077	chr2:43047077:C:T	1.65864e-14	-7.00909e-10	-0.892085	7.73143e-12	-7.00909e-10	-0.970711
43047236	chr2:43047236:G:T	1.92864e-14	-7.00909e-10	-0.741269	8.9605e-12	-7.00909e-10	-0.823178
43047358	chr2:43047358:C:T	9.37033e-15	-7.00909e-10	-1.46312	4.58303e-12	-7.00909e-10	-1.49364
43047588	chr2:43047588:G:A	9.05242e-15	-7.00909e-10	-1.49764	4.43151e-12	-7.00909e-10	-1.52726
43047618	chr2:43047618:G:A	1.37138e-14	-7.00909e-10	-1.08227	7.08222e-12	-7.00909e-10	-1.05842
43047683	chr2:43047683:A:T	8.02196e-15	-1.86756	0.249074	4.35847e-12	-1.82963	0.28575
43047750	chr2:43047750:C:T	1.04019e-13	-7.00909e-10	0.943902	6.59202e-11	-7.00909e-10	1.17244
43047761	chr2:43047761:A:G	1.54134e-15	-2.06758	-1.20043	6.80368e-13	-2.14975	-1.25137
43047846	chr2:43047846:A:G	8.69225e-15	-7.00909e-10	-1.53824	4.27691e-12	-7.00909e-10	-1.56277
43047896	chr2:43047896:A:C	9.09157e-15	-7.00909e-10	-1.49332	4.43122e-12	-7.00909e-10	-1.52733
43048232	chr2:43048232:C:T	1.07222e-14	-1.32835	-1.08457e-09	4.50625e-12	-1.51054	-1.08457e-09
43048302	chr2:43048302:G:A	1.01028e-15	-2.10045	-1.58998	4.86634e-13	-2.1602	-1.57605
43048325	chr2:43048325:C:G	8.67686e-15	-7.00909e-10	-1.54001	4.33762e-12	-7.00909e-10	-1.54868
43048479	chr2:43048479:C:T	2.01546e-15	-1.49057	-1.50925	7.90317e-13	-1.68606	-1.56527
43048564	chr2:43048564:C:T	1.30604e-14	-7.00909e-10	-1.13109	6.6961e-12	-7.00909e-10	-1.11448
43048608	chr2:43048608:G:A	8.22325e-15	-7.00909e-10	-1.5937	4.14622e-12	-7.00909e-10	-1.59381
43048658	chr2:43048658:A:T	8.44574e-15	-1.56701	-1.08457e-09	3.81211e-12	-1.67782	-1.08457e-09
43048702	chr2:43048702:G:A	9.93233e-16	-2.12477	-1.58269	4.91128e-13	-2.17753	-1.54952
43048839	chr2:43048839:T:A	8.84662e-15	-7.00909e-10	-1.52063	4.4079e-12	-7.00909e-10	-1.53261
43048849	chr2:43048849:G:A	1.00886e-14	-7.00909e-10	-1.38926	5.00059e-12	-7.00909e-10	-1.40645
43049349	chr2:43049349:G:A	9.01556e-15	-7.00909e-10	-1.50172	4.33864e-12	-7.00909e-10	-1.54844
43049724	chr2:43049724:C:G	1.95303e-14	-7.00909e-10	-0.7287	1.15275e-11	-7.00909e-10	-0.571268
43049858	chr2:43049858:C:T	1.30602e-13	-7.00909e-10	1.17148	6.66266e-11	-7.00909e-10	1.1831
43050240	chr2:43050240:G:A	8.27761e-15	-7.00909e-10	-1.58711	4.14991e-12	-7.00909e-10	-1.59292
43050242	chr2:43050242:G:A	2.00261e-15	-2.17471	-0.831509	1.04837e-12	-2.14973	-0.819036
43050437	chr2:43050437:G:A	2.96417e-15	-1.63448	-0.979587	1.51849e-12	-1.72554	-0.872745
43050655	chr2:43050655:G:A	4.53246e-15	-2.1894	-1.08457e-09	2.35705e-12	-2.15859	-1.08457e-09
43050668	chr2:43050668:C:T	1.03399e-15	-2.08285	-1.58439	4.88297e-13	-2.13902	-1.59381
43050685	chr2:43050685:G:C	1.03964e-15	-2.08616	-1.57564	4.87363e-13	-2.14243	-1.59232
43050910	chr2:43050910:G:A	2.58389e-15	-2.16872	-0.582655	1.36191e-12	-2.14714	-0.559976
43051329	chr2:43051329:C:G	3.22651e-15	-2.13358	-0.395683	1.41303e-12	-2.12099	-0.549277
43051403	chr2:43051403:T:G	9.46215e-16	-2.17196	-1.58399	4.97256e-13	-2.18769	-1.52697
43051601	chr2:43051601:C:T	1.01948e-14	-7.00909e-10	-1.37879	4.82047e-12	-7.00909e-10	-1.44313
43051607	chr2:43051607:C:T	1.07573e-14	-7.00909e-10	-1.32509	5.6578e-12	-7.00909e-10	-1.28297
43051756	chr2:43051756:G:C	9.30459e-15	-7.00909e-10	-1.47016	4.53547e-12	-7.00909e-10	-1.50408
43051867	chr2:43051867:A:G	1.81164e-14	-7.00909e-10	-0.803853	8.80887e-12	-7.00909e-10	-0.840246
43052334	chr2:43052334:A:G	1.18882e-14	-1.47961	0.254488	4.53153e-12	-1.65726	0.152314
43052385	chr2:43052385:G:A	8.76073e-15	-7.00909e-10	-1.53039	4.51688e-12	-7.00909e-10	-1.50818
43052677	chr2:43052677:G:A	5.98155e-15	-1.79763	-0.114363	2.65954e-12	-1.91627	-0.121577
43052913	chr2:43052913:A:G	2.36874e-14	-1.64614	1.11042	9.0423e-12	-1.82078	1.00669
43053112	chr2:43053112:C:T	8.75987e-15	-7.00909e-10	-1.53049	4.37403e-12	-7.00909e-10	-1.54032
43053186	chr2:43053186:G:T	9.73996e-16	-2.13325	-1.59376	4.72509e-13	-2.17717	-1.58853
43053255	chr2:43053255:T:C	8.63935e-15	-7.00909e-10	-1.54434	4.31961e-12	-7.00909e-10	-1.55284
43053464	chr2:43053464:C:T	1.85386e-14	-1.47881	0.698	6.97727e-12	-1.65847	0.585126
43053886	chr2:43053886:T:C	9.66334e-15	-7.00909e-10	-1.43233	4.85192e-12	-7.00909e-10	-1.43663
43054115	chr2:43054115:A:C	9.92775e-15	-7.00909e-10	-1.40533	4.85635e-12	-7.00909e-10	-1.43572
43054227	chr2:43054227:C:T	9.53893e-16	-2.15603	-1.59184	4.6567e-13	-2.18728	-1.59301
43054342	chr2:43054342:AC:A	9.34162e-16	-2.17602	-1.59276	4.65365e-13	-2.18944	-1.5915
43054847	chr2:43054847:A:G	9.49639e-16	-2.17019	-1.58215	4.64824e-13	-2.189	-1.5931
43055022	chr2:43055022:T:C	8.46575e-15	-7.00909e-10	-1.56464	4.47859e-12	-7.00909e-10	-1.5167
43055081	chr2:43055081:G:A	1.60248e-14	-7.00909e-10	-0.926529	8.96812e-12	-7.00909e-10	-0.822328
43055324	chr2:43055324:G:A	9.46769e-16	-2.16314	-1.59223	4.70811e-13	-2.18845	-1.58086
43055410	chr2:43055410:C:T	8.31723e-15	-7.00909e-10	-1.58234	4.17271e-12	-7.00909e-10	-1.58744
43055440	chr2:43055440:C:T	8.69651e-15	-7.00909e-10	-1.53775	4.33915e-12	-7.00909e-10	-1.54833
43055441	chr2:43055441:G:A	9.9923e-16	-2.14849	-1.55295	4.72111e-13	-2.18406	-1.58249
43055552	chr2:43055552:C:T	8.9137e-15	-7.00909e-10	-1.51308	4.37703e-12	-7.00909e-10	-1.53963
43055670	chr2:43055670:T:C	9.78005e-16	-2.13806	-1.58485	4.73622e-13	-2.16968	-1.59367
43055719	chr2:43055719:C:T	1.08014e-14	-7.00909e-10	-1.32099	5.94873e-12	-7.00909e-10	-1.23283
43055737	chr2:43055737:A:G	9.73418e-16	-2.13375	-1.59386	4.71951e-13	-2.1783	-1.58858
43055765	chr2:43055765:T:C	8.98196e-15	-7.00909e-10	-1.50545	4.59551e-12	-7.00909e-10	-1.49093
43056115	chr2:43056115:C:T	1.5274e-14	-7.00909e-10	-0.974516	8.73771e-12	-7.00909e-10	-0.848357
43056280	chr2:43056280:C:T	2.43345e-14	-7.00909e-10	-0.508773	1.19242e-11	-7.00909e-10	-0.537434
43056395	chr2:43056395:GT:G	1.01807e-15	-2.16919	-1.51357	4.82679e-13	-2.18953	-1.55488
43056528	chr2:43056528:A:G	9.90025e-16	-2.13874	-1.57195	4.71331e-13	-2.18014	-1.58806
43056561	chr2:43056561:T:C	9.63101e-15	-7.00909e-10	-1.43568	4.79811e-12	-7.00909e-10	-1.44778
43056896	chr2:43056896:C:G	6.97553e-15	-1.75826	-1.08457e-09	2.83535e-12	-1.97384	-1.08457e-09
43056900	chr2:43056900:A:C	7.87112e-15	-1.63747	-1.08457e-09	3.49811e-12	-1.76378	-1.08457e-09
43056910	chr2:43056910:C:T	7.74405e-15	-1.65374	-1.08457e-09	3.43823e-12	-1.78105	-1.08457e-09
43056917	chr2:43056917:T:C	1.28499e-14	-7.00909e-10	-1.14733	6.75642e-12	-7.00909e-10	-1.10551
43057294	chr2:43057294:G:A	9.86197e-16	-2.13604	-1.57853	4.67561e-13	-2.18357	-1.59267
43057319	chr2:43057319:C:T	9.35813e-15	-7.00909e-10	-1.46442	4.65056e-12	-7.00909e-10	-1.47902
43057360	chr2:43057360:G:A	1.38326e-14	-7.00909e-10	-1.07364	7.73178e-12	-7.00909e-10	-0.970666
43057754	chr2:43057754:A:T	4.63386e-13	-7.00909e-10	2.43789	1.55975e-10	-7.00909e-10	2.03369
43057770	chr2:43057770:A:G	8.28312e-15	-7.00909e-10	-1.58645	4.25789e-12	-7.00909e-10	-1.56723
43058714	chr2:43058714:A:G	8.64586e-15	-7.00909e-10	-1.54359	4.27492e-12	-7.00909e-10	-1.56324
43059064	chr2:43059064:A:G	8.22937e-15	-7.00909e-10	-1.59296	4.14622e-12	-7.00909e-10	-1.59381
43059095	chr2:43059095:G:A	1.91518e-14	-7.00909e-10	-0.748274	1.03057e-11	-7.00909e-10	-0.68331
43059472	chr2:43059472:G:T	1.30436e-15	-1.89839	-1.53657	5.84016e-13	-1.98571	-1.56812
43059983	chr2:43059983:G:A	5.97941e-15	-1.91235	-1.08457e-09	2.72484e-12	-2.01359	-1.08457e-09
43060491	chr2:43060491:G:C	3.0512e-15	-1.81073	-0.774401	1.40009e-12	-1.9181	-0.761363
43060609	chr2:43060609:A:G	1.8706e-14	-7.00909e-10	-0.771825	9.42396e-12	-7.00909e-10	-0.77275
43060675	chr2:43060675:G:T	8.42761e-15	-7.00909e-10	-1.56916	4.28934e-12	-7.00909e-10	-1.55987
43061019	chr2:43061019:T:C	1.28215e-15	-2.1568	-1.29534	7.23352e-13	-2.1586	-1.18127
43061115	chr2:43061115:C:T	1.20464e-14	-7.00909e-10	-1.21191	6.04996e-12	-7.00909e-10	-1.21595
43061147	chr2:43061147:T:C	1.09262e-14	-7.00909e-10	-1.3095	5.2687e-12	-7.00909e-10	-1.35422
43061305	chr2:43061305:G:T	2.64736e-15	-1.64053	-1.08658	9.90423e-13	-1.7505	-1.27513
43061359	chr2:43061359:T:C	1.31952e-14	-7.00909e-10	-1.12082	6.51386e-12	-7.00909e-10	-1.14207
43061460	chr2:43061460:A:G	2.16064e-14	-7.00909e-10	-0.627677	1.16598e-11	-7.00909e-10	-0.559861
43061544	chr2:43061544:T:C	2.33785e-14	-7.00909e-10	-0.548851	1.19813e-11	-7.00909e-10	-0.53266
43061808	chr2:43061808:C:T	1.61316e-15	-2.18888	-1.03359	9.27588e-13	-2.18918	-0.90199
43063359	chr2:43063359:C:T	1.0579e-15	-2.06485	-1.57953	4.92218e-13	-2.131	-1.59384
43063384	chr2:43063384:G:A	2.12239e-15	-1.98173	-0.966399	8.30686e-13	-2.06324	-1.13826
43063815	chr2:43063815:A:G	2.14031e-15	-1.85014	-1.08958	9.81314e-13	-1.97057	-1.06429
43064195	chr2:43064195:C:T	8.2964e-15	-7.00909e-10	-1.58485	4.14941e-12	-7.00909e-10	-1.59304
43064294	chr2:43064294:C:T	1.11997e-14	-7.00909e-10	-1.28478	5.39012e-12	-7.00909e-10	-1.33144
43064403	chr2:43064403:T:C	1.19259e-13	-7.00909e-10	1.08063	6.17365e-11	-7.00909e-10	1.10687
43064551	chr2:43064551:G:A	1.26671e-15	-2.17027	-1.29398	7.07779e-13	-2.17923	-1.1824
43064646	chr2:43064646:G:C	1.33846e-14	-7.00909e-10	-1.10657	7.2811e-12	-7.00909e-10	-1.03072
43064778	chr2:43064778:G:C	1.24284e-15	-1.94083	-1.54244	5.55133e-13	-2.03494	-1.56961
43064997	chr2:43064997:C:T	2.49701e-14	-7.00909e-10	-0.482989	1.30602e-11	-7.00909e-10	-0.446438
43065058	chr2:43065058:A:C	8.26895e-15	-7.00909e-10	-1.58816	4.14704e-12	-7.00909e-10	-1.59361
43065165	chr2:43065165:C:T	1.16261e-15	-2.01678	-1.53322	5.20827e-13	-2.10654	-1.56181
43065477	chr2:43065477:A:AT	1.20125e-14	-7.00909e-10	-1.21472	6.08436e-12	-7.00909e-10	-1.21028
43065694	chr2:43065694:G:A	1.31408e-15	-2.18493	-1.2426	7.36157e-13	-2.18855	-1.13376
43065765	chr2:43065765:GC:G	1.59936e-14	-7.00909e-10	-0.92848	8.21237e-12	-7.00909e-10	-0.910363
43065787	chr2:43065787:G:A	8.22263e-15	-7.00909e-10	-1.59378	4.15027e-12	-7.00909e-10	-1.59283
43066221	chr2:43066221:C:T	5.10399e-15	-2.07065	-1.08457e-09	2.408e-12	-2.13721	-1.08457e-09
43066637	chr2:43066637:C:G	1.67377e-15	-2.17483	-1.01076	9.8039e-13	-2.18703	-0.848775
43066849	chr2:43066849:C:T	1.13478e-14	-7.00909e-10	-1.27164	5.46759e-12	-7.00909e-10	-1.31717
43067155	chr2:43067155:G:A	1.43023e-14	-7.00909e-10	-1.04025	7.40319e-12	-7.00909e-10	-1.01409
43067171	chr2:43067171:C:T	1.07611e-15	-2.18871	-1.43861	5.83095e-13	-2.18722	-1.36819
43067201	chr2:43067201:T:C	9.40472e-16	-2.16827	-1.59377	4.83443e-13	-2.15688	-1.58594
43067336	chr2:43067336:T:C	1.00972e-14	-7.00909e-10	-1.38841	5.0103e-12	-7.00909e-10	-1.40451
43067488	chr2:43067488:A:G	8.64172e-15	-7.00909e-10	-1.54407	4.37343e-12	-7.00909e-10	-1.54046
43068350	chr2:43068350:T:C	4.01938e-14	-7.00909e-10	-0.00695514	2.08689e-11	-7.00909e-10	0.0222545
43068489	chr2:43068489:A:G	3.38816e-15	-1.81848	-0.661902	1.6252e-12	-1.9469	-0.583471
43068731	chr2:43068731:C:A	9.02415e-15	-7.00909e-10	-1.50076	4.63733e-12	-7.00909e-10	-1.48187
43068827	chr2:43068827:T:C	1.02554e-15	-2.14421	-1.53124	5.17508e-13	-2.09038	-1.58435
43069188	chr2:43069188:A:G	8.27868e-15	-7.00909e-10	-1.58698	4.17489e-12	-7.00909e-10	-1.58692
43069317	chr2:43069317:G:C	9.19876e-15	-7.00909e-10	-1.4816	4.69517e-12	-7.00909e-10	-1.46947
43069431	chr2:43069431:G:A	1.75271e-14	-7.00909e-10	-0.836922	8.06804e-12	-7.00909e-10	-0.928094
43069485	chr2:43069485:G:A	8.22387e-15	-7.00909e-10	-1.59363	4.20217e-12	-7.00909e-10	-1.5804
43069701	chr2:43069701:A:G	3.36664e-15	-1.83916	-0.64759	1.35376e-12	-2.07698	-0.636132
43069796	chr2:43069796:C:T	1.16795e-15	-2.18218	-1.36324	6.47828e-13	-2.16863	-1.2815
43070435	chr2:43070435:C:T	8.64115e-15	-7.00909e-10	-1.54413	4.18883e-12	-7.00909e-10	-1.58358
43070606	chr2:43070606:T:C	2.39512e-14	-7.00909e-10	-0.524652	1.20886e-11	-7.00909e-10	-0.523743
43070749	chr2:43070749:T:C	2.39546e-14	-7.00909e-10	-0.524508	1.2092e-11	-7.00909e-10	-0.52346
43071040	chr2:43071040:C:T	4.84236e-15	-2.12327	-1.08457e-09	3.01193e-12	-1.91342	-1.08457e-09
43071041	chr2:43071041:T:G	1.41542e-15	-2.12797	-1.22528	6.87775e-13	-2.15478	-1.23552
43071052	chr2:43071052:T:C	1.74236e-14	-7.00909e-10	-0.842845	9.5776e-12	-7.00909e-10	-0.756578
43071083	chr2:43071083:C:T	4.78086e-15	-2.13605	-1.08457e-09	2.92133e-12	-1.94397	-1.08457e-09
43071154	chr2:43071154:G:C	8.72266e-15	-7.00909e-10	-1.53474	4.46578e-12	-7.00909e-10	-1.51956
43072021	chr2:43072021:T:C	1.12514e-14	-7.00909e-10	-1.28018	6.2114e-12	-7.00909e-10	-1.18962
43072134	chr2:43072134:C:T	1.39066e-15	-2.13906	-1.23183	7.88553e-13	-2.00815	-1.24541
43072199	chr2:43072199:A:G	1.33498e-14	-7.00909e-10	-1.10917	7.2405e-12	-7.00909e-10	-1.03631
43072245	chr2:43072245:G:A	1.94391e-15	-1.57992	-1.45605	7.02127e-13	-1.94978	-1.41986
43072314	chr2:43072314:C:T	8.27005e-15	-7.00909e-10	-1.58803	4.14984e-12	-7.00909e-10	-1.59294
43072684	chr2:43072684:G:C	9.82042e-15	-7.00909e-10	-1.4162	4.88575e-12	-7.00909e-10	-1.42968
43072984	chr2:43072984:A:C	6.89442e-15	-1.76996	-1.08457e-09	3.78455e-12	-1.68508	-1.08457e-09
43073395	chr2:43073395:T:C	1.12986e-15	-2.18177	-1.3968	6.92392e-13	-2.12057	-1.26304
43073447	chr2:43073447:G:C	2.20009e-15	-1.64809	-1.26408	6.41673e-13	-2.03055	-1.42913
43073749	chr2:43073749:G:A	9.59626e-15	-7.00909e-10	-1.43929	4.81128e-12	-7.00909e-10	-1.44504
43073879	chr2:43073879:T:C	8.38012e-15	-7.00909e-10	-1.57481	4.20375e-12	-7.00909e-10	-1.58003
43074113	chr2:43074113:C:T	8.87324e-15	-7.00909e-10	-1.51763	4.53201e-12	-7.00909e-10	-1.50484
43074520	chr2:43074520:T:C	1.83554e-14	-7.00909e-10	-0.790746	9.47959e-12	-7.00909e-10	-0.766864
43074623	chr2:43074623:A:G	1.60651e-15	-1.85197	-1.37464	5.4718e-13	-2.12218	-1.4968
43074644	chr2:43074644:T:G	2.56348e-14	-7.00909e-10	-0.456717	1.33857e-11	-7.00909e-10	-0.421816
43075433	chr2:43075433:G:A	1.29863e-15	-1.91892	-1.52045	5.09816e-13	-2.10854	-1.58117
43075537	chr2:43075537:A:G	1.83885e-14	-7.00909e-10	-0.788943	9.40547e-12	-7.00909e-10	-0.774713
43075615	chr2:43075615:C:T	4.60189e-15	-1.78318	-0.391022	2.27077e-12	-1.97546	-0.220424
43075821	chr2:43075821:C:T	8.36661e-15	-7.00909e-10	-1.57642	4.16328e-12	-7.00909e-10	-1.5897
43076506	chr2:43076506:C:G	1.89082e-14	-7.00909e-10	-0.76107	9.7835e-12	-7.00909e-10	-0.735307
43076545	chr2:43076545:C:T	8.23103e-15	-7.00909e-10	-1.59276	4.14864e-12	-7.00909e-10	-1.59323
43076616	chr2:43076616:C:G	1.00424e-14	-7.00909e-10	-1.39386	5.10659e-12	-7.00909e-10	-1.38547
43076730	chr2:43076730:G:C	9.63709e-16	-2.14382	-1.59381	4.91808e-13	-2.15803	-1.56764
43077260	chr2:43077260:A:G	8.93696e-15	-7.00909e-10	-1.51047	4.63011e-12	-7.00909e-10	-1.48343
43077267	chr2:43077267:C:T	8.54987e-15	-7.00909e-10	-1.55475	4.30477e-12	-7.00909e-10	-1.55628
43077448	chr2:43077448:G:A	1.16303e-15	-2.05943	-1.4902	4.75181e-13	-2.18925	-1.57081
43077702	chr2:43077702:G:A	1.5879e-14	-7.00909e-10	-0.935674	8.27755e-12	-7.00909e-10	-0.902458
43077871	chr2:43077871:A:T	8.75765e-15	-7.00909e-10	-1.53074	4.51506e-12	-7.00909e-10	-1.50859
43077875	chr2:43077875:A:G	1.2081e-14	-7.00909e-10	-1.20903	5.66179e-12	-7.00909e-10	-1.28226
43077951	chr2:43077951:G:A	9.50715e-15	-7.00909e-10	-1.44862	4.865e-12	-7.00909e-10	-1.43394
43077955	chr2:43077955:C:T	9.50715e-15	-7.00909e-10	-1.44862	4.865e-12	-7.00909e-10	-1.43394
43078003	chr2:43078003:C:A	8.85955e-15	-7.00909e-10	-1.51917	4.28076e-12	-7.00909e-10	-1.56188
43078042	chr2:43078042:G:C	8.45079e-15	-7.00909e-10	-1.56641	4.34213e-12	-7.00909e-10	-1.54764
43078151	chr2:43078151:A:C	8.44319e-15	-7.00909e-10	-1.56731	4.20502e-12	-7.00909e-10	-1.57973
43078165	chr2:43078165:T:C	8.28252e-15	-7.00909e-10	-1.58652	4.15973e-12	-7.00909e-10	-1.59055
43078253	chr2:43078253:C:T	1.13435e-15	-2.07757	-1.49704	4.72678e-13	-2.18772	-1.57763
43078429	chr2:43078429:A:C	1.1512e-15	-2.15437	-1.40549	6.14364e-13	-2.17433	-1.32884
43078454	chr2:43078454:T:A	1.03819e-14	-7.00909e-10	-1.36061	5.63095e-12	-7.00909e-10	-1.28773
43078539	chr2:43078539:C:G	8.24952e-15	-7.00909e-10	-1.59051	4.20344e-12	-7.00909e-10	-1.5801
43078732	chr2:43078732:A:G	9.48207e-16	-2.15999	-1.59386	4.77858e-13	-2.18925	-1.56519
43078788	chr2:43078788:G:A	9.8542e-16	-2.12546	-1.58989	5.86854e-13	-1.95683	-1.59216
43078791	chr2:43078791:C:A	1.00521e-14	-7.00909e-10	-1.39289	5.40956e-12	-7.00909e-10	-1.32784
43078808	chr2:43078808:G:A	1.57404e-14	-7.00909e-10	-0.944438	7.293e-12	-7.00909e-10	-1.02909
43078928	chr2:43078928:C:T	1.02422e-15	-2.09141	-1.58533	6.22288e-13	-1.89658	-1.59377
43079025	chr2:43079025:C:T	9.80144e-16	-2.14933	-1.57139	5.56862e-13	-2.00956	-1.59189
43079090	chr2:43079090:C:T	1.6268e-15	-1.6827	-1.53135	9.47934e-13	-1.62156	-1.44791
43079241	chr2:43079241:A:G	1.10814e-15	-2.12461	-1.47338	4.83297e-13	-2.17889	-1.56424
43079284	chr2:43079284:A:G	1.27718e-14	-7.00909e-10	-1.15343	7.12253e-12	-7.00909e-10	-1.05274
43079523	chr2:43079523:C:T	9.44376e-15	-7.00909e-10	-1.45531	4.48838e-12	-7.00909e-10	-1.51451
43079534	chr2:43079534:A:T	9.61759e-16	-2.16358	-1.57608	5.425e-13	-2.03466	-1.59291
43079547	chr2:43079547:G:A	1.07788e-15	-2.16484	-1.46083	5.79537e-13	-2.16396	-1.39757
43079580	chr2:43079580:A:G	1.08942e-14	-7.00909e-10	-1.31244	5.94318e-12	-7.00909e-10	-1.23376
43079678	chr2:43079678:T:C	8.35458e-15	-7.00909e-10	-1.57786	4.23735e-12	-7.00909e-10	-1.57207
43079693	chr2:43079693:C:T	1.89008e-14	-7.00909e-10	-0.761462	8.75237e-12	-7.00909e-10	-0.84668
43080021	chr2:43080021:G:A	2.4314e-14	-7.00909e-10	-0.509616	1.04543e-11	-7.00909e-10	-0.668993
43080076	chr2:43080076:T:C	2.42159e-14	-7.00909e-10	-0.513658	1.04149e-11	-7.00909e-10	-0.672772
43080184	chr2:43080184:T:C	2.36341e-14	-7.00909e-10	-0.537979	1.01752e-11	-7.00909e-10	-0.696055
43080226	chr2:43080226:T:C	2.36006e-14	-7.00909e-10	-0.539394	1.01606e-11	-7.00909e-10	-0.697486
43080275	chr2:43080275:C:T	8.36181e-15	-7.00909e-10	-1.57699	4.18777e-12	-7.00909e-10	-1.58384
43080316	chr2:43080316:C:A	1.07765e-14	-7.00909e-10	-1.3233	5.12052e-12	-7.00909e-10	-1.38275
43080486	chr2:43080486:G:A	3.19494e-14	-7.00909e-10	-0.236514	1.60345e-11	-7.00909e-10	-0.241265
43080638	chr2:43080638:C:G	1.02723e-15	-2.13257	-1.54123	6.60854e-13	-1.97405	-1.45617
43080724	chr2:43080724:A:G	9.98536e-15	-7.00909e-10	-1.39955	4.83396e-12	-7.00909e-10	-1.44034
43080844	chr2:43080844:C:T	1.87628e-14	-7.00909e-10	-0.768792	8.30164e-12	-7.00909e-10	-0.899552
43081003	chr2:43081003:A:G	5.71708e-14	-7.00909e-10	0.345375	2.77365e-11	-7.00909e-10	0.306745
43081422	chr2:43081422:T:A	1.07757e-14	-7.00909e-10	-1.32337	5.29625e-12	-7.00909e-10	-1.34901
43082026	chr2:43082026:C:T	7.7935e-14	-7.00909e-10	0.655207	4.44432e-11	-7.00909e-10	0.778206
43082109	chr2:43082109:T:C	1.94267e-15	-1.68901	-1.3476	8.53298e-13	-2.00448	-1.17017
43082129	chr2:43082129:A:G	1.1994e-14	-7.00909e-10	-1.21626	6.84224e-12	-7.00909e-10	-1.09289
43082854	chr2:43082854:A:G	1.08734e-15	-2.18913	-1.4278	6.35838e-13	-2.17985	-1.28897
43083344	chr2:43083344:G:A	3.42091e-14	-0.168176	-1.08457e-09	1.08314e-11	-0.633553	-1.08457e-09
43083361	chr2:43083361:G:A	8.77174e-15	-7.00909e-10	-1.52913	4.31896e-12	-7.00909e-10	-1.55299
43083461	chr2:43083461:G:A	8.28682e-15	-7.00909e-10	-1.586	4.17252e-12	-7.00909e-10	-1.58749
43083748	chr2:43083748:T:C	1.0143e-14	-7.00909e-10	-1.38388	5.99515e-12	-7.00909e-10	-1.22505
43083810	chr2:43083810:C:T	1.50811e-14	-7.00909e-10	-0.987226	7.15612e-12	-7.00909e-10	-1.04804
43084421	chr2:43084421:T:C	1.24831e-15	-1.98065	-1.49823	5.11288e-13	-2.13509	-1.55174
43084555	chr2:43084555:G:A	1.25484e-14	-7.00909e-10	-1.17107	6.74192e-12	-7.00909e-10	-1.10766
43084682	chr2:43084682:G:T	8.29526e-15	-7.00909e-10	-1.58498	4.16151e-12	-7.00909e-10	-1.59013
43084845	chr2:43084845:A:C	3.3246e-14	-7.00909e-10	-0.196734	1.56081e-11	-7.00909e-10	-0.268214
43084980	chr2:43084980:C:T	8.4724e-15	-7.00909e-10	-1.56385	4.1721e-12	-7.00909e-10	-1.58758
43085021	chr2:43085021:T:G	8.22333e-15	-7.00909e-10	-1.59369	4.14601e-12	-7.00909e-10	-1.59386
43085063	chr2:43085063:A:G	8.25973e-15	-7.00909e-10	-1.58928	4.16982e-12	-7.00909e-10	-1.58813
43085497	chr2:43085497:T:C	6.51628e-15	-1.82637	-1.08457e-09	2.97665e-12	-1.92521	-1.08457e-09
43085671	chr2:43085671:G:T	6.81045e-15	-0.718138	-1.06407	5.5479e-12	-0.26665	-1.03593
43085947	chr2:43085947:C:T	2.14672e-15	-2.15696	-0.779774	1.23266e-12	-2.18656	-0.620274
43085972	chr2:43085972:G:C	9.50432e-16	-2.18916	-1.56234	4.95871e-13	-2.17852	-1.53892
43086051	chr2:43086051:C:T	9.73323e-16	-2.18372	-1.54399	4.7785e-13	-2.17436	-1.58011
43086079	chr2:43086079:C:G	2.80116e-15	-1.10629	-1.56434	2.43035e-12	-0.53655	-1.59142
43086335	chr2:43086335:G:C	8.68017e-15	-7.00909e-10	-1.53963	4.39102e-12	-7.00909e-10	-1.53644
43086403	chr2:43086403:C:T	1.22585e-14	-7.00909e-10	-1.19444	6.4072e-12	-7.00909e-10	-1.15858
43086446	chr2:43086446:C:G	1.58945e-15	-1.83184	-1.40544	1.09592e-12	-1.49274	-1.43167
43086489	chr2:43086489:C:G	3.09964e-15	-1.31169	-1.25769	2.35162e-12	-0.860662	-1.30024
43086698	chr2:43086698:G:C	1.52432e-15	-2.05116	-1.22796	8.98647e-13	-1.82462	-1.29825
43086862	chr2:43086862:G:A	1.51033e-15	-1.80158	-1.48676	5.068e-13	-2.14706	-1.54858
43086886	chr2:43086886:C:T	4.32973e-14	-0.00864894	0.0760707	3.7158e-11	0.65424	-0.0550646
43086978	chr2:43086978:C:A	1.48492e-14	0.524412	-1.52713	1.45667e-11	1.18748	-1.52474
43087037	chr2:43087037:T:C	8.27455e-15	0.00599921	-1.59348	8.00971e-12	0.658288	-1.59364
43087149	chr2:43087149:G:C	7.95705e-15	-0.550468	-1.07614	1.91026e-12	-1.42738	-0.941383
43087221	chr2:43087221:A:T	2.04265e-14	-7.00909e-10	-0.683835	1.16899e-11	-7.00909e-10	-0.557283
43087484	chr2:43087484:C:T	2.64469e-14	-7.00909e-10	-0.425531	1.5325e-11	-7.00909e-10	-0.286517
43087581	chr2:43087581:C:A	8.62765e-15	-7.00909e-10	-1.5457	4.25129e-12	-7.00909e-10	-1.56878
43087669	chr2:43087669:C:G	3.13724e-14	-7.00909e-10	-0.25474	1.74451e-11	-7.00909e-10	-0.156946
43087705	chr2:43087705:C:T	1.51844e-15	-1.95859	-1.32439	1.04949e-12	-1.63317	-1.33453
43087874	chr2:43087874:T:A	1.11848e-15	-2.16641	-1.42229	5.42606e-13	-2.1843	-1.44308
43087901	chr2:43087901:T:C	8.56682e-15	-7.00909e-10	-1.55277	4.6122e-12	-7.00909e-10	-1.4873
43087954	chr2:43087954:G:T	1.3613e-15	-1.8432	-1.54903	8.72231e-13	-1.59872	-1.55398
43088012	chr2:43088012:G:C	1.53743e-15	-1.97018	-1.30037	1.08586e-12	-1.61506	-1.31857
43088061	chr2:43088061:T:C	2.34038e-14	-7.00909e-10	-0.54777	1.44937e-11	-7.00909e-10	-0.342291
43088079	chr2:43088079:A:T	7.59416e-15	-1.67329	-1.08457e-09	3.15014e-12	-1.86856	-1.08457e-09
43088454	chr2:43088454:C:T	1.00883e-15	-2.16862	-1.52326	4.88345e-13	-2.18134	-1.5514
43088477	chr2:43088477:C:G	9.77272e-16	-2.17595	-1.54771	4.75136e-13	-2.18565	-1.57451
43088710	chr2:43088710:C:T	1.94878e-15	-1.76237	-1.27109	8.43535e-13	-2.03411	-1.15205
43089279	chr2:43089279:T:C	1.34115e-15	-1.82292	-1.58422	8.79784e-13	-1.56324	-1.58085
43089340	chr2:43089340:C:T	2.13169e-15	-2.01701	-0.926743	9.69199e-13	-2.0899	-0.957388
43089474	chr2:43089474:A:G	8.22209e-15	-7.00909e-10	-1.59384	4.14631e-12	-7.00909e-10	-1.59379
43089875	chr2:43089875:A:G	8.22544e-15	-7.00909e-10	-1.59344	4.14623e-12	-7.00909e-10	-1.5938
43090115	chr2:43090115:A:G	1.25751e-15	-1.87785	-1.59368	8.19759e-13	-1.62512	-1.58963
43090212	chr2:43090212:G:A	1.30962e-15	-1.84289	-1.58804	8.80907e-13	-1.55926	-1.58354
43090240	chr2:43090240:A:C	8.47201e-15	-7.00909e-10	-1.5639	4.32166e-12	-7.00909e-10	-1.55237
43090322	chr2:43090322:C:T	3.06605e-15	-1.01099	-1.56929	8.14697e-13	-1.62962	-1.59133
43090323	chr2:43090323:G:A	1.05782e-14	-1.34187	-1.08457e-09	4.98058e-12	-1.41046	-1.08457e-09
43090793	chr2:43090793:G:A	9.45056e-16	-2.16469	-1.59249	5.3869e-13	-2.0434	-1.59122
43090803	chr2:43090803:T:C	1.03031e-15	-2.17836	-1.49245	5.19203e-13	-2.18664	-1.48483
43091122	chr2:43091122:C:A	8.38953e-15	-7.00909e-10	-1.57368	4.19884e-12	-7.00909e-10	-1.5812
43091268	chr2:43091268:A:G	2.12689e-14	-1.53382	0.890397	1.84645e-11	-1.10464	1.00448
43091570	chr2:43091570:A:G	9.94204e-16	-2.16188	-1.5446	4.99648e-13	-2.17291	-1.53695
43091617	chr2:43091617:C:G	8.78094e-15	-7.00909e-10	-1.52809	4.29214e-12	-7.00909e-10	-1.55922
43091691	chr2:43091691:T:C	9.94206e-16	-2.1191	-1.58738	4.888e-13	-2.13925	-1.59255
43091699	chr2:43091699:G:T	1.08979e-15	-2.03444	-1.58025	6.82104e-13	-1.80529	-1.59328
43092017	chr2:43092017:C:T	6.78849e-15	-0.792752	-0.992687	1.73994e-12	-1.5321	-0.930051
43092148	chr2:43092148:C:T	6.87933e-15	-1.77215	-1.08457e-09	2.96563e-12	-1.92892	-1.08457e-09
43092184	chr2:43092184:G:A	1.16212e-14	-7.00909e-10	-1.24784	5.31722e-12	-7.00909e-10	-1.34505
43092313	chr2:43092313:A:T	1.53731e-15	-1.81556	-1.45508	9.96081e-13	-1.54602	-1.47391
43092581	chr2:43092581:A:G	1.00384e-15	-2.18073	-1.5161	5.07349e-13	-2.18518	-1.50939
43092840	chr2:43092840:G:A	1.06482e-15	-2.13474	-1.50312	5.4865e-13	-2.14852	-1.46778
43092906	chr2:43092906:A:C	9.92852e-16	-2.11417	-1.59367	5.92994e-13	-1.94489	-1.59368
43093084	chr2:43093084:G:C	1.04739e-15	-2.0607	-1.59367	6.5887e-13	-1.84836	-1.58487
43093614	chr2:43093614:G:A	8.35502e-15	-7.00909e-10	-1.57781	4.27617e-12	-7.00909e-10	-1.56295
43093901	chr2:43093901:A:T	9.39711e-15	-7.00909e-10	-1.46027	4.77779e-12	-7.00909e-10	-1.45203
43094049	chr2:43094049:C:T	7.41473e-15	-1.6972	-1.08457e-09	3.68712e-12	-1.71116	-1.08457e-09
43094087	chr2:43094087:A:G	4.08409e-15	-0.810456	-1.48311	1.72809e-12	-0.921701	-1.54729
43094262	chr2:43094262:G:A	2.31125e-15	-2.1791	-0.683784	1.65143e-12	-2.12566	-0.388701
43094278	chr2:43094278:G:A	1.27973e-14	-7.00909e-10	-1.15144	5.8208e-12	-7.00909e-10	-1.25457
43094604	chr2:43094604:G:A	1.03065e-15	-2.11854	-1.55193	6.35863e-13	-1.91459	-1.55419
43094921	chr2:43094921:A:C	1.07563e-15	-2.04936	-1.5784	6.62391e-13	-1.84528	-1.58262
43094960	chr2:43094960:G:A	1.65157e-14	-7.00909e-10	-0.896357	7.3673e-12	-7.00909e-10	-1.01895
43095057	chr2:43095057:A:C	9.7013e-15	-7.00909e-10	-1.42841	4.96544e-12	-7.00909e-10	-1.4135
43095698	chr2:43095698:C:T	1.20722e-14	-7.00909e-10	-1.20976	5.62349e-12	-7.00909e-10	-1.28905
43095897	chr2:43095897:C:A	1.21014e-14	-1.20734	-1.08457e-09	7.07702e-12	-1.05915	-1.08457e-09
43096255	chr2:43096255:C:T	1.20627e-15	-2.01164	-1.5015	5.30176e-13	-2.11912	-1.53143
43096331	chr2:43096331:T:C	1.3036e-15	-2.05972	-1.37582	7.7143e-13	-1.86533	-1.41018
43096362	chr2:43096362:T:G	1.11886e-15	-1.99503	-1.59333	7.07667e-13	-1.76951	-1.59228
43096629	chr2:43096629:C:A	1.08509e-14	-7.00909e-10	-1.31642	5.60115e-12	-7.00909e-10	-1.29303
43096635	chr2:43096635:C:T	8.82914e-15	-7.00909e-10	-1.52261	4.30482e-12	-7.00909e-10	-1.55627
43096680	chr2:43096680:T:C	1.81692e-15	-2.13917	-0.964357	9.82702e-13	-1.99994	-1.03352
43096784	chr2:43096784:C:T	2.32064e-15	-1.38323	-1.4756	1.03807e-12	-1.49667	-1.48198
43096888	chr2:43096888:C:A	1.15329e-14	-1.25547	-1.08457e-09	6.74128e-12	-1.10776	-1.08457e-09
43097047	chr2:43097047:A:T	1.27473e-14	-7.00909e-10	-1.15535	6.20594e-12	-7.00909e-10	-1.1905
43097192	chr2:43097192:G:T	1.18509e-14	-7.00909e-10	-1.22827	5.32914e-12	-7.00909e-10	-1.34281
43097202	chr2:43097202:A:G	1.15887e-15	-2.13358	-1.41965	6.79805e-13	-1.95286	-1.4491
43097252	chr2:43097252:C:T	1.07758e-14	-7.00909e-10	-1.32336	5.43279e-12	-7.00909e-10	-1.32355
43097267	chr2:43097267:T:C	1.09654e-14	-7.00909e-10	-1.30593	5.35586e-12	-7.00909e-10	-1.33781
43097422	chr2:43097422:T:C	8.74678e-15	-7.00909e-10	-1.53198	4.34844e-12	-7.00909e-10	-1.54619
43097821	chr2:43097821:T:C	3.91104e-14	-7.00909e-10	-0.0342789	1.66118e-11	-7.00909e-10	-0.205892
43097979	chr2:43097979:A:G	1.67589e-14	-7.00909e-10	-0.88174	7.21838e-12	-7.00909e-10	-1.03937
43098432	chr2:43098432:A:G	1.78676e-15	-1.52769	-1.59257	7.6069e-13	-1.72076	-1.56877
43098762	chr2:43098762:G:A	2.87758e-14	-0.341133	-1.08457e-09	2.76583e-11	0.303923	-1.08457e-09
43098808	chr2:43098808:G:T	3.78833e-14	-7.00909e-10	-0.0661588	2.24662e-11	-7.00909e-10	0.0960059
43099522	chr2:43099522:T:C	5.06116e-14	-7.00909e-10	0.223512	3.14462e-11	-7.00909e-10	0.432273
43099591	chr2:43099591:G:A	4.49678e-14	-7.00909e-10	0.105278	2.76641e-11	-7.00909e-10	0.30413
43100014	chr2:43100014:A:G	1.85189e-14	-7.00909e-10	-0.781879	1.07389e-11	-7.00909e-10	-0.64213
43100355	chr2:43100355:A:G	8.58298e-15	-7.00909e-10	-1.55089	4.33573e-12	-7.00909e-10	-1.54911
43100422	chr2:43100422:G:A	1.03347e-15	-2.16424	-1.5035	5.7779e-13	-2.08926	-1.47529
43100494	chr2:43100494:T:C	1.46241e-14	-7.00909e-10	-1.018	7.51296e-12	-7.00909e-10	-0.999375
43100844	chr2:43100844:T:C	8.25372e-15	-7.00909e-10	-1.59	4.17252e-12	-7.00909e-10	-1.58749
43100894	chr2:43100894:G:A	4.65429e-15	-2.16288	-1.08457e-09	2.29946e-12	-2.18333	-1.08457e-09
43100941	chr2:43100941:A:G	8.62267e-15	-7.00909e-10	-1.54627	4.38848e-12	-7.00909e-10	-1.53702
43101347	chr2:43101347:T:C	4.17763e-14	-7.00909e-10	0.0316604	2.92203e-11	-7.00909e-10	0.35886
43101388	chr2:43101388:G:A	3.01072e-15	-1.18589	-1.4126	2.15997e-12	-0.816341	-1.42957
43101392	chr2:43101392:G:A	1.18244e-15	-2.15617	-1.37692	5.57818e-13	-2.1894	-1.41033
43101416	chr2:43101416:C:T	1.27958e-13	-7.00909e-10	1.15103	6.10765e-11	-7.00909e-10	1.09612
43101873	chr2:43101873:A:AG	1.47198e-14	-7.00909e-10	-1.01147	7.58603e-12	-7.00909e-10	-0.989697
43102665	chr2:43102665:C:T	3.31371e-15	-1.4789	-1.0237	1.34906e-12	-1.62249	-1.09411
43102802	chr2:43102802:T:C	1.3967e-14	-7.00909e-10	-1.06397	7.40784e-12	-7.00909e-10	-1.01347
43102971	chr2:43102971:C:A	1.55638e-15	-1.70195	-1.55635	8.86066e-13	-1.62412	-1.51285
43103002	chr2:43103002:C:T	1.85984e-15	-1.78623	-1.29395	1.06393e-12	-1.69683	-1.25721
43103153	chr2:43103153:T:C	1.42507e-14	-7.00909e-10	-1.04386	7.56993e-12	-7.00909e-10	-0.991821
43103182	chr2:43103182:C:T	2.18448e-15	-1.63319	-1.2861	1.32259e-12	-1.54295	-1.19346
43103405	chr2:43103405:G:C	8.25681e-15	-7.00909e-10	-1.58963	4.14926e-12	-7.00909e-10	-1.59307
43103433	chr2:43103433:C:CAGA	1.40172e-14	-7.00909e-10	-1.06039	7.43618e-12	-7.00909e-10	-1.00965
43103434	chr2:43103434:T:A	1.3967e-14	-7.00909e-10	-1.06397	7.40784e-12	-7.00909e-10	-1.01347
43103556	chr2:43103556:C:G	1.00288e-15	-2.1631	-1.5347	5.04002e-13	-2.17764	-1.52354
43103886	chr2:43103886:C:G	9.92721e-15	-7.00909e-10	-1.40539	4.99665e-12	-7.00909e-10	-1.40724
43104093	chr2:43104093:T:A	8.2392e-15	-7.00909e-10	-1.59176	4.15031e-12	-7.00909e-10	-1.59282
43104241	chr2:43104241:C:T	5.89915e-15	-1.92586	-1.08457e-09	2.94631e-12	-1.93545	-1.08457e-09
43104377	chr2:43104377:A:G	9.915e-15	-7.00909e-10	-1.40662	4.76649e-12	-7.00909e-10	-1.45439
43104811	chr2:43104811:C:T	1.12558e-14	-7.00909e-10	-1.27978	5.86247e-12	-7.00909e-10	-1.24743
43105324	chr2:43105324:A:G	3.67651e-15	-1.36785	-1.03085	1.88284e-12	-1.46179	-0.921433
43105501	chr2:43105501:C:T	2.59998e-14	-7.00909e-10	-0.442581	1.42353e-11	-7.00909e-10	-0.360281
43105745	chr2:43105745:G:A	1.61716e-14	-7.00909e-10	-0.917409	8.30251e-12	-7.00909e-10	-0.899447
43105803	chr2:43105803:C:T	2.24406e-14	-0.589798	-1.08457e-09	9.38388e-12	-0.777011	-1.08457e-09
43105836	chr2:43105836:C:T	8.61441e-15	-7.00909e-10	-1.54723	4.46469e-12	-7.00909e-10	-1.5198
43105887	chr2:43105887:C:T	8.47351e-15	-7.00909e-10	-1.56372	4.20668e-12	-7.00909e-10	-1.57933
43106820	chr2:43106820:G:A	5.64815e-15	-1.96934	-1.08457e-09	2.6019e-12	-2.05976	-1.08457e-09
43106854	chr2:43106854:C:T	1.46986e-15	-1.79586	-1.51964	7.91616e-13	-1.71777	-1.53191
43106959	chr2:43106959:G:C	3.31222e-14	-7.00909e-10	-0.200464	2.02166e-11	-7.00909e-10	-0.00950218
43107257	chr2:43107257:G:A	1.97613e-14	-7.00909e-10	-0.716944	1.2431e-11	-7.00909e-10	-0.495809
43107425	chr2:43107425:G:A	8.26808e-15	-7.00909e-10	-1.58827	4.22295e-12	-7.00909e-10	-1.57547
43107885	chr2:43107885:C:T	1.68647e-14	-0.875446	-1.08457e-09	1.15554e-11	-0.568848	-1.08457e-09
43108488	chr2:43108488:A:G	6.19529e-14	-7.00909e-10	0.425706	4.20117e-11	-7.00909e-10	0.721942
43108531	chr2:43108531:G:T	8.92094e-15	-7.00909e-10	-1.51227	4.41469e-12	-7.00909e-10	-1.53107
43108572	chr2:43108572:C:T	1.4189e-14	-7.00909e-10	-1.0482	8.29825e-12	-7.00909e-10	-0.89996
43108732	chr2:43108732:C:T	1.06335e-14	-7.00909e-10	-1.33666	5.52633e-12	-7.00909e-10	-1.30648
43108774	chr2:43108774:C:G	5.03671e-15	-2.08391	-1.08457e-09	2.69385e-12	-2.02503	-1.08457e-09
43108900	chr2:43108900:A:G	1.80862e-15	-2.13254	-0.975561	1.03405e-12	-2.16785	-0.814674
43109499	chr2:43109499:T:C	1.76293e-15	-1.89975	-1.23394	8.76121e-13	-1.93738	-1.21087
43109624	chr2:43109624:C:A	1.94025e-15	-1.97487	-1.06298	1.12056e-12	-1.98208	-0.920091
43109625	chr2:43109625:C:A	1.94116e-15	-1.96829	-1.06909	1.12022e-12	-1.9755	-0.92698
43109659	chr2:43109659:A:C	2.57042e-14	-7.00909e-10	-0.454014	1.60458e-11	-7.00909e-10	-0.240557
43109795	chr2:43109795:G:A	1.35379e-14	-7.00909e-10	-1.09517	7.66191e-12	-7.00909e-10	-0.979743
43109933	chr2:43109933:T:C	1.20158e-15	-2.16759	-1.34945	5.89328e-13	-2.15125	-1.39352
43110144	chr2:43110144:C:T	1.59705e-14	-7.00909e-10	-0.929923	9.12156e-12	-7.00909e-10	-0.805363
43110379	chr2:43110379:A:G	1.12567e-14	-7.00909e-10	-1.2797	5.77482e-12	-7.00909e-10	-1.2625
43110412	chr2:43110412:C:T	1.14241e-14	-7.00909e-10	-1.26494	5.84794e-12	-7.00909e-10	-1.24992
43110511	chr2:43110511:G:T	8.22311e-15	-7.00909e-10	-1.59372	4.17201e-12	-7.00909e-10	-1.58761
43110547	chr2:43110547:T:C	1.33848e-14	-7.00909e-10	-1.10655	6.26328e-12	-7.00909e-10	-1.1813
43110931	chr2:43110931:C:T	1.17094e-14	-7.00909e-10	-1.24028	5.9176e-12	-7.00909e-10	-1.23807
43111511	chr2:43111511:C:T	1.00542e-15	-2.15026	-1.54501	5.09347e-13	-2.17838	-1.51225
43111560	chr2:43111560:T:C	2.13063e-14	-7.00909e-10	-0.641667	1.12296e-11	-7.00909e-10	-0.597453
43111574	chr2:43111574:G:C	9.25842e-16	-2.18851	-1.58921	4.74797e-13	-2.16753	-1.59335
43111788	chr2:43111788:A:G	2.03495e-15	-1.39857	-1.59163	9.55879e-13	-1.47172	-1.58941
43111850	chr2:43111850:T:A	6.6486e-14	0.496322	-1.08457e-09	1.50562e-11	-0.304214	-1.08457e-09
43112305	chr2:43112305:G:A	1.10502e-14	-7.00909e-10	-1.29822	5.15344e-12	-7.00909e-10	-1.37634
43112461	chr2:43112461:C:G	4.62778e-15	-2.16859	-1.08457e-09	2.31073e-12	-2.17844	-1.08457e-09
43112508	chr2:43112508:C:T	2.00022e-14	-7.00909e-10	-0.704829	1.05168e-11	-7.00909e-10	-0.663028
43112580	chr2:43112580:G:A	1.03461e-14	-7.00909e-10	-1.36406	4.87164e-12	-7.00909e-10	-1.43257
43112826	chr2:43112826:T:C	8.30302e-15	-7.00909e-10	-1.58405	4.20047e-12	-7.00909e-10	-1.58081
43113453	chr2:43113453:T:C	8.41759e-15	-7.00909e-10	-1.57035	4.16059e-12	-7.00909e-10	-1.59035
43113506	chr2:43113506:G:A	8.42844e-15	-7.00909e-10	-1.56906	4.32543e-12	-7.00909e-10	-1.55149
43113585	chr2:43113585:C:T	6.43679e-14	-7.00909e-10	0.463946	3.58711e-11	-7.00909e-10	0.563927
43114276	chr2:43114276:G:A	1.3601e-15	-2.06574	-1.32738	6.59559e-13	-2.10081	-1.33138
43114508	chr2:43114508:G:T	1.00985e-13	-7.00909e-10	0.914303	4.50967e-11	-7.00909e-10	0.792805
43114516	chr2:43114516:C:T	1.06459e-14	-7.00909e-10	-1.33549	5.54793e-12	-7.00909e-10	-1.30258
43114561	chr2:43114561:C:G	9.16726e-15	-7.00909e-10	-1.48503	4.48909e-12	-7.00909e-10	-1.51435
43114918	chr2:43114918:A:G	1.31366e-14	-7.00909e-10	-1.12527	7.22191e-12	-7.00909e-10	-1.03888
43114919	chr2:43114919:C:T	1.41781e-14	-7.00909e-10	-1.04897	7.82718e-12	-7.00909e-10	-0.958403
43114959	chr2:43114959:G:A	9.44826e-16	-2.17955	-1.57788	4.74182e-13	-2.18859	-1.57358
43115323	chr2:43115323:T:G	1.1446e-13	-7.00909e-10	1.03956	7.41547e-11	-7.00909e-10	1.29015
43115485	chr2:43115485:G:C	1.23432e-13	-7.00909e-10	1.11503	7.70575e-11	-7.00909e-10	1.32855
43115489	chr2:43115489:T:C	6.16362e-14	-7.00909e-10	0.420581	3.40083e-11	-7.00909e-10	0.510599
43115633	chr2:43115633:G:A	4.2441e-15	-1.36051	-0.894626	2.85099e-12	-1.10816	-0.860178
43115709	chr2:43115709:C:T	4.7311e-15	-1.374	-0.772511	3.00214e-12	-1.1318	-0.784876
43115750	chr2:43115750:G:A	1.03457e-14	-7.00909e-10	-1.36409	5.38953e-12	-7.00909e-10	-1.33155
43115763	chr2:43115763:T:C	4.58401e-15	-1.22763	-0.950462	3.13462e-12	-0.954468	-0.919029
43115803	chr2:43115803:A:G	4.8314e-15	-1.37369	-0.751838	3.07257e-12	-1.12848	-0.765014
43116025	chr2:43116025:C:G	1.10023e-15	-2.17806	-1.4271	5.58222e-13	-2.18902	-1.40998
43116070	chr2:43116070:C:T	4.57816e-15	-1.36761	-0.811764	2.90867e-12	-1.12207	-0.826238
43116078	chr2:43116078:C:T	4.58626e-15	-1.35727	-0.820332	2.91178e-12	-1.11198	-0.835266
43116083	chr2:43116083:A:G	4.759e-15	-1.3396	-0.801027	3.02441e-12	-1.09289	-0.816398
43116383	chr2:43116383:C:A	9.77253e-15	-7.00909e-10	-1.42109	5.0701e-12	-7.00909e-10	-1.39264
43116396	chr2:43116396:G:T	9.76349e-15	-7.00909e-10	-1.42202	5.06502e-12	-7.00909e-10	-1.39365
43116415	chr2:43116415:C:G	4.67058e-15	-1.39071	-0.76868	2.9521e-12	-1.1496	-0.78389
43116433	chr2:43116433:C:T	5.77612e-15	-1.13142	-0.815515	3.66696e-12	-0.865111	-0.851532
43116474	chr2:43116474:A:G	5.09708e-15	-1.21144	-0.860556	3.03053e-12	-1.08574	-0.821528
43116519	chr2:43116519:C:G	6.90145e-15	-0.886176	-0.882761	4.84726e-12	-0.577308	-0.860283
43116667	chr2:43116667:G:A	4.82418e-15	-1.24392	-0.883108	2.87002e-12	-1.11519	-0.846493
43116790	chr2:43116790:A:G	5.34647e-15	-1.27141	-0.752817	3.60261e-12	-0.996514	-0.737833
43116844	chr2:43116844:A:G	4.85678e-15	-1.33987	-0.780425	3.22043e-12	-1.08152	-0.764969
43116899	chr2:43116899:C:G	1.67936e-14	-0.87967	-1.08457e-09	4.36528e-12	-1.54232	-1.08457e-09
43117037	chr2:43117037:G:A	4.88063e-15	-1.31944	-0.795957	3.13001e-12	-1.06424	-0.810727
43117076	chr2:43117076:T:C	4.30696e-15	-1.40206	-0.83838	2.71898e-12	-1.16352	-0.852231
43117090	chr2:43117090:C:T	4.50073e-15	-1.42206	-0.774373	2.83271e-12	-1.18543	-0.789343
43117387	chr2:43117387:G:C	9.7868e-16	-2.17734	-1.54488	4.82077e-13	-2.18888	-1.55678
43117414	chr2:43117414:A:G	4.84697e-15	-1.23266	-0.889657	3.26831e-12	-0.955235	-0.876497
43117689	chr2:43117689:G:A	1.21876e-14	-7.00909e-10	-1.20025	7.04587e-12	-7.00909e-10	-1.06356
43117910	chr2:43117910:G:C	4.36083e-15	-1.26492	-0.963083	2.92187e-12	-0.993091	-0.95069
43118114	chr2:43118114:A:G	4.36094e-15	-1.27902	-0.948961	2.92155e-12	-1.00785	-0.936042
43118146	chr2:43118146:C:A	4.09675e-15	-1.32659	-0.963888	2.72498e-12	-1.06338	-0.950163
43118277	chr2:43118277:C:T	3.65077e-14	-7.00909e-10	-0.103144	2.11882e-11	-7.00909e-10	0.0374417
43118461	chr2:43118461:A:G	4.35438e-15	-1.30226	-0.927223	2.91587e-12	-1.03164	-0.914195
43118476	chr2:43118476:C:T	4.50494e-15	-1.24473	-0.950767	3.03775e-12	-0.96688	-0.938006
43118484	chr2:43118484:G:A	4.99769e-15	-1.16155	-0.930141	3.41873e-12	-0.869972	-0.916762
43118534	chr2:43118534:G:A	4.3412e-15	-1.28975	-0.942763	2.90906e-12	-1.01866	-0.929512
43118549	chr2:43118549:T:C	4.30671e-15	-1.28534	-0.955154	2.89474e-12	-1.01248	-0.940624
43118649	chr2:43118649:C:T	1.09917e-14	-7.00909e-10	-1.30353	5.62482e-12	-7.00909e-10	-1.28882
43118715	chr2:43118715:G:A	3.17737e-15	-1.31934	-1.22527	2.16095e-12	-1.05406	-1.1914
43118844	chr2:43118844:A:T	3.46763e-15	-1.66341	-0.793787	2.18734e-12	-1.56046	-0.672862
43118848	chr2:43118848:A:T	2.29542e-15	-1.47943	-1.39033	1.37443e-12	-1.34312	-1.35484
43118850	chr2:43118850:A:T	1.10904e-14	-1.29458	-1.08457e-09	7.2258e-12	-1.03835	-1.08457e-09
43118852	chr2:43118852:A:T	1.02543e-14	-1.37297	-1.08457e-09	6.3317e-12	-1.17044	-1.08457e-09
43118875	chr2:43118875:G:A	3.2987e-15	-1.31088	-1.19626	2.25437e-12	-1.04279	-1.16035
43118997	chr2:43118997:T:C	8.27495e-15	-7.00909e-10	-1.58744	4.20672e-12	-7.00909e-10	-1.57932
43119031	chr2:43119031:G:A	3.71225e-15	-1.23995	-1.14908	2.56611e-12	-0.960127	-1.11349
43119087	chr2:43119087:G:A	1.12948e-14	-7.00909e-10	-1.27633	5.89493e-12	-7.00909e-10	-1.24191
43119330	chr2:43119330:G:T	8.80657e-15	-7.00909e-10	-1.52517	4.55004e-12	-7.00909e-10	-1.50087
43119372	chr2:43119372:T:A	2.87839e-15	-1.50293	-1.14051	1.84437e-12	-1.37161	-1.03226
43119501	chr2:43119501:T:C	3.47277e-15	-1.28807	-1.16764	2.38414e-12	-1.01381	-1.13335
43119649	chr2:43119649:C:T	4.6037e-14	-7.00909e-10	0.128778	2.52767e-11	-7.00909e-10	0.213878
43119650	chr2:43119650:A:G	3.59268e-15	-1.24236	-1.17941	2.48183e-12	-0.961997	-1.14501
43119950	chr2:43119950:G:A	3.24245e-15	-1.34006	-1.18428	2.19228e-12	-1.07988	-1.15118
43119957	chr2:43119957:A:T	3.18377e-15	-1.36096	-1.18164	2.14576e-12	-1.10411	-1.1484
43120309	chr2:43120309:G:A	8.86015e-15	-7.00909e-10	-1.51911	4.7443e-12	-7.00909e-10	-1.45906
43120320	chr2:43120320:G:T	1.01043e-15	-2.1347	-1.55559	5.61496e-13	-2.07289	-1.52027
43120398	chr2:43120398:C:T	1.05218e-15	-2.07124	-1.57857	5.93186e-13	-1.9817	-1.55655
43121071	chr2:43121071:C:T	8.22413e-15	-7.00909e-10	-1.5936	4.23566e-12	-7.00909e-10	-1.57247
43121243	chr2:43121243:A:G	1.03956e-15	-2.06845	-1.59342	6.53606e-13	-1.84821	-1.59305
43121455	chr2:43121455:G:A	7.27229e-14	-7.00909e-10	0.585988	4.06702e-11	-7.00909e-10	0.68949
43121490	chr2:43121490:G:A	9.32219e-15	-7.00909e-10	-1.46827	5.0528e-12	-7.00909e-10	-1.39606
43121521	chr2:43121521:A:G	1.00343e-15	-2.10357	-1.59368	6.13486e-13	-1.91474	-1.58986
43122077	chr2:43122077:T:C	1.3108e-15	-1.86055	-1.56948	6.77337e-13	-1.88578	-1.51982
43122151	chr2:43122151:T:C	1.67937e-15	-1.61863	-1.56362	6.8942e-13	-1.81232	-1.57559
43122232	chr2:43122232:C:T	9.93372e-16	-2.15837	-1.54895	5.64279e-13	-2.01938	-1.56883
43122541	chr2:43122541:C:T	1.01481e-15	-2.13536	-1.55061	5.86859e-13	-1.97891	-1.57006
43123868	chr2:43123868:A:G	9.92378e-16	-2.11807	-1.59025	5.95037e-13	-1.94142	-1.59372
43124098	chr2:43124098:G:T	9.22183e-16	-2.18846	-1.59322	4.66749e-13	-2.18414	-1.59383
43124245	chr2:43124245:A:G	1.62036e-15	-2.17191	-1.04611	1.03613e-12	-2.07083	-0.90968
43124250	chr2:43124250:G:GAC	1.02411e-15	-2.08376	-1.59308	6.32477e-13	-1.88052	-1.5936
43124406	chr2:43124406:C:T	5.26144e-15	-2.04026	-1.08457e-09	2.85157e-12	-1.96814	-1.08457e-09
43124638	chr2:43124638:C:T	8.2909e-15	-7.00909e-10	-1.58551	4.21048e-12	-7.00909e-10	-1.57843
43124676	chr2:43124676:A:G	1.02095e-15	-2.10737	-1.57256	6.26515e-13	-1.92253	-1.56106
43124737	chr2:43124737:C:T	4.78978e-15	-2.13418	-1.08457e-09	2.37835e-12	-2.1496	-1.08457e-09
43124965	chr2:43124965:C:G	9.06469e-14	-7.00909e-10	0.806303	5.1492e-11	-7.00909e-10	0.925422
43125256	chr2:43125256:G:A	8.80404e-15	-7.00909e-10	-1.52546	4.34641e-12	-7.00909e-10	-1.54665
43125343	chr2:43125343:T:G	8.2521e-15	-7.00909e-10	-1.5902	4.18903e-12	-7.00909e-10	-1.58354
43125442	chr2:43125442:T:C	4.5469e-15	-2.18622	-1.08457e-09	2.28645e-12	-2.189	-1.08457e-09
43125648	chr2:43125648:T:A	9.31239e-15	-7.00909e-10	-1.46932	4.5208e-12	-7.00909e-10	-1.50731
43125749	chr2:43125749:A:T	1.18231e-15	-2.10566	-1.42754	5.95464e-13	-2.12343	-1.41098
43125870	chr2:43125870:C:G	9.23684e-16	-2.18625	-1.59381	4.77546e-13	-2.1704	-1.5847
43125993	chr2:43125993:C:T	1.13968e-14	-7.00909e-10	-1.26734	5.9431e-12	-7.00909e-10	-1.23377
43126139	chr2:43126139:C:G	2.11614e-14	-7.00909e-10	-0.648491	1.21186e-11	-7.00909e-10	-0.521262
43126274	chr2:43126274:G:A	1.0089e-13	-7.00909e-10	0.913359	5.70042e-11	-7.00909e-10	1.02712
43126285	chr2:43126285:G:C	1.01774e-15	-2.09282	-1.59026	5.71118e-13	-1.98286	-1.5933
43126365	chr2:43126365:G:A	1.0839e-15	-2.11156	-1.50854	6.69468e-13	-1.91721	-1.50006
43126562	chr2:43126562:G:A	8.27953e-15	-7.00909e-10	-1.58688	4.16197e-12	-7.00909e-10	-1.59002
43126872	chr2:43126872:G:A	8.64275e-15	-7.00909e-10	-1.54395	4.54215e-12	-7.00909e-10	-1.5026
43127141	chr2:43127141:A:G	9.7787e-16	-2.18772	-1.53533	4.8965e-13	-2.18923	-1.54083
43127404	chr2:43127404:T:A	2.25235e-14	-7.00909e-10	-0.586108	1.43305e-11	-7.00909e-10	-0.353614
43127446	chr2:43127446:C:T	1.1976e-15	-1.93365	-1.5867	7.80743e-13	-1.68055	-1.58297
43127581	chr2:43127581:G:T	8.43332e-15	-7.00909e-10	-1.56848	4.39327e-12	-7.00909e-10	-1.53593
43127876	chr2:43127876:G:A	2.01588e-14	-7.00909e-10	-0.697028	1.20059e-11	-7.00909e-10	-0.530604
43128175	chr2:43128175:C:T	2.04778e-14	-7.00909e-10	-0.681328	1.16883e-11	-7.00909e-10	-0.557419
43128185	chr2:43128185:G:C	1.0156e-15	-2.09302	-1.59217	5.38005e-13	-2.04212	-1.59377
43128192	chr2:43128192:T:C	8.23695e-15	-7.00909e-10	-1.59204	4.15181e-12	-7.00909e-10	-1.59246
43128380	chr2:43128380:A:G	1.38671e-15	-2.18742	-1.18632	7.06492e-13	-2.1881	-1.17535
43128414	chr2:43128414:G:A	1.45096e-14	-7.00909e-10	-1.02586	7.50062e-12	-7.00909e-10	-1.00102
43128537	chr2:43128537:G:T	1.67502e-14	-7.00909e-10	-0.882257	9.12405e-12	-7.00909e-10	-0.805091
43128580	chr2:43128580:C:G	1.03119e-15	-2.15892	-1.51103	5.51983e-13	-2.13862	-1.47162
43128666	chr2:43128666:T:C	1.62765e-15	-2.04124	-1.17229	1.0521e-12	-1.93433	-1.03089
43128762	chr2:43128762:C:A	1.436e-15	-2.07759	-1.26122	9.02771e-13	-1.98428	-1.13401
43128816	chr2:43128816:T:C	1.6902e-15	-2.05123	-1.12459	1.10252e-12	-1.94835	-0.97006
43128917	chr2:43128917:G:A	9.59776e-16	-2.14786	-1.59386	5.00506e-13	-2.11488	-1.59326
43128933	chr2:43128933:C:T	8.44046e-15	-7.00909e-10	-1.56763	4.23243e-12	-7.00909e-10	-1.57323
43129007	chr2:43129007:C:T	1.0796e-15	-2.03141	-1.59267	5.6322e-13	-1.99887	-1.59123
43129116	chr2:43129116:A:G	9.20466e-15	-7.00909e-10	-1.48096	4.99105e-12	-7.00909e-10	-1.40836
43129351	chr2:43129351:T:G	1.29094e-15	-2.18545	-1.25985	6.79463e-13	-2.1519	-1.25056
43129567	chr2:43129567:T:C	8.35783e-15	-7.00909e-10	-1.57747	4.21735e-12	-7.00909e-10	-1.5768
43129729	chr2:43129729:G:C	1.86117e-14	-7.00909e-10	-0.776878	9.95885e-12	-7.00909e-10	-0.717544
43130211	chr2:43130211:C:T	1.0416e-15	-2.08259	-1.57733	5.44209e-13	-2.03253	-1.5919
43130320	chr2:43130320:C:T	8.22441e-15	-7.00909e-10	-1.59356	4.14827e-12	-7.00909e-10	-1.59331
43130516	chr2:43130516:G:A	1.68147e-14	-7.00909e-10	-0.878415	8.33458e-12	-7.00909e-10	-0.895592
43130722	chr2:43130722:C:T	1.56857e-14	-7.00909e-10	-0.947917	8.76216e-12	-7.00909e-10	-0.845562
43130724	chr2:43130724:G:A	8.28304e-15	-7.00909e-10	-1.58646	4.16323e-12	-7.00909e-10	-1.58971
43130870	chr2:43130870:A:G	9.39513e-16	-2.18292	-1.58014	4.89446e-13	-2.14159	-1.58889
43131247	chr2:43131247:G:A	4.72568e-15	-2.14766	-1.08457e-09	2.39346e-12	-2.14326	-1.08457e-09
43131382	chr2:43131382:C:T	1.01768e-14	-7.00909e-10	-1.38055	5.01602e-12	-7.00909e-10	-1.40337
43131623	chr2:43131623:C:T	8.24307e-15	-7.00909e-10	-1.5913	4.15923e-12	-7.00909e-10	-1.59068
43131672	chr2:43131672:C:T	5.66072e-14	-7.00909e-10	0.335467	3.44917e-11	-7.00909e-10	0.524715
43131681	chr2:43131681:C:T	9.54512e-16	-2.15337	-1.59385	4.97267e-13	-2.12145	-1.59318
43131988	chr2:43131988:T:C	1.00394e-15	-2.17403	-1.5227	5.28369e-13	-2.14025	-1.51371
43132136	chr2:43132136:G:C	1.64881e-15	-2.14907	-1.05154	9.49064e-13	-2.08833	-0.979949
43132926	chr2:43132926:A:T	1.11896e-15	-1.99835	-1.58992	6.6426e-13	-1.85357	-1.57152
43133231	chr2:43133231:G:A	1.27847e-14	-7.00909e-10	-1.15242	6.75126e-12	-7.00909e-10	-1.10628
43133699	chr2:43133699:C:T	3.04482e-14	-7.00909e-10	-0.284641	1.44171e-11	-7.00909e-10	-0.347592
43133744	chr2:43133744:A:G	1.11442e-14	-7.00909e-10	-1.28975	5.43132e-12	-7.00909e-10	-1.32382
43133823	chr2:43133823:A:G	4.44494e-15	-2.16811	-0.0407905	2.08717e-12	-2.15774	-0.122455
43134117	chr2:43134117:T:C	1.94852e-15	-1.78922	-1.24438	1.32435e-12	-1.49239	-1.2427
43134250	chr2:43134250:C:T	2.3704e-15	-1.37292	-1.46469	2.3102e-12	-0.819145	-1.35952
43134311	chr2:43134311:A:G	1.08511e-15	-2.08192	-1.53707	6.32875e-13	-1.91835	-1.55513
43134421	chr2:43134421:G:T	2.62123e-15	-2.03758	-0.699444	1.92372e-12	-2.01415	-0.347598
43134638	chr2:43134638:C:T	3.70162e-14	-7.00909e-10	-0.0893133	1.9094e-11	-7.00909e-10	-0.0666306
43134707	chr2:43134707:T:C	8.30176e-15	-7.00909e-10	-1.5842	4.17407e-12	-7.00909e-10	-1.58711
43134736	chr2:43134736:A:G	5.66011e-15	-1.63965	-0.32758	2.67788e-12	-1.5269	-0.504077
43134829	chr2:43134829:A:G	8.433e-15	-7.00909e-10	-1.56852	4.47616e-12	-7.00909e-10	-1.51724
43134982	chr2:43134982:G:C	8.22203e-15	-7.00909e-10	-1.59385	4.18338e-12	-7.00909e-10	-1.58489
43135002	chr2:43135002:C:G	9.15939e-15	-7.00909e-10	-1.48589	4.35662e-12	-7.00909e-10	-1.54431
43135241	chr2:43135241:G:T	3.65143e-15	-1.33715	-1.0684	1.37419e-12	-1.82934	-0.868799
43135939	chr2:43135939:G:A	1.03624e-14	-7.00909e-10	-1.36248	5.19651e-12	-7.00909e-10	-1.36802
43135977	chr2:43135977:G:A	3.44098e-15	-0.899405	-1.56551	1.02252e-12	-1.41111	-1.58262
43136060	chr2:43136060:G:A	4.44135e-15	-0.64809	-1.56162	1.63569e-12	-0.980969	-1.54297
43136153	chr2:43136153:T:C	9.35964e-15	-7.00909e-10	-1.46426	4.63712e-12	-7.00909e-10	-1.48191
43136187	chr2:43136187:A:G	8.33112e-15	-7.00909e-10	-1.58067	4.30938e-12	-7.00909e-10	-1.55521
43136616	chr2:43136616:A:G	1.54832e-15	-1.91931	-1.34419	6.09603e-13	-2.06844	-1.44252
43136854	chr2:43136854:T:G	2.93401e-15	-1.89011	-0.734189	1.28259e-12	-2.04954	-0.717585
43136898	chr2:43136898:C:T	2.44675e-15	-1.34933	-1.45658	9.65866e-13	-1.62384	-1.42689
43136932	chr2:43136932:G:A	4.03418e-14	-7.00909e-10	-0.00328034	1.85161e-11	-7.00909e-10	-0.0973616
43137408	chr2:43137408:C:A	1.00875e-14	-7.00909e-10	-1.38937	5.82455e-12	-7.00909e-10	-1.25392
43137505	chr2:43137505:T:C	7.05242e-15	-0.360423	-1.38687	4.56787e-12	-0.109047	-1.38791
43137620	chr2:43137620:G:A	1.84842e-14	-7.00909e-10	-0.783751	9.01281e-12	-7.00909e-10	-0.817358
43137636	chr2:43137636:G:A	1.7853e-14	-7.00909e-10	-0.818498	8.72519e-12	-7.00909e-10	-0.84979
43137647	chr2:43137647:A:G	2.08637e-15	-2.05848	-0.906758	9.72374e-13	-2.15365	-0.890367
43138067	chr2:43138067:T:A	1.0302e-14	-7.00909e-10	-1.36833	6.94488e-12	-7.00909e-10	-1.078
43138100	chr2:43138100:C:T	2.68106e-15	-2.11793	-0.596526	1.26933e-12	-2.17759	-0.599925
43138186	chr2:43138186:G:A	2.22294e-15	-2.01427	-0.887572	1.04106e-12	-2.12793	-0.847834
43138192	chr2:43138192:T:G	2.46451e-15	-1.5084	-1.29027	1.13075e-12	-1.71092	-1.1822
43138394	chr2:43138394:A:C	1.87745e-14	-7.00909e-10	-0.76817	1.15812e-11	-7.00909e-10	-0.566625
43138509	chr2:43138509:C:T	1.09886e-14	-7.00909e-10	-1.30381	7.6234e-12	-7.00909e-10	-0.984782
43138938	chr2:43138938:A:T	2.47823e-15	-1.89123	-0.901896	1.11097e-12	-2.04069	-0.870077
43139320	chr2:43139320:G:A	8.8276e-15	-7.00909e-10	-1.52279	4.43212e-12	-7.00909e-10	-1.52713
43139566	chr2:43139566:G:C	4.14536e-14	-7.00909e-10	0.0239056	1.93129e-11	-7.00909e-10	-0.0552292
43139746	chr2:43139746:T:G	1.43737e-14	-7.00909e-10	-1.03527	7.14092e-12	-7.00909e-10	-1.05016
43140000	chr2:43140000:T:A	1.06738e-14	-7.00909e-10	-1.33288	6.16842e-12	-7.00909e-10	-1.19656
43140311	chr2:43140311:G:A	3.08457e-15	-1.96485	-0.609411	1.44531e-12	-2.09173	-0.555947
43140389	chr2:43140389:G:A	2.27472e-14	-1.91657	1.34035	8.65126e-12	-2.05823	1.19993
43140478	chr2:43140478:C:A	1.0302e-14	-7.00909e-10	-1.36833	6.94488e-12	-7.00909e-10	-1.078
43140661	chr2:43140661:T:C	2.02755e-14	-1.90224	1.21099	7.73111e-12	-2.04739	1.07663
43140750	chr2:43140750:A:G	1.51476e-15	-1.99782	-1.2876	7.00464e-13	-2.09852	-1.2735
43140859	chr2:43140859:C:T	3.43548e-14	-1.94516	1.78124	1.30524e-11	-2.07987	1.63284
43140880	chr2:43140880:G:A	1.03905e-15	-2.07933	-1.58303	4.98812e-13	-2.15305	-1.55848
43140904	chr2:43140904:C:T	2.27787e-14	-1.93318	1.35834	8.70975e-12	-2.07123	1.21967
43140968	chr2:43140968:G:A	1.6482e-14	-7.00909e-10	-0.898398	8.19331e-12	-7.00909e-10	-0.912687
43141013	chr2:43141013:T:G	9.29805e-15	-7.00909e-10	-1.47086	4.43729e-12	-7.00909e-10	-1.52596
43141090	chr2:43141090:G:A	1.08395e-14	-7.00909e-10	-1.31747	5.22822e-12	-7.00909e-10	-1.36193
43141109	chr2:43141109:A:G	1.06536e-14	-7.00909e-10	-1.33477	5.14419e-12	-7.00909e-10	-1.37814
43141214	chr2:43141214:C:T	1.08692e-14	-7.00909e-10	-1.31474	5.23909e-12	-7.00909e-10	-1.35986
43141821	chr2:43141821:CT:C	8.22478e-15	-7.00909e-10	-1.59352	4.19694e-12	-7.00909e-10	-1.58165
43141847	chr2:43141847:A:G	3.25155e-15	-1.46173	-1.0598	1.58866e-12	-1.36576	-1.18735
43141936	chr2:43141936:G:T	1.0302e-14	-7.00909e-10	-1.36833	6.94488e-12	-7.00909e-10	-1.078
43142151	chr2:43142151:C:T	8.98587e-15	-7.00909e-10	-1.50502	4.50752e-12	-7.00909e-10	-1.51026
43142486	chr2:43142486:A:G	1.31656e-15	-1.83375	-1.5919	7.55006e-13	-1.7082	-1.58884
43142595	chr2:43142595:A:G	1.44752e-14	-7.00909e-10	-1.02823	6.92475e-12	-7.00909e-10	-1.0809
43142628	chr2:43142628:A:G	3.94095e-15	-0.98143	-1.34782	1.9446e-12	-1.0396	-1.31135
43142786	chr2:43142786:A:G	1.14008e-14	-7.00909e-10	-1.26699	5.18593e-12	-7.00909e-10	-1.37005
43143196	chr2:43143196:A:G	8.58022e-15	-1.55008	-0.00112842	3.65201e-12	-1.4672	-0.253524
43143549	chr2:43143549:A:G	3.70304e-15	-1.46831	-0.923208	1.76076e-12	-1.38221	-1.06805
43143589	chr2:43143589:G:A	1.85031e-15	-1.97053	-1.11479	7.3219e-13	-2.06481	-1.26291
43143664	chr2:43143664:C:A	2.6599e-15	-1.37201	-1.35037	9.60099e-13	-1.77658	-1.28014
43143827	chr2:43143827:C:T	5.28167e-15	-1.48779	-0.548639	2.32204e-12	-1.39653	-0.777032
43143924	chr2:43143924:G:A	1.02702e-14	-7.00909e-10	-1.37142	5.87923e-12	-7.00909e-10	-1.24458
43144103	chr2:43144103:T:C	3.65446e-15	-1.38979	-1.01493	1.75838e-12	-1.30352	-1.1481
43144660	chr2:43144660:G:A	1.2094e-15	-1.91682	-1.59373	5.2838e-13	-2.07853	-1.57541
43144798	chr2:43144798:G:A	1.55719e-14	-7.00909e-10	-0.955201	7.85417e-12	-7.00909e-10	-0.95496
43145204	chr2:43145204:C:T	2.04708e-15	-1.7575	-1.22675	8.61257e-13	-1.94062	-1.22475
43145246	chr2:43145246:C:T	4.53239e-15	-2.18942	-1.08457e-09	2.31021e-12	-2.17867	-1.08457e-09
43145312	chr2:43145312:C:T	1.02604e-14	-7.00909e-10	-1.37238	6.9122e-12	-7.00909e-10	-1.08272
43145495	chr2:43145495:G:A	2.96663e-15	-1.28272	-1.33052	1.44165e-12	-1.29828	-1.35193
43145804	chr2:43145804:T:C	8.34037e-15	-7.00909e-10	-1.57956	4.20611e-12	-7.00909e-10	-1.57947
43145980	chr2:43145980:A:G	2.50199e-15	-1.32487	-1.45871	1.27553e-12	-1.2974	-1.47524
43146097	chr2:43146097:T:C	8.77635e-15	-7.00909e-10	-1.52861	4.77644e-12	-7.00909e-10	-1.45231
43146109	chr2:43146109:T:C	8.53013e-15	-7.00909e-10	-1.55706	4.25108e-12	-7.00909e-10	-1.56883
43146111	chr2:43146111:T:G	8.28637e-15	-7.00909e-10	-1.58606	4.15974e-12	-7.00909e-10	-1.59055
43146127	chr2:43146127:A:G	8.58837e-15	-7.00909e-10	-1.55026	4.44716e-12	-7.00909e-10	-1.52374
43146297	chr2:43146297:A:C	8.3167e-15	-7.00909e-10	-1.5824	4.17998e-12	-7.00909e-10	-1.5857
43146339	chr2:43146339:C:T	2.14371e-15	-1.60924	-1.3289	8.50391e-13	-1.91331	-1.26475
43146606	chr2:43146606:T:C	1.13744e-15	-2.18119	-1.3907	8.31327e-13	-2.04461	-1.15612
43146936	chr2:43146936:C:G	2.76042e-14	-7.00909e-10	-0.382701	1.49141e-11	-7.00909e-10	-0.313698
43147050	chr2:43147050:G:C	9.00797e-15	-7.00909e-10	-1.50256	4.40701e-12	-7.00909e-10	-1.53281
43147090	chr2:43147090:C:T	2.56623e-14	-7.00909e-10	-0.455644	1.32126e-11	-7.00909e-10	-0.434833
43147144	chr2:43147144:G:C	8.37194e-15	-7.00909e-10	-1.57578	4.22765e-12	-7.00909e-10	-1.57436
43147420	chr2:43147420:G:A	8.45399e-15	-7.00909e-10	-1.56603	4.23829e-12	-7.00909e-10	-1.57185
43147512	chr2:43147512:C:T	1.10115e-14	-7.00909e-10	-1.30173	7.73158e-12	-7.00909e-10	-0.970691
43147704	chr2:43147704:T:A	2.18057e-14	-7.00909e-10	-0.618496	9.09808e-12	-7.00909e-10	-0.807941
43147780	chr2:43147780:T:C	9.66387e-15	-7.00909e-10	-1.43227	4.70519e-12	-7.00909e-10	-1.46734
43147866	chr2:43147866:C:A	4.53755e-15	-2.18828	-1.08457e-09	2.28724e-12	-2.18866	-1.08457e-09
43147883	chr2:43147883:C:A	1.83924e-15	-1.79892	-1.2924	7.58725e-13	-2.06371	-1.22841
43147984	chr2:43147984:A:C	1.10196e-14	-7.00909e-10	-1.30099	5.27785e-12	-7.00909e-10	-1.35249
43148176	chr2:43148176:C:T	2.39428e-15	-1.97104	-0.856548	1.06303e-12	-1.93604	-1.01884
43148191	chr2:43148191:T:C	9.05083e-15	-7.00909e-10	-1.49781	4.65635e-12	-7.00909e-10	-1.47777
43148197	chr2:43148197:T:C	1.34277e-14	-7.00909e-10	-1.10335	6.1297e-12	-7.00909e-10	-1.20286
43148993	chr2:43148993:C:T	3.15925e-14	-7.00909e-10	-0.247747	1.49577e-11	-7.00909e-10	-0.310777
43149182	chr2:43149182:G:A	8.24602e-15	-7.00909e-10	-1.59094	4.16044e-12	-7.00909e-10	-1.59038
43149539	chr2:43149539:A:C	2.22186e-14	-7.00909e-10	-0.599739	1.15156e-11	-7.00909e-10	-0.572306
43149700	chr2:43149700:T:C	4.71595e-15	-1.99366	-0.156055	1.87072e-12	-1.97562	-0.414065
43150026	chr2:43150026:G:C	1.56942e-14	-7.00909e-10	-0.947377	8.73819e-12	-7.00909e-10	-0.848302
43150064	chr2:43150064:GCA:G	8.51078e-15	-7.00909e-10	-1.55933	4.30946e-12	-7.00909e-10	-1.55519
43150107	chr2:43150107:A:G	9.45602e-15	-7.00909e-10	-1.45402	5.27248e-12	-7.00909e-10	-1.3535
43150272	chr2:43150272:C:T	8.22385e-15	-7.00909e-10	-1.59363	4.146e-12	-7.00909e-10	-1.59386
43150594	chr2:43150594:G:A	5.65605e-15	-1.96794	-1.08457e-09	2.8638e-12	-1.96385	-1.08457e-09
43150596	chr2:43150596:T:C	3.42284e-14	-7.00909e-10	-0.167612	1.40468e-11	-7.00909e-10	-0.373607
43150619	chr2:43150619:G:A	1.01294e-14	-7.00909e-10	-1.38523	4.67418e-12	-7.00909e-10	-1.47395
43150620	chr2:43150620:T:C	1.13732e-15	-2.15871	-1.41328	8.54348e-13	-1.97959	-1.19383
43150800	chr2:43150800:A:G	8.64083e-15	-7.00909e-10	-1.54417	4.22802e-12	-7.00909e-10	-1.57427
43150923	chr2:43150923:G:A	2.35727e-14	-7.00909e-10	-0.540581	1.21027e-11	-7.00909e-10	-0.522576
43151071	chr2:43151071:G:A	8.22349e-15	-7.00909e-10	-1.59367	4.14732e-12	-7.00909e-10	-1.59354
43151101	chr2:43151101:G:A	1.53144e-15	-1.68088	-1.59358	7.11393e-13	-1.76268	-1.59386
43151222	chr2:43151222:T:C	8.78036e-15	-7.00909e-10	-1.52815	4.50708e-12	-7.00909e-10	-1.51036
43151522	chr2:43151522:C:T	9.83878e-15	-7.00909e-10	-1.41434	4.51876e-12	-7.00909e-10	-1.50777
43151523	chr2:43151523:G:A	8.39544e-15	-7.00909e-10	-1.57298	4.28265e-12	-7.00909e-10	-1.56143
43151975	chr2:43151975:T:C	9.55174e-16	-2.1608	-1.58573	5.17852e-13	-2.11651	-1.55756
43152109	chr2:43152109:C:G	1.6292e-15	-1.63468	-1.5779	8.13901e-13	-1.63814	-1.58378
43152538	chr2:43152538:C:G	9.28465e-16	-2.18739	-1.5875	4.92086e-13	-2.16789	-1.55722
43152764	chr2:43152764:G:A	1.44067e-15	-1.77137	-1.56419	7.25422e-13	-1.76389	-1.57311
43152782	chr2:43152782:G:A	1.72562e-15	-2.05023	-1.10485	6.73693e-13	-2.15578	-1.25521
43152903	chr2:43152903:G:A	1.47103e-15	-1.75615	-1.55856	7.335e-13	-1.75784	-1.56809
43153083	chr2:43153083:C:T	8.78465e-15	-7.00909e-10	-1.52766	4.56206e-12	-7.00909e-10	-1.49823
43153140	chr2:43153140:A:T	8.24618e-15	-7.00909e-10	-1.59092	4.15576e-12	-7.00909e-10	-1.59151
43153583	chr2:43153583:A:G	3.15265e-14	-7.00909e-10	-0.249838	1.19832e-11	-7.00909e-10	-0.532498
43153736	chr2:43153736:G:A	8.88596e-15	-7.00909e-10	-1.5162	4.62009e-12	-7.00909e-10	-1.48559
43153776	chr2:43153776:A:C	1.23619e-15	-2.06835	-1.42029	6.03286e-13	-2.07795	-1.44342
43153847	chr2:43153847:C:T	1.22853e-14	-7.00909e-10	-1.19226	6.40279e-12	-7.00909e-10	-1.15927
43154109	chr2:43154109:G:A	1.20054e-15	-1.95073	-1.56716	5.93708e-13	-1.95859	-1.57878
43154468	chr2:43154468:C:G	9.84299e-15	-7.00909e-10	-1.41391	4.87033e-12	-7.00909e-10	-1.43284
43154612	chr2:43154612:GA:G	8.8552e-15	-7.00909e-10	-1.51966	4.81036e-12	-7.00909e-10	-1.44523
43154656	chr2:43154656:C:T	8.22393e-15	-7.00909e-10	-1.59362	4.18593e-12	-7.00909e-10	-1.58428
43155007	chr2:43155007:A:G	1.08414e-15	-2.17956	-1.44032	6.28526e-13	-2.04883	-1.43155
43155212	chr2:43155212:G:A	1.97284e-15	-1.86227	-1.15893	8.65799e-13	-1.90585	-1.25425
43155258	chr2:43155258:C:A	8.26682e-15	-7.00909e-10	-1.58842	4.14606e-12	-7.00909e-10	-1.59385
43155453	chr2:43155453:C:T	8.22393e-15	-7.00909e-10	-1.59362	4.18593e-12	-7.00909e-10	-1.58428
43155476	chr2:43155476:C:T	9.77644e-15	-7.00909e-10	-1.42069	4.66856e-12	-7.00909e-10	-1.47515
43155642	chr2:43155642:GC:G	1.37954e-14	-7.00909e-10	-1.07633	7.29371e-12	-7.00909e-10	-1.02899
43155854	chr2:43155854:A:C	1.11524e-14	-7.00909e-10	-1.28901	5.9384e-12	-7.00909e-10	-1.23456
43155859	chr2:43155859:C:T	8.41655e-15	-7.00909e-10	-1.57047	4.24703e-12	-7.00909e-10	-1.56978
43155905	chr2:43155905:A:G	1.88907e-14	-7.00909e-10	-0.761999	8.01113e-12	-7.00909e-10	-0.935173
43155947	chr2:43155947:C:T	8.31678e-15	-7.00909e-10	-1.58239	4.19832e-12	-7.00909e-10	-1.58132
43156032	chr2:43156032:C:G	1.25218e-15	-1.88502	-1.59076	6.2324e-13	-1.89626	-1.59257
43156481	chr2:43156481:C:T	8.48068e-15	-7.00909e-10	-1.56288	4.3455e-12	-7.00909e-10	-1.54686
43156589	chr2:43156589:C:T	5.17096e-15	-2.05761	-1.08457e-09	2.95729e-12	-1.93173	-1.08457e-09
43156920	chr2:43156920:C:T	1.18578e-15	-2.18933	-1.34094	6.47396e-13	-2.12476	-1.32605
43157098	chr2:43157098:A:G	9.70004e-16	-2.18815	-1.54297	5.30194e-13	-2.09469	-1.55583
43157307	chr2:43157307:T:C	1.09864e-15	-2.18866	-1.41794	7.85195e-13	-2.07959	-1.17823
43157317	chr2:43157317:G:A	1.0702e-15	-2.04579	-1.58703	4.70196e-13	-2.17683	-1.59378
43157485	chr2:43157485:G:C	8.42301e-15	-7.00909e-10	-1.5697	4.30904e-12	-7.00909e-10	-1.55529
43157782	chr2:43157782:GC:G	1.12858e-15	-2.0356	-1.54411	5.14835e-13	-2.17205	-1.50786
43157981	chr2:43157981:G:A	8.29257e-15	-7.00909e-10	-1.58531	4.24413e-12	-7.00909e-10	-1.57047
43158082	chr2:43158082:A:G	4.66105e-15	-2.16143	-1.08457e-09	2.3368e-12	-2.16722	-1.08457e-09
43158125	chr2:43158125:T:C	1.20409e-14	-2.18488	0.972518	4.48708e-12	-2.16689	0.652091
43158431	chr2:43158431:G:A	9.78565e-15	-7.00909e-10	-1.41975	4.54754e-12	-7.00909e-10	-1.50142
43158759	chr2:43158759:A:G	1.58031e-14	-7.00909e-10	-0.94046	6.67191e-12	-7.00909e-10	-1.1181
43158762	chr2:43158762:G:A	8.6159e-15	-7.00909e-10	-1.54706	4.29607e-12	-7.00909e-10	-1.5583
43158953	chr2:43158953:T:C	2.04726e-15	-1.95267	-1.0315	9.25372e-13	-1.9819	-1.11167
43158995	chr2:43158995:C:A	1.69111e-15	-1.91102	-1.26426	7.21617e-13	-2.10335	-1.23892
43159023	chr2:43159023:C:T	1.29167e-14	-7.00909e-10	-1.14215	6.56584e-12	-7.00909e-10	-1.13413
43159078	chr2:43159078:T:G	1.50175e-14	-7.00909e-10	-0.991452	8.07689e-12	-7.00909e-10	-0.926998
43159079	chr2:43159079:C:G	1.09137e-14	-7.00909e-10	-1.31065	5.78122e-12	-7.00909e-10	-1.26139
43159356	chr2:43159356:T:G	1.08918e-14	-7.00909e-10	-1.31266	5.07704e-12	-7.00909e-10	-1.39128
43159466	chr2:43159466:G:C	1.43847e-15	-2.17362	-1.16347	6.10396e-13	-2.17926	-1.33039
43160390	chr2:43160390:G:A	1.11641e-14	-7.00909e-10	-1.28796	5.64805e-12	-7.00909e-10	-1.28469
43160765	chr2:43160765:T:C	1.35431e-14	-7.00909e-10	-1.09479	6.66809e-12	-7.00909e-10	-1.11867
43160907	chr2:43160907:A:T	1.33162e-14	-7.00909e-10	-1.11168	6.55351e-12	-7.00909e-10	-1.136
43161462	chr2:43161462:C:T	5.33102e-15	-2.02713	-1.08457e-09	2.90216e-12	-1.95055	-1.08457e-09
43161590	chr2:43161590:C:T	9.01556e-15	-7.00909e-10	-1.50172	4.21833e-12	-7.00909e-10	-1.57657
43162040	chr2:43162040:G:A	8.22957e-15	-7.00909e-10	-1.59293	4.16215e-12	-7.00909e-10	-1.58997
43162236	chr2:43162236:C:T	1.30525e-14	-7.00909e-10	-1.13169	7.04168e-12	-7.00909e-10	-1.06416
43162244	chr2:43162244:A:C	1.42025e-14	-7.00909e-10	-1.04725	7.87711e-12	-7.00909e-10	-0.952043
43162249	chr2:43162249:C:T	1.06191e-14	-7.00909e-10	-1.33801	4.80047e-12	-7.00909e-10	-1.44729
43162250	chr2:43162250:G:A	2.36207e-14	-7.00909e-10	-0.538545	1.38323e-11	-7.00909e-10	-0.388996
43162270	chr2:43162270:A:G	2.0023e-15	-2.00635	-1.00003	1.10008e-12	-2.02431	-0.896307
43162271	chr2:43162271:G:T	1.09996e-15	-2.18802	-1.41738	7.51557e-13	-2.0993	-1.20232
43162299	chr2:43162299:G:A	1.12617e-15	-2.07529	-1.50656	5.69775e-13	-2.08237	-1.49615
43162319	chr2:43162319:C:A	1.13223e-14	-7.00909e-10	-1.27389	6.0383e-12	-7.00909e-10	-1.21788
43162328	chr2:43162328:A:G	1.95385e-14	-7.00909e-10	-0.728283	9.16103e-12	-7.00909e-10	-0.801046
43162373	chr2:43162373:A:C	1.39612e-14	-7.00909e-10	-1.06438	7.74272e-12	-7.00909e-10	-0.969252
43162570	chr2:43162570:T:G	1.80377e-15	-2.16678	-0.94401	1.00943e-12	-2.16727	-0.839342
43162657	chr2:43162657:G:C	1.46703e-15	-1.79257	-1.52486	7.25379e-13	-1.82038	-1.51669
43162793	chr2:43162793:T:C	1.75637e-15	-2.17332	-0.964099	9.81562e-13	-2.17347	-0.86115
43163701	chr2:43163701:T:C	1.90432e-14	-0.753958	-1.08457e-09	5.15155e-12	-1.37671	-1.08457e-09
43163762	chr2:43163762:C:T	8.23604e-15	-7.00909e-10	-1.59215	4.14764e-12	-7.00909e-10	-1.59346
43163858	chr2:43163858:C:T	1.97281e-15	-1.84535	-1.17586	1.03406e-12	-1.77502	-1.20749
43163956	chr2:43163956:A:C	1.39957e-14	-7.00909e-10	-1.06192	7.33857e-12	-7.00909e-10	-1.02286
43164157	chr2:43164157:G:A	3.42221e-14	-7.00909e-10	-0.167797	1.39811e-11	-7.00909e-10	-0.378295
43164346	chr2:43164346:G:T	9.21926e-15	-7.00909e-10	-1.47937	4.85905e-12	-7.00909e-10	-1.43516
43164439	chr2:43164439:C:A	8.37936e-15	-7.00909e-10	-1.5749	4.20276e-12	-7.00909e-10	-1.58026
43164576	chr2:43164576:T:C	2.40943e-14	-7.00909e-10	-0.518691	1.03196e-11	-7.00909e-10	-0.681958
43164617	chr2:43164617:T:C	1.87706e-15	-2.14599	-0.924973	7.78967e-13	-2.18764	-1.07815
43164830	chr2:43164830:A:G	8.31745e-15	-7.00909e-10	-1.58231	4.24898e-12	-7.00909e-10	-1.56933
43164894	chr2:43164894:T:TG	8.24005e-15	-7.00909e-10	-1.59166	4.53642e-12	-7.00909e-10	-1.50387
43165073	chr2:43165073:A:C	9.49557e-15	-7.00909e-10	-1.44984	5.03159e-12	-7.00909e-10	-1.40027
43165141	chr2:43165141:G:A	8.27972e-15	-7.00909e-10	-1.58686	4.15325e-12	-7.00909e-10	-1.59211
43165167	chr2:43165167:C:T	2.11329e-15	-2.16427	-0.788155	8.32647e-13	-2.1838	-1.01535
43165223	chr2:43165223:T:C	8.82545e-15	-7.00909e-10	-1.52303	4.60879e-12	-7.00909e-10	-1.48804
43165276	chr2:43165276:T:C	9.20088e-15	-7.00909e-10	-1.48137	4.51447e-12	-7.00909e-10	-1.50872
43165290	chr2:43165290:G:A	9.04844e-15	-7.00909e-10	-1.49808	4.53902e-12	-7.00909e-10	-1.50329
43165307	chr2:43165307:A:G	8.68058e-15	-7.00909e-10	-1.53958	4.3891e-12	-7.00909e-10	-1.53688
43165641	chr2:43165641:T:TC	1.18986e-14	-7.00909e-10	-1.22424	6.23139e-12	-7.00909e-10	-1.18641
43165869	chr2:43165869:T:C	1.11677e-14	-7.00909e-10	-1.28765	5.50564e-12	-7.00909e-10	-1.31023
43166166	chr2:43166166:G:A	1.01141e-15	-2.14593	-1.54339	4.7686e-13	-2.174	-1.58254
43166173	chr2:43166173:T:C	1.13525e-14	-7.00909e-10	-1.27123	5.59557e-12	-7.00909e-10	-1.29403
43166175	chr2:43166175:T:C	1.3523e-15	-2.13462	-1.26424	7.08087e-13	-2.1337	-1.22749
43166643	chr2:43166643:G:A	1.09115e-14	-7.00909e-10	-1.31085	5.35551e-12	-7.00909e-10	-1.33788
43166952	chr2:43166952:A:G	9.29349e-15	-1.47135	-1.08457e-09	3.3405e-12	-1.80988	-1.08457e-09
43167272	chr2:43167272:C:A	1.17376e-14	-7.00909e-10	-1.23787	8.66549e-12	-7.00909e-10	-0.856656
43167599	chr2:43167599:T:G	1.29065e-14	-7.00909e-10	-1.14294	7.64934e-12	-7.00909e-10	-0.981386
43167642	chr2:43167642:C:T	2.13983e-14	-2.17816	1.5408	8.14032e-12	-2.14431	1.22514
43168047	chr2:43168047:C:T	1.95446e-14	-0.727968	-1.08457e-09	2.15741e-11	0.0554865	-1.08457e-09
43168216	chr2:43168216:C:T	8.24964e-15	-7.00909e-10	-1.5905	4.14735e-12	-7.00909e-10	-1.59354
43168496	chr2:43168496:A:T	8.34999e-15	-7.00909e-10	-1.57841	4.33793e-12	-7.00909e-10	-1.54861
43168531	chr2:43168531:C:T	8.32535e-15	-7.00909e-10	-1.58136	4.19471e-12	-7.00909e-10	-1.58218
43168651	chr2:43168651:G:A	8.71522e-15	-7.00909e-10	-1.5356	4.2248e-12	-7.00909e-10	-1.57503
43168693	chr2:43168693:G:A	2.43462e-14	-7.00909e-10	-0.508292	1.01489e-11	-7.00909e-10	-0.698638
43168848	chr2:43168848:C:T	1.0389e-14	-7.00909e-10	-1.35992	5.46668e-12	-7.00909e-10	-1.31733
43169241	chr2:43169241:C:G	9.29343e-15	-7.00909e-10	-1.47136	4.91608e-12	-7.00909e-10	-1.42349
43169285	chr2:43169285:G:A	8.4183e-15	-7.00909e-10	-1.57026	4.20644e-12	-7.00909e-10	-1.57939
43169618	chr2:43169618:A:G	1.41352e-14	-7.00909e-10	-1.052	8.6405e-12	-7.00909e-10	-0.859544
43169653	chr2:43169653:T:TG	3.50585e-15	-2.18226	-0.263976	1.50396e-12	-2.18806	-0.419848
43169929	chr2:43169929:T:C	1.35687e-14	-7.00909e-10	-1.09291	8.00377e-12	-7.00909e-10	-0.936092
43170037	chr2:43170037:G:A	9.40656e-16	-2.18327	-1.57857	4.71311e-13	-2.18525	-1.58299
43170112	chr2:43170112:C:G	1.17229e-14	-7.00909e-10	-1.23913	6.90848e-12	-7.00909e-10	-1.08325
43170222	chr2:43170222:G:A	2.52887e-14	-7.00909e-10	-0.470312	1.10007e-11	-7.00909e-10	-0.618049
43170480	chr2:43170480:A:T	9.56392e-15	-7.00909e-10	-1.44267	4.54852e-12	-7.00909e-10	-1.5012
43170481	chr2:43170481:A:G	1.42009e-14	-7.00909e-10	-1.04736	8.47484e-12	-7.00909e-10	-0.878904
43170482	chr2:43170482:T:C	6.13295e-15	-1.88699	-1.08457e-09	3.35073e-12	-1.80683	-1.08457e-09
43170849	chr2:43170849:C:T	5.9399e-15	-1.91898	-1.08457e-09	3.35485e-12	-1.8056	-1.08457e-09
43171016	chr2:43171016:G:A	1.07156e-14	-7.00909e-10	-1.32896	5.64154e-12	-7.00909e-10	-1.28585
43171188	chr2:43171188:G:A	8.24357e-15	-7.00909e-10	-1.59124	4.2576e-12	-7.00909e-10	-1.5673
43171723	chr2:43171723:G:A	2.33703e-14	-7.00909e-10	-0.549205	1.03543e-11	-7.00909e-10	-0.6786
43172422	chr2:43172422:A:T	1.37401e-15	-2.17944	-1.2035	7.3682e-13	-2.15078	-1.17064
43173606	chr2:43173606:C:A	9.32473e-15	-1.468	-1.08457e-09	8.9639e-12	-0.822799	-1.08457e-09
43173639	chr2:43173639:T:C	2.13134e-14	-7.00909e-10	-0.641332	1.00631e-11	-7.00909e-10	-0.707126
43173686	chr2:43173686:G:C	8.22196e-15	-7.00909e-10	-1.59386	4.22814e-12	-7.00909e-10	-1.57424
43173725	chr2:43173725:G:C	1.71591e-14	-7.00909e-10	-0.858141	8.62027e-12	-7.00909e-10	-0.861888
43173770	chr2:43173770:T:C	1.20884e-14	-7.00909e-10	-1.20842	5.74313e-12	-7.00909e-10	-1.268
43173807	chr2:43173807:T:G	8.9307e-15	-7.00909e-10	-1.51117	4.21736e-12	-7.00909e-10	-1.5768
43174940	chr2:43174940:C:T	8.40634e-15	-7.00909e-10	-1.57168	4.19917e-12	-7.00909e-10	-1.58112
43175539	chr2:43175539:G:A	9.25488e-15	-7.00909e-10	-1.47552	5.04468e-12	-7.00909e-10	-1.39767
43175660	chr2:43175660:G:C	2.56565e-14	-7.00909e-10	-0.45587	1.46428e-11	-7.00909e-10	-0.332054
43175898	chr2:43175898:T:G	8.96198e-15	-7.00909e-10	-1.50768	4.49778e-12	-7.00909e-10	-1.51242
43176302	chr2:43176302:C:T	2.5907e-14	-7.00909e-10	-0.446155	1.08406e-11	-7.00909e-10	-0.632711
43176386	chr2:43176386:C:A	8.24584e-15	-7.00909e-10	-1.59096	4.33091e-12	-7.00909e-10	-1.55023
43176979	chr2:43176979:C:T	1.05078e-14	-7.00909e-10	-1.34855	5.33627e-12	-7.00909e-10	-1.34148
43176986	chr2:43176986:G:T	1.04132e-15	-2.14833	-1.51185	6.25671e-13	-2.06391	-1.42103
43177470	chr2:43177470:C:T	8.22338e-15	-7.00909e-10	-1.59369	4.18556e-12	-7.00909e-10	-1.58436
43177502	chr2:43177502:G:T	1.12835e-15	-2.18894	-1.39097	6.6271e-13	-2.16611	-1.26132
43177948	chr2:43177948:A:G	1.73003e-14	-7.00909e-10	-0.849946	1.12176e-11	-7.00909e-10	-0.598523
43178054	chr2:43178054:C:G	1.54622e-14	-7.00909e-10	-0.962271	6.93353e-12	-7.00909e-10	-1.07964
43178072	chr2:43178072:G:A	7.11466e-15	-1.73851	-1.08457e-09	3.36537e-12	-1.80247	-1.08457e-09
43178190	chr2:43178190:T:C	1.03382e-14	-7.00909e-10	-1.36482	4.81592e-12	-7.00909e-10	-1.44408
43178217	chr2:43178217:G:A	1.03464e-14	-7.00909e-10	-1.36403	4.85945e-12	-7.00909e-10	-1.43508
43178357	chr2:43178357:A:G	8.62845e-15	-7.00909e-10	-1.5456	4.49448e-12	-7.00909e-10	-1.51316
43178421	chr2:43178421:G:A	1.19897e-14	-7.00909e-10	-1.21662	5.47503e-12	-7.00909e-10	-1.31581
43178722	chr2:43178722:C:T	1.00842e-14	-7.00909e-10	-1.3897	5.58611e-12	-7.00909e-10	-1.29572
43178956	chr2:43178956:C:T	4.00612e-14	-7.00909e-10	-0.0102607	1.63198e-11	-7.00909e-10	-0.223623
43178998	chr2:43178998:C:T	8.62006e-15	-7.00909e-10	-1.54658	4.34264e-12	-7.00909e-10	-1.54752
43179195	chr2:43179195:C:G	1.60044e-14	-7.00909e-10	-0.927802	1.029e-11	-7.00909e-10	-0.684837
43179327	chr2:43179327:T:C	8.22708e-15	-7.00909e-10	-1.59324	4.15232e-12	-7.00909e-10	-1.59234
43179469	chr2:43179469:C:T	1.22525e-14	-7.00909e-10	-1.19494	5.41309e-12	-7.00909e-10	-1.32719
43179586	chr2:43179586:G:A	1.75329e-14	-0.836586	-1.08457e-09	1.0804e-11	-0.636088	-1.08457e-09
43179723	chr2:43179723:A:G	3.82772e-14	-7.00909e-10	-0.0558138	1.56758e-11	-7.00909e-10	-0.263888
43180286	chr2:43180286:G:A	1.04366e-14	-7.00909e-10	-1.35535	5.12192e-12	-7.00909e-10	-1.38247
43180897	chr2:43180897:GA:G	3.13427e-14	-7.00909e-10	-0.255686	1.61253e-11	-7.00909e-10	-0.235614
43181091	chr2:43181091:T:C	2.60503e-14	-7.00909e-10	-0.44064	1.28737e-11	-7.00909e-10	-0.460817
43181350	chr2:43181350:G:A	2.18294e-14	-7.00909e-10	-0.617413	1.03408e-11	-7.00909e-10	-0.679907
43181401	chr2:43181401:A:C	2.53629e-14	-7.00909e-10	-0.467381	1.2537e-11	-7.00909e-10	-0.487321
43181411	chr2:43181411:T:C	2.58388e-14	-7.00909e-10	-0.448792	1.2773e-11	-7.00909e-10	-0.468672
43181468	chr2:43181468:T:G	2.58865e-14	-7.00909e-10	-0.446945	1.27964e-11	-7.00909e-10	-0.466838
43181601	chr2:43181601:A:T	2.88146e-14	-7.00909e-10	-0.339786	1.42345e-11	-7.00909e-10	-0.360336
43181816	chr2:43181816:AG:A	4.58364e-15	-2.17818	-1.08457e-09	2.40182e-12	-2.13978	-1.08457e-09
43181856	chr2:43181856:A:G	2.46853e-14	-7.00909e-10	-0.494459	1.16138e-11	-7.00909e-10	-0.563809
43182105	chr2:43182105:G:C	3.55838e-14	-7.00909e-10	-0.128777	1.73276e-11	-7.00909e-10	-0.163707
43182182	chr2:43182182:A:G	2.90184e-14	-7.00909e-10	-0.332738	1.43762e-11	-7.00909e-10	-0.35043
43182193	chr2:43182193:C:T	2.70795e-14	-7.00909e-10	-0.40189	1.3381e-11	-7.00909e-10	-0.422172
43182375	chr2:43182375:A:G	2.76317e-14	-7.00909e-10	-0.381706	1.36653e-11	-7.00909e-10	-0.401143
43182400	chr2:43182400:T:C	2.98187e-14	-7.00909e-10	-0.305533	1.47173e-11	-7.00909e-10	-0.326981
43182413	chr2:43182413:G:A	3.14551e-15	-1.8926	-0.662092	1.44078e-12	-1.84332	-0.807504
43182568	chr2:43182568:A:G	2.42613e-14	-7.00909e-10	-0.511785	1.19368e-11	-7.00909e-10	-0.536379
43182696	chr2:43182696:G:A	2.28593e-14	-7.00909e-10	-0.571312	1.07817e-11	-7.00909e-10	-0.638154
43182907	chr2:43182907:A:T	2.82231e-14	-7.00909e-10	-0.360526	1.39973e-11	-7.00909e-10	-0.377141
43183030	chr2:43183030:A:C	2.72691e-14	-7.00909e-10	-0.394914	1.35e-11	-7.00909e-10	-0.413313
43183089	chr2:43183089:C:T	1.56311e-14	-7.00909e-10	-0.951408	8.79159e-12	-7.00909e-10	-0.84221
43183154	chr2:43183154:G:A	9.06877e-15	-7.00909e-10	-1.49583	4.77551e-12	-7.00909e-10	-1.4525
43183284	chr2:43183284:T:C	1.16812e-14	-7.00909e-10	-1.24269	6.40802e-12	-7.00909e-10	-1.15845
43183336	chr2:43183336:A:G	3.06041e-14	-7.00909e-10	-0.279536	1.51301e-11	-7.00909e-10	-0.299322
43183470	chr2:43183470:A:T	1.08929e-15	-2.13688	-1.47826	5.8392e-13	-2.18734	-1.36665
43183547	chr2:43183547:T:C	4.26418e-15	-2.0703	-0.180115	1.35179e-12	-2.14575	-0.568823
43184646	chr2:43184646:A:T	3.71805e-15	-2.1574	-0.230067	1.63637e-12	-2.18725	-0.336275
43184681	chr2:43184681:C:T	1.5821e-15	-2.18118	-1.06074	1.04442e-12	-2.12075	-0.851786
43185039	chr2:43185039:G:A	8.76515e-15	-7.00909e-10	-1.52989	4.47389e-12	-7.00909e-10	-1.51775
43185388	chr2:43185388:T:C	4.73058e-14	-7.00909e-10	0.155963	2.24928e-11	-7.00909e-10	0.0971918
43185392	chr2:43185392:T:C	1.08427e-15	-2.1718	-1.44796	6.09532e-13	-2.18636	-1.32471
43185523	chr2:43185523:C:G	1.29295e-14	-7.00909e-10	-1.14116	5.63778e-12	-7.00909e-10	-1.28652
43185545	chr2:43185545:T:G	8.26321e-15	-7.00909e-10	-1.58886	4.16294e-12	-7.00909e-10	-1.58978
43185643	chr2:43185643:A:G	6.62095e-15	-2.15656	0.346135	4.42643e-12	-2.18952	0.661113
43185975	chr2:43185975:T:C	1.77157e-15	-2.16568	-0.963127	1.01237e-12	-2.18784	-0.815872
43185979	chr2:43185979:A:T	1.80093e-15	-2.16791	-0.944456	1.03507e-12	-2.18697	-0.794567
43186034	chr2:43186034:C:G	2.59146e-15	-2.17204	-0.57641	1.53568e-12	-2.18464	-0.402392
43186039	chr2:43186039:T:C	1.27049e-14	-7.00909e-10	-1.15868	6.91414e-12	-7.00909e-10	-1.08244
43186090	chr2:43186090:C:G	3.73093e-14	-7.00909e-10	-0.0814258	2.53413e-11	-7.00909e-10	0.21643
43186920	chr2:43186920:A:C	8.23141e-15	-7.00909e-10	-1.59271	4.16133e-12	-7.00909e-10	-1.59017
43187166	chr2:43187166:C:A	1.77905e-14	-7.00909e-10	-0.822006	9.32667e-12	-7.00909e-10	-0.783127
43187453	chr2:43187453:C:T	1.49047e-14	-7.00909e-10	-0.998989	8.36066e-12	-7.00909e-10	-0.892467
43187666	chr2:43187666:A:G	2.18081e-14	-7.00909e-10	-0.618387	9.0919e-12	-7.00909e-10	-0.808621
43188116	chr2:43188116:C:A	8.20201e-15	-1.559	-0.0372932	2.22245e-12	-1.77976	-0.437635
43188260	chr2:43188260:G:A	2.53353e-14	-7.00909e-10	-0.468469	1.75491e-11	-7.00909e-10	-0.151004
43188275	chr2:43188275:A:G	8.24641e-15	-7.00909e-10	-1.59089	4.14603e-12	-7.00909e-10	-1.59385
43188299	chr2:43188299:C:G	1.83962e-14	-7.00909e-10	-0.788523	8.01786e-12	-7.00909e-10	-0.934333
43188330	chr2:43188330:C:G	1.08281e-14	-7.00909e-10	-1.31852	5.17713e-12	-7.00909e-10	-1.37175
43188505	chr2:43188505:C:T	4.95536e-15	-2.1002	-1.08457e-09	2.34078e-12	-2.16552	-1.08457e-09
43188672	chr2:43188672:T:C	2.71314e-15	-1.91801	-0.784551	1.55669e-12	-1.9521	-0.621337
43188724	chr2:43188724:T:C	8.70569e-15	-7.00909e-10	-1.53669	4.24338e-12	-7.00909e-10	-1.57065
43188727	chr2:43188727:C:G	8.23256e-15	-7.00909e-10	-1.59257	4.15527e-12	-7.00909e-10	-1.59163
43189344	chr2:43189344:G:A	1.80929e-14	-7.00909e-10	-0.805151	9.82278e-12	-7.00909e-10	-0.731301
43189930	chr2:43189930:G:A	1.1337e-13	-7.00909e-10	1.02999	7.69918e-11	-7.00909e-10	1.32769
43190058	chr2:43190058:C:T	9.88147e-15	-7.00909e-10	-1.41001	5.59874e-12	-7.00909e-10	-1.29346
43190350	chr2:43190350:C:A	1.26615e-14	-7.00909e-10	-1.1621	7.03556e-12	-7.00909e-10	-1.06503
43190468	chr2:43190468:G:A	1.1508e-15	-2.18807	-1.37214	1.00914e-12	-2.0181	-0.988806
43190541	chr2:43190541:A:G	8.82275e-15	-7.00909e-10	-1.52334	4.52507e-12	-7.00909e-10	-1.50637
43191216	chr2:43191216:G:C	8.44954e-15	-7.00909e-10	-1.56656	4.48983e-12	-7.00909e-10	-1.51419
43191236	chr2:43191236:C:G	3.21648e-15	-1.11678	-1.4156	7.09186e-12	0.0983641	-1.15542
43191237	chr2:43191237:T:C	9.44837e-15	-7.00909e-10	-1.45483	6.2021e-12	-7.00909e-10	-1.19112
43191477	chr2:43191477:C:T	1.00022e-13	1.17847	-0.273748	1.29257e-10	2.44498	-0.599182
43191844	chr2:43191844:G:A	8.28459e-15	-7.00909e-10	-1.58627	4.16976e-12	-7.00909e-10	-1.58815
43192017	chr2:43192017:G:T	2.5648e-14	-7.00909e-10	-0.456202	1.43215e-11	-7.00909e-10	-0.354242
43192077	chr2:43192077:C:T	9.27291e-15	-7.00909e-10	-1.47357	4.71547e-12	-7.00909e-10	-1.46516
43192164	chr2:43192164:A:G	2.61134e-14	-7.00909e-10	-0.438218	1.16977e-11	-7.00909e-10	-0.556616
43192344	chr2:43192344:G:C	2.7245e-14	-7.00909e-10	-0.395797	1.22585e-11	-7.00909e-10	-0.509789
43192559	chr2:43192559:T:C	8.79026e-15	-7.00909e-10	-1.52702	4.66639e-12	-7.00909e-10	-1.47562
43192580	chr2:43192580:G:T	8.30945e-15	-7.00909e-10	-1.58327	4.14878e-12	-7.00909e-10	-1.59319
43192585	chr2:43192585:A:G	2.57338e-14	-7.00909e-10	-0.452862	1.19308e-11	-7.00909e-10	-0.536879
43192750	chr2:43192750:T:A	8.35518e-15	-7.00909e-10	-1.57779	4.80225e-12	-7.00909e-10	-1.44692
43192980	chr2:43192980:C:G	1.04344e-15	-2.11416	-1.54398	4.8676e-13	-2.15615	-1.57984
43192987	chr2:43192987:G:A	1.12855e-14	-7.00909e-10	-1.27715	5.20837e-12	-7.00909e-10	-1.36574
43193099	chr2:43193099:ACACT:A	1.12888e-14	-7.00909e-10	-1.27686	6.74001e-12	-7.00909e-10	-1.10794
43193808	chr2:43193808:A:G	8.89708e-15	-1.51494	-1.08457e-09	3.67744e-12	-1.71379	-1.08457e-09
43194067	chr2:43194067:C:T	1.51707e-14	-7.00909e-10	-0.981304	8.52009e-12	-7.00909e-10	-0.873578
43194072	chr2:43194072:A:T	1.80783e-14	-7.00909e-10	-0.805957	8.99024e-12	-7.00909e-10	-0.819865
43194081	chr2:43194081:T:G	9.22461e-15	-7.00909e-10	-1.47879	4.66653e-12	-7.00909e-10	-1.47559
43194205	chr2:43194205:A:T	7.8068e-14	-2.13804	2.79495	4.39163e-11	-1.92875	2.69503
43195182	chr2:43195182:G:A	1.25808e-15	-1.88406	-1.58702	6.75464e-13	-1.8145	-1.59386
43195295	chr2:43195295:C:T	2.57392e-14	-7.00909e-10	-0.452652	1.25731e-11	-7.00909e-10	-0.484445
43195320	chr2:43195320:T:A	5.1812e-14	-2.12256	2.36951	2.9838e-11	-1.89668	2.27646
43195418	chr2:43195418:G:A	5.27636e-14	-2.12064	2.38579	3.04959e-11	-1.89303	2.29462
43195421	chr2:43195421:C:A	5.28935e-15	-2.03497	-1.08457e-09	2.67174e-12	-2.03328	-1.08457e-09
43195517	chr2:43195517:C:T	3.87708e-14	-7.00909e-10	-0.0430023	2.2036e-11	-7.00909e-10	0.0766718
43196040	chr2:43196040:T:C	7.20371e-14	-2.18309	2.75961	3.72084e-11	-2.06334	2.66387
43196193	chr2:43196193:T:A	2.3025e-12	-1.75386	5.79494	8.06615e-10	-1.54123	5.21807
43196194	chr2:43196194:T:A	8.50689e-15	-7.00909e-10	-1.55979	4.42778e-12	-7.00909e-10	-1.52811
43196265	chr2:43196265:G:A	8.32469e-15	-7.00909e-10	-1.58144	4.14899e-12	-7.00909e-10	-1.59314
43196290	chr2:43196290:A:C	3.4302e-14	-7.00909e-10	-0.165466	2.43142e-11	-7.00909e-10	0.175057
43196393	chr2:43196393:T:C	8.80552e-15	-7.00909e-10	-1.52529	4.65492e-12	-7.00909e-10	-1.47808
43196437	chr2:43196437:T:C	1.50958e-14	-2.09049	1.10424	4.05065e-12	-1.98624	0.369117
43196475	chr2:43196475:A:T	8.22557e-15	-7.00909e-10	-1.59342	4.22681e-12	-7.00909e-10	-1.57456
43196657	chr2:43196657:CT:C	8.39145e-15	-7.00909e-10	-1.57346	4.34295e-12	-7.00909e-10	-1.54745
43196704	chr2:43196704:A:G	1.0075e-15	-2.18171	-1.51148	5.7921e-13	-2.13538	-1.42672
43196756	chr2:43196756:C:T	2.0717e-15	-2.05652	-0.915773	1.33493e-12	-1.83762	-0.889507
43196776	chr2:43196776:A:G	9.97866e-16	-2.17917	-1.52363	5.73088e-13	-2.13008	-1.44264
43197071	chr2:43197071:C:T	9.30152e-14	-7.00909e-10	0.832094	6.73806e-11	-7.00909e-10	1.19435
43197136	chr2:43197136:C:T	9.82495e-16	-2.18476	-1.53357	4.87415e-13	-2.18374	-1.55091
43197565	chr2:43197565:A:G	1.70383e-15	-2.18951	-0.978282	1.05723e-12	-2.17204	-0.788311
43197706	chr2:43197706:G:T	8.57112e-15	-7.00909e-10	-1.55227	4.61843e-12	-7.00909e-10	-1.48595
43197722	chr2:43197722:G:C	8.71974e-15	-7.00909e-10	-1.53508	4.27908e-12	-7.00909e-10	-1.56227
43197879	chr2:43197879:C:G	2.89971e-14	-7.00909e-10	-0.333473	2.01428e-11	-7.00909e-10	-0.0131593
43197998	chr2:43197998:G:A	1.35395e-14	-7.00909e-10	-1.09505	6.99008e-12	-7.00909e-10	-1.07151
43198501	chr2:43198501:G:A	1.42239e-14	-7.00909e-10	-1.04575	8.64014e-12	-7.00909e-10	-0.859586
43198506	chr2:43198506:A:G	3.86672e-15	-2.04195	-0.306313	1.47078e-12	-1.89585	-0.734365
43199001	chr2:43199001:T:C	9.52175e-16	-2.18547	-1.56421	4.88908e-13	-2.14879	-1.58279
43199035	chr2:43199035:C:T	1.16988e-14	-2.07047	0.829283	4.5995e-12	-1.98097	0.490916
43199241	chr2:43199241:C:G	1.01038e-14	-7.00909e-10	-1.38776	5.11137e-12	-7.00909e-10	-1.38454
43199352	chr2:43199352:TCTC:T	1.32231e-14	-2.01849	0.899788	5.20069e-12	-1.92007	0.552852
43199478	chr2:43199478:C:T	1.84665e-14	-1.98887	1.20416	8.03602e-12	-1.8103	0.878229
43199588	chr2:43199588:C:T	2.89996e-14	-7.00909e-10	-0.333386	2.01638e-11	-7.00909e-10	-0.0121141
43199612	chr2:43199612:A:G	5.08726e-15	-2.07393	-1.08457e-09	2.92669e-12	-1.94213	-1.08457e-09
43199740	chr2:43199740:C:G	2.67159e-15	-1.9809	-0.737095	1.08954e-12	-1.87478	-1.05547
43199835	chr2:43199835:G:A	5.04818e-14	-7.00909e-10	0.220944	2.83955e-11	-7.00909e-10	0.330226
43199905	chr2:43199905:G:A	4.68834e-15	-1.98061	-0.174981	1.8448e-12	-1.86457	-0.539065
43199917	chr2:43199917:A:G	1.30673e-14	-7.00909e-10	-1.13056	7.42807e-12	-7.00909e-10	-1.01074
43200028	chr2:43200028:TG:T	1.89099e-14	-7.00909e-10	-0.760984	1.08005e-11	-7.00909e-10	-0.63641
43200041	chr2:43200041:G:A	2.86343e-14	-7.00909e-10	-0.346062	1.96327e-11	-7.00909e-10	-0.0388087
43200353	chr2:43200353:GCTTT:G	2.71296e-15	-1.99364	-0.708988	1.43462e-12	-1.82618	-0.82892
43200375	chr2:43200375:G:A	8.45648e-15	-7.00909e-10	-1.56574	4.36026e-12	-7.00909e-10	-1.54347
43200412	chr2:43200412:C:T	9.96228e-15	-7.00909e-10	-1.40186	4.91914e-12	-7.00909e-10	-1.42287
43200444	chr2:43200444:T:C	1.27803e-14	-7.00909e-10	-1.15276	7.2507e-12	-7.00909e-10	-1.03491
43200570	chr2:43200570:T:C	9.51855e-15	-7.00909e-10	-1.44743	5.15531e-12	-7.00909e-10	-1.37598
43201319	chr2:43201319:C:G	4.36647e-14	-7.00909e-10	0.0758723	2.50167e-11	-7.00909e-10	0.20354
43201512	chr2:43201512:T:C	3.31098e-15	-1.73093	-0.772494	1.80816e-12	-1.48192	-0.941774
43201740	chr2:43201740:T:G	9.66463e-15	-7.00909e-10	-1.4322	4.94617e-12	-7.00909e-10	-1.41739
43202285	chr2:43202285:T:C	1.19183e-15	-2.18851	-1.33667	6.02301e-13	-2.13818	-1.38482
43202811	chr2:43202811:C:T	1.2432e-14	-7.00909e-10	-1.1804	6.04947e-12	-7.00909e-10	-1.21603
43202896	chr2:43202896:A:G	1.52969e-14	-1.84221	0.869192	5.71597e-12	-1.81123	0.538489
43203063	chr2:43203063:C:G	8.74783e-15	-7.00909e-10	-1.53186	4.42274e-12	-7.00909e-10	-1.52924
43203103	chr2:43203103:G:A	1.15798e-14	-7.00909e-10	-1.2514	6.59787e-12	-7.00909e-10	-1.12926
43203301	chr2:43203301:G:A	1.60706e-13	-1.96168	3.34059	9.02035e-11	-1.9525	3.43856
43203487	chr2:43203487:G:A	8.45058e-15	-7.00909e-10	-1.56643	4.291e-12	-7.00909e-10	-1.55949
43203606	chr2:43203606:G:A	5.35545e-15	-2.02255	-1.08457e-09	2.28647e-12	-2.189	-1.08457e-09
43203686	chr2:43203686:C:T	6.96826e-14	-7.00909e-10	0.543283	3.47385e-11	-7.00909e-10	0.531843
43203695	chr2:43203695:C:T	4.99961e-15	-2.09131	-1.08457e-09	2.84503e-12	-1.97043	-1.08457e-09
43203991	chr2:43203991:C:T	9.39161e-15	-7.00909e-10	-1.46085	5.20052e-12	-7.00909e-10	-1.36725
43204156	chr2:43204156:G:A	1.1234e-14	-7.00909e-10	-1.28172	5.90667e-12	-7.00909e-10	-1.23992
43204198	chr2:43204198:C:T	1.48353e-15	-2.14529	-1.16095	6.47555e-13	-2.18836	-1.2622
43204330	chr2:43204330:G:T	1.10779e-14	-1.29572	-1.08457e-09	1.03107e-11	-0.682826	-1.08457e-09
43204384	chr2:43204384:G:A	4.18953e-14	-7.00909e-10	0.034505	2.12737e-11	-7.00909e-10	0.0414669
43204385	chr2:43204385:C:A	8.23248e-15	-7.00909e-10	-1.59258	4.15972e-12	-7.00909e-10	-1.59056
43204595	chr2:43204595:G:A	1.01485e-14	-1.38334	-1.08457e-09	3.28497e-12	-1.82665	-1.08457e-09
43204723	chr2:43204723:G:A	1.48397e-13	-2.02899	3.32821	8.77054e-11	-2.04543	3.50341
43205163	chr2:43205163:A:C	8.14836e-15	-1.60285	-1.08457e-09	3.00435e-12	-1.91594	-1.08457e-09
43205212	chr2:43205212:C:T	1.02874e-14	-1.36975	-1.08457e-09	3.61755e-12	-1.73021	-1.08457e-09
43205788	chr2:43205788:T:G	1.44677e-15	-2.18951	-1.14182	8.25681e-13	-2.18928	-1.01827
43205823	chr2:43205823:C:T	5.41179e-15	-1.71319	-0.298896	4.1827e-12	-1.52535	-0.0597006
43205836	chr2:43205836:G:A	4.9389e-15	-1.96428	-0.139249	2.78138e-12	-1.97958	-0.0134806
43205854	chr2:43205854:C:T	1.45014e-15	-2.18918	-1.13983	8.26721e-13	-2.18953	-1.01677
43206078	chr2:43206078:T:C	8.42215e-15	-7.00909e-10	-1.5698	4.46008e-12	-7.00909e-10	-1.52084
43206156	chr2:43206156:G:A	8.23361e-15	-7.00909e-10	-1.59244	4.18904e-12	-7.00909e-10	-1.58353
43206740	chr2:43206740:C:T	1.37206e-15	-2.12228	-1.26207	7.48755e-13	-2.14435	-1.161
43206848	chr2:43206848:A:G	1.70474e-15	-1.71513	-1.45213	9.07493e-13	-1.61596	-1.49711
43206951	chr2:43206951:G:A	3.40762e-14	-7.00909e-10	-0.172068	1.92555e-11	-7.00909e-10	-0.0582097
43206989	chr2:43206989:C:T	1.63162e-15	-2.06774	-1.14336	8.92142e-13	-2.10108	-1.02905
43206993	chr2:43206993:T:C	3.14302e-14	-7.00909e-10	-0.252901	1.61976e-11	-7.00909e-10	-0.231142
43207882	chr2:43207882:T:A	8.49159e-15	-7.00909e-10	-1.56159	4.46288e-12	-7.00909e-10	-1.52021
43207890	chr2:43207890:G:A	1.51435e-14	-7.00909e-10	-0.9831	9.47962e-12	-7.00909e-10	-0.76686
43208004	chr2:43208004:G:A	6.81321e-14	-7.00909e-10	0.52078	2.81312e-11	-7.00909e-10	0.320876
43208176	chr2:43208176:A:G	1.4576e-14	-7.00909e-10	-1.02129	8.998e-12	-7.00909e-10	-0.819003
43208187	chr2:43208187:T:C	1.5551e-14	-7.00909e-10	-0.956544	9.7057e-12	-7.00909e-10	-0.743292
43208196	chr2:43208196:G:A	1.7256e-15	-1.5866	-1.56849	1.41108e-12	-1.08484	-1.58681
43208254	chr2:43208254:G:A	1.44846e-14	-7.00909e-10	-1.02758	8.94822e-12	-7.00909e-10	-0.82455
43208318	chr2:43208318:G:A	4.6642e-14	-2.17159	2.31343	2.46205e-11	-2.16358	2.35115
43208378	chr2:43208378:G:A	1.70675e-14	-7.00909e-10	-0.86349	1.09017e-11	-7.00909e-10	-0.627083
43208599	chr2:43208599:C:T	8.23849e-15	-7.00909e-10	-1.59185	4.17319e-12	-7.00909e-10	-1.58732
43208635	chr2:43208635:G:A	3.75712e-15	-1.0757	-1.30131	1.60406e-12	-1.1923	-1.35117
43208747	chr2:43208747:T:G	2.6088e-15	-1.7853	-0.956476	1.07881e-12	-1.90928	-1.03087
43209091	chr2:43209091:G:A	1.21731e-14	-7.00909e-10	-1.20144	6.19256e-12	-7.00909e-10	-1.19266
43209140	chr2:43209140:T:A	2.85163e-15	-1.74785	-0.904926	1.61342e-12	-1.60648	-0.931168
43209406	chr2:43209406:T:C	2.80216e-14	-7.00909e-10	-0.367691	1.84178e-11	-7.00909e-10	-0.102686
43209415	chr2:43209415:C:G	8.22625e-15	-7.00909e-10	-1.59334	4.14769e-12	-7.00909e-10	-1.59345
43209615	chr2:43209615:G:A	1.36183e-15	-1.89442	-1.49742	7.36571e-13	-1.76549	-1.55626
43209817	chr2:43209817:G:A	8.92849e-15	-7.00909e-10	-1.51142	4.50268e-12	-7.00909e-10	-1.51133
43210056	chr2:43210056:C:G	1.01648e-14	-7.00909e-10	-1.38174	5.8465e-12	-7.00909e-10	-1.25016
43210251	chr2:43210251:T:C	1.8745e-14	-1.93885	1.16911	6.61353e-12	-1.81795	0.691058
43210576	chr2:43210576:G:C	8.22481e-15	-7.00909e-10	-1.59351	4.15319e-12	-7.00909e-10	-1.59213
43210615	chr2:43210615:C:T	5.12162e-14	-7.00909e-10	0.235387	2.55134e-11	-7.00909e-10	0.223201
43210643	chr2:43210643:A:G	4.4639e-14	-7.00909e-10	0.0979386	2.23567e-11	-7.00909e-10	0.0911208
43210680	chr2:43210680:G:A	9.25863e-15	-7.00909e-10	-1.47511	5.07351e-12	-7.00909e-10	-1.39197
43210808	chr2:43210808:A:T	8.23338e-15	-7.00909e-10	-1.59247	4.14701e-12	-7.00909e-10	-1.59362
43210883	chr2:43210883:A:G	1.51053e-15	-1.96973	-1.31848	7.82525e-13	-1.84123	-1.42
43210945	chr2:43210945:A:G	8.33225e-15	-7.00909e-10	-1.58053	4.18755e-12	-7.00909e-10	-1.58389
43211161	chr2:43211161:C:T	8.22812e-15	-7.00909e-10	-1.59311	4.14639e-12	-7.00909e-10	-1.59377
43211595	chr2:43211595:T:C	8.28734e-15	-7.00909e-10	-1.58594	4.16443e-12	-7.00909e-10	-1.58942
43211723	chr2:43211723:T:G	8.70029e-15	-7.00909e-10	-1.53731	4.38897e-12	-7.00909e-10	-1.53691
43211806	chr2:43211806:C:T	8.22442e-15	-7.00909e-10	-1.59356	4.14605e-12	-7.00909e-10	-1.59385
43212088	chr2:43212088:G:C	8.27447e-15	-7.00909e-10	-1.58749	4.20746e-12	-7.00909e-10	-1.57915
43212193	chr2:43212193:T:C	2.28998e-15	-2.1894	-0.682729	1.07528e-12	-2.18729	-0.756136
43212446	chr2:43212446:G:A	1.0224e-14	-0.719826	-0.656101	9.89814e-12	-0.0245692	-0.699089
43212465	chr2:43212465:C:T	3.97169e-14	-7.00909e-10	-0.0188925	2.44085e-11	-7.00909e-10	0.178926
43213085	chr2:43213085:G:C	8.69228e-15	-7.00909e-10	-1.53823	4.53972e-12	-7.00909e-10	-1.50314
43213462	chr2:43213462:G:A	4.95464e-13	-7.00909e-10	2.50483	1.96427e-10	-7.00909e-10	2.26429
43213616	chr2:43213616:T:G	1.47506e-14	-7.00909e-10	-1.00938	7.45014e-12	-7.00909e-10	-1.00777
43213780	chr2:43213780:C:T	4.13904e-14	-7.00909e-10	0.0223815	2.53862e-11	-7.00909e-10	0.218203
43214030	chr2:43214030:T:C	7.79001e-15	-1.42803	-0.219797	7.34617e-12	-1.09198	0.0701514
43214103	chr2:43214103:C:G	3.36149e-13	-7.00909e-10	2.11689	1.34335e-10	-7.00909e-10	1.88433
43214329	chr2:43214329:A:T	9.9201e-15	-1.40611	-1.08457e-09	9.40422e-12	-0.774846	-1.08457e-09
43214671	chr2:43214671:C:T	4.3295e-14	-7.00909e-10	0.0673688	2.93371e-11	-7.00909e-10	0.362848
43214820	chr2:43214820:TA:T	9.53195e-16	-2.15978	-1.58883	4.81117e-13	-2.15703	-1.59062
43214821	chr2:43214821:A:T	8.22249e-15	-7.00909e-10	-1.59379	4.15812e-12	-7.00909e-10	-1.59094
43214885	chr2:43214885:T:C	8.55763e-15	-7.00909e-10	-1.55385	4.31002e-12	-7.00909e-10	-1.55506
43215122	chr2:43215122:G:A	6.30472e-15	-1.85937	-1.08457e-09	2.38213e-12	-2.14801	-1.08457e-09
43215159	chr2:43215159:C:A	3.43846e-15	-2.18883	-0.276814	1.45033e-12	-2.17983	-0.46439
43215325	chr2:43215325:C:T	8.32119e-15	-7.00909e-10	-1.58186	4.21572e-12	-7.00909e-10	-1.57718
43215444	chr2:43215444:T:C	5.19447e-15	-2.12049	0.067412	1.65193e-12	-2.06024	-0.453824
43215522	chr2:43215522:G:A	6.61676e-15	-1.81106	-1.08457e-09	2.42064e-12	-2.13197	-1.08457e-09
43215739	chr2:43215739:G:C	8.28789e-15	-7.00909e-10	-1.58587	4.29327e-12	-7.00909e-10	-1.55896
43215874	chr2:43215874:G:C	4.11989e-14	-7.00909e-10	0.0177441	2.52818e-11	-7.00909e-10	0.214079
43215950	chr2:43215950:G:C	1.52751e-14	-7.00909e-10	-0.974446	6.76814e-12	-7.00909e-10	-1.10378
43216056	chr2:43216056:T:C	9.49697e-15	-7.00909e-10	-1.4497	5.11222e-12	-7.00909e-10	-1.38437
43216481	chr2:43216481:T:C	1.50603e-14	-7.00909e-10	-0.988605	6.54519e-12	-7.00909e-10	-1.13727
43216840	chr2:43216840:C:G	4.34105e-14	-7.00909e-10	0.0700334	2.66184e-11	-7.00909e-10	0.265598
43217056	chr2:43217056:G:C	6.59701e-15	-1.81405	-1.08457e-09	4.87416e-12	-1.43206	-1.08457e-09
43217494	chr2:43217494:ACACCT:A	1.1626e-14	-7.00909e-10	-1.24742	6.45935e-12	-7.00909e-10	-1.15048
43218042	chr2:43218042:G:A	6.1616e-15	-1.88233	-1.08457e-09	4.89066e-12	-1.42868	-1.08457e-09
43218310	chr2:43218310:A:C	8.3088e-15	-7.00909e-10	-1.58335	4.15984e-12	-7.00909e-10	-1.59053
43218373	chr2:43218373:T:A	2.09766e-15	-2.07799	-0.881851	1.23487e-12	-1.80701	-0.998029
43218985	chr2:43218985:C:G	2.36384e-15	-2.02067	-0.819708	1.34993e-12	-1.93594	-0.780015
43219445	chr2:43219445:C:A	1.53253e-15	-1.78397	-1.48977	9.19871e-13	-1.64638	-1.45314
43219477	chr2:43219477:G:A	4.31272e-15	-1.79099	-0.448113	3.22704e-12	-1.70334	-0.141097
43219502	chr2:43219502:C:A	9.15342e-15	-7.00909e-10	-1.48654	4.38925e-12	-7.00909e-10	-1.53685
43219584	chr2:43219584:C:T	6.60709e-14	1.20101	-0.710946	4.29712e-11	1.00927	-0.264749
43220043	chr2:43220043:T:C	8.36899e-15	-7.00909e-10	-1.57613	4.14639e-12	-7.00909e-10	-1.59377
43220248	chr2:43220248:G:GC	1.61993e-14	-7.00909e-10	-0.915703	8.04613e-12	-7.00909e-10	-0.930813
43220791	chr2:43220791:T:C	3.75438e-14	-7.00909e-10	-0.0751602	2.42742e-11	-7.00909e-10	0.173407
43221340	chr2:43221340:A:T	4.2196e-14	0.258615	-0.216959	5.33923e-11	1.22934	-0.267679
43221392	chr2:43221392:A:C	4.03556e-15	-0.971549	-1.33397	1.54959e-12	-1.37367	-1.20434
43221516	chr2:43221516:A:G	8.50147e-14	-7.00909e-10	0.742155	4.75216e-11	-7.00909e-10	0.84518
43221519	chr2:43221519:A:G	1.17351e-15	-2.16347	-1.3772	1.14184e-12	-1.60107	-1.2823
43221876	chr2:43221876:A:G	9.35505e-15	-7.00909e-10	-1.46475	4.74798e-12	-7.00909e-10	-1.45829
43221910	chr2:43221910:C:T	8.35154e-15	-7.00909e-10	-1.57822	4.16102e-12	-7.00909e-10	-1.59025
43222048	chr2:43222048:T:A	8.58545e-15	-7.00909e-10	-1.5506	4.28856e-12	-7.00909e-10	-1.56005
43222397	chr2:43222397:G:A	1.08002e-14	-7.00909e-10	-1.3211	5.04107e-12	-7.00909e-10	-1.39839
43222999	chr2:43222999:G:A	3.21368e-14	-2.18947	1.95881	1.14673e-11	-2.18467	1.60816
43223762	chr2:43223762:AAT:A	1.88171e-15	-1.95415	-1.11434	6.39071e-13	-2.11744	-1.3463
43223908	chr2:43223908:T:C	1.00805e-14	-7.00909e-10	-1.39007	4.99422e-12	-7.00909e-10	-1.40772
43224793	chr2:43224793:G:A	5.90092e-14	-7.00909e-10	0.377025	2.39067e-11	-7.00909e-10	0.158154
43225044	chr2:43225044:A:G	2.7234e-15	-1.232	-1.46679	7.96118e-13	-1.66411	-1.5799
43225195	chr2:43225195:G:A	1.52525e-15	-1.88243	-1.39608	6.55024e-13	-2.11344	-1.32565
43225479	chr2:43225479:C:T	2.36169e-15	-2.13786	-0.70343	1.2431e-12	-2.18544	-0.612955
43225654	chr2:43225654:C:G	8.86498e-15	-1.96647	0.447911	2.46931e-12	-2.18716	0.0750942
43225808	chr2:43225808:C:G	5.98967e-15	-1.91063	-1.08457e-09	2.66518e-12	-2.03573	-1.08457e-09
43225823	chr2:43225823:A:T	8.22359e-15	-7.00909e-10	-1.59366	4.15248e-12	-7.00909e-10	-1.5923
43226425	chr2:43226425:G:A	8.40616e-15	-7.00909e-10	-1.5717	4.29897e-12	-7.00909e-10	-1.55763
43226899	chr2:43226899:G:C	2.41721e-15	-1.84319	-0.974865	8.77871e-13	-1.89918	-1.24708
43227130	chr2:43227130:C:T	2.76825e-14	-7.00909e-10	-0.379869	1.49285e-11	-7.00909e-10	-0.312734
43227594	chr2:43227594:C:T	2.13025e-14	-7.00909e-10	-0.641842	1.09573e-11	-7.00909e-10	-0.621999
43227864	chr2:43227864:C:G	8.29814e-15	-7.00909e-10	-1.58464	4.16246e-12	-7.00909e-10	-1.5899
43228017	chr2:43228017:T:C	8.59779e-15	-7.00909e-10	-1.54916	4.22199e-12	-7.00909e-10	-1.5757
43228134	chr2:43228134:G:A	5.06325e-15	-2.07866	-1.08457e-09	2.52707e-12	-2.08894	-1.08457e-09
43228386	chr2:43228386:C:A	5.03834e-15	-2.08359	-1.08457e-09	2.59435e-12	-2.06267	-1.08457e-09
43228515	chr2:43228515:T:C	1.24105e-15	-1.89086	-1.59385	5.68805e-13	-1.98871	-1.59152
43228537	chr2:43228537:T:C	8.402e-15	-7.00909e-10	-1.5722	4.45305e-12	-7.00909e-10	-1.52242
43228586	chr2:43228586:T:C	1.27707e-14	-7.00909e-10	-1.15352	7.30501e-12	-7.00909e-10	-1.02744
43229063	chr2:43229063:T:C	2.59658e-14	-7.00909e-10	-0.443888	1.07301e-11	-7.00909e-10	-0.642951
43229291	chr2:43229291:C:A	2.07854e-14	-2.16564	1.49922	7.90102e-12	-2.18085	1.23184
43229595	chr2:43229595:A:G	3.48805e-15	-1.80707	-0.644259	1.17083e-12	-1.86769	-0.990597
43229737	chr2:43229737:G:A	8.3606e-15	-7.00909e-10	-1.57714	4.57335e-12	-7.00909e-10	-1.49576
43230060	chr2:43230060:C:A	2.36964e-14	-7.00909e-10	-0.535347	1.24615e-11	-7.00909e-10	-0.493364
43230932	chr2:43230932:A:G	4.60843e-15	-2.17278	-1.08457e-09	2.40039e-12	-2.14037	-1.08457e-09
43231472	chr2:43231472:T:C	2.42124e-15	-1.97995	-0.83644	8.98725e-13	-2.13369	-0.989097
43231956	chr2:43231956:T:TGTCTTTGTCCTCAGTTTCCC	1.22699e-14	-7.00909e-10	-1.19352	6.74711e-12	-7.00909e-10	-1.10689
43232464	chr2:43232464:C:T	8.22478e-15	-7.00909e-10	-1.59352	4.203e-12	-7.00909e-10	-1.58021
43233211	chr2:43233211:C:G	2.12943e-14	-7.00909e-10	-0.642227	1.2991e-11	-7.00909e-10	-0.451744
43233582	chr2:43233582:C:T	1.0375e-14	-7.00909e-10	-1.36127	5.34334e-12	-7.00909e-10	-1.34015
43233734	chr2:43233734:A:G	9.37671e-15	-7.00909e-10	-1.46244	4.78149e-12	-7.00909e-10	-1.45125
43233980	chr2:43233980:C:T	7.91876e-15	-2.18705	0.555618	2.55763e-12	-2.18928	0.112352
43234236	chr2:43234236:C:T	8.2227e-15	-7.00909e-10	-1.59377	4.82953e-12	-7.00909e-10	-1.44126
43234974	chr2:43234974:G:A	9.02835e-15	-7.00909e-10	-1.5003	4.30023e-12	-7.00909e-10	-1.55734
43235030	chr2:43235030:T:A	2.1342e-15	-1.76737	-1.1752	6.77347e-13	-2.00579	-1.39978
43235339	chr2:43235339:G:A	2.64265e-14	-2.11305	1.68674	9.38678e-12	-2.14108	1.36438
43235422	chr2:43235422:T:C	8.90653e-15	-7.00909e-10	-1.51388	4.59157e-12	-7.00909e-10	-1.49178
43235683	chr2:43235683:T:C	2.21467e-15	-1.87331	-1.03225	6.97212e-13	-2.07089	-1.30578
43235960	chr2:43235960:C:T	1.96974e-14	-7.00909e-10	-0.720182	1.19296e-11	-7.00909e-10	-0.536986
43235961	chr2:43235961:C:T	1.9749e-14	-7.00909e-10	-0.717563	1.19622e-11	-7.00909e-10	-0.534253
43236026	chr2:43236026:G:A	2.88621e-14	-7.00909e-10	-0.338139	1.55347e-11	-7.00909e-10	-0.272926
43236498	chr2:43236498:T:C	1.85126e-15	-1.58613	-1.49867	8.42912e-13	-1.87865	-1.30825
43236517	chr2:43236517:C:T	3.28469e-14	-7.00909e-10	-0.208811	1.28217e-11	-7.00909e-10	-0.464869
43236776	chr2:43236776:C:T	4.03816e-15	-1.6025	-0.702378	1.904e-12	-1.98374	-0.388313
43238327	chr2:43238327:A:G	4.06486e-14	-7.00909e-10	0.00429516	3.31643e-11	-7.00909e-10	0.48547
43238478	chr2:43238478:A:G	9.95251e-15	-7.00909e-10	-1.40284	4.97765e-12	-7.00909e-10	-1.41105
43238825	chr2:43238825:A:G	2.19634e-14	-7.00909e-10	-0.611291	1.37692e-11	-7.00909e-10	-0.393568
43238888	chr2:43238888:TGTGGGAGCTGGGGGTTG:T	9.17935e-15	-7.00909e-10	-1.48371	5.28123e-12	-7.00909e-10	-1.35185
43240142	chr2:43240142:C:G	2.1637e-14	-7.00909e-10	-0.626263	1.07009e-11	-7.00909e-10	-0.645675
43240166	chr2:43240166:A:G	3.73817e-14	-7.00909e-10	-0.079488	1.97529e-11	-7.00909e-10	-0.0327043
43240651	chr2:43240651:T:C	1.15838e-14	-7.00909e-10	-1.25106	6.16536e-12	-7.00909e-10	-1.19706
43240696	chr2:43240696:G:A	1.65365e-15	-1.92099	-1.2767	7.49426e-13	-2.00629	-1.29816
43241205	chr2:43241205:C:G	2.13924e-14	-1.30918	0.671545	1.26191e-11	-1.7979	1.3171
43241497	chr2:43241497:T:C	1.23888e-15	-2.08202	-1.40443	5.7188e-13	-2.11449	-1.46034
43241606	chr2:43241606:G:A	2.63646e-15	-1.51945	-1.21178	7.55578e-13	-1.83591	-1.46036
43242199	chr2:43242199:C:T	1.20873e-14	-1.20851	-1.08457e-09	8.92289e-12	-0.827385	-1.08457e-09
43242303	chr2:43242303:G:A	3.70884e-14	-7.00909e-10	-0.0873647	1.27109e-11	-7.00909e-10	-0.473547
43242406	chr2:43242406:T:C	3.32064e-14	-7.00909e-10	-0.197925	1.15513e-11	-7.00909e-10	-0.569211
43242476	chr2:43242476:G:A	1.08703e-14	-2.07063	0.756	6.82909e-12	-2.1163	1.02149
43242784	chr2:43242784:C:T	2.1394e-14	-0.637559	-1.08457e-09	1.14986e-11	-0.573783	-1.08457e-09
43242891	chr2:43242891:G:C	2.78071e-14	-7.00909e-10	-0.375378	1.08978e-11	-7.00909e-10	-0.627448
43243269	chr2:43243269:C:T	4.62724e-15	-1.96059	-0.208119	1.61898e-12	-2.1257	-0.40851
43243491	chr2:43243491:C:T	1.5696e-14	-7.00909e-10	-0.947264	8.55813e-12	-7.00909e-10	-0.869123
43245117	chr2:43245117:G:GT	5.49495e-15	-1.99684	-1.08457e-09	2.30562e-12	-2.18066	-1.08457e-09
43245769	chr2:43245769:C:G	5.79653e-15	-1.98775	0.0443417	2.55349e-12	-2.17413	0.0955893
43246892	chr2:43246892:G:T	1.09284e-14	-2.02445	0.715139	3.15401e-12	-2.18952	0.322191
43247156	chr2:43247156:C:T	1.48383e-15	-1.72558	-1.58047	5.78032e-13	-1.97848	-1.58565
43247252	chr2:43247252:A:T	9.68049e-15	-7.00909e-10	-1.43056	5.09073e-12	-7.00909e-10	-1.38858
43247421	chr2:43247421:T:G	8.23984e-15	-7.00909e-10	-1.59169	4.29759e-12	-7.00909e-10	-1.55795
43247814	chr2:43247814:G:A	8.60278e-15	-7.00909e-10	-1.54858	4.87248e-12	-7.00909e-10	-1.4324
43247999	chr2:43247999:C:T	3.57877e-14	-7.00909e-10	-0.123064	1.24522e-11	-7.00909e-10	-0.49411
43248323	chr2:43248323:G:A	8.88925e-15	-7.00909e-10	-1.51583	4.59406e-12	-7.00909e-10	-1.49124
43248455	chr2:43248455:C:T	4.67146e-15	-2.00944	-0.149754	2.09676e-12	-2.17995	-0.0956669
43248677	chr2:43248677:T:C	2.4795e-14	-7.00909e-10	-0.490025	1.41392e-11	-7.00909e-10	-0.367055
43248985	chr2:43248985:T:C	1.10396e-13	-7.00909e-10	1.0034	3.52739e-11	-7.00909e-10	0.547138
43249798	chr2:43249798:C:G	2.50345e-14	-7.00909e-10	-0.480415	9.45759e-12	-7.00909e-10	-0.769187
43250054	chr2:43250054:A:G	3.22968e-14	-7.00909e-10	-0.225702	1.12094e-11	-7.00909e-10	-0.599252
43250294	chr2:43250294:T:C	5.86859e-15	-1.93105	-1.08457e-09	2.55688e-12	-2.07722	-1.08457e-09
43250589	chr2:43250589:G:A	1.06427e-14	-7.00909e-10	-1.33579	5.63807e-12	-7.00909e-10	-1.28646
43251879	chr2:43251879:T:C	7.74205e-14	-7.00909e-10	0.648583	3.26028e-11	-7.00909e-10	0.468392
43252411	chr2:43252411:C:T	9.69978e-15	-7.00909e-10	-1.42857	4.48603e-12	-7.00909e-10	-1.51504
43252499	chr2:43252499:G:A	1.49297e-14	-0.997319	-1.08457e-09	9.1445e-12	-0.802852	-1.08457e-09
43252716	chr2:43252716:G:A	2.6307e-14	-7.00909e-10	-0.430832	1.50341e-11	-7.00909e-10	-0.305686
43252816	chr2:43252816:C:A	9.99382e-15	-7.00909e-10	-1.3987	4.9894e-12	-7.00909e-10	-1.40869
43252958	chr2:43252958:T:C	4.53698e-15	-2.18841	-1.08457e-09	2.30608e-12	-2.18046	-1.08457e-09
43253016	chr2:43253016:TTCTTGATAA:T	8.46284e-15	-7.00909e-10	-1.56498	4.55401e-12	-7.00909e-10	-1.5
43253178	chr2:43253178:G:A	3.00721e-15	-1.47292	-1.12674	1.36247e-12	-1.53975	-1.16695
43253874	chr2:43253874:G:A	4.73172e-15	-2.12826	-0.0181226	1.53749e-12	-2.15137	-0.434487
43253938	chr2:43253938:C:T	5.11568e-15	-2.06836	-1.08457e-09	2.63548e-12	-2.04694	-1.08457e-09
43253979	chr2:43253979:C:T	8.58121e-15	-7.00909e-10	-1.55109	4.2625e-12	-7.00909e-10	-1.56615
43254100	chr2:43254100:C:T	1.59095e-14	-7.00909e-10	-0.933749	8.6813e-12	-7.00909e-10	-0.854833
43254668	chr2:43254668:A:AG	1.00517e-14	-7.00909e-10	-1.39292	4.92429e-12	-7.00909e-10	-1.42182
43254747	chr2:43254747:G:T	1.31312e-14	-7.00909e-10	-1.12568	5.84072e-12	-7.00909e-10	-1.25115
43254890	chr2:43254890:C:T	9.54657e-15	-1.44449	-1.08457e-09	4.43766e-12	-1.52588	-1.08457e-09
43255226	chr2:43255226:G:A	2.38829e-14	-7.00909e-10	-0.527505	1.17098e-11	-7.00909e-10	-0.55558
43255905	chr2:43255905:G:A	1.77103e-15	-1.60556	-1.52354	6.16985e-13	-1.90599	-1.59292
43256087	chr2:43256087:T:A	2.07503e-15	-2.07481	-0.895885	8.44949e-13	-2.08537	-1.09911
43256098	chr2:43256098:A:C	4.73069e-14	-7.00909e-10	0.155987	2.50317e-11	-7.00909e-10	0.204137
43256271	chr2:43256271:G:A	8.92496e-15	-7.00909e-10	-1.51182	4.60749e-12	-7.00909e-10	-1.48832
43257094	chr2:43257094:T:G	1.57885e-14	-7.00909e-10	-0.941387	1.04348e-11	-7.00909e-10	-0.670856
43257703	chr2:43257703:A:G	1.98309e-14	-7.00909e-10	-0.713426	7.5181e-12	-7.00909e-10	-0.998692
43257729	chr2:43257729:C:T	2.00464e-14	-7.00909e-10	-0.702621	7.59082e-12	-7.00909e-10	-0.989066
43257819	chr2:43257819:C:T	2.45574e-14	-7.00909e-10	-0.499657	1.28336e-11	-7.00909e-10	-0.46394
43258119	chr2:43258119:A:G	8.2565e-15	-7.00909e-10	-1.58967	4.1503e-12	-7.00909e-10	-1.59282
43259444	chr2:43259444:C:T	1.69344e-14	-7.00909e-10	-0.87132	1.02376e-11	-7.00909e-10	-0.689938
43259565	chr2:43259565:C:T	2.55435e-15	-2.09383	-0.669045	1.0387e-12	-2.18305	-0.794981
43259639	chr2:43259639:C:T	8.45007e-15	-7.00909e-10	-1.56649	4.4816e-12	-7.00909e-10	-1.51603
43259767	chr2:43259767:T:C	1.46527e-14	-7.00909e-10	-1.01605	8.7717e-12	-7.00909e-10	-0.844474
43260347	chr2:43260347:C:A	3.98457e-15	-1.87974	-0.438496	1.17761e-12	-2.08754	-0.764973
43260780	chr2:43260780:T:C	9.67589e-15	-7.00909e-10	-1.43103	5.82653e-12	-7.00909e-10	-1.25358
43260787	chr2:43260787:C:G	8.3386e-15	-7.00909e-10	-1.57977	4.37293e-12	-7.00909e-10	-1.54057
43260950	chr2:43260950:G:GA	8.6359e-15	-7.00909e-10	-1.54474	4.29721e-12	-7.00909e-10	-1.55804
43261288	chr2:43261288:A:G	1.38181e-14	-7.00909e-10	-1.07469	7.14539e-12	-7.00909e-10	-1.04954
43261334	chr2:43261334:C:T	6.48661e-15	-2.11274	0.281807	2.75577e-12	-2.17512	0.172817
43261420	chr2:43261420:C:T	9.87338e-15	-7.00909e-10	-1.41083	5.19331e-12	-7.00909e-10	-1.36863
43262174	chr2:43262174:T:C	1.7684e-15	-1.57271	-1.55788	7.39497e-13	-1.87733	-1.44046
43262364	chr2:43262364:C:A	8.7351e-15	-7.00909e-10	-1.53332	4.25386e-12	-7.00909e-10	-1.56818
43262381	chr2:43262381:G:A	1.21095e-14	-7.00909e-10	-1.20667	7.65633e-12	-7.00909e-10	-0.980472
43262466	chr2:43262466:A:G	1.20933e-14	-7.00909e-10	-1.20802	7.64259e-12	-7.00909e-10	-0.982268
43262595	chr2:43262595:G:T	8.6757e-15	-7.00909e-10	-1.54014	4.89298e-12	-7.00909e-10	-1.4282
43263386	chr2:43263386:G:A	8.77529e-15	-7.00909e-10	-1.52873	4.27323e-12	-7.00909e-10	-1.56364
43263440	chr2:43263440:G:A	5.57994e-15	-1.98149	-1.08457e-09	2.31639e-12	-2.17599	-1.08457e-09
43263480	chr2:43263480:A:T	2.01926e-15	-1.4715	-1.52643	8.41518e-13	-1.63863	-1.54993
43263617	chr2:43263617:C:T	1.02247e-14	-7.00909e-10	-1.37586	4.56771e-12	-7.00909e-10	-1.49699
43263725	chr2:43263725:C:T	8.13996e-15	-2.13893	0.535045	3.21728e-12	-2.13192	0.284454
43263764	chr2:43263764:G:A	8.59754e-15	-7.00909e-10	-1.54919	4.26463e-12	-7.00909e-10	-1.56565
43263897	chr2:43263897:A:AC	1.0063e-14	-7.00909e-10	-1.39181	5.33675e-12	-7.00909e-10	-1.34139
43263919	chr2:43263919:C:G	6.14195e-15	-1.88553	-1.08457e-09	2.38088e-12	-2.14854	-1.08457e-09
43264442	chr2:43264442:C:T	2.0472e-14	-7.00909e-10	-0.68161	8.59577e-12	-7.00909e-10	-0.864735
43264444	chr2:43264444:C:T	9.40246e-15	-7.00909e-10	-1.4597	5.43769e-12	-7.00909e-10	-1.32265
43264540	chr2:43264540:C:A	6.49414e-15	-2.10472	0.274951	2.64791e-12	-2.18002	0.137786
43266040	chr2:43266040:A:G	4.60875e-15	-2.17271	-1.08457e-09	2.28776e-12	-2.18843	-1.08457e-09
43266604	chr2:43266604:A:G	9.60129e-15	-7.00909e-10	-1.43877	4.86748e-12	-7.00909e-10	-1.43343
43267038	chr2:43267038:T:C	4.52066e-15	-2.11508	-0.0769301	2.02608e-12	-2.111	-0.198898
43267605	chr2:43267605:T:C	8.67076e-15	-7.00909e-10	-1.54071	4.47138e-12	-7.00909e-10	-1.51831
43267727	chr2:43267727:C:CACCA	1.05514e-14	-7.00909e-10	-1.34441	5.43312e-12	-7.00909e-10	-1.32349
43267851	chr2:43267851:A:C	1.45946e-14	-7.00909e-10	-1.02002	8.81898e-12	-7.00909e-10	-0.839098
43267870	chr2:43267870:C:T	8.77259e-15	-7.00909e-10	-1.52904	4.58755e-12	-7.00909e-10	-1.49266
43268715	chr2:43268715:A:T	1.69627e-14	-7.00909e-10	-0.869649	8.97957e-12	-7.00909e-10	-0.821053
43269745	chr2:43269745:A:C	8.61387e-15	-7.00909e-10	-1.54729	4.27601e-12	-7.00909e-10	-1.56298
43269847	chr2:43269847:C:T	5.20572e-15	-1.98495	-0.0659564	1.57524e-12	-2.18951	-0.372091
43270170	chr2:43270170:G:A	8.77139e-15	-7.00909e-10	-1.52917	4.28284e-12	-7.00909e-10	-1.56139
43270910	chr2:43270910:G:C	9.56524e-15	-7.00909e-10	-1.44253	4.98994e-12	-7.00909e-10	-1.40858
43271021	chr2:43271021:C:T	4.53702e-15	-2.1884	-1.08457e-09	2.5926e-12	-2.06334	-1.08457e-09
43271939	chr2:43271939:G:C	8.22582e-15	-7.00909e-10	-1.59339	4.14625e-12	-7.00909e-10	-1.5938
43272019	chr2:43272019:T:C	1.17645e-14	-7.00909e-10	-1.23558	5.05975e-12	-7.00909e-10	-1.39469
43272170	chr2:43272170:G:A	8.22554e-15	-7.00909e-10	-1.59343	4.14631e-12	-7.00909e-10	-1.59379
43272242	chr2:43272242:G:C	1.53392e-14	-7.00909e-10	-0.970256	9.24894e-12	-7.00909e-10	-0.791495
43272474	chr2:43272474:T:C	1.96491e-14	-7.00909e-10	-0.722637	1.1975e-11	-7.00909e-10	-0.533187
43272530	chr2:43272530:A:G	1.39171e-14	-7.00909e-10	-1.06755	7.23137e-12	-7.00909e-10	-1.03758
43272579	chr2:43272579:G:A	9.56786e-15	-7.00909e-10	-1.44226	4.94691e-12	-7.00909e-10	-1.41724
43273123	chr2:43273123:T:C	3.58725e-15	-2.16244	-0.260847	1.51211e-12	-2.16089	-0.441609
43273142	chr2:43273142:A:G	2.42239e-15	-2.18482	-0.631091	1.03402e-12	-2.18943	-0.793125
43273144	chr2:43273144:G:T	1.13783e-14	-7.00909e-10	-1.26896	7.06196e-12	-7.00909e-10	-1.06128
43273193	chr2:43273193:G:A	8.91919e-15	-7.00909e-10	-1.51246	4.63659e-12	-7.00909e-10	-1.48203
43273665	chr2:43273665:A:G	3.08269e-15	-2.1572	-0.417667	1.27731e-12	-2.18181	-0.589436
43274055	chr2:43274055:C:T	2.65246e-14	-7.00909e-10	-0.422597	9.71944e-12	-7.00909e-10	-0.741877
43274446	chr2:43274446:T:C	2.42013e-15	-1.82538	-0.991467	1.81434e-12	-1.56873	-0.851552
43274547	chr2:43274547:G:A	1.44716e-15	-2.04982	-1.28125	6.60882e-13	-2.05655	-1.37363
43274637	chr2:43274637:G:A	1.00607e-14	-7.00909e-10	-1.39204	4.88791e-12	-7.00909e-10	-1.42924
43274663	chr2:43274663:G:A	1.2694e-14	-0.201562	-0.957977	2.18569e-12	-1.192	-1.04207
43274831	chr2:43274831:C:T	8.10133e-15	-0.592467	-1.01617	1.59403e-12	-1.4795	-1.07024
43275056	chr2:43275056:G:A	1.68475e-15	-2.18952	-0.989533	9.33832e-13	-2.14159	-0.942877
43275289	chr2:43275289:G:C	1.15716e-14	-7.00909e-10	-1.25211	5.12198e-12	-7.00909e-10	-1.38246
43275298	chr2:43275298:C:T	7.03945e-15	-1.74914	-1.08457e-09	3.73633e-12	-1.6979	-1.08457e-09
43275387	chr2:43275387:C:T	1.17925e-14	-7.00909e-10	-1.2332	5.08367e-12	-7.00909e-10	-1.38997
43275472	chr2:43275472:T:C	8.31906e-15	-7.00909e-10	-1.58212	4.23465e-12	-7.00909e-10	-1.57271
43275886	chr2:43275886:G:A	5.602e-15	-1.97754	-1.08457e-09	2.95829e-12	-1.93139	-1.08457e-09
43275940	chr2:43275940:C:T	1.02657e-15	-2.18775	-1.4867	5.48198e-13	-2.15646	-1.46066
43276588	chr2:43276588:T:C	1.15635e-14	-7.00909e-10	-1.25282	5.90206e-12	-7.00909e-10	-1.2407
43276644	chr2:43276644:G:T	8.28361e-15	-7.00909e-10	-1.58639	4.21293e-12	-7.00909e-10	-1.57785
43276772	chr2:43276772:CT:C	1.11947e-14	-7.00909e-10	-1.28523	6.91829e-12	-7.00909e-10	-1.08184
43277327	chr2:43277327:C:T	1.12564e-14	-7.00909e-10	-1.27973	5.7359e-12	-7.00909e-10	-1.26926
43277633	chr2:43277633:TTG:T	9.56082e-16	-2.18732	-1.55826	5.26491e-13	-2.12259	-1.53493
43277898	chr2:43277898:T:C	7.74057e-14	-7.00909e-10	0.648392	2.55179e-11	-7.00909e-10	0.223375
43277919	chr2:43277919:C:T	2.17958e-15	-2.11183	-0.809709	8.78355e-13	-2.1051	-1.04061
43278076	chr2:43278076:G:A	2.32492e-15	-2.13451	-0.722475	9.28853e-13	-2.13027	-0.959542
43278091	chr2:43278091:C:T	8.03872e-15	-1.6164	-1.08457e-09	9.92676e-12	-0.720771	-1.08457e-09
43278243	chr2:43278243:C:T	6.01467e-15	-1.90647	-1.08457e-09	4.77702e-12	-1.45219	-1.08457e-09
43278364	chr2:43278364:T:C	1.07841e-14	-7.00909e-10	-1.32259	6.84071e-12	-7.00909e-10	-1.09311
43278917	chr2:43278917:T:G	1.47831e-15	-2.17026	-1.13951	8.55276e-13	-2.06744	-1.1049
43280107	chr2:43280107:G:A	1.40387e-14	-7.00909e-10	-1.05885	7.97989e-12	-7.00909e-10	-0.93908
43280575	chr2:43280575:T:A	8.32647e-15	-7.00909e-10	-1.58123	4.24152e-12	-7.00909e-10	-1.57108
43280631	chr2:43280631:C:T	1.60917e-14	-7.00909e-10	-0.922363	6.83415e-12	-7.00909e-10	-1.09407
43280803	chr2:43280803:T:C	2.28805e-14	-7.00909e-10	-0.570382	9.43985e-12	-7.00909e-10	-0.771065
43281066	chr2:43281066:G:A	4.05693e-15	-1.21155	-1.0887	1.19017e-12	-1.68711	-1.1548
43281380	chr2:43281380:T:C	1.33928e-14	-1.10595	-1.08457e-09	7.32306e-12	-1.02498	-1.08457e-09
43281699	chr2:43281699:A:T	4.54561e-15	-2.18651	-1.08457e-09	2.57519e-12	-2.07008	-1.08457e-09
43281752	chr2:43281752:T:C	1.02065e-14	-7.00909e-10	-1.37764	5.62749e-12	-7.00909e-10	-1.28834
43281854	chr2:43281854:C:T	3.22449e-15	-2.10514	-0.424754	1.45586e-12	-2.06518	-0.575221
43281876	chr2:43281876:T:C	9.44361e-15	-7.00909e-10	-1.45533	4.79049e-12	-7.00909e-10	-1.44937
43282022	chr2:43282022:G:A	1.23879e-15	-2.04201	-1.44453	6.27552e-13	-1.98911	-1.49282
43282337	chr2:43282337:A:C	9.8677e-16	-2.18561	-1.52837	5.43592e-13	-2.11175	-1.51381
43282478	chr2:43282478:A:G	3.48999e-15	-0.956465	-1.4943	8.35521e-13	-1.69839	-1.49732
43282656	chr2:43282656:A:C	9.68821e-15	-7.00909e-10	-1.42976	4.55588e-12	-7.00909e-10	-1.49959
43282958	chr2:43282958:T:C	5.33854e-15	-2.17029	0.144571	2.32602e-12	-2.14284	-0.0290097
43283671	chr2:43283671:C:T	2.17322e-14	-7.00909e-10	-0.621875	1.01678e-11	-7.00909e-10	-0.696778
43283741	chr2:43283741:T:C	1.48793e-14	-7.00909e-10	-1.0007	9.04903e-12	-7.00909e-10	-0.813347
43284151	chr2:43284151:C:T	9.67472e-16	-2.18327	-1.55047	5.28047e-13	-2.11878	-1.53579
43284196	chr2:43284196:C:T	1.0915e-14	-7.00909e-10	-1.31053	4.89155e-12	-7.00909e-10	-1.4285
43284348	chr2:43284348:G:A	1.6957e-14	-0.869989	-1.08457e-09	5.99084e-12	-1.22577	-1.08457e-09
43284414	chr2:43284414:C:T	4.35463e-15	-2.09458	-0.134849	1.69921e-12	-2.14917	-0.336673
43284424	chr2:43284424:C:G	8.50379e-15	-7.00909e-10	-1.56016	5.76217e-12	-7.00909e-10	-1.26469
43284619	chr2:43284619:C:T	1.01681e-14	-7.00909e-10	-1.38141	4.78459e-12	-7.00909e-10	-1.4506
43284763	chr2:43284763:G:A	8.6137e-15	-7.00909e-10	-1.54731	4.41163e-12	-7.00909e-10	-1.53176
43284963	chr2:43284963:T:C	8.55529e-15	-7.00909e-10	-1.55412	4.38961e-12	-7.00909e-10	-1.53676
43285625	chr2:43285625:G:A	4.67195e-15	-2.15909	-1.08457e-09	2.8673e-12	-1.96263	-1.08457e-09
43285721	chr2:43285721:T:C	1.0127e-15	-2.18209	-1.50595	5.52228e-13	-2.12435	-1.48545
43286089	chr2:43286089:C:T	8.9292e-15	-7.00909e-10	-1.51134	4.34916e-12	-7.00909e-10	-1.54602
43286583	chr2:43286583:A:G	6.42715e-15	-1.89704	0.0569043	1.91501e-12	-2.09476	-0.271528
43286897	chr2:43286897:G:A	1.71625e-14	-0.545666	-0.312274	4.0941e-12	-0.780911	-0.825546
43287087	chr2:43287087:G:A	1.30423e-15	-2.17372	-1.26133	7.44785e-13	-2.14921	-1.16145
43287442	chr2:43287442:G:T	1.34754e-15	-2.17385	-1.22854	7.72666e-13	-2.14978	-1.12413
43287559	chr2:43287559:A:C	8.4018e-15	-7.00909e-10	-1.57222	4.25521e-12	-7.00909e-10	-1.56786
43287592	chr2:43287592:C:T	1.11822e-14	-7.00909e-10	-1.28635	5.30719e-12	-7.00909e-10	-1.34694
43288288	chr2:43288288:C:T	4.96288e-15	-0.595335	-1.50335	2.75383e-12	-0.610833	-1.39218
43289007	chr2:43289007:G:A	6.39099e-15	-0.578898	-1.26688	3.01646e-12	-0.932237	-0.979685
43289191	chr2:43289191:T:C	9.20824e-15	-0.198726	-1.28184	3.84424e-12	-0.606542	-1.06289
43289255	chr2:43289255:G:A	8.68425e-15	-7.00909e-10	-1.53916	4.25059e-12	-7.00909e-10	-1.56895
43289390	chr2:43289390:T:C	8.57341e-15	-7.00909e-10	-1.552	4.38563e-12	-7.00909e-10	-1.53767
43289486	chr2:43289486:G:A	4.60331e-15	-2.17389	-1.08457e-09	2.46694e-12	-2.11303	-1.08457e-09
43289860	chr2:43289860:C:T	9.33279e-15	-7.00909e-10	-1.46713	4.72436e-12	-7.00909e-10	-1.46327
43289983	chr2:43289983:T:G	1.16708e-14	-7.00909e-10	-1.24358	6.17018e-12	-7.00909e-10	-1.19628
43290159	chr2:43290159:A:G	9.51534e-15	-7.00909e-10	-1.44776	4.81881e-12	-7.00909e-10	-1.44348
43290172	chr2:43290172:C:T	5.74938e-15	-1.95158	-1.08457e-09	2.29371e-12	-2.18583	-1.08457e-09
43290199	chr2:43290199:T:C	9.74761e-16	-2.16068	-1.56555	6.46435e-13	-2.01524	-1.43705
43290501	chr2:43290501:T:A	8.43555e-15	-7.00909e-10	-1.56821	4.24752e-12	-7.00909e-10	-1.56967
43290522	chr2:43290522:C:T	1.31468e-14	-7.00909e-10	-1.12449	5.62477e-12	-7.00909e-10	-1.28882
43290830	chr2:43290830:T:C	1.35313e-15	-2.17393	-1.22432	7.74821e-13	-2.14988	-1.12125
43290918	chr2:43290918:C:T	1.0238e-15	-2.18202	-1.49512	5.624e-13	-2.12301	-1.46853
43291122	chr2:43291122:G:A	9.97342e-16	-2.18537	-1.51796	5.49968e-13	-2.1131	-1.5008
43291175	chr2:43291175:C:T	1.80267e-14	-7.00909e-10	-0.808814	8.34254e-12	-7.00909e-10	-0.894637
43291228	chr2:43291228:T:A	9.24157e-15	-7.00909e-10	-1.47696	4.50304e-12	-7.00909e-10	-1.51125
43291704	chr2:43291704:A:G	1.39981e-14	-7.00909e-10	-1.06174	8.40578e-12	-7.00909e-10	-0.887085
43291793	chr2:43291793:AC:A	9.33502e-15	-1.4669	-1.08457e-09	5.06262e-12	-1.39412	-1.08457e-09
43292079	chr2:43292079:T:G	1.9522e-14	-7.00909e-10	-0.729128	1.1329e-11	-7.00909e-10	-0.588638
43293863	chr2:43293863:T:G	1.27239e-14	-7.00909e-10	-1.15719	5.46794e-12	-7.00909e-10	-1.3171
43294028	chr2:43294028:G:A	3.67714e-15	-2.13486	-0.263671	1.43737e-12	-2.17332	-0.47987
43294374	chr2:43294374:A:G	4.65358e-15	-2.16303	-1.08457e-09	2.43883e-12	-2.12449	-1.08457e-09
43294925	chr2:43294925:C:T	1.53143e-14	-7.00909e-10	-0.97188	9.21776e-12	-7.00909e-10	-0.794873
43295301	chr2:43295301:C:G	8.64933e-15	-7.00909e-10	-1.54319	4.28466e-12	-7.00909e-10	-1.56096
43295724	chr2:43295724:CAG:C	5.24022e-15	-2.16089	0.116583	2.2208e-12	-2.12665	-0.0914871
43296060	chr2:43296060:C:T	1.40617e-14	-7.00909e-10	-1.05722	5.94824e-12	-7.00909e-10	-1.23291
43296240	chr2:43296240:A:G	5.81429e-15	-2.13966	0.199314	2.47088e-12	-2.09833	-0.0131039
43296327	chr2:43296327:G:C	2.06497e-15	-2.05317	-0.922387	1.11068e-12	-2.00274	-0.908293
43296557	chr2:43296557:G:T	5.93156e-15	-2.1568	0.23642	2.50998e-12	-2.12074	0.0250031
43296951	chr2:43296951:C:T	2.61702e-14	-7.00909e-10	-0.436047	1.69901e-11	-7.00909e-10	-0.183371
43298731	chr2:43298731:C:G	1.01609e-14	-7.00909e-10	-1.38212	5.13081e-12	-7.00909e-10	-1.38074
43299046	chr2:43299046:A:C	5.73173e-15	-1.95465	-1.08457e-09	2.56878e-12	-2.07257	-1.08457e-09
43299247	chr2:43299247:A:T	2.76587e-15	-2.13443	-0.548883	1.1716e-12	-2.17112	-0.686514
43299488	chr2:43299488:G:A	1.22765e-15	-2.17581	-1.31975	6.98391e-13	-2.15349	-1.22149
43299635	chr2:43299635:C:T	6.71203e-15	-1.79677	-1.08457e-09	2.92866e-12	-1.94146	-1.08457e-09
43299651	chr2:43299651:ACT:A	9.03015e-15	-7.00909e-10	-1.5001	4.83588e-12	-7.00909e-10	-1.43994
43299671	chr2:43299671:A:C	1.14735e-14	-7.00909e-10	-1.26063	5.91868e-12	-7.00909e-10	-1.23789
43299977	chr2:43299977:G:A	9.16975e-15	-7.00909e-10	-1.48476	5.609e-12	-7.00909e-10	-1.29163
43300350	chr2:43300350:G:A	1.43037e-14	-1.04015	-1.08457e-09	6.65716e-12	-1.12031	-1.08457e-09
43300597	chr2:43300597:A:T	2.25591e-15	-2.17025	-0.716867	8.76647e-13	-2.13911	-1.00855
43300805	chr2:43300805:CTGTT:C	8.66049e-15	-7.00909e-10	-1.5419	4.29744e-12	-7.00909e-10	-1.55799
43300918	chr2:43300918:C:A	1.11523e-14	-2.16019	0.871164	7.27015e-12	-2.16704	1.13481
43301443	chr2:43301443:G:C	1.16052e-14	-7.00909e-10	-1.24922	6.50302e-12	-7.00909e-10	-1.14374
43302707	chr2:43302707:G:GA	1.22028e-14	-7.00909e-10	-1.199	8.23353e-12	-7.00909e-10	-0.90779
43302923	chr2:43302923:A:C	1.77049e-13	-7.00909e-10	1.47576	5.67305e-11	-7.00909e-10	1.02231
43302986	chr2:43302986:G:C	1.49622e-14	-7.00909e-10	-0.995141	8.07582e-12	-7.00909e-10	-0.92713
43303000	chr2:43303000:T:C	1.04811e-15	-2.1704	-1.48328	5.57827e-13	-2.15594	-1.44377
43303102	chr2:43303102:G:C	1.09356e-15	-2.1371	-1.47413	5.50255e-13	-2.18081	-1.43257
43303178	chr2:43303178:G:A	1.01431e-14	-7.00909e-10	-1.38388	5.57604e-12	-7.00909e-10	-1.29753
43303279	chr2:43303279:A:T	1.03246e-14	-7.00909e-10	-1.36614	5.68921e-12	-7.00909e-10	-1.27743
43303285	chr2:43303285:G:C	1.02139e-14	-7.00909e-10	-1.37692	5.13337e-12	-7.00909e-10	-1.38024
43303312	chr2:43303312:T:C	2.16069e-14	-7.00909e-10	-0.627658	8.25309e-12	-7.00909e-10	-0.905418
43303913	chr2:43303913:T:A	2.02528e-15	-2.17631	-0.81865	7.97671e-13	-2.15399	-1.08808
43303917	chr2:43303917:C:G	2.07647e-14	-7.00909e-10	-0.667412	8.73413e-12	-7.00909e-10	-0.848766
43304325	chr2:43304325:C:A	1.09903e-14	-7.00909e-10	-1.30365	5.51466e-12	-7.00909e-10	-1.30859
43304741	chr2:43304741:G:A	8.91659e-15	-7.00909e-10	-1.51275	4.64479e-12	-7.00909e-10	-1.48026
43304967	chr2:43304967:C:T	2.23691e-15	-2.15004	-0.745534	8.9448e-13	-2.18447	-0.943045
43305163	chr2:43305163:C:T	2.67897e-15	-1.33059	-1.38465	1.31379e-12	-1.30548	-1.43761
43305212	chr2:43305212:CAACAAT:C	1.00851e-15	-2.18401	-1.50818	5.42468e-13	-2.13003	-1.4976
43305472	chr2:43305472:C:T	2.12064e-15	-2.14928	-0.799669	8.57378e-13	-2.18402	-0.985859
43305641	chr2:43305641:A:C	4.07002e-15	-2.07119	-0.22583	1.80606e-12	-2.13761	-0.287244
43306075	chr2:43306075:G:A	1.05077e-14	0.0620887	-1.41065	2.24611e-12	-0.745329	-1.46148
43306099	chr2:43306099:GTC:G	9.60795e-15	-7.00909e-10	-1.43808	5.00283e-12	-7.00909e-10	-1.406
43306461	chr2:43306461:C:T	9.5993e-15	-7.00909e-10	-1.43898	5.00346e-12	-7.00909e-10	-1.40588
43306628	chr2:43306628:G:A	1.09904e-14	-7.00909e-10	-1.30365	5.51692e-12	-7.00909e-10	-1.30818
43306719	chr2:43306719:G:C	1.34447e-14	-7.00909e-10	-1.10208	7.20134e-12	-7.00909e-10	-1.04174
43307069	chr2:43307069:C:T	9.68101e-16	-2.14082	-1.59227	4.87015e-13	-2.18277	-1.5527
43307376	chr2:43307376:T:C	1.21638e-14	-7.00909e-10	-1.20221	6.5188e-12	-7.00909e-10	-1.14132
43307734	chr2:43307734:TTAAAGAA:T	1.05559e-14	-7.00909e-10	-1.34398	5.57024e-12	-7.00909e-10	-1.29857
43308762	chr2:43308762:A:C	1.4651e-15	-2.18627	-1.13247	7.03646e-13	-2.18021	-1.18727
43308850	chr2:43308850:T:C	8.22827e-15	-7.00909e-10	-1.59309	4.16496e-12	-7.00909e-10	-1.5893
43308932	chr2:43308932:G:C	1.15942e-14	-7.00909e-10	-1.25017	5.6019e-12	-7.00909e-10	-1.2929
43309043	chr2:43309043:G:T	1.28314e-14	-7.00909e-10	-1.14877	6.85369e-12	-7.00909e-10	-1.09122
43309218	chr2:43309218:C:A	8.82106e-15	-7.00909e-10	-1.52353	4.53716e-12	-7.00909e-10	-1.5037
43309246	chr2:43309246:T:C	4.53202e-15	-2.1895	-1.08457e-09	2.58942e-12	-2.06457	-1.08457e-09
43309548	chr2:43309548:C:T	5.88637e-15	-1.92803	-1.08457e-09	4.66354e-12	-1.47623	-1.08457e-09
43309706	chr2:43309706:G:A	5.02808e-15	-2.08563	-1.08457e-09	2.62309e-12	-2.05165	-1.08457e-09
43310572	chr2:43310572:C:A	6.92295e-14	1.87733	-1.34058	5.27115e-12	0.0778272	-1.43158
43310753	chr2:43310753:T:C	5.61136e-15	-2.0678	0.0919257	2.40616e-12	-2.03215	-0.105824
43310933	chr2:43310933:T:C	8.81665e-15	-7.00909e-10	-1.52403	4.30296e-12	-7.00909e-10	-1.5567
43311013	chr2:43311013:C:A	8.47796e-15	-7.00909e-10	-1.5632	4.78364e-12	-7.00909e-10	-1.4508
43311038	chr2:43311038:T:C	1.35693e-14	-7.00909e-10	-1.09286	8.49647e-12	-7.00909e-10	-0.876354
43311358	chr2:43311358:T:C	8.2648e-15	-7.00909e-10	-1.58866	4.1499e-12	-7.00909e-10	-1.59292
43311496	chr2:43311496:C:T	4.88882e-15	-2.11372	-1.08457e-09	4.05119e-12	-1.61699	-1.08457e-09
43312562	chr2:43312562:C:T	4.55743e-15	-2.18391	-1.08457e-09	2.8796e-12	-1.95835	-1.08457e-09
43312986	chr2:43312986:T:G	3.1698e-15	-1.21656	-1.33044	1.44395e-12	-1.41165	-1.23698
43313271	chr2:43313271:C:T	1.22982e-14	-7.00909e-10	-1.19121	6.58532e-12	-7.00909e-10	-1.13116
43313437	chr2:43313437:G:A	6.30182e-15	-1.85983	-1.08457e-09	2.42543e-12	-2.12999	-1.08457e-09
43313892	chr2:43313892:G:C	1.57984e-14	-7.00909e-10	-0.940761	6.97387e-12	-7.00909e-10	-1.07383
43313932	chr2:43313932:C:T	9.56817e-15	-1.44223	-1.08457e-09	1.04158e-11	-0.672678	-1.08457e-09
43314247	chr2:43314247:G:A	5.48205e-15	-0.660595	-1.33859	1.36621e-12	-1.2799	-1.42406
43314273	chr2:43314273:A:G	1.89607e-15	-2.18468	-0.876203	1.14676e-12	-1.86843	-1.01064
43314661	chr2:43314661:T:C	2.06449e-14	-7.00909e-10	-0.673201	1.14745e-11	-7.00909e-10	-0.575879
43315368	chr2:43315368:C:T	2.14221e-15	-1.54921	-1.38963	1.05415e-12	-1.52622	-1.43706
43315640	chr2:43315640:A:T	3.08745e-15	-2.14494	-0.428388	1.44342e-12	-2.16333	-0.485657
43316416	chr2:43316416:C:A	1.33576e-15	-1.8866	-1.52456	6.30512e-13	-2.06501	-1.41222
43316632	chr2:43316632:T:C	1.59464e-14	-7.00909e-10	-0.931433	7.03239e-12	-7.00909e-10	-1.06548
43316875	chr2:43316875:C:T	1.65483e-15	-1.9953	-1.20167	9.66001e-13	-2.12872	-0.921873
43316953	chr2:43316953:A:G	2.7955e-15	-1.41369	-1.25896	1.40384e-12	-1.27097	-1.40582
43316978	chr2:43316978:C:T	2.10413e-15	-1.38184	-1.57493	8.77295e-13	-1.59533	-1.55158
43317113	chr2:43317113:A:T	8.24554e-15	-7.00909e-10	-1.591	4.17442e-12	-7.00909e-10	-1.58703
43317140	chr2:43317140:C:T	8.90481e-15	-7.00909e-10	-1.51408	4.59845e-12	-7.00909e-10	-1.49028
43317189	chr2:43317189:A:G	1.78704e-15	-2.09439	-1.02572	7.14722e-13	-2.18604	-1.16583
43318079	chr2:43318079:G:A	6.67293e-15	-1.80261	-1.08457e-09	7.38393e-12	-1.0167	-1.08457e-09
43318157	chr2:43318157:A:C	1.34406e-14	-7.00909e-10	-1.10239	7.61708e-12	-7.00909e-10	-0.985612
43318162	chr2:43318162:C:T	5.47433e-15	-2.0006	-1.08457e-09	2.30917e-12	-2.17912	-1.08457e-09
43318200	chr2:43318200:T:C	8.25298e-15	-7.00909e-10	-1.59009	4.1481e-12	-7.00909e-10	-1.59335
43318507	chr2:43318507:A:G	8.28843e-15	-7.00909e-10	-1.58581	4.31909e-12	-7.00909e-10	-1.55296
43318600	chr2:43318600:G:T	1.0562e-14	-7.00909e-10	-1.34341	5.14327e-12	-7.00909e-10	-1.37832
43319011	chr2:43319011:T:C	1.01437e-14	-7.00909e-10	-1.38381	5.35044e-12	-7.00909e-10	-1.33883
43319485	chr2:43319485:T:C	3.92508e-15	-2.08844	-0.244844	1.54413e-12	-2.09956	-0.481978
43319493	chr2:43319493:A:T	3.65533e-15	-2.0299	-0.374587	1.53513e-12	-2.04702	-0.540369
43319696	chr2:43319696:C:G	1.6754e-15	-1.97333	-1.21129	6.47367e-13	-2.14099	-1.30985
43319778	chr2:43319778:G:C	1.6239e-14	-7.00909e-10	-0.913251	7.1263e-12	-7.00909e-10	-1.05221
43320989	chr2:43320989:G:A	2.74403e-15	-1.2882	-1.40304	1.18412e-12	-1.40144	-1.44557
43321519	chr2:43321519:T:C	8.96154e-15	-7.00909e-10	-1.50773	7.03311e-12	-7.00909e-10	-1.06538
43321807	chr2:43321807:C:T	2.61408e-15	-1.20487	-1.53489	1.31286e-12	-1.27164	-1.47215
43322107	chr2:43322107:C:T	1.37844e-15	-2.08263	-1.29709	6.12781e-13	-2.18901	-1.31674
43322259	chr2:43322259:T:C	2.16268e-14	-7.00909e-10	-0.626737	1.07793e-11	-7.00909e-10	-0.638376
43322299	chr2:43322299:A:T	1.66366e-15	-2.17268	-1.01897	7.59684e-13	-2.15973	-1.13113
43322384	chr2:43322384:T:G	1.26849e-15	-2.18022	-1.28263	6.72848e-13	-2.04585	-1.36639
43322830	chr2:43322830:C:T	4.7736e-15	-2.09919	-0.0383751	2.02929e-12	-2.18763	-0.120693
43323069	chr2:43323069:C:T	1.7908e-14	-7.00909e-10	-0.815423	9.06156e-12	-7.00909e-10	-0.811964
43323336	chr2:43323336:G:A	1.82843e-14	-7.00909e-10	-0.794628	7.95908e-12	-7.00909e-10	-0.941691
43324403	chr2:43324403:C:T	2.31683e-14	-7.00909e-10	-0.557884	1.2458e-11	-7.00909e-10	-0.493638
43324723	chr2:43324723:T:C	8.76698e-15	-7.00909e-10	-1.52968	4.22384e-12	-7.00909e-10	-1.57526
43324754	chr2:43324754:A:G	9.20392e-15	-7.00909e-10	-1.48104	5.39956e-12	-7.00909e-10	-1.32969
43325321	chr2:43325321:G:C	3.85217e-15	-2.18438	-0.167649	1.51601e-12	-2.18506	-0.414864
43325476	chr2:43325476:T:G	8.27423e-15	-7.00909e-10	-1.58752	4.29352e-12	-7.00909e-10	-1.5589
43326150	chr2:43326150:G:A	9.32124e-15	-7.00909e-10	-1.46837	7.90584e-12	-7.00909e-10	-0.948404
43326182	chr2:43326182:A:C	2.09583e-15	-2.08552	-0.875202	8.26439e-13	-2.18012	-1.02651
43326451	chr2:43326451:G:C	1.99042e-14	-7.00909e-10	-0.709735	8.82532e-12	-7.00909e-10	-0.83838
43326810	chr2:43326810:T:C	1.75701e-14	0.637972	-1.47244	1.79895e-12	-0.962149	-1.46665
43326864	chr2:43326864:C:T	1.0993e-14	-7.00909e-10	-1.30341	5.5926e-12	-7.00909e-10	-1.29456
43327258	chr2:43327258:T:A	2.03292e-15	-2.08416	-0.907035	7.98187e-13	-2.18004	-1.06138
43327815	chr2:43327815:C:T	1.37449e-14	-7.00909e-10	-1.08	7.8086e-12	-7.00909e-10	-0.960779
43327833	chr2:43327833:C:A	1.80261e-15	-2.10494	-1.00649	7.27681e-13	-2.1858	-1.1481
43327851	chr2:43327851:C:T	9.46352e-15	-7.00909e-10	-1.45322	4.72892e-12	-7.00909e-10	-1.46231
43327872	chr2:43327872:C:T	9.9811e-15	-7.00909e-10	-1.39998	5.22485e-12	-7.00909e-10	-1.36258
43328010	chr2:43328010:A:G	1.5747e-15	-1.6529	-1.59371	8.73209e-13	-1.55902	-1.59257
43328092	chr2:43328092:C:T	1.43626e-14	-7.00909e-10	-1.03604	8.26396e-12	-7.00909e-10	-0.904101
43328193	chr2:43328193:G:C	8.22685e-15	-7.00909e-10	-1.59327	4.15472e-12	-7.00909e-10	-1.59176
43328666	chr2:43328666:G:T	2.06535e-15	-2.05969	-0.915684	7.96071e-13	-2.17143	-1.07264
43328791	chr2:43328791:G:A	5.2161e-15	-2.04892	-1.08457e-09	2.39536e-12	-2.14247	-1.08457e-09
43329118	chr2:43329118:C:G	2.45326e-14	-7.00909e-10	-0.500666	9.11055e-12	-7.00909e-10	-0.806572
43329284	chr2:43329284:A:G	9.36549e-15	-7.00909e-10	-1.46364	4.51058e-12	-7.00909e-10	-1.50958
43329436	chr2:43329436:C:T	3.99432e-15	-2.09186	-0.223939	1.7021e-12	-2.18565	-0.298494
43329531	chr2:43329531:T:C	1.92831e-14	-7.00909e-10	-0.741438	9.56392e-12	-7.00909e-10	-0.758007
43329917	chr2:43329917:C:T	9.91468e-15	-7.00909e-10	-1.40665	5.17304e-12	-7.00909e-10	-1.37254
43330321	chr2:43330321:A:C	5.95634e-14	-7.00909e-10	0.386374	3.13285e-11	-7.00909e-10	0.428522
43330380	chr2:43330380:TAGG:T	1.37702e-14	-7.00909e-10	-1.07816	7.65852e-12	-7.00909e-10	-0.980186
43330458	chr2:43330458:G:C	5.12166e-15	-2.11513	0.0479361	2.10279e-12	-2.1088	-0.163938
43330561	chr2:43330561:C:T	5.05989e-14	-7.00909e-10	0.223261	2.66119e-11	-7.00909e-10	0.265353
43330662	chr2:43330662:T:C	9.28827e-15	-7.00909e-10	-1.47192	5.11662e-12	-7.00909e-10	-1.38351
43331604	chr2:43331604:C:T	2.44653e-15	-2.1855	-0.620495	1.12455e-12	-2.1423	-0.756321
43332324	chr2:43332324:C:G	1.32344e-14	-7.00909e-10	-1.11785	8.49341e-12	-7.00909e-10	-0.876715
43332783	chr2:43332783:A:C	8.94567e-15	-7.00909e-10	-1.5095	4.75171e-12	-7.00909e-10	-1.4575
43332954	chr2:43332954:T:C	8.23722e-15	-7.00909e-10	-1.59201	4.16e-12	-7.00909e-10	-1.59049
43333451	chr2:43333451:T:G	4.65484e-15	-2.16276	-1.08457e-09	2.53927e-12	-2.08413	-1.08457e-09
43333486	chr2:43333486:T:C	1.72276e-14	-7.00909e-10	-0.854157	7.34309e-12	-7.00909e-10	-1.02224
43333754	chr2:43333754:C:T	2.79826e-14	-7.00909e-10	-0.369084	1.56205e-11	-7.00909e-10	-0.26742
43333984	chr2:43333984:T:C	8.22198e-15	-7.00909e-10	-1.59386	4.15278e-12	-7.00909e-10	-1.59223
43334022	chr2:43334022:C:A	5.00435e-14	1.41305	-1.20082	1.97455e-11	1.04609	-1.07917
43334075	chr2:43334075:C:T	1.69118e-14	-7.00909e-10	-0.872658	7.15493e-12	-7.00909e-10	-1.0482
43334162	chr2:43334162:C:A	9.64123e-15	-7.00909e-10	-1.43462	4.6417e-12	-7.00909e-10	-1.48092
43334280	chr2:43334280:C:T	4.648e-15	-0.633258	-1.53097	4.17992e-12	-0.126462	-1.45925
43334632	chr2:43334632:A:G	4.31521e-14	1.64731	-1.58325	1.01749e-11	0.870996	-1.56708
43334641	chr2:43334641:G:A	4.86701e-14	1.5486	-1.3642	1.05686e-11	0.789498	-1.44762
43334644	chr2:43334644:G:A	8.64644e-15	-7.00909e-10	-1.54352	4.32442e-12	-7.00909e-10	-1.55173
43334676	chr2:43334676:C:G	6.7009e-13	3.46451	-0.657762	3.85065e-11	1.59435	-0.959528
43334707	chr2:43334707:G:A	8.57295e-15	-7.00909e-10	-1.55206	4.32969e-12	-7.00909e-10	-1.55051
43334736	chr2:43334736:C:G	9.23862e-15	-7.00909e-10	-1.47728	4.63342e-12	-7.00909e-10	-1.48271
43334850	chr2:43334850:C:T	1.43246e-15	-2.16001	-1.18126	6.54254e-13	-2.17726	-1.26301
43334861	chr2:43334861:T:C	1.46815e-15	-2.1666	-1.15007	6.85153e-13	-2.17249	-1.22162
43335045	chr2:43335045:A:T	9.3059e-15	-7.00909e-10	-1.47002	4.66968e-12	-7.00909e-10	-1.47492
43335091	chr2:43335091:C:T	1.46272e-15	-2.1742	-1.14618	6.86269e-13	-2.16444	-1.22805
43335174	chr2:43335174:C:G	9.35253e-15	-7.00909e-10	-1.46502	4.72697e-12	-7.00909e-10	-1.46272
43335340	chr2:43335340:A:T	1.34358e-15	-2.17909	-1.22624	6.50602e-13	-2.15746	-1.2884
43335356	chr2:43335356:AG:A	2.18478e-14	-7.00909e-10	-0.616567	1.13876e-11	-7.00909e-10	-0.583479
43335660	chr2:43335660:T:G	3.26198e-15	-1.17749	-1.34085	1.23258e-12	-1.39432	-1.41258
43335975	chr2:43335975:C:T	2.93459e-14	1.23705	-1.55857	1.92005e-12	-0.780061	-1.58359
43336014	chr2:43336014:G:A	5.54478e-15	-1.98781	-1.08457e-09	4.94971e-12	-1.41668	-1.08457e-09
43336216	chr2:43336216:G:T	4.04768e-15	-1.9069	-0.395623	1.4401e-12	-2.16245	-0.488845
43337347	chr2:43337347:T:C	1.75904e-15	-1.84942	-1.28649	8.12302e-13	-1.76756	-1.45633
43337608	chr2:43337608:C:T	9.2274e-15	-7.00909e-10	-1.47849	4.82749e-12	-7.00909e-10	-1.44168
43337878	chr2:43337878:T:G	8.75076e-15	-7.00909e-10	-1.53153	4.45771e-12	-7.00909e-10	-1.52137
43339007	chr2:43339007:A:G	1.61218e-15	-2.17383	-1.04925	6.97054e-13	-2.17362	-1.20327
43339283	chr2:43339283:A:G	1.45773e-14	-7.00909e-10	-1.0212	7.85939e-12	-7.00909e-10	-0.954296
43339292	chr2:43339292:T:C	9.13006e-15	-7.00909e-10	-1.4891	4.37064e-12	-7.00909e-10	-1.5411
43339599	chr2:43339599:C:A	3.71108e-15	-1.88632	-0.503025	1.30837e-12	-2.15579	-0.591429
43339802	chr2:43339802:C:T	1.69903e-15	-1.94314	-1.22747	6.57863e-13	-2.11583	-1.31893
43339851	chr2:43339851:T:C	1.6452e-15	-2.18885	-1.01396	7.35029e-13	-2.18819	-1.13567
43340079	chr2:43340079:T:C	1.77458e-15	-2.15615	-0.970962	8.24026e-13	-2.14504	-1.06451
43340214	chr2:43340214:C:T	8.25811e-15	-7.00909e-10	-1.58947	4.20342e-12	-7.00909e-10	-1.58011
43341471	chr2:43341471:T:C	6.75806e-15	-1.78993	-1.08457e-09	5.72135e-12	-1.2718	-1.08457e-09
43341636	chr2:43341636:G:T	9.48988e-15	-7.00909e-10	-1.45044	4.75719e-12	-7.00909e-10	-1.45635
43342028	chr2:43342028:T:C	8.22636e-15	-7.00909e-10	-1.59333	4.15754e-12	-7.00909e-10	-1.59108
43342544	chr2:43342544:T:C	8.78206e-15	-7.00909e-10	-1.52796	4.23752e-12	-7.00909e-10	-1.57203
43342589	chr2:43342589:C:T	1.74189e-15	-2.18936	-0.956333	9.16203e-13	-2.0304	-1.07312
43342646	chr2:43342646:A:T	8.34338e-15	-7.00909e-10	-1.5792	4.2347e-12	-7.00909e-10	-1.57269
43343092	chr2:43343092:A:C	9.0967e-15	-7.00909e-10	-1.49276	4.7111e-12	-7.00909e-10	-1.46608
43343443	chr2:43343443:G:A	8.86034e-15	-7.00909e-10	-1.51908	4.51756e-12	-7.00909e-10	-1.50803
43344208	chr2:43344208:G:A	1.07072e-14	-7.00909e-10	-1.32975	4.96594e-12	-7.00909e-10	-1.4134
43344908	chr2:43344908:A:G	2.49409e-15	-1.93846	-0.848283	9.4496e-13	-2.11686	-0.955756
43346191	chr2:43346191:AG:A	1.13925e-14	-7.00909e-10	-1.26771	5.52351e-12	-7.00909e-10	-1.30699
43346531	chr2:43346531:C:T	1.36763e-15	-2.04946	-1.33813	5.7316e-13	-2.1687	-1.4039
43346911	chr2:43346911:G:T	1.13946e-14	-7.00909e-10	-1.26753	5.52463e-12	-7.00909e-10	-1.30679
43347180	chr2:43347180:C:T	1.80407e-14	-7.00909e-10	-0.80804	7.67098e-12	-7.00909e-10	-0.97856
43347242	chr2:43347242:A:G	1.28e-14	-7.00909e-10	-1.15122	6.50183e-12	-7.00909e-10	-1.14392
43347318	chr2:43347318:T:C	8.37714e-15	-7.00909e-10	-1.57516	4.17935e-12	-7.00909e-10	-1.58585
43347876	chr2:43347876:A:G	2.07862e-14	-7.00909e-10	-0.666377	1.12077e-11	-7.00909e-10	-0.599408
43348056	chr2:43348056:C:T	4.15341e-15	-2.18106	-0.0956773	1.70669e-12	-2.18214	-0.299307
43348452	chr2:43348452:A:C	8.27293e-15	-7.00909e-10	-1.58768	4.15939e-12	-7.00909e-10	-1.59064
43349204	chr2:43349204:T:C	2.69826e-15	-2.1745	-0.533563	1.21261e-12	-2.10923	-0.713999
43349552	chr2:43349552:G:A	8.61277e-15	-1.49259	-0.0548335	5.94629e-12	-0.843924	-0.389314
43349556	chr2:43349556:A:C	1.09171e-14	-7.00909e-10	-1.31033	4.94354e-12	-7.00909e-10	-1.41792
43349858	chr2:43349858:G:A	2.93822e-15	-1.04742	-1.57545	9.44582e-13	-1.50281	-1.57021
43350476	chr2:43350476:G:A	2.42486e-15	-1.23127	-1.58362	1.13544e-12	-1.32585	-1.56314
43351524	chr2:43351524:T:C	1.10011e-14	-7.00909e-10	-1.30267	4.98232e-12	-7.00909e-10	-1.41011
43351672	chr2:43351672:A:G	3.09398e-14	-7.00909e-10	-0.268624	1.23706e-11	-7.00909e-10	-0.500686
43351911	chr2:43351911:C:T	1.24607e-14	-7.00909e-10	-1.17809	5.97173e-12	-7.00909e-10	-1.22897
43351966	chr2:43351966:G:C	8.88107e-15	-7.00909e-10	-1.51675	4.24943e-12	-7.00909e-10	-1.56922
43352708	chr2:43352708:G:A	1.25289e-14	-7.00909e-10	-1.17263	6.64503e-12	-7.00909e-10	-1.12214
43353217	chr2:43353217:T:C	1.68954e-14	-7.00909e-10	-0.873628	8.6742e-12	-7.00909e-10	-0.855652
43353548	chr2:43353548:T:G	4.70749e-15	-2.15151	-1.08457e-09	2.42661e-12	-2.12951	-1.08457e-09
43353954	chr2:43353954:A:G	1.05127e-14	-1.34809	-1.08457e-09	9.82188e-12	-0.731393	-1.08457e-09
43354180	chr2:43354180:T:C	9.27873e-15	-7.00909e-10	-1.47294	5.37e-12	-7.00909e-10	-1.33518
43354935	chr2:43354935:C:G	3.02786e-15	-1.00058	-1.59223	9.11443e-13	-1.51492	-1.59381
43354964	chr2:43354964:A:T	1.01416e-15	-2.17843	-1.50818	5.36176e-13	-2.14949	-1.48981
43355130	chr2:43355130:T:C	9.85699e-15	-7.00909e-10	-1.41249	5.47718e-12	-7.00909e-10	-1.31541
43355612	chr2:43355612:T:C	8.29246e-15	-7.00909e-10	-1.58532	4.18479e-12	-7.00909e-10	-1.58455
43355787	chr2:43355787:A:G	9.18615e-15	-7.00909e-10	-1.48297	7.58785e-12	-7.00909e-10	-0.989457
43355915	chr2:43355915:T:A	2.33742e-14	-0.549035	-1.08457e-09	2.25887e-11	0.101444	-1.08457e-09
43355953	chr2:43355953:G:C	8.62247e-15	-7.00909e-10	-1.5463	4.18728e-12	-7.00909e-10	-1.58395
43356779	chr2:43356779:A:G	1.44391e-14	-7.00909e-10	-1.03073	7.96618e-12	-7.00909e-10	-0.940799
43356897	chr2:43356897:G:T	1.10053e-15	-2.11633	-1.48855	5.3324e-13	-2.18951	-1.45527
43356982	chr2:43356982:T:C	7.33546e-15	-1.70795	-1.08457e-09	4.93754e-12	-1.41914	-1.08457e-09
43357181	chr2:43357181:T:C	2.20913e-15	-2.18893	-0.719144	1.15591e-12	-2.00295	-0.86817
43357783	chr2:43357783:T:C	1.65894e-14	-7.00909e-10	-0.891907	1.06412e-11	-7.00909e-10	-0.651275
43357833	chr2:43357833:A:C	1.9453e-15	-2.17979	-0.855467	9.32503e-13	-2.09594	-0.989943
43358221	chr2:43358221:C:A	1.32128e-14	-7.00909e-10	-1.11948	6.80046e-12	-7.00909e-10	-1.09901
43358387	chr2:43358387:TCTC:T	4.88688e-15	-2.11412	-1.08457e-09	2.4756e-12	-2.10952	-1.08457e-09
43358960	chr2:43358960:A:C	1.52871e-14	-7.00909e-10	-0.973662	7.81722e-12	-7.00909e-10	-0.959675
43359262	chr2:43359262:T:G	1.5769e-14	-7.00909e-10	-0.942624	9.54951e-12	-7.00909e-10	-0.759515
43359365	chr2:43359365:G:A	1.05956e-14	-7.00909e-10	-1.34023	5.95162e-12	-7.00909e-10	-1.23234
43359466	chr2:43359466:G:A	9.50097e-15	-7.00909e-10	-1.44927	4.80254e-12	-7.00909e-10	-1.44686
43359661	chr2:43359661:T:C	2.8509e-14	-7.00909e-10	-0.350448	1.85094e-11	-7.00909e-10	-0.0977238
43360052	chr2:43360052:T:G	9.78612e-15	-7.00909e-10	-1.4197	5.23953e-12	-7.00909e-10	-1.35977
43360268	chr2:43360268:C:T	4.94136e-15	-2.10303	-1.08457e-09	3.16066e-12	-1.86522	-1.08457e-09
43360365	chr2:43360365:C:T	2.88145e-15	-1.57014	-1.07223	7.37439e-13	-2.10946	-1.21111
43360611	chr2:43360611:T:A	9.23985e-15	-7.00909e-10	-1.47714	4.95033e-12	-7.00909e-10	-1.41655
43361163	chr2:43361163:T:C	1.09118e-15	-2.18744	-1.42596	5.91111e-13	-2.12253	-1.41922
43361229	chr2:43361229:G:C	1.49482e-15	-2.18226	-1.11641	7.26587e-13	-2.08255	-1.25285
43361231	chr2:43361231:A:G	1.49234e-15	-2.18392	-1.11641	7.31606e-13	-2.07567	-1.25285
43361267	chr2:43361267:G:C	5.75612e-14	-7.00909e-10	0.35218	3.02974e-11	-7.00909e-10	0.395057
43361690	chr2:43361690:C:T	1.81193e-14	-0.803689	-1.08457e-09	1.3928e-11	-0.382105	-1.08457e-09
43361925	chr2:43361925:A:T	1.38738e-15	-2.18944	-1.18381	6.78184e-13	-2.09828	-1.30607
43361955	chr2:43361955:T:C	1.01054e-13	-7.00909e-10	0.91499	3.26193e-11	-7.00909e-10	0.468899
43362282	chr2:43362282:G:A	5.45536e-15	-2.00407	-1.08457e-09	3.18071e-12	-1.8589	-1.08457e-09
43363190	chr2:43363190:C:T	9.34555e-15	-0.0314912	-1.43428	1.33766e-12	-1.27852	-1.44656
43363760	chr2:43363760:G:A	1.10372e-15	-2.18874	-1.41324	5.847e-13	-2.07337	-1.47929
43363817	chr2:43363817:C:T	1.52256e-14	-7.00909e-10	-0.977691	7.65697e-12	-7.00909e-10	-0.980388
43364079	chr2:43364079:A:T	2.43805e-15	-2.07585	-0.733623	1.02724e-12	-2.02768	-0.961444
43364434	chr2:43364434:GC:G	9.04387e-15	-7.00909e-10	-1.49858	4.57958e-12	-7.00909e-10	-1.4944
43364799	chr2:43364799:G:C	5.21995e-15	-2.04818	-1.08457e-09	3.00906e-12	-1.91438	-1.08457e-09
43365617	chr2:43365617:T:C	1.07308e-15	-2.17946	-1.45067	5.7897e-13	-2.14023	-1.42228
43365802	chr2:43365802:G:C	9.02709e-15	-7.00909e-10	-1.50044	4.61771e-12	-7.00909e-10	-1.48611
43365861	chr2:43365861:A:G	1.3927e-15	-2.16176	-1.20766	6.56001e-13	-2.16402	-1.27358
43366603	chr2:43366603:T:C	1.86328e-14	-7.00909e-10	-0.775745	1.14407e-11	-7.00909e-10	-0.578829
43366952	chr2:43366952:C:T	1.13502e-15	-2.17527	-1.39875	5.47741e-13	-2.15179	-1.46617
43367011	chr2:43367011:A:G	4.54649e-15	-2.18631	-1.08457e-09	2.3023e-12	-2.1821	-1.08457e-09
43367344	chr2:43367344:A:T	9.72952e-16	-2.18085	-1.54724	4.99037e-13	-2.18142	-1.52966
43367632	chr2:43367632:G:A	1.06726e-15	-2.16303	-1.47255	5.3066e-13	-2.12754	-1.5221
43367792	chr2:43367792:C:T	9.39635e-16	-2.18917	-1.57377	5.21405e-13	-2.10303	-1.56421
43368263	chr2:43368263:G:T	5.10537e-15	-2.07038	-1.08457e-09	2.74199e-12	-2.00732	-1.08457e-09
43368321	chr2:43368321:T:C	2.43687e-15	-2.18202	-0.627937	1.61614e-12	-2.00157	-0.534397
43369607	chr2:43369607:T:G	1.03302e-15	-2.1895	-1.47869	5.82769e-13	-2.0346	-1.52137
43369621	chr2:43369621:C:A	1.35221e-14	-7.00909e-10	-1.09634	6.54284e-12	-7.00909e-10	-1.13763
43369695	chr2:43369695:C:T	9.54961e-15	-7.00909e-10	-1.44417	5.12679e-12	-7.00909e-10	-1.38153
43369936	chr2:43369936:G:T	1.0629e-14	-7.00909e-10	-1.33708	5.32188e-12	-7.00909e-10	-1.34418
43369947	chr2:43369947:G:T	1.10646e-14	-7.00909e-10	-1.29691	6.27792e-12	-7.00909e-10	-1.17897
43370003	chr2:43370003:C:T	9.48578e-16	-2.18951	-1.56395	4.73796e-13	-2.18907	-1.57391
43370282	chr2:43370282:T:C	1.03698e-14	-7.00909e-10	-1.36177	5.32561e-12	-7.00909e-10	-1.34348
43370915	chr2:43370915:T:C	2.7718e-14	-7.00909e-10	-0.378585	1.93537e-11	-7.00909e-10	-0.0531228
43371021	chr2:43371021:A:G	9.40494e-16	-2.17393	-1.58809	4.6942e-13	-2.1788	-1.59346
43371152	chr2:43371152:T:A	1.83361e-15	-1.97745	-1.11693	8.41699e-13	-1.91359	-1.27475
43372113	chr2:43372113:G:A	5.04535e-15	-1.40925	-0.672955	1.17657e-12	-1.99945	-0.853946
43372876	chr2:43372876:G:A	8.23566e-15	-7.00909e-10	-1.59219	4.14599e-12	-7.00909e-10	-1.59386
43373258	chr2:43373258:T:A	1.15141e-14	-7.00909e-10	-1.25709	5.9322e-12	-7.00909e-10	-1.23561
43373582	chr2:43373582:T:A	9.62104e-16	-2.18898	-1.55033	4.79032e-13	-2.18952	-1.56247
43373762	chr2:43373762:G:A	1.11547e-14	-7.00909e-10	-1.28881	5.71255e-12	-7.00909e-10	-1.27334
43373849	chr2:43373849:G:A	1.15728e-14	-7.00909e-10	-1.25201	1.20983e-11	-7.00909e-10	-0.522937
43373993	chr2:43373993:A:C	1.36638e-14	-7.00909e-10	-1.08592	7.21008e-12	-7.00909e-10	-1.04053
43374178	chr2:43374178:C:T	9.71714e-16	-2.13554	-1.59382	4.64566e-13	-2.1888	-1.59386
43374705	chr2:43374705:A:G	8.26911e-15	-7.00909e-10	-1.58814	4.15044e-12	-7.00909e-10	-1.59279
43375127	chr2:43375127:G:C	9.99491e-15	-7.00909e-10	-1.39859	5.17898e-12	-7.00909e-10	-1.3714
43375276	chr2:43375276:A:T	1.03644e-15	-2.07206	-1.59282	4.68218e-13	-2.18201	-1.59281
43375321	chr2:43375321:A:G	3.08157e-15	-2.02401	-0.551216	1.19649e-12	-2.18677	-0.649843
43375440	chr2:43375440:C:A	1.73849e-14	-7.00909e-10	-0.845067	9.97029e-12	-7.00909e-10	-0.716395
43375755	chr2:43375755:C:T	2.13364e-15	-1.89437	-1.04847	7.84092e-13	-2.15207	-1.10716
43375793	chr2:43375793:T:G	9.64241e-16	-2.18947	-1.54761	4.80339e-13	-2.18884	-1.56042
43375831	chr2:43375831:G:A	1.66579e-14	-7.00909e-10	-0.887784	7.55334e-12	-7.00909e-10	-0.994015
43376228	chr2:43376228:C:G	9.67895e-16	-2.18512	-1.54818	4.83398e-13	-2.18206	-1.56086
43376259	chr2:43376259:T:A	5.75612e-14	-7.00909e-10	0.35218	3.02974e-11	-7.00909e-10	0.395057
43376664	chr2:43376664:A:T	2.96523e-14	-7.00909e-10	-0.31113	1.04506e-11	-7.00909e-10	-0.669343
43377602	chr2:43377602:G:A	9.78341e-16	-2.18867	-1.53389	4.8551e-13	-2.18943	-1.54914
43377835	chr2:43377835:C:T	7.57844e-15	-1.6627	-0.0126633	2.90845e-12	-1.5697	-0.378687
43378079	chr2:43378079:T:C	1.00971e-14	-1.38842	-1.08457e-09	1.3936e-11	-0.381532	-1.08457e-09
43378213	chr2:43378213:C:T	8.80796e-15	-7.00909e-10	-1.52501	4.35342e-12	-7.00909e-10	-1.54504
43378687	chr2:43378687:C:A	9.72304e-16	-2.18932	-1.53944	4.83479e-13	-2.18952	-1.55323
43378785	chr2:43378785:T:C	8.2368e-15	-1.6741	0.0820459	3.13761e-12	-1.57445	-0.298088
43378953	chr2:43378953:C:T	3.07969e-15	-1.97308	-0.602757	1.16862e-12	-2.17794	-0.682237
43378978	chr2:43378978:T:C	1.07112e-14	-7.00909e-10	-1.32938	5.44695e-12	-7.00909e-10	-1.32095
43380676	chr2:43380676:C:T	2.33594e-15	-1.63581	-1.21644	1.13307e-12	-1.51763	-1.37344
43381166	chr2:43381166:C:T	8.37751e-15	-7.00909e-10	-1.57512	4.61149e-12	-7.00909e-10	-1.48745
43381763	chr2:43381763:G:A	3.09944e-15	-1.07483	-1.49462	1.35107e-12	-1.18368	-1.53143
43381861	chr2:43381861:G:C	1.20737e-14	-7.00909e-10	-1.20964	6.59218e-12	-7.00909e-10	-1.13012
43382280	chr2:43382280:T:C	1.02351e-15	-2.08962	-1.58782	4.77597e-13	-2.18827	-1.56673
43382782	chr2:43382782:G:A	8.23167e-15	-7.00909e-10	-1.59268	4.1591e-12	-7.00909e-10	-1.59071
43382888	chr2:43382888:C:T	1.09626e-15	-2.1688	-1.43997	5.38686e-13	-2.17264	-1.46199
43383514	chr2:43383514:T:A	8.58827e-15	-7.00909e-10	-1.55027	4.25597e-12	-7.00909e-10	-1.56768
43383534	chr2:43383534:A:G	1.1699e-14	-7.00909e-10	-1.24117	6.83681e-12	-7.00909e-10	-1.09368
43383621	chr2:43383621:G:A	5.1595e-15	-2.05983	-1.08457e-09	4.1037e-12	-1.60412	-1.08457e-09
43384320	chr2:43384320:C:T	1.11391e-15	-2.00366	-1.58913	4.77989e-13	-2.18346	-1.57072
43384736	chr2:43384736:C:T	5.46949e-15	-2.00148	-1.08457e-09	4.63724e-12	-1.48188	-1.08457e-09
43384832	chr2:43384832:TAAAC:T	8.42844e-15	-7.00909e-10	-1.56906	4.31689e-12	-7.00909e-10	-1.55347
43385241	chr2:43385241:T:C	9.6927e-15	-7.00909e-10	-1.4293	5.05517e-12	-7.00909e-10	-1.39559
43385459	chr2:43385459:T:C	1.17606e-14	-7.00909e-10	-1.23591	5.9497e-12	-7.00909e-10	-1.23266
43385697	chr2:43385697:G:A	1.62373e-14	-7.00909e-10	-0.913357	8.21361e-12	-7.00909e-10	-0.910213
43386443	chr2:43386443:C:G	5.60073e-15	-2.18942	0.211649	3.61026e-12	-2.18922	0.456996
43386851	chr2:43386851:G:T	6.6589e-15	-1.15189	-0.652823	1.2229e-12	-1.93175	-0.883031
43387071	chr2:43387071:G:C	8.20914e-15	-1.99581	0.400393	2.67995e-12	-1.73693	-0.293276
43387584	chr2:43387584:C:T	8.75974e-15	-7.00909e-10	-1.5305	4.44757e-12	-7.00909e-10	-1.52365
43387644	chr2:43387644:A:G	1.00154e-14	-7.00909e-10	-1.39654	5.20929e-12	-7.00909e-10	-1.36556
43387735	chr2:43387735:G:A	1.50618e-14	-7.00909e-10	-0.988507	8.90894e-12	-7.00909e-10	-0.82895
43388489	chr2:43388489:A:G	9.73061e-15	-7.00909e-10	-1.42539	4.96233e-12	-7.00909e-10	-1.41413
43388869	chr2:43388869:T:G	2.33372e-15	-1.2881	-1.5651	8.62898e-13	-1.58748	-1.57599
43389671	chr2:43389671:T:C	5.92557e-15	-0.813141	-1.10825	1.58973e-12	-1.4482	-1.10424
43389673	chr2:43389673:A:G	3.21282e-15	-0.961891	-1.57163	8.77689e-13	-1.56513	-1.58134
43389689	chr2:43389689:A:G	8.82018e-15	-7.00909e-10	-1.52363	4.32737e-12	-7.00909e-10	-1.55104
43389938	chr2:43389938:A:G	9.99192e-15	-7.00909e-10	-1.39889	9.42988e-12	-7.00909e-10	-0.772121
43389939	chr2:43389939:T:C	5.37084e-15	-2.01968	-1.08457e-09	2.56701e-12	-2.07326	-1.08457e-09
43390020	chr2:43390020:T:A	2.43546e-15	-1.24717	-1.56336	9.55878e-13	-1.47387	-1.58726
43390594	chr2:43390594:G:A	7.06495e-15	-2.16247	0.416943	2.12516e-12	-1.93939	-0.322765
43390646	chr2:43390646:A:G	9.78603e-15	-7.00909e-10	-1.41971	4.77912e-12	-7.00909e-10	-1.45175
43390792	chr2:43390792:C:A	4.72525e-15	-2.14775	-1.08457e-09	2.50107e-12	-2.09929	-1.08457e-09
43391470	chr2:43391470:G:A	4.53852e-15	-2.18807	-1.08457e-09	2.48834e-12	-2.10439	-1.08457e-09
43391901	chr2:43391901:T:C	3.50317e-15	-0.88904	-1.55796	9.53319e-13	-1.4925	-1.57131
43392136	chr2:43392136:A:G	8.96448e-15	-7.00909e-10	-1.5074	4.5946e-12	-7.00909e-10	-1.49112
43392216	chr2:43392216:T:C	2.97337e-15	-1.88406	-0.726913	1.30792e-12	-1.97868	-0.768891
43392384	chr2:43392384:T:C	1.0736e-14	-7.00909e-10	-1.32706	5.45559e-12	-7.00909e-10	-1.31936
43392597	chr2:43392597:T:G	3.39869e-15	-1.83918	-0.638102	1.49259e-12	-1.9398	-0.67569
43393181	chr2:43393181:G:A	2.79318e-15	-1.13657	-1.53692	1.34687e-12	-1.20023	-1.51799
43393687	chr2:43393687:A:G	2.75987e-15	-1.15603	-1.52946	1.12509e-12	-1.33097	-1.56717
43394023	chr2:43394023:C:T	2.04747e-15	-1.40194	-1.58212	8.69607e-13	-1.56833	-1.58738
43394100	chr2:43394100:G:A	1.16425e-14	-1.24601	-1.08457e-09	5.64795e-12	-1.28471	-1.08457e-09
43394168	chr2:43394168:G:A	4.53242e-15	-2.18941	-1.08457e-09	2.57778e-12	-2.06908	-1.08457e-09
43394676	chr2:43394676:T:C	9.74278e-15	-7.00909e-10	-1.42414	5.0995e-12	-7.00909e-10	-1.38686
43395107	chr2:43395107:G:A	8.32242e-15	-7.00909e-10	-1.58172	4.2092e-12	-7.00909e-10	-1.57873
43395318	chr2:43395318:C:T	8.88817e-15	-7.00909e-10	-1.51595	4.63958e-12	-7.00909e-10	-1.48138
43395342	chr2:43395342:G:C	4.77792e-13	-7.00909e-10	2.46851	3.08341e-10	-7.00909e-10	2.7152
43395929	chr2:43395929:G:A	2.02055e-15	-1.7021	-1.2952	1.31536e-12	-1.3299	-1.41199
43396002	chr2:43396002:C:G	1.53642e-14	-7.00909e-10	-0.968629	7.69142e-12	-7.00909e-10	-0.975899
43396347	chr2:43396347:G:A	2.79148e-15	-1.08184	-1.59225	1.193e-12	-1.24593	-1.59361
43396684	chr2:43396684:G:A	2.27029e-15	-2.01985	-0.860909	1.27178e-12	-1.6527	-1.12289
43396868	chr2:43396868:TA:T	2.26796e-14	-7.00909e-10	-0.579202	9.62093e-12	-7.00909e-10	-0.752064
43396893	chr2:43396893:T:C	3.26495e-15	-1.01273	-1.5047	1.36706e-12	-1.18321	-1.52013
43397113	chr2:43397113:A:C	1.45159e-14	-2.18872	1.16329	6.87745e-12	-2.18629	1.09853
43397529	chr2:43397529:T:C	1.82725e-14	-7.00909e-10	-0.795269	9.83662e-12	-7.00909e-10	-0.729892
43397939	chr2:43397939:T:C	2.87246e-15	-1.17185	-1.47365	1.11882e-12	-1.37	-1.53373
43398045	chr2:43398045:T:A	3.1313e-15	-1.04743	-1.5118	1.31246e-12	-1.21775	-1.52635
43398265	chr2:43398265:C:T	7.50773e-15	-1.96464	0.279908	2.54433e-12	-1.70773	-0.374407
43398303	chr2:43398303:C:T	8.4021e-15	-7.00909e-10	-1.57219	4.36351e-12	-7.00909e-10	-1.54273
43398720	chr2:43398720:G:A	4.57387e-15	-2.18031	-1.08457e-09	2.54604e-12	-2.08147	-1.08457e-09
43399053	chr2:43399053:T:C	1.37123e-14	-1.08237	-1.08457e-09	6.53874e-12	-1.13826	-1.08457e-09
43399073	chr2:43399073:C:T	2.86713e-15	-1.07234	-1.57502	1.34209e-12	-1.13666	-1.58512
43399111	chr2:43399111:T:C	1.44829e-14	-7.00909e-10	-1.0277	8.19253e-12	-7.00909e-10	-0.912782
43399382	chr2:43399382:T:C	3.29428e-15	-2.13941	-0.369074	1.41857e-12	-2.11749	-0.548863
43399529	chr2:43399529:G:T	3.75996e-15	-2.13106	-0.245202	1.60911e-12	-2.10775	-0.432579
43399602	chr2:43399602:G:A	1.23964e-14	-7.00909e-10	-1.18326	5.4973e-12	-7.00909e-10	-1.31175
43400224	chr2:43400224:G:T	2.38084e-15	-1.31236	-1.52085	9.72669e-13	-1.48285	-1.56087
43400239	chr2:43400239:T:C	3.07444e-15	-1.06583	-1.51171	1.28627e-12	-1.23819	-1.52607
43400521	chr2:43400521:C:T	1.79999e-15	-1.53069	-1.5822	7.76208e-13	-1.68747	-1.58187
43400916	chr2:43400916:C:T	1.75763e-15	-1.58814	-1.54856	7.65058e-13	-1.7244	-1.5594
43401332	chr2:43401332:G:A	1.11631e-14	-7.00909e-10	-1.28806	5.88939e-12	-7.00909e-10	-1.24285
43402621	chr2:43402621:G:A	6.10248e-15	-2.02925	0.137276	2.91651e-12	-1.67638	-0.269238
43402792	chr2:43402792:G:T	3.90863e-15	-2.12832	-0.209159	1.66408e-12	-2.10291	-0.403822
43402865	chr2:43402865:G:A	8.30024e-15	-7.00909e-10	-1.58438	4.32005e-12	-7.00909e-10	-1.55274
43403083	chr2:43403083:T:C	1.30454e-15	-1.93739	-1.49744	5.64889e-13	-2.07597	-1.51116
43403296	chr2:43403296:A:G	1.31461e-14	-7.00909e-10	-1.12454	6.62633e-12	-7.00909e-10	-1.12495
43403320	chr2:43403320:C:T	1.81995e-15	-1.6171	-1.48476	6.8801e-13	-1.88742	-1.50254
43403337	chr2:43403337:G:A	9.37543e-15	-7.00909e-10	-1.46258	5.48617e-12	-7.00909e-10	-1.31377
43403341	chr2:43403341:A:G	1.97336e-15	-1.45256	-1.56837	6.90374e-13	-1.83794	-1.54859
43403354	chr2:43403354:T:C	1.75156e-15	-1.65402	-1.48614	6.70108e-13	-1.91306	-1.50326
43403518	chr2:43403518:C:T	1.47811e-15	-1.83775	-1.47215	5.74842e-13	-2.03868	-1.53099
43404467	chr2:43404467:A:G	9.20592e-15	-7.00909e-10	-1.48082	4.78812e-12	-7.00909e-10	-1.44987
43404542	chr2:43404542:T:C	6.12259e-14	-7.00909e-10	0.413901	4.39094e-11	-7.00909e-10	0.766124
43404699	chr2:43404699:T:C	8.25161e-15	-7.00909e-10	-1.59026	4.16392e-12	-7.00909e-10	-1.58955
43404772	chr2:43404772:ATCTGAGT:A	9.28747e-15	-7.00909e-10	-1.472	4.84943e-12	-7.00909e-10	-1.43714
43404956	chr2:43404956:C:A	8.39531e-15	-7.00909e-10	-1.573	4.3513e-12	-7.00909e-10	-1.54553
43405061	chr2:43405061:G:A	2.47051e-15	-1.49592	-1.30032	1.32916e-12	-1.55157	-1.17989
43405096	chr2:43405096:G:A	3.55192e-15	-1.34667	-1.08651	1.82225e-12	-1.37565	-1.04029
43405165	chr2:43405165:T:C	8.43849e-15	-7.00909e-10	-1.56787	4.29137e-12	-7.00909e-10	-1.5594
43405811	chr2:43405811:C:T	1.77995e-15	-1.916	-1.20808	7.39964e-13	-2.01642	-1.30073
43406129	chr2:43406129:T:C	1.00261e-14	-2.14863	0.753157	3.83984e-12	-2.12866	0.458089
43406183	chr2:43406183:G:T	1.23262e-14	-7.00909e-10	-1.18894	6.22541e-12	-7.00909e-10	-1.18737
43406510	chr2:43406510:A:C	7.70669e-15	-1.65858	-1.08457e-09	3.70479e-12	-1.70638	-1.08457e-09
43406585	chr2:43406585:C:A	1.98124e-15	-1.54303	-1.47392	9.08033e-13	-1.62783	-1.48465
43406689	chr2:43406689:A:G	1.91217e-15	-1.58437	-1.46806	8.76329e-13	-1.66834	-1.47967
43406707	chr2:43406707:T:C	1.61929e-15	-1.62763	-1.59105	7.60467e-13	-1.70831	-1.58152
43406996	chr2:43406996:C:A	1.67612e-15	-1.71069	-1.4735	7.80281e-13	-1.78133	-1.48278
43407329	chr2:43407329:T:C	1.07401e-14	-1.72853	0.401841	4.76699e-12	-1.77537	0.321076
43407488	chr2:43407488:C:T	8.22502e-15	-7.00909e-10	-1.59349	4.15342e-12	-7.00909e-10	-1.59207
43407783	chr2:43407783:T:C	2.78607e-15	-1.13442	-1.54162	1.12227e-12	-1.34	-1.56065
43407805	chr2:43407805:G:C	3.4005e-14	-7.00909e-10	-0.17416	1.88766e-11	-7.00909e-10	-0.0780843
43407937	chr2:43407937:G:C	2.01343e-15	-1.46441	-1.53642	9.32996e-13	-1.53941	-1.54595
43408004	chr2:43408004:G:A	1.36145e-15	-1.84631	-1.54581	6.41566e-13	-1.90426	-1.55559
43408610	chr2:43408610:C:T	8.67529e-15	-7.00909e-10	-1.54019	4.36393e-12	-7.00909e-10	-1.54263
43410011	chr2:43410011:C:T	9.83601e-15	-7.00909e-10	-1.41462	5.46444e-12	-7.00909e-10	-1.31774
43410335	chr2:43410335:T:C	3.57665e-15	-0.939777	-1.48647	1.51069e-12	-1.09673	-1.50671
43410875	chr2:43410875:T:A	9.12515e-15	-7.00909e-10	-1.48963	4.21171e-12	-7.00909e-10	-1.57814
43410948	chr2:43410948:G:T	1.72977e-14	-7.00909e-10	-0.850096	8.68377e-12	-7.00909e-10	-0.854549
43411046	chr2:43411046:C:T	1.609e-14	0.591443	-1.51392	4.29701e-12	-0.0450736	-1.51301
43411699	chr2:43411699:A:C	9.67693e-15	-1.5264	0.0954799	3.81142e-12	-1.59071	-0.0872896
43411749	chr2:43411749:T:C	8.74199e-15	-1.56556	0.033025	3.45231e-12	-1.63076	-0.146205
43411808	chr2:43411808:T:C	1.65703e-14	0.682751	-1.57581	4.33721e-12	0.0258616	-1.57463
43412342	chr2:43412342:A:C	1.65498e-14	-7.00909e-10	-0.894295	7.51042e-12	-7.00909e-10	-0.999713
43413064	chr2:43413064:G:A	1.72542e-15	-1.60061	-1.55459	7.71682e-13	-1.69403	-1.58116
43413428	chr2:43413428:A:G	1.09438e-14	-7.00909e-10	-1.30789	5.80594e-12	-7.00909e-10	-1.25712
43414096	chr2:43414096:T:C	8.46542e-15	-7.00909e-10	-1.56468	4.19858e-12	-7.00909e-10	-1.58126
43414488	chr2:43414488:A:G	2.05875e-15	-1.73018	-1.24839	8.04318e-13	-2.01713	-1.21663
43415534	chr2:43415534:A:G	8.22617e-15	-7.00909e-10	-1.59335	4.15284e-12	-7.00909e-10	-1.59221
43415737	chr2:43415737:C:T	1.4643e-14	-7.00909e-10	-1.0167	7.0515e-12	-7.00909e-10	-1.06276
43415767	chr2:43415767:G:C	1.45668e-13	-7.00909e-10	1.28066	5.53355e-11	-7.00909e-10	0.997409
43415866	chr2:43415866:C:T	2.96718e-15	-1.13372	-1.47934	1.41077e-12	-1.2097	-1.46217
43415893	chr2:43415893:TC:T	3.76711e-15	-1.27437	-1.09999	1.98108e-12	-1.3079	-1.02447
43415898	chr2:43415898:C:G	3.67068e-15	-1.30735	-1.09294	1.93353e-12	-1.34015	-1.01651
43416225	chr2:43416225:T:C	1.42291e-14	-7.00909e-10	-1.04538	6.32101e-12	-7.00909e-10	-1.17213
43416339	chr2:43416339:GT:G	8.22488e-15	-7.00909e-10	-1.59351	4.19065e-12	-7.00909e-10	-1.58315
43416415	chr2:43416415:T:C	9.12963e-15	-7.00909e-10	-1.48914	5.2731e-12	-7.00909e-10	-1.35339
43416674	chr2:43416674:A:G	1.5178e-14	-7.00909e-10	-0.980825	7.63419e-12	-7.00909e-10	-0.983368
43416726	chr2:43416726:C:A	5.02344e-15	-0.532343	-1.55421	2.47013e-12	-0.566943	-1.54479
43417417	chr2:43417417:C:T	4.32398e-14	0.831732	-0.765639	1.1831e-11	0.566206	-1.11149
43418142	chr2:43418142:T:C	9.26329e-15	-7.00909e-10	-1.47461	4.81123e-12	-7.00909e-10	-1.44505
43418635	chr2:43418635:CTA:C	8.49072e-15	-7.00909e-10	-1.56169	4.43805e-12	-7.00909e-10	-1.52579
43418672	chr2:43418672:G:C	2.0805e-15	-1.39675	-1.57131	1.11175e-12	-1.34429	-1.56578
43418780	chr2:43418780:C:T	8.91331e-15	-7.00909e-10	-1.51312	4.33453e-12	-7.00909e-10	-1.54939
43419000	chr2:43419000:A:G	1.85825e-15	-1.5291	-1.55193	9.70636e-13	-1.52323	-1.52258
43419029	chr2:43419029:T:A	2.35283e-15	-1.3526	-1.49245	1.19185e-12	-1.33943	-1.50106
43419470	chr2:43419470:T:C	3.28039e-13	-7.00909e-10	2.09247	2.12289e-10	-7.00909e-10	2.34194
43419649	chr2:43419649:T:A	3.92681e-14	-7.00909e-10	-0.030257	2.06357e-11	-7.00909e-10	0.0110191
43420325	chr2:43420325:G:A	3.29931e-15	-1.74852	-0.758434	1.25221e-12	-1.76768	-1.02342
43420388	chr2:43420388:G:C	8.73716e-15	-7.00909e-10	-1.53308	4.39553e-12	-7.00909e-10	-1.53542
43420428	chr2:43420428:T:A	2.73156e-15	-1.46599	-1.2298	1.37107e-12	-1.44597	-1.25444
43421037	chr2:43421037:A:G	7.56702e-15	-0.0862975	-1.59057	2.00893e-12	-0.73368	-1.58472
43421700	chr2:43421700:G:C	1.20239e-14	-7.00909e-10	-1.21377	5.32e-12	-7.00909e-10	-1.34453
43421863	chr2:43421863:T:C	8.22212e-15	-7.00909e-10	-1.59384	4.15847e-12	-7.00909e-10	-1.59086
43422089	chr2:43422089:C:T	3.71709e-15	-0.884853	-1.50288	1.78398e-12	-0.926682	-1.51048
43422265	chr2:43422265:T:A	1.28389e-14	-1.14819	-1.08457e-09	1.67826e-11	-0.195663	-1.08457e-09
43422611	chr2:43422611:T:C	8.22451e-15	-7.00909e-10	-1.59355	4.15082e-12	-7.00909e-10	-1.5927
43422641	chr2:43422641:A:C	3.70442e-14	0.785702	-0.87426	1.05753e-11	0.523046	-1.18053
43422781	chr2:43422781:A:G	1.74538e-14	-7.00909e-10	-0.841114	9.38871e-12	-7.00909e-10	-0.776497
43422828	chr2:43422828:T:G	1.58803e-15	-2.18772	-1.05046	8.78314e-13	-2.18866	-0.957096
43423167	chr2:43423167:AGTCCTAT:A	3.33922e-15	-0.979881	-1.51505	1.53663e-12	-1.06686	-1.51955
43423274	chr2:43423274:G:C	3.61063e-15	-2.16827	-0.248521	1.95738e-12	-2.17802	-0.16638
43423389	chr2:43423389:T:C	3.56858e-13	-7.00909e-10	2.17667	1.02006e-10	-7.00909e-10	1.60902
43423396	chr2:43423396:C:G	1.77841e-15	-2.18921	-0.935737	9.77224e-13	-2.18771	-0.851332
43423456	chr2:43423456:G:A	1.20008e-14	-1.21569	-1.08457e-09	5.02469e-12	-1.40164	-1.08457e-09
43423645	chr2:43423645:G:T	2.84594e-15	-1.09013	-1.56465	1.30933e-12	-1.17516	-1.57133
43423716	chr2:43423716:T:C	2.99957e-14	-7.00909e-10	-0.299613	1.48458e-11	-7.00909e-10	-0.318291
43423843	chr2:43423843:C:A	1.05747e-14	-7.00909e-10	-1.3422	4.80696e-12	-7.00909e-10	-1.44594
43424105	chr2:43424105:T:C	9.15649e-15	-7.00909e-10	-1.4862	5.28907e-12	-7.00909e-10	-1.35036
43424481	chr2:43424481:C:T	8.24507e-15	-7.00909e-10	-1.59105	4.14867e-12	-7.00909e-10	-1.59322
43424727	chr2:43424727:G:A	1.10094e-14	-7.00909e-10	-1.30192	5.56229e-12	-7.00909e-10	-1.29999
43424856	chr2:43424856:G:A	2.06407e-14	-7.00909e-10	-0.673405	8.3537e-12	-7.00909e-10	-0.8933
43424978	chr2:43424978:T:C	4.60616e-15	-1.58007	-0.593207	2.00467e-12	-1.70641	-0.614113
43425030	chr2:43425030:G:C	3.39042e-15	-1.29365	-1.18607	1.37867e-12	-1.43544	-1.25944
43425259	chr2:43425259:A:C	7.97789e-15	-2.1679	0.543904	4.322e-12	-2.17845	0.626159
43425861	chr2:43425861:C:G	7.11548e-15	-0.917602	-0.820795	3.25272e-12	-0.957683	-0.87883
43426360	chr2:43426360:C:A	4.57361e-15	-2.17482	-0.00554643	2.12338e-12	-2.18342	-0.0795762
43426466	chr2:43426466:T:A	9.2512e-15	-7.00909e-10	-1.47591	4.80178e-12	-7.00909e-10	-1.44702
43426600	chr2:43426600:A:T	1.21501e-14	-7.00909e-10	-1.20333	6.26966e-12	-7.00909e-10	-1.18028
43427279	chr2:43427279:G:A	1.33677e-15	-2.18364	-1.22678	7.25288e-13	-2.17869	-1.1585
43427732	chr2:43427732:G:A	1.88769e-15	-1.57141	-1.4939	9.52712e-13	-1.61024	-1.45421
43427849	chr2:43427849:C:T	1.56191e-14	-7.00909e-10	-0.952177	9.59314e-12	-7.00909e-10	-0.754957
43428724	chr2:43428724:C:A	8.29659e-15	-7.00909e-10	-1.58482	4.23124e-12	-7.00909e-10	-1.57351
43429067	chr2:43429067:C:T	8.4081e-15	-7.00909e-10	-1.57147	4.1626e-12	-7.00909e-10	-1.58986
43429619	chr2:43429619:A:C	1.56947e-14	-7.00909e-10	-0.947348	6.4217e-12	-7.00909e-10	-1.15632
43429699	chr2:43429699:A:C	1.43996e-14	-7.00909e-10	-1.03347	7.66564e-12	-7.00909e-10	-0.979256
43430802	chr2:43430802:T:C	1.1537e-14	-7.00909e-10	-1.25511	6.47227e-12	-7.00909e-10	-1.14848
43430836	chr2:43430836:GA:G	1.56962e-14	-7.00909e-10	-0.94725	7.52644e-12	-7.00909e-10	-0.997582
43430951	chr2:43430951:G:A	1.02763e-14	-7.00909e-10	-1.37082	5.50511e-12	-7.00909e-10	-1.31033
43430998	chr2:43430998:A:T	1.60612e-14	-7.00909e-10	-0.924263	8.60704e-12	-7.00909e-10	-0.863424
43431022	chr2:43431022:C:T	1.11916e-14	-7.00909e-10	-1.2855	5.69764e-12	-7.00909e-10	-1.27595
43431562	chr2:43431562:T:G	8.76363e-15	-7.00909e-10	-1.53006	4.35133e-12	-7.00909e-10	-1.54552
43432831	chr2:43432831:G:T	6.97604e-15	-2.12301	0.364821	2.98631e-12	-2.13319	0.21123
43433195	chr2:43433195:C:T	1.68099e-14	-7.00909e-10	-0.878703	8.6321e-12	-7.00909e-10	-0.860517
43433301	chr2:43433301:G:A	8.22198e-15	-7.00909e-10	-1.59386	4.23022e-12	-7.00909e-10	-1.57375
43433347	chr2:43433347:C:T	1.61585e-14	-0.918224	-1.08457e-09	2.84942e-11	0.333696	-1.08457e-09
43433456	chr2:43433456:G:A	1.20251e-15	-2.17559	-1.34067	6.60107e-13	-2.1668	-1.26456
43434308	chr2:43434308:A:C	9.38873e-15	-7.00909e-10	-1.46116	4.41126e-12	-7.00909e-10	-1.53185
43434929	chr2:43434929:G:A	1.73284e-15	-2.18424	-0.966665	1.06141e-12	-2.18409	-0.772318
43435180	chr2:43435180:C:T	1.46291e-15	-2.17282	-1.14742	8.70055e-13	-2.17148	-0.983721
43435331	chr2:43435331:C:T	8.2287e-15	-7.00909e-10	-1.59304	4.16372e-12	-7.00909e-10	-1.5896
43435420	chr2:43435420:T:C	2.55192e-14	-7.00909e-10	-0.461239	9.30102e-12	-7.00909e-10	-0.785881
43435611	chr2:43435611:T:C	5.01091e-15	-2.08905	-1.08457e-09	2.59273e-12	-2.06329	-1.08457e-09
43435772	chr2:43435772:A:C	7.9481e-15	-2.1889	0.561162	4.81552e-12	-2.18492	0.740754
43436380	chr2:43436380:T:C	8.40254e-15	-7.00909e-10	-1.57213	4.25483e-12	-7.00909e-10	-1.56795
43436400	chr2:43436400:C:T	1.10923e-14	-7.00909e-10	-1.29442	5.59513e-12	-7.00909e-10	-1.29411
43436622	chr2:43436622:C:T	1.16895e-15	-2.09623	-1.44834	5.57743e-13	-2.07831	-1.52155
43436625	chr2:43436625:T:C	1.12949e-14	-7.00909e-10	-1.27632	6.63689e-12	-7.00909e-10	-1.12336
43436709	chr2:43436709:C:T	7.39966e-15	-2.18011	0.48088	4.44611e-12	-2.18668	0.662706
43436868	chr2:43436868:C:T	8.09015e-15	-2.18045	0.570433	4.88905e-12	-2.18693	0.757923
43437593	chr2:43437593:T:C	5.19815e-15	-2.05237	-1.08457e-09	2.69331e-12	-2.02523	-1.08457e-09
43437712	chr2:43437712:C:G	1.03955e-14	-7.00909e-10	-1.3593	5.25098e-12	-7.00909e-10	-1.35759
43437723	chr2:43437723:G:A	1.70703e-14	-7.00909e-10	-0.863326	8.07264e-12	-7.00909e-10	-0.927525
43438039	chr2:43438039:C:T	1.03919e-14	-2.18917	0.829531	6.41364e-12	-2.18578	1.0282
43438106	chr2:43438106:G:C	8.44644e-14	0.0486121	0.687049	2.52327e-11	-0.152939	0.365076
43438159	chr2:43438159:G:A	8.38127e-15	-7.00909e-10	-1.57467	4.2422e-12	-7.00909e-10	-1.57092
43438171	chr2:43438171:G:A	2.03173e-14	-7.00909e-10	-0.689194	8.55805e-12	-7.00909e-10	-0.869133
43438363	chr2:43438363:A:T	1.20415e-14	-7.00909e-10	-1.21231	7.17489e-12	-7.00909e-10	-1.04542
43438804	chr2:43438804:G:A	1.03623e-14	-2.18885	0.826352	5.03669e-12	-2.18665	0.787393
43438859	chr2:43438859:T:C	2.47522e-15	-1.22491	-1.56943	9.38088e-13	-1.52166	-1.55825
43439248	chr2:43439248:A:G	1.24071e-14	-7.00909e-10	-1.1824	7.43812e-12	-7.00909e-10	-1.00939
43439597	chr2:43439597:G:GT	1.10218e-15	-2.11817	-1.48521	5.83857e-13	-2.00543	-1.54868
43439852	chr2:43439852:T:C	1.22466e-14	-2.18601	0.990591	7.49251e-12	-2.18923	1.18713
43440110	chr2:43440110:T:C	2.38688e-14	-7.00909e-10	-0.528097	1.00733e-11	-7.00909e-10	-0.706118
43440128	chr2:43440128:A:T	1.09902e-14	-7.00909e-10	-1.30366	4.96594e-12	-7.00909e-10	-1.4134
43440326	chr2:43440326:T:C	1.05766e-14	-2.18446	0.842435	6.46381e-12	-2.18867	1.03888
43440995	chr2:43440995:A:T	8.71362e-15	-7.00909e-10	-1.53578	4.22603e-12	-7.00909e-10	-1.57474
43441037	chr2:43441037:T:C	1.12055e-14	-2.18746	0.903194	6.81689e-12	-2.18951	1.09291
43441580	chr2:43441580:A:C	1.36788e-14	-7.00909e-10	-1.08482	8.32451e-12	-7.00909e-10	-0.896801
43442095	chr2:43442095:T:C	9.77326e-15	-7.00909e-10	-1.42102	8.56081e-12	-7.00909e-10	-0.86881
43442193	chr2:43442193:T:C	8.65613e-15	-7.00909e-10	-1.5424	4.19317e-12	-7.00909e-10	-1.58255
43442308	chr2:43442308:T:C	8.42813e-15	-7.00909e-10	-1.56909	4.29027e-12	-7.00909e-10	-1.55966
43442579	chr2:43442579:AG:A	1.23383e-14	-7.00909e-10	-1.18796	6.40218e-12	-7.00909e-10	-1.15937
43442712	chr2:43442712:T:C	1.06578e-14	-2.18863	0.854256	6.48023e-12	-2.18938	1.04213
43442813	chr2:43442813:A:G	5.36273e-13	-7.00909e-10	2.58398	3.51068e-10	-7.00909e-10	2.84498
43443005	chr2:43443005:G:C	1.88514e-15	-1.56327	-1.50339	8.58573e-13	-1.70397	-1.46452
43443044	chr2:43443044:C:T	8.94858e-15	-2.18249	0.673318	3.81181e-12	-2.18853	0.51063
43443074	chr2:43443074:T:C	4.55785e-15	-2.18382	-1.08457e-09	2.8327e-12	-1.97477	-1.08457e-09
43443190	chr2:43443190:G:T	1.47443e-15	-2.05485	-1.25755	7.24281e-13	-1.96279	-1.37579
43443310	chr2:43443310:A:T	1.17823e-15	-2.05218	-1.48447	6.36203e-13	-1.9201	-1.54814
43443693	chr2:43443693:A:C	9.33658e-15	-7.00909e-10	-1.46673	5.43361e-12	-7.00909e-10	-1.3234
43443959	chr2:43443959:CCA:C	1.6831e-15	-2.18708	-0.992948	7.87256e-13	-2.18932	-1.06589
43444018	chr2:43444018:C:T	7.90122e-15	-2.18331	0.54966	3.38757e-12	-2.18881	0.39292
43444037	chr2:43444037:C:T	1.66974e-15	-2.18453	-1.00348	7.80272e-13	-2.1883	-1.07582
43445144	chr2:43445144:T:C	8.27733e-15	-7.00909e-10	-1.58715	4.16585e-12	-7.00909e-10	-1.58908
43445457	chr2:43445457:G:T	1.34859e-14	-7.00909e-10	-1.09902	8.11026e-12	-7.00909e-10	-0.922875
43445572	chr2:43445572:C:T	8.88864e-15	-7.00909e-10	-1.51589	5.08688e-12	-7.00909e-10	-1.38934
43445656	chr2:43445656:A:G	1.14676e-14	-2.18407	0.922925	6.99273e-12	-2.18863	1.1175
43445815	chr2:43445815:A:G	9.33471e-15	-7.00909e-10	-1.46693	5.43213e-12	-7.00909e-10	-1.32367
43445845	chr2:43445845:G:A	1.71983e-14	-7.00909e-10	-0.855861	7.48361e-12	-7.00909e-10	-1.00329
43445980	chr2:43445980:C:T	8.35111e-13	-7.00909e-10	3.0269	5.56259e-10	-7.00909e-10	3.30523
43446134	chr2:43446134:C:A	1.61138e-15	-2.18194	-1.04164	7.60991e-13	-2.17133	-1.11781
43446177	chr2:43446177:C:G	1.28964e-15	-2.0184	-1.42791	6.97859e-13	-1.86527	-1.51048
43446328	chr2:43446328:A:T	9.65113e-15	-7.00909e-10	-1.43359	5.09965e-12	-7.00909e-10	-1.38683
43446751	chr2:43446751:T:C	2.69513e-15	-1.11853	-1.59069	9.76483e-13	-1.4528	-1.58701
43446839	chr2:43446839:A:G	6.54485e-15	-2.18783	0.365839	3.74041e-12	-2.1895	0.492689
43447103	chr2:43447103:G:T	2.26556e-15	-1.46499	-1.41785	1.28612e-12	-1.23339	-1.53098
43447139	chr2:43447139:T:C	7.59677e-15	-2.18748	0.51453	4.35192e-12	-2.18952	0.644133
43447729	chr2:43447729:AT:A	1.08452e-14	-7.00909e-10	-1.31695	4.91365e-12	-7.00909e-10	-1.42399
43448153	chr2:43448153:C:A	1.50928e-15	-1.76646	-1.52258	7.68601e-13	-1.86192	-1.41727
43448822	chr2:43448822:C:T	5.94779e-15	-1.91765	-1.08457e-09	3.14237e-12	-1.87103	-1.08457e-09
43449294	chr2:43449294:T:G	7.57486e-15	-2.17779	0.501959	4.35013e-12	-2.18475	0.638946
43449577	chr2:43449577:G:A	6.6513e-15	-1.80586	-1.08457e-09	6.54547e-12	-1.13723	-1.08457e-09
43449608	chr2:43449608:G:A	1.46157e-15	-1.90548	-1.41568	7.38386e-13	-1.8318	-1.4875
43449651	chr2:43449651:C:A	8.88673e-15	-2.17635	0.660243	3.77267e-12	-2.18516	0.496934
43449799	chr2:43449799:A:T	5.2863e-15	-2.18517	0.149624	3.022e-12	-2.18904	0.278958
43450134	chr2:43450134:G:C	5.49467e-15	-2.18458	0.187685	3.13875e-12	-2.18885	0.316665
43450242	chr2:43450242:A:C	1.09224e-14	-7.00909e-10	-1.30985	5.4251e-12	-7.00909e-10	-1.32497
43450301	chr2:43450301:C:G	9.6467e-15	-2.18008	0.74603	4.09544e-12	-2.18714	0.581015
43450865	chr2:43450865:G:A	8.41925e-15	-7.00909e-10	-1.57015	4.28717e-12	-7.00909e-10	-1.56038
43451108	chr2:43451108:T:C	9.20205e-15	-7.00909e-10	-1.48124	7.49518e-12	-7.00909e-10	-1.00174
43451248	chr2:43451248:C:T	5.45197e-15	-2.18094	0.176248	3.10504e-12	-2.18716	0.304179
43451478	chr2:43451478:C:T	1.1028e-14	-2.18867	0.888436	5.2203e-12	-2.18613	0.822682
43451562	chr2:43451562:A:T	1.04063e-14	-7.00909e-10	-1.35826	5.2517e-12	-7.00909e-10	-1.35745
43451587	chr2:43451587:T:C	5.74566e-15	-2.18308	0.230856	3.28052e-12	-2.18821	0.360207
43452000	chr2:43452000:G:A	6.72037e-15	-2.14849	0.352967	2.9464e-12	-2.16378	0.228359
43452335	chr2:43452335:T:C	8.63728e-15	-7.00909e-10	-1.54458	4.18786e-12	-7.00909e-10	-1.58382
43452827	chr2:43452827:T:A	9.73886e-15	-7.00909e-10	-1.42454	4.96632e-12	-7.00909e-10	-1.41333
43453179	chr2:43453179:C:T	5.91945e-15	-2.16374	0.241317	3.36829e-12	-2.17612	0.374524
43454389	chr2:43454389:C:A	1.03952e-14	-7.00909e-10	-1.35932	4.7656e-12	-7.00909e-10	-1.45458
43454521	chr2:43454521:G:C	9.61578e-15	-7.00909e-10	-1.43726	4.57961e-12	-7.00909e-10	-1.49439
43455105	chr2:43455105:T:G	8.89321e-15	-7.00909e-10	-1.51538	4.45307e-12	-7.00909e-10	-1.52241
43455457	chr2:43455457:G:C	5.71999e-15	-2.18293	0.226225	3.27345e-12	-2.18835	0.358193
43455496	chr2:43455496:G:A	9.25603e-15	-2.16454	0.68915	3.81273e-12	-2.17804	0.500385
43455522	chr2:43455522:A:T	2.30545e-14	-0.141668	-0.421137	7.21238e-12	-0.252573	-0.787633
43455767	chr2:43455767:C:A	1.0884e-14	-7.00909e-10	-1.31337	5.0101e-12	-7.00909e-10	-1.40455
43455797	chr2:43455797:C:T	8.22193e-15	-7.00909e-10	-1.59386	4.14628e-12	-7.00909e-10	-1.59379
43456125	chr2:43456125:T:C	9.5903e-15	-7.00909e-10	-1.43992	4.56797e-12	-7.00909e-10	-1.49694
43456232	chr2:43456232:T:C	9.54782e-15	-7.00909e-10	-1.44436	5.61382e-12	-7.00909e-10	-1.29077
43456746	chr2:43456746:A:C	1.46963e-15	-2.18841	-1.12725	7.03813e-13	-2.18952	-1.17772
43456875	chr2:43456875:C:T	1.18428e-15	-2.18562	-1.34591	6.55643e-13	-2.18818	-1.24997
43457993	chr2:43457993:C:T	1.85454e-14	-7.00909e-10	-0.780449	8.7474e-12	-7.00909e-10	-0.847248
43458393	chr2:43458393:A:G	1.53336e-14	-7.00909e-10	-0.970622	7.01702e-12	-7.00909e-10	-1.06767
43458486	chr2:43458486:C:T	1.31993e-15	-2.18438	-1.2387	6.77272e-13	-2.18887	-1.21682
43458598	chr2:43458598:T:C	2.15556e-15	-1.34002	-1.5926	8.64842e-13	-1.57559	-1.58562
43459068	chr2:43459068:C:T	1.35232e-15	-1.81676	-1.58208	5.88392e-13	-1.98099	-1.56538
43459206	chr2:43459206:C:T	1.64762e-14	-7.00909e-10	-0.898752	8.26069e-12	-7.00909e-10	-0.904497
43459514	chr2:43459514:G:A	8.88681e-15	-1.5161	-1.08457e-09	6.77996e-12	-1.10203	-1.08457e-09
43459846	chr2:43459846:A:T	1.36772e-15	-2.17279	-1.21473	7.01464e-13	-2.1828	-1.18779
43459910	chr2:43459910:G:A	1.02375e-14	-7.00909e-10	-1.37461	4.9987e-12	-7.00909e-10	-1.40683
43460403	chr2:43460403:T:C	2.79126e-15	-2.16842	-0.505753	1.49445e-12	-2.18078	-0.433466
43460740	chr2:43460740:C:T	1.34826e-15	-2.1692	-1.23265	6.89228e-13	-2.18096	-1.20723
43460830	chr2:43460830:T:G	3.23595e-15	-1.75853	-0.767817	3.59117e-12	-1.20719	-0.530338
43460926	chr2:43460926:G:C	8.27309e-15	-7.00909e-10	-1.58766	4.19313e-12	-7.00909e-10	-1.58256
43461185	chr2:43461185:C:A	1.99791e-15	-2.1657	-0.842865	8.8411e-13	-2.18054	-0.958638
43461357	chr2:43461357:C:T	2.00037e-14	-0.0586666	-0.646084	5.48334e-12	-0.270312	-1.04398
43461380	chr2:43461380:T:C	1.18157e-14	-7.00909e-10	-1.23124	7.11312e-12	-7.00909e-10	-1.05406
43461539	chr2:43461539:T:C	6.73285e-15	-1.79367	-1.08457e-09	7.06742e-12	-1.06051	-1.08457e-09
43461932	chr2:43461932:A:G	4.42784e-15	-2.15206	-0.0606955	2.46318e-12	-2.1705	0.0559466
43462165	chr2:43462165:T:C	8.81229e-15	-7.00909e-10	-1.52452	4.44892e-12	-7.00909e-10	-1.52334
43462891	chr2:43462891:C:T	1.32213e-15	-2.18933	-1.2321	6.36754e-13	-2.18905	-1.27832
43463697	chr2:43463697:TCCAATGGTG:T	1.42323e-15	-2.18833	-1.15941	6.72334e-13	-2.18935	-1.22365
43463721	chr2:43463721:C:T	1.44924e-15	-2.18783	-1.1418	6.95148e-13	-2.18583	-1.1938
43463896	chr2:43463896:C:T	3.61039e-15	-1.5528	-0.864049	1.49305e-12	-1.70277	-0.912416
43464541	chr2:43464541:C:T	4.72975e-15	-2.1468	-1.08457e-09	3.34892e-12	-1.80737	-1.08457e-09
43465026	chr2:43465026:T:C	1.00755e-14	-7.00909e-10	-1.39056	5.25327e-12	-7.00909e-10	-1.35715
43465463	chr2:43465463:A:G	1.02775e-14	-7.00909e-10	-1.37071	5.26963e-12	-7.00909e-10	-1.35405
43465676	chr2:43465676:G:A	9.71463e-15	-7.00909e-10	-1.42704	5.43345e-12	-7.00909e-10	-1.32343
43466411	chr2:43466411:C:A	9.34488e-15	-7.00909e-10	-1.46584	5.44047e-12	-7.00909e-10	-1.32214
43466416	chr2:43466416:A:G	1.15963e-14	-7.00909e-10	-1.24998	6.69224e-12	-7.00909e-10	-1.11506
43466909	chr2:43466909:A:G	2.84034e-15	-2.15941	-0.497338	1.51418e-12	-2.17282	-0.428313
43467382	chr2:43467382:G:C	9.98134e-15	-7.00909e-10	-1.39995	4.64401e-12	-7.00909e-10	-1.48043
43467431	chr2:43467431:A:G	3.20103e-15	-2.14922	-0.387976	1.70921e-12	-2.16477	-0.315197
43468009	chr2:43468009:C:T	2.4082e-15	-1.23055	-1.59124	9.30453e-13	-1.49448	-1.59361
43468149	chr2:43468149:A:G	1.59999e-14	-7.00909e-10	-0.928088	8.58951e-12	-7.00909e-10	-0.865463
43468398	chr2:43468398:T:C	1.2374e-14	-7.00909e-10	-1.18507	6.37574e-12	-7.00909e-10	-1.16351
43468903	chr2:43468903:G:A	9.28236e-15	-7.00909e-10	-1.47255	5.12433e-12	-7.00909e-10	-1.382
43469076	chr2:43469076:T:C	2.12153e-15	-1.37699	-1.57154	8.70838e-13	-1.56468	-1.58963
43469221	chr2:43469221:GC:G	9.68897e-15	-7.00909e-10	-1.42968	4.97369e-12	-7.00909e-10	-1.41184
43469818	chr2:43469818:G:A	8.54228e-15	-7.00909e-10	-1.55564	4.19468e-12	-7.00909e-10	-1.58219
43470002	chr2:43470002:G:A	1.69623e-14	-7.00909e-10	-0.869676	8.53397e-12	-7.00909e-10	-0.871951
43470275	chr2:43470275:G:T	1.23566e-14	-7.00909e-10	-1.18648	5.97847e-12	-7.00909e-10	-1.22784
43470321	chr2:43470321:T:G	8.22205e-15	-7.00909e-10	-1.59385	4.14598e-12	-7.00909e-10	-1.59386
43470584	chr2:43470584:A:G	1.13736e-14	-2.1886	0.919229	5.61019e-12	-2.18532	0.893905
43470750	chr2:43470750:G:A	8.08136e-15	-1.61111	-1.08457e-09	4.16675e-12	-1.58887	-1.08457e-09
43470836	chr2:43470836:C:A	2.33577e-15	-1.25884	-1.59348	9.06101e-13	-1.52692	-1.58769
43470889	chr2:43470889:A:T	1.04757e-14	-2.18848	0.836872	5.18806e-12	-2.18489	0.815242
43471265	chr2:43471265:T:C	9.00899e-15	-7.00909e-10	-1.50245	4.54225e-12	-7.00909e-10	-1.50258
43471351	chr2:43471351:C:G	9.00888e-15	-7.00909e-10	-1.50246	4.54269e-12	-7.00909e-10	-1.50249
43471614	chr2:43471614:G:A	1.73419e-15	-1.9592	-1.19093	1.2318e-12	-1.73248	-1.07504
43472133	chr2:43472133:T:C	9.33108e-14	-7.00909e-10	0.835267	3.67158e-11	-7.00909e-10	0.587203
43472260	chr2:43472260:T:C	1.30127e-14	-2.18177	1.04703	6.45761e-12	-2.17555	1.02481
43472267	chr2:43472267:A:G	1.20963e-15	-2.17358	-1.33677	5.7972e-13	-2.17809	-1.38313
43472323	chr2:43472323:A:C	1.36482e-14	-7.00909e-10	-1.08706	6.3998e-12	-7.00909e-10	-1.15974
43472696	chr2:43472696:C:T	1.16312e-14	-7.00909e-10	-1.24698	5.86933e-12	-7.00909e-10	-1.24626
43473452	chr2:43473452:C:A	8.7922e-15	-7.00909e-10	-1.5268	4.63178e-12	-7.00909e-10	-1.48306
43473569	chr2:43473569:T:C	5.47566e-15	-2.00036	-1.08457e-09	2.7832e-12	-1.9924	-1.08457e-09
43473674	chr2:43473674:T:G	8.74007e-15	-7.00909e-10	-1.53275	4.49069e-12	-7.00909e-10	-1.514
43473688	chr2:43473688:A:C	1.01402e-15	-2.17872	-1.50803	5.05253e-13	-2.18671	-1.51199
43473736	chr2:43473736:G:A	9.48123e-15	-7.00909e-10	-1.45135	4.84825e-12	-7.00909e-10	-1.43739
43473885	chr2:43473885:G:A	1.0364e-15	-2.18889	-1.47603	4.97202e-13	-2.18299	-1.53178
43474012	chr2:43474012:T:C	1.01454e-15	-2.18163	-1.50461	5.06578e-13	-2.18807	-1.50801
43474074	chr2:43474074:G:A	9.26949e-16	-2.1836	-1.59292	4.65562e-13	-2.1887	-1.59181
43474720	chr2:43474720:T:C	1.26716e-14	-7.00909e-10	-1.16131	6.16005e-12	-7.00909e-10	-1.19792
43474812	chr2:43474812:G:T	9.94779e-16	-2.1773	-1.5286	4.95912e-13	-2.18598	-1.53138
43475012	chr2:43475012:A:G	1.01335e-15	-2.17134	-1.51607	5.03203e-13	-2.18265	-1.52012
43475014	chr2:43475014:C:A	1.52576e-14	-0.975591	-1.08457e-09	4.40318e-12	-1.53368	-1.08457e-09
43475375	chr2:43475375:TGCCA:T	1.19509e-15	-2.17315	-1.34929	5.63842e-13	-2.15566	-1.43333
43476166	chr2:43476166:C:T	9.50731e-15	-7.00909e-10	-1.44861	4.85284e-12	-7.00909e-10	-1.43644
43476220	chr2:43476220:G:A	9.46503e-15	-7.00909e-10	-1.45306	4.84135e-12	-7.00909e-10	-1.43881
43476545	chr2:43476545:G:C	1.19615e-15	-2.18454	-1.33702	6.06215e-13	-2.18926	-1.32727
43476672	chr2:43476672:T:C	1.80823e-14	-7.00909e-10	-0.805732	1.10125e-11	-7.00909e-10	-0.616975
43476709	chr2:43476709:C:T	8.61681e-15	-7.00909e-10	-1.54695	4.18621e-12	-7.00909e-10	-1.58421
43476953	chr2:43476953:A:G	1.9441e-15	-2.14919	-0.886681	8.79677e-13	-2.16749	-0.976719
43477813	chr2:43477813:C:T	1.01231e-14	-7.00909e-10	-1.38585	5.19194e-12	-7.00909e-10	-1.3689
43477937	chr2:43477937:A:G	1.90315e-15	-1.6108	-1.44636	7.12382e-13	-1.8848	-1.47035
43478032	chr2:43478032:TC:T	1.09905e-13	-7.00909e-10	0.99895	3.5573e-11	-7.00909e-10	0.555582
43478126	chr2:43478126:A:G	1.15204e-15	-2.09103	-1.4681	5.56716e-13	-2.09757	-1.50413
43478147	chr2:43478147:T:C	1.12527e-15	-2.11013	-1.47252	5.44111e-13	-2.11682	-1.50778
43478192	chr2:43478192:TAA:T	5.44107e-14	-7.00909e-10	0.295892	2.85345e-11	-7.00909e-10	0.335108
43478863	chr2:43478863:T:C	1.18126e-15	-2.07537	-1.45871	5.68728e-13	-2.08234	-1.49802
43479105	chr2:43479105:T:C	1.19253e-15	-2.09437	-1.43022	5.73109e-13	-2.1017	-1.47098
43479180	chr2:43479180:C:T	1.15322e-15	-2.10715	-1.45096	5.55407e-13	-2.11267	-1.49139
43479479	chr2:43479479:A:G	1.07877e-14	-7.00909e-10	-1.32226	5.95059e-12	-7.00909e-10	-1.23251
43479520	chr2:43479520:T:A	2.05615e-13	-7.00909e-10	1.62534	1.19809e-10	-7.00909e-10	1.76989
43480246	chr2:43480246:C:T	1.11903e-14	-2.18542	0.8998	5.32976e-12	-2.18146	0.838758
43480275	chr2:43480275:C:T	1.05492e-13	-7.00909e-10	0.957971	3.41155e-11	-7.00909e-10	0.513747
43480525	chr2:43480525:T:A	1.07438e-14	-7.00909e-10	-1.32634	5.42131e-12	-7.00909e-10	-1.32567
43480544	chr2:43480544:G:A	8.90584e-15	-7.00909e-10	-1.51396	4.46959e-12	-7.00909e-10	-1.51871
43482842	chr2:43482842:G:T	9.798e-15	-7.00909e-10	-1.41849	4.981e-12	-7.00909e-10	-1.41037
43483305	chr2:43483305:A:G	1.31054e-15	-2.1885	-1.24173	6.28628e-13	-2.18783	-1.29239
43483586	chr2:43483586:T:G	1.55833e-13	-7.00909e-10	1.34812	9.0463e-11	-7.00909e-10	1.48894
43483668	chr2:43483668:A:G	1.35928e-15	-2.18845	-1.20526	6.52944e-13	-2.18742	-1.25485
43483927	chr2:43483927:T:C	6.73438e-15	-1.05686	-0.736582	2.78997e-12	-0.986893	-1.00308
43484228	chr2:43484228:G:C	8.22255e-15	-7.00909e-10	-1.59379	4.1462e-12	-7.00909e-10	-1.59381
43484529	chr2:43484529:T:C	1.77722e-14	-7.00909e-10	-0.823034	9.66689e-12	-7.00909e-10	-0.747298
43485024	chr2:43485024:T:G	1.02383e-15	-2.18017	-1.49695	5.10127e-13	-2.1872	-1.5019
43485646	chr2:43485646:G:T	1.27786e-15	-2.15318	-1.3023	6.43309e-13	-2.16692	-1.29021
43485658	chr2:43485658:T:C	9.51034e-15	-7.00909e-10	-1.44829	5.59114e-12	-7.00909e-10	-1.29482
43485690	chr2:43485690:T:C	8.22658e-15	-7.00909e-10	-1.5933	4.14818e-12	-7.00909e-10	-1.59333
43485985	chr2:43485985:C:G	1.1666e-15	-2.12344	-1.42314	5.78331e-13	-2.08565	-1.47796
43485997	chr2:43485997:T:C	1.70096e-13	-7.00909e-10	1.43569	9.81216e-11	-7.00909e-10	1.5702
43486261	chr2:43486261:T:C	6.01013e-15	-1.90722	-1.08457e-09	2.48435e-12	-2.10599	-1.08457e-09
43486669	chr2:43486669:A:C	1.02761e-15	-2.18909	-1.48434	5.1509e-13	-2.18882	-1.4906
43487321	chr2:43487321:C:T	1.1461e-14	-7.00909e-10	-1.26172	5.37328e-12	-7.00909e-10	-1.33457
43487389	chr2:43487389:G:C	8.92996e-15	-7.00909e-10	-1.51126	7.03752e-12	-7.00909e-10	-1.06475
43487589	chr2:43487589:C:T	4.9793e-15	-1.19677	-0.898611	2.15117e-12	-1.1271	-1.12289
43487967	chr2:43487967:G:A	2.53171e-15	-1.58294	-1.18884	1.37732e-12	-1.81765	-0.878216
43488281	chr2:43488281:C:T	1.47478e-15	-1.91523	-1.39693	5.41037e-13	-2.16488	-1.46539
43488327	chr2:43488327:G:A	1.34675e-14	-7.00909e-10	-1.10039	7.58865e-12	-7.00909e-10	-0.989351
43488559	chr2:43488559:G:A	9.34248e-15	-7.00909e-10	-1.4661	4.82457e-12	-7.00909e-10	-1.44228
43488665	chr2:43488665:A:G	1.3266e-14	-7.00909e-10	-1.11547	7.77799e-12	-7.00909e-10	-0.964707
43488954	chr2:43488954:C:G	9.87757e-15	-7.00909e-10	-1.4104	4.97999e-12	-7.00909e-10	-1.41058
43489078	chr2:43489078:C:T	1.60342e-14	-7.00909e-10	-0.925947	8.04327e-12	-7.00909e-10	-0.931169
43489124	chr2:43489124:T:C	1.04542e-15	-2.15558	-1.50067	5.09533e-13	-2.13759	-1.55268
43490511	chr2:43490511:T:C	1.13425e-13	1.62803	-0.597561	2.30173e-11	0.90236	-0.782117
43490524	chr2:43490524:A:C	1.09313e-15	-2.1536	-1.45802	5.27652e-13	-2.13126	-1.52407
43491454	chr2:43491454:T:C	1.84192e-15	-1.52326	-1.5666	7.70028e-13	-1.75974	-1.51759
43491587	chr2:43491587:G:A	8.44482e-15	-7.00909e-10	-1.56711	4.26968e-12	-7.00909e-10	-1.56447
43491845	chr2:43491845:G:A	1.58595e-15	-1.80623	-1.43325	5.34255e-13	-2.14484	-1.49805
43492005	chr2:43492005:T:C	1.37086e-14	-7.00909e-10	-1.08264	6.90219e-12	-7.00909e-10	-1.08417
43492297	chr2:43492297:A:T	1.76196e-14	-7.00909e-10	-0.831658	7.61689e-12	-7.00909e-10	-0.985637
43492380	chr2:43492380:G:C	8.22202e-15	-7.00909e-10	-1.59385	4.14736e-12	-7.00909e-10	-1.59353
43492667	chr2:43492667:G:A	1.11426e-14	-7.00909e-10	-1.2899	6.35429e-12	-7.00909e-10	-1.16687
43493253	chr2:43493253:C:A	8.73685e-15	-7.00909e-10	-1.53312	4.37494e-12	-7.00909e-10	-1.54011
43494369	chr2:43494369:C:T	8.66157e-14	1.13497	-0.37416	1.71249e-11	0.638709	-0.814183
43494499	chr2:43494499:T:C	5.22254e-15	-2.04768	-1.08457e-09	2.3988e-12	-2.14103	-1.08457e-09
43494615	chr2:43494615:T:G	7.9848e-15	-1.62313	-1.08457e-09	2.96159e-12	-1.93028	-1.08457e-09
43494762	chr2:43494762:C:G	1.00438e-14	-7.00909e-10	-1.39371	4.63381e-12	-7.00909e-10	-1.48263
43494815	chr2:43494815:G:A	1.12485e-15	-2.18156	-1.40146	5.39154e-13	-2.18579	-1.44797
43495843	chr2:43495843:C:A	9.15208e-15	-2.17334	0.686651	3.88818e-12	-2.18174	0.523675
43495879	chr2:43495879:T:C	8.60438e-15	-7.00909e-10	-1.5484	4.44321e-12	-7.00909e-10	-1.52463
43496144	chr2:43496144:C:G	9.62707e-15	-2.18416	0.748066	4.56118e-12	-2.17829	0.679872
43496309	chr2:43496309:G:A	9.77208e-16	-2.18583	-1.53789	4.75936e-13	-2.18948	-1.569
43496730	chr2:43496730:G:A	9.70996e-15	-7.00909e-10	-1.42752	5.10844e-12	-7.00909e-10	-1.38511
43496838	chr2:43496838:T:C	6.29919e-15	-1.42835	-0.431901	2.4942e-12	-1.38048	-0.721553
43497022	chr2:43497022:A:C	1.28227e-14	-7.00909e-10	-1.14945	5.80101e-12	-7.00909e-10	-1.25797
43497173	chr2:43497173:A:G	8.40983e-15	-1.57127	-1.08457e-09	2.87067e-12	-1.96146	-1.08457e-09
43497261	chr2:43497261:C:A	5.40653e-15	-2.01306	-1.08457e-09	2.31971e-12	-2.17456	-1.08457e-09
43497393	chr2:43497393:G:A	2.14908e-14	-7.00909e-10	-0.633043	1.07599e-11	-7.00909e-10	-0.640182
43497505	chr2:43497505:A:G	5.07718e-15	-0.759759	-1.31615	1.58355e-12	-1.17159	-1.38475
43497533	chr2:43497533:T:C	8.37468e-15	-7.00909e-10	-1.57545	4.22933e-12	-7.00909e-10	-1.57396
43497543	chr2:43497543:G:A	9.60865e-16	-2.18938	-1.55121	4.844e-13	-2.18846	-1.55239
43497771	chr2:43497771:G:C	4.58241e-15	-1.39112	-0.787328	1.90225e-12	-1.34479	-1.02818
43498082	chr2:43498082:A:G	3.83138e-15	-0.929234	-1.42821	1.55312e-12	-1.12399	-1.45175
43498295	chr2:43498295:GA:G	4.15406e-14	-7.00909e-10	0.0260016	1.81231e-11	-7.00909e-10	-0.118819
43498352	chr2:43498352:T:C	1.00914e-14	-7.00909e-10	-1.38898	5.61136e-12	-7.00909e-10	-1.29121
43498485	chr2:43498485:T:C	1.04797e-14	-2.18148	0.830246	4.41049e-12	-2.18721	0.655186
43498867	chr2:43498867:G:A	8.26071e-15	-7.00909e-10	-1.58916	4.15626e-12	-7.00909e-10	-1.59139
43499189	chr2:43499189:T:C	1.01324e-15	-2.18881	-1.4987	5.11835e-13	-2.18444	-1.50132
43499305	chr2:43499305:G:C	1.35855e-14	-7.00909e-10	-1.09167	6.8246e-12	-7.00909e-10	-1.09547
43499341	chr2:43499341:T:A	1.56357e-14	-7.00909e-10	-0.951113	7.87128e-12	-7.00909e-10	-0.952784
43499488	chr2:43499488:T:C	9.30782e-16	-2.18759	-1.58481	4.68717e-13	-2.18953	-1.58423
43499741	chr2:43499741:A:T	8.2343e-15	-7.00909e-10	-1.59236	4.15978e-12	-7.00909e-10	-1.59054
43500292	chr2:43500292:C:T	2.48196e-14	-7.00909e-10	-0.489037	1.29962e-11	-7.00909e-10	-0.451348
43500293	chr2:43500293:T:C	9.11186e-15	-7.00909e-10	-1.49109	4.60357e-12	-7.00909e-10	-1.48917
43500941	chr2:43500941:T:C	6.63947e-15	-1.80764	-1.08457e-09	3.39397e-12	-1.794	-1.08457e-09
43501043	chr2:43501043:A:C	9.10391e-15	-7.00909e-10	-1.49196	4.60055e-12	-7.00909e-10	-1.48983
43501330	chr2:43501330:AAAAAAAAAAG:A	1.38351e-15	-1.78656	-1.58949	4.99621e-13	-2.11607	-1.59384
43501969	chr2:43501969:T:A	9.2759e-16	-2.1895	-1.58633	4.68425e-13	-2.18818	-1.5862
43502081	chr2:43502081:A:G	1.06848e-15	-2.17756	-1.45687	5.45631e-13	-2.09912	-1.52269
43502209	chr2:43502209:T:A	1.85911e-14	-7.00909e-10	-0.777987	7.21332e-12	-7.00909e-10	-1.04008
43502211	chr2:43502211:T:C	1.11428e-14	-7.00909e-10	-1.28988	5.24703e-12	-7.00909e-10	-1.35834
43503068	chr2:43503068:G:C	1.25241e-15	-2.04258	-1.43302	6.48185e-13	-1.94343	-1.50615
43503072	chr2:43503072:A:C	1.23011e-15	-2.06055	-1.43302	6.33202e-13	-1.96682	-1.50615
43503404	chr2:43503404:T:C	9.72435e-15	-7.00909e-10	-1.42603	5.7601e-12	-7.00909e-10	-1.26505
43503432	chr2:43503432:T:C	9.44205e-15	-7.00909e-10	-1.4555	4.75572e-12	-7.00909e-10	-1.45666
43503849	chr2:43503849:C:A	1.24356e-14	-7.00909e-10	-1.18011	6.56234e-12	-7.00909e-10	-1.13466
43504044	chr2:43504044:C:T	1.17525e-13	-7.00909e-10	1.06598	3.70048e-11	-7.00909e-10	0.595043
43504102	chr2:43504102:T:C	1.52039e-14	-7.00909e-10	-0.979118	7.66875e-12	-7.00909e-10	-0.978851
43504158	chr2:43504158:T:C	1.70204e-14	-7.00909e-10	-0.866254	8.82887e-12	-7.00909e-10	-0.837978
43504607	chr2:43504607:T:C	1.79326e-14	-7.00909e-10	-0.814048	8.35554e-12	-7.00909e-10	-0.89308
43504769	chr2:43504769:A:G	9.32906e-16	-2.18898	-1.58114	4.69443e-13	-2.1892	-1.58301
43505095	chr2:43505095:C:T	9.34707e-16	-2.18952	-1.57867	4.72538e-13	-2.18788	-1.57776
43505349	chr2:43505349:T:C	9.35306e-16	-2.18851	-1.57904	4.7167e-13	-2.18942	-1.57806
43505551	chr2:43505551:G:A	8.22192e-15	-7.00909e-10	-1.59386	4.14618e-12	-7.00909e-10	-1.59382
43505684	chr2:43505684:T:C	9.30653e-16	-2.18936	-1.58318	4.70016e-13	-2.18865	-1.58234
43505819	chr2:43505819:C:T	3.30348e-15	-0.912238	-1.59345	1.08759e-12	-1.34377	-1.58827
43505889	chr2:43505889:G:T	9.26732e-16	-2.18914	-1.58762	4.66998e-13	-2.18905	-1.58838
43506556	chr2:43506556:T:C	9.148e-15	-7.00909e-10	-1.48713	4.62014e-12	-7.00909e-10	-1.48558
43507708	chr2:43507708:C:T	1.14728e-15	-2.17715	-1.38613	5.74712e-13	-2.18492	-1.38497
43507739	chr2:43507739:A:C	1.71847e-13	-7.00909e-10	1.44594	9.21258e-11	-7.00909e-10	1.50715
43508031	chr2:43508031:G:T	1.06119e-14	-7.00909e-10	-1.33869	5.36068e-12	-7.00909e-10	-1.33691
43508214	chr2:43508214:T:C	9.23327e-16	-2.18953	-1.59091	4.66964e-13	-2.18771	-1.58979
43509032	chr2:43509032:T:C	9.3069e-16	-2.18951	-1.58299	4.71131e-13	-2.18735	-1.58128
43509141	chr2:43509141:C:A	8.27246e-15	-7.00909e-10	-1.58774	4.16371e-12	-7.00909e-10	-1.5896
43509377	chr2:43509377:G:A	9.19209e-15	-7.00909e-10	-1.48232	4.63314e-12	-7.00909e-10	-1.48277
43509830	chr2:43509830:T:C	9.252e-16	-2.18793	-1.59048	4.66218e-13	-2.18951	-1.58959
43509924	chr2:43509924:C:T	3.88098e-15	-1.60514	-0.739444	1.6191e-12	-1.54507	-0.989058
43510301	chr2:43510301:T:C	8.28007e-15	-1.58682	-1.08457e-09	2.84405e-12	-1.97078	-1.08457e-09
43510313	chr2:43510313:G:C	1.06602e-14	-7.00909e-10	-1.33415	5.79284e-12	-7.00909e-10	-1.25938
43510830	chr2:43510830:G:A	8.42785e-15	-7.00909e-10	-1.56913	4.14926e-12	-7.00909e-10	-1.59307
43511034	chr2:43511034:T:C	8.69255e-15	-0.415971	-1.12223	2.28503e-12	-1.00507	-1.18455
43511256	chr2:43511256:C:T	1.29093e-15	-2.02512	-1.42018	6.68274e-13	-1.91921	-1.49985
43511695	chr2:43511695:T:C	8.39034e-15	-7.00909e-10	-1.57359	4.24194e-12	-7.00909e-10	-1.57098
43511727	chr2:43511727:A:C	8.22472e-15	-7.00909e-10	-1.59352	4.1585e-12	-7.00909e-10	-1.59085
43511982	chr2:43511982:C:T	9.36644e-16	-2.18578	-1.58034	4.71554e-13	-2.1892	-1.57853
43512197	chr2:43512197:T:G	4.5666e-14	-7.00909e-10	0.120686	3.20443e-11	-7.00909e-10	0.451114
43512598	chr2:43512598:A:G	9.38762e-16	-2.18044	-1.58342	4.70987e-13	-2.18671	-1.58222
43512748	chr2:43512748:T:C	1.00505e-15	-2.15973	-1.5359	4.97563e-13	-2.15899	-1.55505
43513207	chr2:43513207:G:A	1.15024e-14	-0.773602	-0.484507	1.73356e-11	0.494609	-0.657853
43513272	chr2:43513272:C:T	1.25915e-15	-1.88629	-1.58394	8.421e-13	-1.59701	-1.59085
43513481	chr2:43513481:C:G	1.35607e-14	-7.00909e-10	-1.09349	6.91638e-12	-7.00909e-10	-1.08211
43513628	chr2:43513628:G:T	6.70886e-15	-0.882505	-0.914734	1.87476e-12	-1.44318	-0.944343
43513966	chr2:43513966:A:G	9.2688e-16	-2.18304	-1.59356	4.70818e-13	-2.17555	-1.59374
43514301	chr2:43514301:A:G	2.82142e-15	-1.07235	-1.59108	1.19454e-12	-1.24492	-1.59333
43515757	chr2:43515757:T:C	1.61646e-14	-7.00909e-10	-0.917846	7.63755e-12	-7.00909e-10	-0.982928
43515784	chr2:43515784:T:C	9.65425e-16	-2.18854	-1.54731	4.88618e-13	-2.18952	-1.54266
43515873	chr2:43515873:T:C	4.43534e-15	-0.778528	-1.43254	1.96932e-12	-0.974174	-1.36414
43516109	chr2:43516109:G:A	1.07158e-15	-2.15085	-1.48069	5.17915e-13	-2.16724	-1.5067
43516283	chr2:43516283:A:G	9.57448e-15	-7.00909e-10	-1.44157	4.82656e-12	-7.00909e-10	-1.44187
43516352	chr2:43516352:C:T	9.71998e-16	-2.18906	-1.54001	4.88302e-13	-2.18908	-1.54375
43516437	chr2:43516437:T:C	1.34664e-14	-7.00909e-10	-1.10047	6.42165e-12	-7.00909e-10	-1.15633
43516659	chr2:43516659:T:C	8.27501e-15	-7.00909e-10	-1.58743	4.22113e-12	-7.00909e-10	-1.5759
43516911	chr2:43516911:G:A	9.34244e-16	-2.18743	-1.58125	4.71632e-13	-2.18952	-1.57804
43516960	chr2:43516960:T:C	8.01313e-15	-1.61959	-1.08457e-09	2.99783e-12	-1.91811	-1.08457e-09
43517322	chr2:43517322:T:C	2.19049e-15	-2.03756	-0.878983	8.42623e-13	-2.03888	-1.14836
43517327	chr2:43517327:C:A	6.18534e-15	-1.87849	-1.08457e-09	3.03449e-12	-1.90596	-1.08457e-09
43517467	chr2:43517467:A:G	1.23639e-14	-7.00909e-10	-1.18589	6.3327e-12	-7.00909e-10	-1.17028
43517830	chr2:43517830:A:T	8.58472e-15	-7.00909e-10	-1.55068	4.32198e-12	-7.00909e-10	-1.55229
43517832	chr2:43517832:A:C	5.28799e-15	-2.03523	-1.08457e-09	2.30549e-12	-2.18071	-1.08457e-09
43518720	chr2:43518720:T:G	1.74329e-15	-1.88949	-1.2554	9.19488e-13	-1.73436	-1.36558
43518923	chr2:43518923:T:C	1.04284e-15	-2.18945	-1.46927	5.24588e-13	-2.18819	-1.47295
43519697	chr2:43519697:C:T	8.55458e-15	-7.00909e-10	-1.5542	4.34385e-12	-7.00909e-10	-1.54724
43521175	chr2:43521175:G:A	8.23176e-15	-7.00909e-10	-1.59267	4.21235e-12	-7.00909e-10	-1.57798
43521228	chr2:43521228:ACAAGAAGGCAGGCAGG:A	1.86461e-15	-2.18051	-0.897113	9.87878e-13	-2.18592	-0.842279
43521282	chr2:43521282:G:A	4.75919e-15	-2.14059	-1.08457e-09	2.31491e-12	-2.17663	-1.08457e-09
43521490	chr2:43521490:A:C	1.34315e-14	-7.00909e-10	-1.10307	6.74849e-12	-7.00909e-10	-1.10669
43521777	chr2:43521777:G:C	8.22846e-15	-7.00909e-10	-1.59307	4.15096e-12	-7.00909e-10	-1.59267
43521799	chr2:43521799:T:C	2.63786e-14	-7.00909e-10	-0.428115	1.26645e-11	-7.00909e-10	-0.4772
43521815	chr2:43521815:A:G	9.05068e-15	-7.00909e-10	-1.49783	4.71125e-12	-7.00909e-10	-1.46605
43522180	chr2:43522180:T:C	4.64975e-15	-2.16385	-1.08457e-09	2.35873e-12	-2.15788	-1.08457e-09
43522297	chr2:43522297:T:G	2.45494e-15	-2.17545	-0.627113	1.72801e-12	-2.16482	-0.304221
43522303	chr2:43522303:A:G	1.18956e-14	-7.00909e-10	-1.2245	6.00047e-12	-7.00909e-10	-1.22417
43522413	chr2:43522413:T:C	2.93631e-13	-7.00909e-10	1.98165	2.01065e-10	-7.00909e-10	2.28762
43523085	chr2:43523085:G:C	4.209e-15	-2.18853	-0.0749148	2.23658e-12	-2.18947	-0.0215881
43523126	chr2:43523126:A:G	3.5476e-15	-1.1036	-1.3308	1.32657e-12	-1.37509	-1.35832
43523227	chr2:43523227:T:C	8.87152e-15	-7.00909e-10	-1.51782	4.80042e-12	-7.00909e-10	-1.4473
43523255	chr2:43523255:A:G	8.24489e-15	-7.00909e-10	-1.59107	4.16377e-12	-7.00909e-10	-1.58958
43523767	chr2:43523767:A:G	5.95332e-14	-7.00909e-10	0.385865	2.58123e-11	-7.00909e-10	0.234846
43523928	chr2:43523928:T:TG	8.71205e-15	-7.00909e-10	-1.53596	4.15927e-12	-7.00909e-10	-1.59067
43523929	chr2:43523929:T:G	8.68043e-15	-7.00909e-10	-1.5396	4.15583e-12	-7.00909e-10	-1.59149
43524230	chr2:43524230:T:A	9.86789e-15	-7.00909e-10	-1.41138	5.17011e-12	-7.00909e-10	-1.37311
43524246	chr2:43524246:T:A	8.27504e-15	-7.00909e-10	-1.58742	4.21739e-12	-7.00909e-10	-1.57679
43524266	chr2:43524266:A:G	1.4361e-14	-7.00909e-10	-1.03615	8.1687e-12	-7.00909e-10	-0.915695
43524341	chr2:43524341:T:C	2.52809e-15	-2.17102	-0.602184	1.78717e-12	-2.15966	-0.275711
43525247	chr2:43525247:A:G	1.68343e-15	-1.87104	-1.3088	8.92198e-13	-1.71835	-1.41172
43525785	chr2:43525785:G:A	1.27232e-14	-7.00909e-10	-1.15724	6.40573e-12	-7.00909e-10	-1.15881
43525802	chr2:43525802:A:G	1.32009e-14	-7.00909e-10	-1.12038	6.64581e-12	-7.00909e-10	-1.12202
43526607	chr2:43526607:A:C	2.28468e-15	-2.18583	-0.688612	1.27817e-12	-2.18869	-0.581887
43526767	chr2:43526767:A:G	3.92916e-15	-0.820915	-1.51133	1.33142e-12	-1.1916	-1.53816
43526774	chr2:43526774:A:C	1.97544e-15	-2.18794	-0.831941	1.05964e-12	-2.18403	-0.774045
43526850	chr2:43526850:C:T	6.84392e-15	-0.258409	-1.5189	8.57841e-12	0.552331	-1.41909
43527303	chr2:43527303:T:A	9.07097e-15	-7.00909e-10	-1.49559	4.66649e-12	-7.00909e-10	-1.4756
43527516	chr2:43527516:T:C	2.36827e-15	-2.18762	-0.650887	1.32841e-12	-2.18944	-0.542587
43527561	chr2:43527561:G:A	8.46076e-15	-7.00909e-10	-1.56523	4.3994e-12	-7.00909e-10	-1.53454
43527853	chr2:43527853:C:T	3.25381e-15	-1.55911	-0.961737	1.37157e-12	-1.52023	-1.17982
43528250	chr2:43528250:C:T	1.20175e-15	-2.18107	-1.33582	6.24999e-13	-2.1862	-1.29981
43528277	chr2:43528277:C:A	1.06905e-14	-7.00909e-10	-1.33132	5.56978e-12	-7.00909e-10	-1.29865
43528392	chr2:43528392:A:C	2.35611e-15	-2.18627	-0.657384	1.27608e-12	-2.18915	-0.583067
43528893	chr2:43528893:C:T	1.19585e-15	-2.18294	-1.33887	6.21003e-13	-2.18732	-1.3051
43529589	chr2:43529589:T:A	8.49187e-15	-7.00909e-10	-1.56156	4.31639e-12	-7.00909e-10	-1.55359
43529791	chr2:43529791:T:C	1.7795e-15	-1.87493	-1.2494	9.35988e-13	-1.72458	-1.35758
43530018	chr2:43530018:A:G	9.07957e-15	-7.00909e-10	-1.49464	4.56803e-12	-7.00909e-10	-1.49692
43530154	chr2:43530154:A:T	2.31897e-15	-2.14587	-0.713673	1.28436e-12	-2.15196	-0.613787
43530366	chr2:43530366:C:T	9.75472e-15	-7.00909e-10	-1.42292	5.3319e-12	-7.00909e-10	-1.3423
43530385	chr2:43530385:T:C	9.75472e-15	-7.00909e-10	-1.42292	5.3319e-12	-7.00909e-10	-1.3423
43530444	chr2:43530444:AT:A	9.21033e-15	-7.00909e-10	-1.48034	4.63879e-12	-7.00909e-10	-1.48155
43530866	chr2:43530866:TG:T	1.28411e-15	-2.18574	-1.26486	6.6749e-13	-2.18898	-1.23126
43530883	chr2:43530883:T:C	1.85538e-15	-1.76051	-1.32207	9.84538e-13	-1.61182	-1.41977
43531060	chr2:43531060:A:G	2.55445e-15	-2.18503	-0.577799	1.39925e-12	-2.18894	-0.49113
43531486	chr2:43531486:A:T	3.84841e-15	-2.18937	-0.163643	2.13248e-12	-2.18861	-0.0701068
43531729	chr2:43531729:TG:T	1.15241e-14	-7.00909e-10	-1.25623	5.81671e-12	-7.00909e-10	-1.25527
43532242	chr2:43532242:G:A	1.32766e-15	-2.17125	-1.24601	6.88253e-13	-2.17978	-1.20982
43532570	chr2:43532570:C:G	1.30594e-15	-2.18559	-1.24815	6.79876e-13	-2.18875	-1.2131
43532641	chr2:43532641:T:C	1.28519e-14	-7.00909e-10	-1.14717	6.46632e-12	-7.00909e-10	-1.1494
43532730	chr2:43532730:T:C	9.61307e-15	-7.00909e-10	-1.43755	4.98467e-12	-7.00909e-10	-1.40964
43533233	chr2:43533233:G:T	1.97835e-15	-1.83104	-1.18736	1.02343e-12	-1.67942	-1.31342
43533257	chr2:43533257:G:A	8.69681e-15	-7.00909e-10	-1.53771	4.15469e-12	-7.00909e-10	-1.59177
43533280	chr2:43533280:C:T	4.66739e-15	-2.16007	-1.08457e-09	2.28565e-12	-2.18935	-1.08457e-09
43533318	chr2:43533318:G:T	9.02809e-15	-7.00909e-10	-1.50033	4.53468e-12	-7.00909e-10	-1.50425
43533729	chr2:43533729:A:G	2.20977e-15	-2.18671	-0.72107	1.17002e-12	-2.18028	-0.678709
43533827	chr2:43533827:C:T	2.03109e-15	-1.72611	-1.26599	1.09055e-12	-1.55274	-1.37658
43533890	chr2:43533890:A:G	8.84685e-15	-7.00909e-10	-1.52061	4.17307e-12	-7.00909e-10	-1.58735
43534039	chr2:43534039:T:C	1.42337e-14	-7.00909e-10	-1.04506	7.17449e-12	-7.00909e-10	-1.04547
43534160	chr2:43534160:A:G	4.63527e-15	-2.18323	0.0162534	2.58678e-12	-2.17533	0.109745
43534513	chr2:43534513:C:T	1.27474e-15	-2.17983	-1.2781	6.60114e-13	-2.1857	-1.24565
43534633	chr2:43534633:G:A	8.48348e-15	-7.00909e-10	-1.56255	4.18809e-12	-7.00909e-10	-1.58376
43534919	chr2:43534919:A:G	2.91149e-15	-1.08088	-1.55112	1.12331e-12	-1.37036	-1.52936
43534963	chr2:43534963:T:C	8.59276e-15	-7.00909e-10	-1.54975	4.24281e-12	-7.00909e-10	-1.57078
43535056	chr2:43535056:A:G	3.44328e-15	-0.920488	-1.54375	1.17984e-12	-1.28832	-1.56231
43535077	chr2:43535077:T:C	3.57487e-14	-7.00909e-10	-0.124155	1.95443e-11	-7.00909e-10	-0.0433204
43535848	chr2:43535848:C:G	1.27902e-15	-2.18168	-1.27289	6.62247e-13	-2.18701	-1.24111
43535879	chr2:43535879:G:T	9.5836e-15	-7.00909e-10	-1.44062	4.7142e-12	-7.00909e-10	-1.46543
43536027	chr2:43536027:T:C	9.53911e-16	-2.1895	-1.55835	4.954e-13	-2.18932	-1.52908
43536044	chr2:43536044:C:T	9.21436e-15	-7.00909e-10	-1.4799	4.62705e-12	-7.00909e-10	-1.48408
43536092	chr2:43536092:G:A	1.18806e-15	-2.1837	-1.34464	6.16904e-13	-2.18803	-1.31102
43536661	chr2:43536661:A:G	1.0625e-14	-7.00909e-10	-1.33746	5.53788e-12	-7.00909e-10	-1.30439
43537045	chr2:43537045:T:C	2.23222e-15	-2.15459	-0.743082	1.04328e-12	-2.16793	-0.805701
43537686	chr2:43537686:A:G	3.67292e-15	-2.18952	-0.210156	1.98792e-12	-2.18791	-0.141009
43537689	chr2:43537689:G:A	1.44271e-15	-1.79729	-1.53685	8.18134e-13	-1.68362	-1.53311
43537871	chr2:43537871:T:C	4.82498e-15	-2.12686	-1.08457e-09	2.43754e-12	-2.12502	-1.08457e-09
43537919	chr2:43537919:G:A	5.78713e-15	-1.94503	-1.08457e-09	2.53194e-12	-2.08702	-1.08457e-09
43537958	chr2:43537958:T:G	1.96558e-15	-1.98376	-1.04113	9.52414e-13	-1.8637	-1.20106
43538207	chr2:43538207:T:C	1.12866e-14	-7.00909e-10	-1.27705	5.69288e-12	-7.00909e-10	-1.27679
43538553	chr2:43538553:T:C	9.38438e-15	-7.00909e-10	-1.46162	4.39464e-12	-7.00909e-10	-1.53562
43538971	chr2:43538971:T:C	3.06973e-15	-1.02426	-1.55481	1.18078e-12	-1.31315	-1.53668
43538992	chr2:43538992:A:G	1.24117e-14	-7.00909e-10	-1.18203	6.38445e-12	-7.00909e-10	-1.16214
43539015	chr2:43539015:T:C	3.39677e-14	-7.00909e-10	-0.175259	1.88571e-11	-7.00909e-10	-0.0791149
43539533	chr2:43539533:T:C	4.78244e-15	-2.13572	-1.08457e-09	2.40788e-12	-2.13726	-1.08457e-09
43539635	chr2:43539635:C:T	4.81263e-15	-2.12943	-1.08457e-09	2.75791e-12	-2.00153	-1.08457e-09
43539833	chr2:43539833:A:T	2.20153e-15	-1.74816	-1.16335	1.14495e-12	-1.5824	-1.29825
43539900	chr2:43539900:G:A	7.07783e-14	0.571118	-0.0122348	1.59572e-11	0.321703	-0.567801
43540050	chr2:43540050:T:C	5.05807e-15	-2.01155	-0.0681309	3.07402e-12	-1.92127	0.0282482
43540239	chr2:43540239:A:G	8.80039e-15	-7.00909e-10	-1.52587	6.81391e-12	-7.00909e-10	-1.09704
43540835	chr2:43540835:T:C	1.21243e-14	-7.00909e-10	-1.20545	7.62929e-12	-7.00909e-10	-0.98401
43541311	chr2:43541311:CTTT:C	1.93776e-13	-7.00909e-10	1.56603	5.77572e-11	-7.00909e-10	1.04024
43541393	chr2:43541393:A:G	2.879e-13	-7.00909e-10	1.96195	1.93576e-10	-7.00909e-10	2.24966
43541757	chr2:43541757:G:C	5.92187e-15	-1.92202	-1.08457e-09	2.2886e-12	-2.18806	-1.08457e-09
43541972	chr2:43541972:C:T	8.50664e-15	-7.00909e-10	-1.55982	4.32732e-12	-7.00909e-10	-1.55106
43542257	chr2:43542257:C:T	2.18835e-13	1.25378	0.433871	3.74321e-11	0.810541	-0.204017
43542717	chr2:43542717:T:A	9.11631e-15	-7.00909e-10	-1.4906	4.57813e-12	-7.00909e-10	-1.49471
43543111	chr2:43543111:G:C	1.21514e-14	-7.00909e-10	-1.20323	7.0148e-12	-7.00909e-10	-1.06798
43543148	chr2:43543148:G:C	6.91236e-15	-1.76736	-1.08457e-09	4.65586e-12	-1.47788	-1.08457e-09
43543543	chr2:43543543:CCTGA:C	1.36106e-14	-7.00909e-10	-1.08982	7.95501e-12	-7.00909e-10	-0.942203
43543631	chr2:43543631:G:A	1.47325e-14	-7.00909e-10	-1.01061	6.51437e-12	-7.00909e-10	-1.14199
43544131	chr2:43544131:C:T	1.40686e-14	-1.05673	-1.08457e-09	3.28748e-11	0.476702	-1.08457e-09
43544982	chr2:43544982:C:T	3.00765e-13	1.73733	0.268329	6.15359e-11	1.23603	-0.132414
43545074	chr2:43545074:T:G	9.27362e-15	-7.00909e-10	-1.47349	4.66684e-12	-7.00909e-10	-1.47552
43545090	chr2:43545090:T:C	3.28699e-14	-1.36474	1.15663	1.06171e-11	-1.24746	0.593922
43545160	chr2:43545160:A:G	3.07817e-14	-1.35474	1.08099	1.00069e-11	-1.23753	0.524807
43545252	chr2:43545252:A:G	3.22671e-14	-1.33129	1.10467	1.05598e-11	-1.21293	0.553977
43545272	chr2:43545272:T:C	1.08226e-14	-7.00909e-10	-1.31903	5.5734e-12	-7.00909e-10	-1.298
43545328	chr2:43545328:T:A	1.81505e-14	-7.00909e-10	-0.801969	1.05871e-11	-7.00909e-10	-0.65637
43545624	chr2:43545624:T:G	8.76495e-15	-7.00909e-10	-1.52991	4.40688e-12	-7.00909e-10	-1.53284
43546463	chr2:43546463:G:A	8.62023e-15	-7.00909e-10	-1.54656	4.77367e-12	-7.00909e-10	-1.45289
43546707	chr2:43546707:G:C	1.24841e-14	-7.00909e-10	-1.17621	6.29187e-12	-7.00909e-10	-1.17675
43546772	chr2:43546772:A:G	9.41788e-13	2.19266	0.954456	1.54059e-10	1.51542	0.505911
43546929	chr2:43546929:T:G	9.60194e-15	-7.00909e-10	-1.4387	4.64993e-12	-7.00909e-10	-1.47915
43547764	chr2:43547764:T:C	1.00895e-13	-1.12343	2.03684	3.14274e-11	-0.993089	1.42477
43547815	chr2:43547815:C:T	1.14244e-14	-7.00909e-10	-1.26492	5.52528e-12	-7.00909e-10	-1.30667
43548058	chr2:43548058:T:G	8.10032e-14	-7.00909e-10	0.69382	4.35895e-11	-7.00909e-10	0.758811
43548068	chr2:43548068:A:G	9.03915e-14	-1.25689	2.06037	2.8465e-11	-1.14385	1.47652
43548170	chr2:43548170:C:A	1.78334e-15	-1.98932	-1.13286	1.24844e-12	-1.80442	-0.989693
43548451	chr2:43548451:T:C	1.22509e-14	-7.00909e-10	-1.19507	7.02076e-12	-7.00909e-10	-1.06713
43548544	chr2:43548544:T:A	8.52653e-14	-1.17641	1.92151	2.62281e-11	-1.0551	1.30592
43548719	chr2:43548719:GA:G	3.66949e-14	-7.00909e-10	-0.0980314	1.87238e-11	-7.00909e-10	-0.0862112
43548919	chr2:43548919:G:A	9.78688e-15	-7.00909e-10	-1.41963	5.38702e-12	-7.00909e-10	-1.33201
43549400	chr2:43549400:C:T	8.41146e-15	-7.00909e-10	-1.57107	4.44901e-12	-7.00909e-10	-1.52332
43549450	chr2:43549450:T:C	4.53549e-15	-2.18873	-1.08457e-09	2.50132e-12	-2.09919	-1.08457e-09
43549567	chr2:43549567:T:A	7.257e-15	-1.7187	-1.08457e-09	2.6489e-12	-2.04186	-1.08457e-09
43549655	chr2:43549655:G:GT	8.30537e-15	-7.00909e-10	-1.58377	4.20595e-12	-7.00909e-10	-1.5795
43549714	chr2:43549714:T:C	1.60349e-14	-1.11566	0.189758	5.55798e-12	-1.06124	-0.239528
43549844	chr2:43549844:T:C	1.26857e-14	-7.00909e-10	-1.1602	6.40552e-12	-7.00909e-10	-1.15885
43549965	chr2:43549965:AC:A	2.38225e-15	-2.12233	-0.710289	1.17284e-12	-2.10657	-0.750013
43549969	chr2:43549969:A:G	1.28311e-13	-7.00909e-10	1.15379	3.85939e-11	-7.00909e-10	0.637088
43550515	chr2:43550515:T:A	4.34636e-14	-1.63654	1.7078	1.26854e-11	-1.62292	1.14737
43550825	chr2:43550825:C:T	1.71192e-15	-1.92813	-1.23492	1.20009e-12	-1.73046	-1.10315
43551295	chr2:43551295:G:A	9.57004e-15	-7.00909e-10	-1.44203	4.81604e-12	-7.00909e-10	-1.44405
43551331	chr2:43551331:A:C	3.53111e-15	-2.15932	-0.279741	1.69368e-12	-2.15081	-0.338288
43551547	chr2:43551547:A:G	9.88833e-15	-7.00909e-10	-1.40931	4.5439e-12	-7.00909e-10	-1.50222
43552020	chr2:43552020:T:C	9.82069e-15	-7.00909e-10	-1.41618	4.89194e-12	-7.00909e-10	-1.42842
43552149	chr2:43552149:A:G	3.2683e-14	-7.00909e-10	-0.213812	1.80738e-11	-7.00909e-10	-0.121544
43552526	chr2:43552526:T:C	1.51224e-13	-1.10695	2.42504	4.65324e-11	-0.955061	1.77921
43552888	chr2:43552888:C:G	1.18207e-14	-7.00909e-10	-1.23082	6.45082e-12	-7.00909e-10	-1.1518
43553322	chr2:43553322:T:C	1.69408e-13	-0.938754	2.3704	4.97806e-11	-0.780302	1.67192
43553629	chr2:43553629:T:C	6.74403e-14	-7.00909e-10	0.510574	3.41437e-11	-7.00909e-10	0.514574
43553803	chr2:43553803:T:C	1.46869e-13	-1.12996	2.41884	4.39525e-11	-0.995305	1.76241
43554221	chr2:43554221:C:T	4.15463e-14	-1.74114	1.76728	1.15598e-11	-1.72664	1.15817
43554404	chr2:43554404:A:T	8.31979e-15	-1.58203	-1.08457e-09	3.64581e-12	-1.72243	-1.08457e-09
43554869	chr2:43554869:G:A	9.014e-15	-7.00909e-10	-1.50189	4.5422e-12	-7.00909e-10	-1.50259
43555005	chr2:43555005:G:A	3.1615e-14	-7.00909e-10	-0.247037	2.08741e-11	-7.00909e-10	0.0225032
43555052	chr2:43555052:G:C	5.68728e-15	-1.96244	-1.08457e-09	2.93149e-12	-1.94049	-1.08457e-09
43555620	chr2:43555620:T:C	9.1e-15	-7.00909e-10	-1.49239	4.67758e-12	-7.00909e-10	-1.47322
43555729	chr2:43555729:C:T	7.7333e-15	-1.58559	-0.069547	2.38013e-12	-1.53266	-0.616195
43556002	chr2:43556002:A:G	5.39407e-14	-0.971156	1.25837	2.59915e-11	-0.814517	1.05628
43556155	chr2:43556155:A:T	2.29916e-14	-1.59152	1.02599	9.35192e-12	-1.57009	0.78967
43556575	chr2:43556575:C:G	1.07138e-14	-7.00909e-10	-1.32913	6.39291e-12	-7.00909e-10	-1.16082
43556698	chr2:43556698:G:A	1.41343e-14	-1.05206	-1.08457e-09	4.0751e-12	-1.61111	-1.08457e-09
43556769	chr2:43556769:C:G	8.26844e-15	-7.00909e-10	-1.58822	4.14618e-12	-7.00909e-10	-1.59382
43556820	chr2:43556820:T:C	1.36732e-14	-7.00909e-10	-1.08523	6.81174e-12	-7.00909e-10	-1.09736
43556834	chr2:43556834:A:G	8.2221e-15	-7.00909e-10	-1.59384	4.14637e-12	-7.00909e-10	-1.59377
43557064	chr2:43557064:T:C	2.6866e-14	-0.958222	0.548415	1.16332e-11	-0.797439	0.235293
43557161	chr2:43557161:C:T	8.77546e-15	-7.00909e-10	-1.52871	4.31534e-12	-7.00909e-10	-1.55383
43557558	chr2:43557558:A:G	3.0164e-14	-0.294019	-1.08457e-09	3.69294e-10	2.89559	-1.08457e-09
43558370	chr2:43558370:T:C	2.60915e-14	-7.00909e-10	-0.439059	9.53873e-12	-7.00909e-10	-0.760645
43558663	chr2:43558663:A:G	9.41457e-14	-1.10459	1.94876	2.9776e-11	-0.954748	1.33245
43559023	chr2:43559023:A:G	6.58437e-15	-1.81597	-1.08457e-09	3.43478e-12	-1.78205	-1.08457e-09
43559062	chr2:43559062:A:G	8.4901e-15	-7.00909e-10	-1.56177	4.27861e-12	-7.00909e-10	-1.56238
43559154	chr2:43559154:G:C	1.11335e-14	-7.00909e-10	-1.29071	5.58589e-12	-7.00909e-10	-1.29576
43559446	chr2:43559446:C:T	1.83976e-14	-0.667593	-0.120854	7.94959e-12	-1.04105	0.0981656
43559583	chr2:43559583:C:T	8.81816e-15	-7.00909e-10	-1.52386	4.32501e-12	-7.00909e-10	-1.55159
43559679	chr2:43559679:G:A	2.58262e-15	-1.87638	-0.875485	2.01365e-12	-1.61887	-0.697183
43559968	chr2:43559968:T:C	2.6006e-15	-2.06234	-0.682589	1.42443e-12	-2.06133	-0.600899
43560437	chr2:43560437:G:A	9.96514e-14	-1.6387	2.53971	2.62889e-11	-1.61262	1.86576
43560521	chr2:43560521:G:A	1.52379e-14	-0.976886	-1.08457e-09	1.32318e-11	-0.43338	-1.08457e-09
43560552	chr2:43560552:G:C	1.08293e-14	-7.00909e-10	-1.31842	4.838e-12	-7.00909e-10	-1.4395
43560619	chr2:43560619:G:C	8.32131e-14	-1.72133	2.44207	2.20375e-11	-1.70636	1.7831
43560860	chr2:43560860:C:T	1.48183e-13	-1.64598	2.94376	3.9076e-11	-1.63081	2.28032
43562092	chr2:43562092:T:C	4.27383e-14	1.15431	-1.09988	8.17673e-12	0.267141	-1.18185
43562432	chr2:43562432:G:A	5.8255e-15	-1.93842	-1.08457e-09	2.30141e-12	-2.18248	-1.08457e-09
43562741	chr2:43562741:A:T	9.28622e-15	-7.00909e-10	-1.47214	4.62019e-12	-7.00909e-10	-1.48557
43563120	chr2:43563120:T:C	7.76763e-14	-0.962815	1.6147	3.81742e-11	-0.799364	1.42552
43563208	chr2:43563208:A:T	1.79804e-14	-1.18091	0.36952	5.97393e-12	-0.988578	-0.240022
43563794	chr2:43563794:G:C	8.24178e-15	-7.00909e-10	-1.59145	4.22598e-12	-7.00909e-10	-1.57475
43563902	chr2:43563902:T:A	6.66001e-15	-1.80455	-1.08457e-09	2.53049e-12	-2.08759	-1.08457e-09
43564379	chr2:43564379:C:T	7.84935e-15	-1.64024	-1.08457e-09	7.39982e-12	-1.01455	-1.08457e-09
43564424	chr2:43564424:T:C	1.07542e-14	-1.11131	-0.214062	4.58251e-12	-0.953937	-0.539821
43564521	chr2:43564521:T:G	1.05691e-14	-7.00909e-10	-1.34274	5.24948e-12	-7.00909e-10	-1.35788
43564600	chr2:43564600:T:C	1.39718e-14	-7.00909e-10	-1.06363	7.39515e-12	-7.00909e-10	-1.01518
43564627	chr2:43564627:A:G	4.34609e-14	-1.49763	1.56883	1.37553e-11	-1.41496	1.02038
43565166	chr2:43565166:G:A	9.13348e-15	-7.00909e-10	-1.48872	4.52184e-12	-7.00909e-10	-1.50709
43565407	chr2:43565407:G:A	1.45675e-14	-0.888268	-0.133611	6.96751e-12	-1.15801	0.0832628
43565980	chr2:43565980:C:T	1.5188e-14	-1.7741	0.793935	4.19084e-12	-1.8217	0.238596
43566876	chr2:43566876:T:C	1.13486e-14	-7.00909e-10	-1.27157	4.97327e-12	-7.00909e-10	-1.41193
43567937	chr2:43567937:T:A	6.61546e-14	-1.37922	1.87055	2.08588e-11	-1.29295	1.31472
43568941	chr2:43568941:A:G	1.71825e-14	-7.00909e-10	-0.856775	7.16456e-12	-7.00909e-10	-1.04686
43568996	chr2:43568996:T:A	2.78683e-15	-2.12847	-0.547295	1.64257e-12	-2.12949	-0.390255
43569168	chr2:43569168:G:T	8.30883e-15	-7.00909e-10	-1.58335	4.17701e-12	-7.00909e-10	-1.58641
43569299	chr2:43569299:T:C	8.38725e-15	-7.00909e-10	-1.57396	4.15501e-12	-7.00909e-10	-1.59169
43569436	chr2:43569436:T:G	8.53513e-15	-7.00909e-10	-1.55648	4.35998e-12	-7.00909e-10	-1.54354
43569548	chr2:43569548:G:A	1.22222e-14	-7.00909e-10	-1.19742	5.2725e-12	-7.00909e-10	-1.3535
43569672	chr2:43569672:T:A	1.2515e-14	-7.00909e-10	-1.17374	5.49998e-12	-7.00909e-10	-1.31126
43570008	chr2:43570008:C:A	1.00559e-14	-7.00909e-10	-1.39251	5.28656e-12	-7.00909e-10	-1.35084
43570079	chr2:43570079:A:C	9.33886e-15	-7.00909e-10	-1.46648	4.42333e-12	-7.00909e-10	-1.52911
43570480	chr2:43570480:C:T	4.5698e-15	-1.29754	-0.883664	1.9147e-12	-1.33965	-1.02679
43570571	chr2:43570571:G:A	6.2397e-15	-1.72275	-0.146984	2.41799e-12	-1.7612	-0.371871
43571653	chr2:43571653:G:A	1.01481e-14	-1.78162	0.398245	4.37288e-12	-1.82327	0.282683
43571931	chr2:43571931:C:T	3.63754e-14	0.823035	-0.929809	6.89838e-12	-0.0484886	-1.03623
43572236	chr2:43572236:G:A	8.39821e-15	-7.00909e-10	-1.57265	4.2365e-12	-7.00909e-10	-1.57227
43572636	chr2:43572636:T:C	1.22658e-14	-1.19952	0.00567076	5.56448e-12	-1.1309	-0.168707
43572698	chr2:43572698:T:C	1.50272e-14	-0.990807	-1.08457e-09	2.92776e-12	-1.94177	-1.08457e-09
43573008	chr2:43573008:C:T	2.27751e-14	-7.00909e-10	-0.574998	8.69926e-12	-7.00909e-10	-0.852767
43573034	chr2:43573034:G:C	1.14744e-14	-7.00909e-10	-1.26055	5.74683e-12	-7.00909e-10	-1.26736
43573054	chr2:43573054:G:A	1.77792e-14	-7.00909e-10	-0.822638	7.3787e-12	-7.00909e-10	-1.01741
43573115	chr2:43573115:C:A	8.72798e-15	-7.00909e-10	-1.53413	4.3778e-12	-7.00909e-10	-1.53946
43573349	chr2:43573349:T:C	1.65196e-14	-7.00909e-10	-0.896123	6.8989e-12	-7.00909e-10	-1.08464
43573704	chr2:43573704:G:A	1.10594e-14	-7.00909e-10	-1.29738	5.36086e-12	-7.00909e-10	-1.33688
43573712	chr2:43573712:ATAC:A	1.21501e-14	-7.00909e-10	-1.20333	6.93902e-12	-7.00909e-10	-1.07884
43573720	chr2:43573720:T:C	8.29534e-15	-7.00909e-10	-1.58497	4.17704e-12	-7.00909e-10	-1.5864
43573750	chr2:43573750:T:C	4.06874e-14	-1.14785	1.1531	1.47719e-11	-1.02855	0.705277
43573887	chr2:43573887:T:C	1.41456e-14	-7.00909e-10	-1.05127	6.04722e-12	-7.00909e-10	-1.21641
43574018	chr2:43574018:A:C	8.26495e-15	-7.00909e-10	-1.58865	4.19524e-12	-7.00909e-10	-1.58205
43574150	chr2:43574150:A:G	8.72798e-15	-7.00909e-10	-1.53413	4.3778e-12	-7.00909e-10	-1.53946
43574573	chr2:43574573:A:G	1.00052e-14	-1.26819	-0.129373	4.57811e-12	-1.19865	-0.29607
43574849	chr2:43574849:C:T	8.6529e-15	-7.00909e-10	-1.54277	4.37706e-12	-7.00909e-10	-1.53963
43575014	chr2:43575014:T:C	8.57844e-15	-7.00909e-10	-1.55142	4.33596e-12	-7.00909e-10	-1.54906
43575208	chr2:43575208:T:A	1.89294e-14	-1.06592	0.305966	7.10904e-12	-0.95621	-0.0984279
43575241	chr2:43575241:C:G	1.46363e-14	-1.25719	0.240028	4.79399e-12	-1.11432	-0.334321
43575363	chr2:43575363:T:C	2.08156e-15	-1.37938	-1.58817	8.89287e-13	-1.5415	-1.59184
43575684	chr2:43575684:A:G	1.48386e-14	-7.00909e-10	-1.00343	7.86281e-12	-7.00909e-10	-0.953861
43575700	chr2:43575700:A:C	1.00778e-13	0.991035	-0.0787814	3.2444e-11	0.879622	-0.416111
43575851	chr2:43575851:A:G	8.7959e-15	-7.00909e-10	-1.52638	4.49111e-12	-7.00909e-10	-1.5139
43576089	chr2:43576089:T:A	9.95133e-15	-1.37933	-0.0236362	4.48437e-12	-1.31394	-0.201461
43576232	chr2:43576232:A:T	9.91882e-15	-7.00909e-10	-1.40623	9.00115e-12	-7.00909e-10	-0.818652
43576329	chr2:43576329:T:A	1.4503e-14	-7.00909e-10	-1.02631	6.22993e-12	-7.00909e-10	-1.18664
43576587	chr2:43576587:G:A	2.33195e-15	-2.13834	-0.715621	1.18698e-12	-2.10332	-0.741274
43576673	chr2:43576673:A:G	3.99126e-14	-1.03319	1.01922	1.44491e-11	-0.929609	0.584238
43576758	chr2:43576758:A:C	8.68983e-15	-1.52925	-0.00926869	3.95118e-12	-1.45995	-0.182042
43577090	chr2:43577090:T:C	4.07266e-14	-1.34283	1.34905	1.43899e-11	-1.23659	0.887113
43577195	chr2:43577195:C:T	5.54073e-15	-1.98854	-1.08457e-09	3.03251e-12	-1.90662	-1.08457e-09
43577265	chr2:43577265:A:G	8.75846e-15	-7.00909e-10	-1.53065	4.60342e-12	-7.00909e-10	-1.48921
43577352	chr2:43577352:G:A	8.38802e-15	-7.00909e-10	-1.57386	4.15907e-12	-7.00909e-10	-1.59071
43577526	chr2:43577526:G:T	1.54798e-14	-7.00909e-10	-0.961133	6.51209e-12	-7.00909e-10	-1.14235
43577794	chr2:43577794:A:C	1.79445e-15	-2.09245	-1.02351	9.49835e-13	-2.0408	-1.02667
43577955	chr2:43577955:A:G	1.37705e-14	-7.00909e-10	-1.07814	5.95641e-12	-7.00909e-10	-1.23154
43578089	chr2:43578089:C:T	4.58269e-15	-1.89151	-0.286872	2.12148e-12	-1.77435	-0.489542
43578238	chr2:43578238:G:A	2.05237e-15	-2.0821	-0.899572	1.06172e-12	-2.03277	-0.923349
43578600	chr2:43578600:C:T	4.11934e-15	-1.90171	-0.383266	1.91819e-12	-1.78652	-0.578106
43578733	chr2:43578733:A:C	8.22208e-15	-7.00909e-10	-1.59384	4.14639e-12	-7.00909e-10	-1.59377
43578954	chr2:43578954:C:G	8.88854e-15	-1.6125	0.0965912	3.90782e-12	-1.54012	-0.11291
43579033	chr2:43579033:C:T	2.7382e-15	-1.79701	-0.896356	1.18468e-12	-1.80069	-1.04584
43579214	chr2:43579214:C:T	2.19882e-15	-2.12604	-0.786704	1.1204e-12	-2.0842	-0.818117
43579599	chr2:43579599:A:T	2.14599e-14	-7.00909e-10	-0.634483	1.3665e-11	-7.00909e-10	-0.401164
43579714	chr2:43579714:T:C	1.06443e-14	-7.00909e-10	-1.33564	5.33429e-12	-7.00909e-10	-1.34185
43579840	chr2:43579840:A:T	9.77908e-15	-7.00909e-10	-1.42042	4.54875e-12	-7.00909e-10	-1.50115
43579951	chr2:43579951:T:C	4.05729e-15	-1.96671	-0.333443	1.84166e-12	-1.8658	-0.53954
43580007	chr2:43580007:C:T	1.05772e-14	-7.00909e-10	-1.34197	5.26828e-12	-7.00909e-10	-1.3543
43580117	chr2:43580117:C:T	1.3565e-14	-7.00909e-10	-1.09318	5.84406e-12	-7.00909e-10	-1.25058
43580163	chr2:43580163:T:A	1.11121e-14	-7.00909e-10	-1.29263	5.76212e-12	-7.00909e-10	-1.2647
43580173	chr2:43580173:C:T	2.99605e-14	-7.00909e-10	-0.300789	1.10136e-11	-7.00909e-10	-0.616876
43580307	chr2:43580307:G:A	1.01086e-14	-7.00909e-10	-1.38728	4.74617e-12	-7.00909e-10	-1.45867
43580407	chr2:43580407:AAC:A	3.80467e-15	-0.946049	-1.41839	1.44713e-12	-1.2306	-1.41583
43580422	chr2:43580422:T:C	2.79148e-15	-2.14889	-0.525212	1.41563e-12	-2.11757	-0.55086
43580496	chr2:43580496:CCTTTT:C	2.87629e-15	-2.12003	-0.524135	1.46363e-12	-2.08159	-0.553491
43580711	chr2:43580711:T:C	4.43833e-15	-1.97899	-0.231401	2.0313e-12	-1.90587	-0.401463
43580895	chr2:43580895:C:A	4.96956e-15	-1.94207	-0.155269	2.22789e-12	-1.84783	-0.367119
43580926	chr2:43580926:C:T	2.88955e-14	0.566177	-0.903161	5.64595e-12	-0.276391	-1.00868
43581035	chr2:43581035:A:G	9.40979e-15	-7.00909e-10	-1.45892	4.7562e-12	-7.00909e-10	-1.45656
43581351	chr2:43581351:A:G	6.60705e-15	-1.92717	0.114643	3.03153e-12	-1.81932	-0.0876201
43581950	chr2:43581950:A:G	8.81074e-15	-7.00909e-10	-1.5247	4.45769e-12	-7.00909e-10	-1.52137
43581960	chr2:43581960:G:T	8.82898e-15	-7.00909e-10	-1.52263	4.46183e-12	-7.00909e-10	-1.52045
43582072	chr2:43582072:T:C	9.1415e-15	-7.00909e-10	-1.48784	4.39066e-12	-7.00909e-10	-1.53652
43582208	chr2:43582208:G:C	5.49941e-15	-1.10263	-0.893397	6.60491e-12	-0.4325	-0.695692
43582217	chr2:43582217:C:T	9.61524e-15	-7.00909e-10	-1.43732	4.84692e-12	-7.00909e-10	-1.43766
43582374	chr2:43582374:G:A	2.91746e-15	-1.81887	-0.811085	1.23631e-12	-1.83807	-0.965805
43582898	chr2:43582898:C:T	1.34163e-14	-7.00909e-10	-1.1042	7.80028e-12	-7.00909e-10	-0.961845
43582957	chr2:43582957:C:T	1.21843e-14	-7.00909e-10	-1.20052	5.66851e-12	-7.00909e-10	-1.28108
43582978	chr2:43582978:T:A	8.26929e-15	-7.00909e-10	-1.58812	4.17344e-12	-7.00909e-10	-1.58726
43583207	chr2:43583207:T:C	3.52897e-14	-0.137077	-1.08457e-09	4.82329e-10	3.16262	-1.08457e-09
43583228	chr2:43583228:C:T	1.38925e-14	-7.00909e-10	-1.06932	6.94831e-12	-7.00909e-10	-1.07751
43583425	chr2:43583425:C:T	4.17831e-15	-1.9526	-0.318158	1.8757e-12	-1.85509	-0.531932
43583507	chr2:43583507:T:C	2.93792e-15	-1.76472	-0.858245	1.48304e-12	-1.64172	-0.980194
43583520	chr2:43583520:A:T	9.38125e-15	-7.00909e-10	-1.46196	4.72881e-12	-7.00909e-10	-1.46233
43583600	chr2:43583600:T:C	2.708e-15	-1.87102	-0.833441	1.33084e-12	-1.75927	-0.970923
43583809	chr2:43583809:G:A	1.0308e-15	-2.18949	-1.48084	5.73597e-13	-2.01596	-1.55587
43583901	chr2:43583901:A:G	8.62483e-15	-7.00909e-10	-1.54602	4.28531e-12	-7.00909e-10	-1.56081
43584100	chr2:43584100:C:T	3.44238e-15	-1.95226	-0.512247	1.56952e-12	-1.85635	-0.708883
43584173	chr2:43584173:G:A	2.49636e-14	-7.00909e-10	-0.483251	1.3478e-11	-7.00909e-10	-0.414944
43584402	chr2:43584402:C:T	9.72885e-15	-7.00909e-10	-1.42557	4.89927e-12	-7.00909e-10	-1.42692
43584476	chr2:43584476:G:C	9.62128e-15	-7.00909e-10	-1.43669	4.802e-12	-7.00909e-10	-1.44697
43585041	chr2:43585041:G:A	6.84954e-15	-1.91474	0.13825	2.89095e-12	-1.79349	-0.160932
43585056	chr2:43585056:C:T	8.44147e-15	-7.00909e-10	-1.56751	4.17962e-12	-7.00909e-10	-1.58579
43585178	chr2:43585178:G:A	5.54815e-15	-1.92067	-0.0665359	2.56619e-12	-1.8163	-0.257281
43585471	chr2:43585471:T:C	8.41043e-15	-7.00909e-10	-1.5712	4.24612e-12	-7.00909e-10	-1.57
43585566	chr2:43585566:AGATAGATAGAT:A	9.1885e-15	-7.00909e-10	-1.48272	5.01848e-12	-7.00909e-10	-1.40288
43585568	chr2:43585568:AT:A	8.95725e-15	-7.00909e-10	-1.50821	4.65816e-12	-7.00909e-10	-1.47739
43585574	chr2:43585574:AGAT:A	5.39825e-15	-2.01459	-1.08457e-09	2.60705e-12	-2.05779	-1.08457e-09
43586028	chr2:43586028:G:A	1.18958e-14	-7.00909e-10	-1.22449	6.08738e-12	-7.00909e-10	-1.20979
43586162	chr2:43586162:A:G	8.72645e-15	-7.00909e-10	-1.53431	4.41279e-12	-7.00909e-10	-1.5315
43586179	chr2:43586179:C:T	9.45021e-15	-7.00909e-10	-1.45463	4.49875e-12	-7.00909e-10	-1.51221
43587223	chr2:43587223:C:T	9.67651e-15	-7.00909e-10	-1.43097	8.37617e-12	-7.00909e-10	-0.890614
43587845	chr2:43587845:C:T	1.53738e-15	-2.11311	-1.15748	7.89542e-13	-2.07263	-1.17968
43587908	chr2:43587908:A:G	8.68629e-15	-7.00909e-10	-1.53892	4.39001e-12	-7.00909e-10	-1.53667
43587984	chr2:43587984:G:A	8.84577e-15	-7.00909e-10	-1.52073	4.46129e-12	-7.00909e-10	-1.52057
43588806	chr2:43588806:A:G	2.7769e-15	-2.03855	-0.640779	1.47406e-12	-1.98259	-0.645393
43588897	chr2:43588897:T:C	8.65313e-15	-7.00909e-10	-1.54275	4.37403e-12	-7.00909e-10	-1.54032
43589333	chr2:43589333:C:A	9.79307e-15	-7.00909e-10	-1.41899	4.62521e-12	-7.00909e-10	-1.48448
43589825	chr2:43589825:G:A	1.29563e-14	-7.00909e-10	-1.13908	6.28735e-12	-7.00909e-10	-1.17746
43589937	chr2:43589937:C:G	2.16897e-15	-2.0771	-0.849316	1.11986e-12	-2.02793	-0.874865
43590107	chr2:43590107:A:G	4.92804e-15	-2.10573	-1.08457e-09	2.89062e-12	-1.95453	-1.08457e-09
43590639	chr2:43590639:C:T	1.08117e-14	-7.00909e-10	-1.32004	5.47678e-12	-7.00909e-10	-1.31549
43590724	chr2:43590724:C:T	2.21513e-14	-7.00909e-10	-0.60277	1.03649e-11	-7.00909e-10	-0.677578
43590791	chr2:43590791:A:G	8.58088e-15	-7.00909e-10	-1.55113	4.21583e-12	-7.00909e-10	-1.57716
43590811	chr2:43590811:CT:C	3.17494e-15	-1.57198	-0.973402	1.38135e-12	-1.58943	-1.10351
43590938	chr2:43590938:T:C	2.64122e-14	-7.00909e-10	-0.426844	1.42744e-11	-7.00909e-10	-0.357536
43591341	chr2:43591341:C:T	1.62352e-14	-1.05511	0.141621	5.60109e-12	-0.887804	-0.405239
43591421	chr2:43591421:ACTTTT:A	1.12188e-14	-7.00909e-10	-1.28308	7.03069e-12	-7.00909e-10	-1.06572
43592514	chr2:43592514:T:C	8.41462e-15	-7.00909e-10	-1.5707	4.17102e-12	-7.00909e-10	-1.58784
43593214	chr2:43593214:G:A	9.23952e-15	-7.00909e-10	-1.47718	4.64001e-12	-7.00909e-10	-1.48129
43593229	chr2:43593229:T:C	8.45201e-15	-7.00909e-10	-1.56626	4.14786e-12	-7.00909e-10	-1.59341
43593307	chr2:43593307:G:C	5.5653e-15	-1.98412	-1.08457e-09	2.95017e-12	-1.93414	-1.08457e-09
43593410	chr2:43593410:A:T	2.18006e-15	-1.40262	-1.51869	1.03166e-12	-1.42003	-1.56481
43593669	chr2:43593669:C:T	8.79001e-15	-7.00909e-10	-1.52705	4.44453e-12	-7.00909e-10	-1.52433
43594047	chr2:43594047:T:G	5.2245e-15	-1.27155	-0.775755	2.18676e-12	-1.29408	-0.939501
43594321	chr2:43594321:T:C	4.92011e-14	-7.00909e-10	0.195248	2.0095e-11	-7.00909e-10	-0.0155349
43594478	chr2:43594478:G:A	2.72287e-15	-2.11564	-0.583342	1.45606e-12	-2.11434	-0.525925
43594778	chr2:43594778:A:G	9.05453e-15	-7.00909e-10	-1.4974	7.37308e-12	-7.00909e-10	-1.01817
43594867	chr2:43594867:A:G	1.91097e-15	-2.04321	-1.00985	9.88202e-13	-1.98548	-1.04239
43595172	chr2:43595172:G:A	1.49304e-14	-7.00909e-10	-0.997271	7.13562e-12	-7.00909e-10	-1.05091
43595379	chr2:43595379:C:A	4.50697e-15	-1.31759	-0.87745	1.94224e-12	-1.33678	-1.01538
43596006	chr2:43596006:C:T	9.31316e-15	-7.00909e-10	-1.46924	4.6766e-12	-7.00909e-10	-1.47343
43596018	chr2:43596018:C:G	8.24303e-15	-7.00909e-10	-1.5913	4.16575e-12	-7.00909e-10	-1.58911
43596203	chr2:43596203:G:C	8.2764e-15	-7.00909e-10	-1.58726	4.18944e-12	-7.00909e-10	-1.58344
43596861	chr2:43596861:TAATG:T	8.2437e-15	-7.00909e-10	-1.59122	4.16568e-12	-7.00909e-10	-1.58913
43597434	chr2:43597434:A:G	2.88144e-14	-7.00909e-10	-0.339794	1.47597e-11	-7.00909e-10	-0.324102
43598021	chr2:43598021:A:G	1.48528e-14	-7.00909e-10	-1.00248	7.27464e-12	-7.00909e-10	-1.03161
43598160	chr2:43598160:G:C	4.28305e-15	-1.3711	-0.874909	4.77697e-12	-0.785818	-0.666381
43598297	chr2:43598297:C:G	4.22884e-15	-1.88339	-0.375352	2.60446e-12	-1.77618	-0.282604
43598406	chr2:43598406:G:C	2.1427e-14	-7.00909e-10	-0.636016	8.31049e-12	-7.00909e-10	-0.898486
43598773	chr2:43598773:G:C	1.74599e-15	-2.05454	-1.08881	9.14729e-13	-2.0023	-1.10283
43598797	chr2:43598797:G:C	1.76624e-15	-2.07053	-1.06129	9.22299e-13	-2.02077	-1.07612
43598941	chr2:43598941:A:C	3.26588e-15	-1.54639	-0.970753	1.43889e-12	-1.54419	-1.10795
43599014	chr2:43599014:G:C	8.70808e-15	-7.00909e-10	-1.53642	4.3885e-12	-7.00909e-10	-1.53702
43599855	chr2:43599855:A:T	2.06227e-14	-7.00909e-10	-0.674278	8.00078e-12	-7.00909e-10	-0.936466
43599918	chr2:43599918:G:A	1.02e-14	-7.00909e-10	-1.37829	5.38595e-12	-7.00909e-10	-1.33221
43599979	chr2:43599979:G:A	9.1028e-15	-7.00909e-10	-1.49209	4.4841e-12	-7.00909e-10	-1.51547
43600132	chr2:43600132:G:C	8.24525e-15	-7.00909e-10	-1.59103	4.14608e-12	-7.00909e-10	-1.59384
43600217	chr2:43600217:A:G	8.25453e-15	-7.00909e-10	-1.58991	4.20789e-12	-7.00909e-10	-1.57904
43600288	chr2:43600288:G:A	8.25306e-15	-7.00909e-10	-1.59008	4.20988e-12	-7.00909e-10	-1.57857
43600558	chr2:43600558:C:T	2.73658e-15	-1.53804	-1.15592	1.28295e-12	-1.70805	-1.05879
43601348	chr2:43601348:TTGA:T	2.71194e-14	-7.00909e-10	-0.400418	1.01624e-11	-7.00909e-10	-0.697312
43601636	chr2:43601636:C:G	1.26387e-14	-7.00909e-10	-1.1639	6.25675e-12	-7.00909e-10	-1.18234
43601719	chr2:43601719:C:T	8.36063e-15	-7.00909e-10	-1.57713	4.46865e-12	-7.00909e-10	-1.51892
43601917	chr2:43601917:A:G	3.54078e-15	-2.09387	-0.34245	1.55138e-12	-2.03792	-0.53894
43602074	chr2:43602074:T:A	8.50492e-15	-7.00909e-10	-1.56002	4.28152e-12	-7.00909e-10	-1.5617
43602401	chr2:43602401:T:C	2.03546e-13	1.45148	0.163741	5.8596e-11	1.28858	-0.233922
43602480	chr2:43602480:C:T	1.45183e-14	-7.00909e-10	-1.02526	7.24857e-12	-7.00909e-10	-1.0352
43602814	chr2:43602814:G:A	8.75577e-15	-7.00909e-10	-1.53096	4.37885e-12	-7.00909e-10	-1.53922
43602837	chr2:43602837:C:T	8.62766e-15	-7.00909e-10	-1.5457	4.49782e-12	-7.00909e-10	-1.51241
43602839	chr2:43602839:C:A	4.53799e-15	-2.18818	-1.08457e-09	2.39378e-12	-2.14313	-1.08457e-09
43603160	chr2:43603160:C:T	1.2375e-14	-1.18499	-1.08457e-09	5.059e-12	-1.39484	-1.08457e-09
43603485	chr2:43603485:T:C	1.84101e-15	-1.70843	-1.38193	1.01102e-12	-1.52909	-1.47595
43603714	chr2:43603714:C:G	8.75617e-15	-7.00909e-10	-1.53091	4.36687e-12	-7.00909e-10	-1.54196
43603807	chr2:43603807:A:C	1.35498e-14	-7.00909e-10	-1.0943	6.74377e-12	-7.00909e-10	-1.10738
43603944	chr2:43603944:T:C	4.37174e-15	-2.01525	-0.21026	1.95582e-12	-1.93959	-0.4056
43604180	chr2:43604180:A:G	4.69119e-15	-2.00633	-0.148653	2.06791e-12	-1.929	-0.360465
43604559	chr2:43604559:A:G	8.54765e-15	-7.00909e-10	-1.55501	4.23387e-12	-7.00909e-10	-1.57289
43604685	chr2:43604685:G:A	3.11046e-15	-2.13137	-0.434529	1.36597e-12	-2.08615	-0.617993
43604910	chr2:43604910:C:T	3.43632e-15	-2.1089	-0.357363	1.50736e-12	-2.05518	-0.550468
43604977	chr2:43604977:G:A	1.16892e-14	-1.17206	-0.0699377	5.07021e-12	-1.1991	-0.193528
43605427	chr2:43605427:C:T	3.7127e-15	-1.16452	-1.22439	1.3929e-12	-1.4393	-1.24531
43605496	chr2:43605496:A:G	1.57452e-14	-7.00909e-10	-0.94413	6.28584e-12	-7.00909e-10	-1.1777
43605676	chr2:43605676:G:A	1.44658e-14	-7.00909e-10	-1.02888	5.84645e-12	-7.00909e-10	-1.25017
43605783	chr2:43605783:G:A	1.53907e-14	-7.00909e-10	-0.966907	6.142e-12	-7.00909e-10	-1.20085
43605874	chr2:43605874:A:G	2.57515e-15	-2.03479	-0.719965	1.16844e-12	-1.95176	-0.908583
43605900	chr2:43605900:G:A	1.77951e-15	-2.16302	-0.961307	7.98507e-13	-2.12638	-1.11464
43606119	chr2:43606119:C:T	1.0912e-15	-2.1648	-1.44859	5.62478e-13	-2.13631	-1.4551
43606765	chr2:43606765:C:A	1.76634e-14	-7.00909e-10	-0.829176	6.88473e-12	-7.00909e-10	-1.0867
43606945	chr2:43606945:ATTGAG:A	1.90361e-14	-7.00909e-10	-0.754333	7.29609e-12	-7.00909e-10	-1.02867
43606979	chr2:43606979:T:C	2.79612e-15	-2.10103	-0.571408	1.22311e-12	-2.04642	-0.768191
43607024	chr2:43607024:A:G	2.62179e-15	-2.10505	-0.631767	1.15141e-12	-2.05197	-0.823049
43607213	chr2:43607213:T:C	2.48791e-15	-2.11301	-0.676212	1.09623e-12	-2.06151	-0.862621
43607386	chr2:43607386:T:TA	8.38624e-15	-7.00909e-10	-1.57408	4.2153e-12	-7.00909e-10	-1.57728
43607549	chr2:43607549:C:T	1.64476e-15	-1.61192	-1.59115	7.1486e-13	-1.79351	-1.55816
43607585	chr2:43607585:G:A	1.97739e-14	-7.00909e-10	-0.716304	7.51852e-12	-7.00909e-10	-0.998635
43607785	chr2:43607785:A:G	9.53434e-15	-7.00909e-10	-1.44577	4.88845e-12	-7.00909e-10	-1.42913
43607874	chr2:43607874:C:T	1.26986e-14	-1.15918	-1.08457e-09	6.0709e-12	-1.2125	-1.08457e-09
43607968	chr2:43607968:C:G	1.83604e-14	-7.00909e-10	-0.790473	7.09067e-12	-7.00909e-10	-1.05722
43608591	chr2:43608591:A:G	1.48699e-14	-7.00909e-10	-1.00133	5.99156e-12	-7.00909e-10	-1.22565
43608724	chr2:43608724:G:T	1.79957e-14	-7.00909e-10	-0.810535	6.97026e-12	-7.00909e-10	-1.07435
43608813	chr2:43608813:A:T	2.88793e-15	-2.17207	-0.468064	1.20053e-12	-2.1438	-0.689434
43609449	chr2:43609449:G:A	1.50688e-14	-7.00909e-10	-0.988043	6.04586e-12	-7.00909e-10	-1.21663
43609548	chr2:43609548:C:T	9.30147e-14	1.17447	-0.342382	2.21776e-11	0.962085	-0.879007
43609855	chr2:43609855:G:A	5.21672e-14	-7.00909e-10	0.253785	2.09352e-11	-7.00909e-10	0.0254283
43610454	chr2:43610454:A:C	1.03007e-14	-7.00909e-10	-1.36846	5.32193e-12	-7.00909e-10	-1.34417
43610544	chr2:43610544:G:T	1.00836e-14	-7.00909e-10	-1.38975	5.0667e-12	-7.00909e-10	-1.39332
43610691	chr2:43610691:G:A	8.45287e-15	-7.00909e-10	-1.56616	4.5288e-12	-7.00909e-10	-1.50555
43611163	chr2:43611163:C:A	8.22203e-15	-7.00909e-10	-1.59385	4.14729e-12	-7.00909e-10	-1.59355
43611377	chr2:43611377:T:G	9.73472e-16	-2.18952	-1.53804	4.72415e-13	-2.17954	-1.58636
43611660	chr2:43611660:T:C	8.25603e-15	-7.00909e-10	-1.58973	4.1686e-12	-7.00909e-10	-1.58842
43611677	chr2:43611677:C:G	8.88399e-15	-7.00909e-10	-1.51642	4.45497e-12	-7.00909e-10	-1.52199
43611824	chr2:43611824:G:A	1.04864e-14	-1.35059	-1.08457e-09	7.97596e-12	-0.939573	-1.08457e-09
43611845	chr2:43611845:C:T	8.66031e-15	-7.00909e-10	-1.54192	4.35076e-12	-7.00909e-10	-1.54566
43611951	chr2:43611951:T:G	9.41632e-16	-2.18719	-1.57362	4.74306e-13	-2.16908	-1.59282
43612131	chr2:43612131:G:A	8.92215e-15	-7.00909e-10	-1.51213	4.47431e-12	-7.00909e-10	-1.51765
43612222	chr2:43612222:A:G	9.26563e-15	-7.00909e-10	-1.47436	4.83972e-12	-7.00909e-10	-1.43915
43612494	chr2:43612494:C:T	9.07247e-14	-7.00909e-10	0.807162	2.9465e-11	-7.00909e-10	0.367197
43612718	chr2:43612718:A:G	1.84982e-14	-7.00909e-10	-0.782996	1.04281e-11	-7.00909e-10	-0.671505
43612757	chr2:43612757:G:A	9.3386e-16	-2.18875	-1.58034	4.67663e-13	-2.18538	-1.59064
43612909	chr2:43612909:G:A	9.21628e-16	-2.18907	-1.59321	4.75728e-13	-2.1848	-1.57412
43613222	chr2:43613222:G:A	1.42412e-15	-2.18894	-1.15817	6.95487e-13	-2.18918	-1.18997
43613285	chr2:43613285:A:G	1.05429e-15	-2.06544	-1.58237	6.22343e-13	-1.9066	-1.58367
43613307	chr2:43613307:G:C	2.12905e-14	-7.00909e-10	-0.642407	8.00652e-12	-7.00909e-10	-0.935748
43613753	chr2:43613753:T:C	8.4296e-15	-7.00909e-10	-1.56892	4.35216e-12	-7.00909e-10	-1.54533
43613980	chr2:43613980:A:G	9.41303e-16	-2.18943	-1.57173	4.69436e-13	-2.17902	-1.59321
43614130	chr2:43614130:C:T	1.14489e-15	-2.18699	-1.37837	5.12429e-13	-2.18775	-1.49685
43614530	chr2:43614530:T:C	6.88859e-15	-1.7708	-1.08457e-09	7.63016e-12	-0.983895	-1.08457e-09
43614919	chr2:43614919:C:T	9.15036e-15	-7.00909e-10	-1.48688	4.55835e-12	-7.00909e-10	-1.49904
43615166	chr2:43615166:G:A	8.74049e-15	-7.00909e-10	-1.5327	4.38e-12	-7.00909e-10	-1.53896
43615169	chr2:43615169:A:G	2.16055e-14	-7.00909e-10	-0.627722	8.10458e-12	-7.00909e-10	-0.923576
43615472	chr2:43615472:G:T	4.10156e-14	-7.00909e-10	0.0132837	1.41321e-11	-7.00909e-10	-0.367555
43615552	chr2:43615552:C:T	1.15312e-15	-2.18871	-1.36949	5.58294e-13	-2.17975	-1.41913
43615573	chr2:43615573:G:A	1.48643e-15	-2.10274	-1.20156	9.86668e-13	-1.96909	-1.06034
43615958	chr2:43615958:C:G	9.51042e-15	-7.00909e-10	-1.44828	4.86352e-12	-7.00909e-10	-1.43424
43615989	chr2:43615989:C:T	4.88282e-15	-1.22271	-0.892232	2.39736e-12	-1.256	-0.885631
43615998	chr2:43615998:A:C	2.13504e-15	-2.18356	-0.758626	8.52868e-13	-2.18947	-0.98569
43616429	chr2:43616429:T:C	1.79766e-14	-7.00909e-10	-0.811598	7.69963e-12	-7.00909e-10	-0.974833
43616521	chr2:43616521:C:T	8.42927e-15	-7.00909e-10	-1.56896	4.42863e-12	-7.00909e-10	-1.52791
43616734	chr2:43616734:A:G	7.29925e-15	-1.7129	-1.08457e-09	3.44154e-12	-1.78009	-1.08457e-09
43616811	chr2:43616811:G:C	3.27591e-15	-1.96518	-0.548889	1.10417e-12	-2.10907	-0.807845
43616825	chr2:43616825:A:G	1.33484e-14	-7.00909e-10	-1.10927	7.19423e-12	-7.00909e-10	-1.04273
43616939	chr2:43616939:T:G	1.30663e-14	-7.00909e-10	-1.13063	7.0474e-12	-7.00909e-10	-1.06335
43617234	chr2:43617234:A:T	8.599e-15	-7.00909e-10	-1.54902	4.65007e-12	-7.00909e-10	-1.47912
43617309	chr2:43617309:A:G	9.60349e-16	-2.18952	-1.55161	4.79005e-13	-2.18518	-1.56687
43617501	chr2:43617501:G:C	9.74555e-16	-2.18909	-1.53735	5.00468e-13	-2.18725	-1.52096
43617664	chr2:43617664:A:G	9.37391e-16	-2.1884	-1.57692	4.81011e-13	-2.18835	-1.55952
43617694	chr2:43617694:G:A	1.70131e-15	-2.1716	-0.997666	7.13089e-13	-2.18732	-1.16683
43617697	chr2:43617697:A:C	4.57974e-15	-2.17903	-1.08457e-09	2.61968e-12	-2.05295	-1.08457e-09
43617699	chr2:43617699:T:G	4.58133e-15	-2.17868	-1.08457e-09	2.6177e-12	-2.05371	-1.08457e-09
43617939	chr2:43617939:C:G	8.51048e-15	-7.00909e-10	-1.55937	4.38787e-12	-7.00909e-10	-1.53716
43618190	chr2:43618190:A:T	1.16895e-15	-2.18422	-1.36034	5.34823e-13	-2.18946	-1.45237
43618270	chr2:43618270:A:T	1.52272e-14	-7.00909e-10	-0.977584	6.79415e-12	-7.00909e-10	-1.09994
43618563	chr2:43618563:G:A	9.5419e-15	-7.00909e-10	-1.44498	4.68429e-12	-7.00909e-10	-1.47179
43618627	chr2:43618627:AC:A	9.38591e-15	-7.00909e-10	-1.46146	4.79368e-12	-7.00909e-10	-1.44871
43618667	chr2:43618667:CAGCA:C	8.4903e-15	-7.00909e-10	-1.56174	4.37223e-12	-7.00909e-10	-1.54073
43618755	chr2:43618755:G:A	9.02498e-15	-7.00909e-10	-1.50067	4.48776e-12	-7.00909e-10	-1.51465
43618770	chr2:43618770:T:C	9.10192e-15	-7.00909e-10	-1.49218	4.64148e-12	-7.00909e-10	-1.48097
43618811	chr2:43618811:C:T	8.48855e-15	-7.00909e-10	-1.56195	4.37328e-12	-7.00909e-10	-1.54049
43618901	chr2:43618901:A:T	1.25857e-15	-2.18818	-1.28251	5.67194e-13	-2.18736	-1.3957
43619130	chr2:43619130:G:A	1.27507e-14	-7.00909e-10	-1.15509	6.95289e-12	-7.00909e-10	-1.07685
43619292	chr2:43619292:A:G	1.75439e-14	-7.00909e-10	-0.83596	7.58037e-12	-7.00909e-10	-0.990443
43619414	chr2:43619414:G:T	1.63616e-15	-2.18658	-1.02174	7.03574e-13	-2.18856	-1.17902
43619536	chr2:43619536:A:C	1.10338e-15	-2.18907	-1.41322	5.34511e-13	-2.18709	-1.45532
43619585	chr2:43619585:T:A	1.34729e-14	-7.00909e-10	-1.09999	7.30116e-12	-7.00909e-10	-1.02797
43619602	chr2:43619602:A:G	8.31955e-15	-0.672635	-0.909425	2.85046e-12	-1.06417	-0.904355
43619992	chr2:43619992:C:G	1.57709e-14	-7.00909e-10	-0.942499	6.88946e-12	-7.00909e-10	-1.08601
43621276	chr2:43621276:T:G	1.32365e-15	-2.16935	-1.25093	6.21986e-13	-2.17258	-1.31826
43621437	chr2:43621437:A:G	2.89531e-15	-1.08132	-1.55625	1.44477e-12	-1.10526	-1.5428
43621525	chr2:43621525:T:C	1.12814e-15	-2.15444	-1.42566	5.19811e-13	-2.16291	-1.50739
43621687	chr2:43621687:CAG:C	8.59486e-15	-7.00909e-10	-1.5495	4.64847e-12	-7.00909e-10	-1.47947
43621796	chr2:43621796:A:C	1.22461e-15	-2.16976	-1.32829	5.50442e-13	-2.17765	-1.43539
43621914	chr2:43621914:A:G	3.75908e-13	-7.00909e-10	2.22868	2.78849e-10	-7.00909e-10	2.61467
43622144	chr2:43622144:A:T	9.93185e-15	-7.00909e-10	-1.40492	9.01397e-12	-7.00909e-10	-0.81723
43622267	chr2:43622267:A:C	9.96568e-16	-2.18266	-1.52144	4.73161e-13	-2.1858	-1.57853
43622286	chr2:43622286:T:C	1.16334e-14	-7.00909e-10	-1.24679	6.6229e-12	-7.00909e-10	-1.12547
43622905	chr2:43622905:A:G	1.064e-14	-7.00909e-10	-1.33604	5.26555e-12	-7.00909e-10	-1.35482
43623081	chr2:43623081:C:T	1.22496e-15	-2.18899	-1.30877	5.7967e-13	-2.18597	-1.37533
43623218	chr2:43623218:G:C	4.4527e-15	-2.15386	-0.0532933	1.47953e-12	-2.16583	-0.458447
43623379	chr2:43623379:G:C	8.45306e-15	-7.00909e-10	-1.56614	4.18371e-12	-7.00909e-10	-1.58481
43623438	chr2:43623438:C:T	4.65754e-15	-2.16218	-1.08457e-09	2.35399e-12	-2.15989	-1.08457e-09
43623451	chr2:43623451:T:C	5.26727e-15	-2.18322	0.144066	1.94354e-12	-2.17422	-0.177277
43623653	chr2:43623653:T:G	8.60166e-15	-7.00909e-10	-1.54871	4.36565e-12	-7.00909e-10	-1.54224
43623795	chr2:43623795:G:A	8.66057e-15	-7.00909e-10	-1.54189	4.3668e-12	-7.00909e-10	-1.54197
43624025	chr2:43624025:A:T	8.23073e-15	-7.00909e-10	-1.59279	4.17497e-12	-7.00909e-10	-1.5869
43624107	chr2:43624107:C:A	1.31433e-15	-1.83585	-1.59149	1.02386e-12	-1.4047	-1.58772
43624845	chr2:43624845:AAGAG:A	2.5337e-15	-1.17891	-1.59208	1.47283e-12	-1.0351	-1.59372
43624915	chr2:43624915:G:A	8.84291e-15	-7.00909e-10	-1.52105	4.46791e-12	-7.00909e-10	-1.51908
43625059	chr2:43625059:T:C	2.46213e-15	-1.96088	-0.838758	9.4079e-13	-2.1866	-0.890438
43625334	chr2:43625334:AG:A	9.87714e-15	-7.00909e-10	-1.41045	5.26043e-12	-7.00909e-10	-1.35579
43625450	chr2:43625450:A:T	1.61028e-14	0.57064	-1.49231	4.53388e-12	0.0109864	-1.51541
43625480	chr2:43625480:A:G	3.13799e-15	-1.04644	-1.51065	2.57646e-12	-0.589635	-1.47995
43625929	chr2:43625929:G:C	4.64966e-15	-2.16387	-1.08457e-09	2.34776e-12	-2.16254	-1.08457e-09
43625990	chr2:43625990:A:G	9.92092e-15	-7.00909e-10	-1.40602	5.27828e-12	-7.00909e-10	-1.3524
43626042	chr2:43626042:C:T	3.07351e-15	-1.55687	-1.02098	8.87851e-13	-2.16255	-0.972404
43626371	chr2:43626371:C:T	1.95646e-15	-1.487	-1.54254	1.09325e-12	-1.42688	-1.49996
43626543	chr2:43626543:A:G	1.05234e-14	-7.00909e-10	-1.34707	5.70029e-12	-7.00909e-10	-1.27549
43626577	chr2:43626577:A:T	2.91116e-15	-1.06812	-1.564	2.32738e-12	-0.617533	-1.55373
43626831	chr2:43626831:T:C	2.11202e-14	0.528536	-1.17898	6.56078e-12	0.0154013	-1.1503
43626842	chr2:43626842:C:A	3.1091e-15	-1.68353	-0.882807	9.62921e-13	-2.18341	-0.870381
43627063	chr2:43627063:A:G	9.84549e-15	-7.00909e-10	-1.41366	5.2426e-12	-7.00909e-10	-1.35919
43627281	chr2:43627281:G:A	1.11901e-14	-7.00909e-10	-1.28564	6.05216e-12	-7.00909e-10	-1.21559
43627307	chr2:43627307:AC:A	8.22251e-15	-7.00909e-10	-1.59379	4.14839e-12	-7.00909e-10	-1.59329
43627376	chr2:43627376:G:C	9.67001e-15	-7.00909e-10	-1.43164	5.14141e-12	-7.00909e-10	-1.37868
43627568	chr2:43627568:A:G	9.39101e-16	-2.18903	-1.57447	5.15166e-13	-2.09798	-1.58129
43627775	chr2:43627775:T:C	9.25657e-16	-2.18952	-1.5884	5.16389e-13	-2.08525	-1.59165
43627843	chr2:43627843:A:G	9.53946e-15	-7.00909e-10	-1.44523	4.92677e-12	-7.00909e-10	-1.42132
43627897	chr2:43627897:T:A	8.50437e-15	-7.00909e-10	-1.56009	4.59898e-12	-7.00909e-10	-1.49017
43628011	chr2:43628011:A:C	1.04596e-15	-2.09958	-1.55615	6.98002e-13	-1.82299	-1.55255
43628160	chr2:43628160:A:C	1.4979e-14	-7.00909e-10	-0.994016	8.0427e-12	-7.00909e-10	-0.93124
43628341	chr2:43628341:G:T	1.01406e-14	-7.00909e-10	-1.38412	5.43174e-12	-7.00909e-10	-1.32375
43628504	chr2:43628504:G:A	1.54281e-15	-1.67386	-1.59321	8.22945e-13	-1.62635	-1.58452
43628942	chr2:43628942:G:A	6.84923e-15	-1.22028	-0.556256	4.32156e-12	-0.704983	-0.847405
43629165	chr2:43629165:T:C	1.02982e-14	-7.00909e-10	-1.3687	5.03005e-12	-7.00909e-10	-1.40057
43629359	chr2:43629359:C:T	1.06185e-14	-7.00909e-10	-1.33807	5.71789e-12	-7.00909e-10	-1.2724
43629788	chr2:43629788:A:G	2.92024e-15	-1.04466	-1.58434	2.47108e-12	-0.526719	-1.58463
43629847	chr2:43629847:G:C	2.833e-14	-0.356748	-1.08457e-09	2.51755e-11	0.209867	-1.08457e-09
43629901	chr2:43629901:C:T	2.41984e-15	-1.22592	-1.59105	1.91337e-12	-0.775021	-1.59212
43630208	chr2:43630208:A:G	8.22689e-15	-7.00909e-10	-1.59326	4.18324e-12	-7.00909e-10	-1.58492
43630467	chr2:43630467:T:C	8.22665e-15	-7.00909e-10	-1.59329	4.18361e-12	-7.00909e-10	-1.58483
43630726	chr2:43630726:A:T	1.20444e-14	-7.00909e-10	-1.21207	6.17381e-12	-7.00909e-10	-1.19569
43630893	chr2:43630893:T:C	2.07166e-15	-1.52456	-1.44776	1.52598e-12	-1.34211	-1.25125
43631032	chr2:43631032:A:T	6.95286e-15	-1.76152	-1.08457e-09	2.28563e-12	-2.18936	-1.08457e-09
43631091	chr2:43631091:A:G	8.28383e-15	-7.00909e-10	-1.58636	4.22427e-12	-7.00909e-10	-1.57516
43631440	chr2:43631440:T:C	3.02904e-14	0.752147	-1.04198	8.11713e-12	0.108058	-1.03009
43631490	chr2:43631490:A:G	2.13258e-15	-1.40616	-1.53717	1.62234e-12	-0.991411	-1.54072
43631596	chr2:43631596:C:T	8.75504e-15	-7.00909e-10	-1.53104	4.30157e-12	-7.00909e-10	-1.55703
43631928	chr2:43631928:T:C	1.13042e-14	-7.00909e-10	-1.2755	6.00747e-12	-7.00909e-10	-1.223
43631951	chr2:43631951:A:C	2.39633e-15	-1.4408	-1.38593	1.81394e-12	-1.05879	-1.36172
43632106	chr2:43632106:T:C	2.16569e-15	-1.35587	-1.57206	1.1683e-12	-1.28371	-1.57675
43632466	chr2:43632466:G:T	5.21587e-15	-2.13426	0.0852952	3.30893e-12	-2.00589	0.186515
43632585	chr2:43632585:T:C	9.47835e-15	-7.00909e-10	-1.45166	5.02078e-12	-7.00909e-10	-1.40242
43632858	chr2:43632858:C:T	8.24682e-15	-7.00909e-10	-1.59084	4.14688e-12	-7.00909e-10	-1.59365
43633103	chr2:43633103:C:G	1.0047e-14	-7.00909e-10	-1.39339	5.14821e-12	-7.00909e-10	-1.37736
43633269	chr2:43633269:CTG:C	9.38562e-15	0.0337856	-1.49528	2.94479e-12	-0.432584	-1.50339
43633398	chr2:43633398:C:T	8.36522e-15	-7.00909e-10	-1.57659	4.17659e-12	-7.00909e-10	-1.58651
43633509	chr2:43633509:G:A	7.75422e-15	-0.118996	-1.53343	2.4744e-12	-0.561905	-1.5481
43633619	chr2:43633619:T:A	8.75341e-15	-0.00691086	-1.52431	2.76437e-12	-0.468257	-1.53093
43633739	chr2:43633739:A:G	8.50969e-15	-0.0321575	-1.52731	2.65531e-12	-0.495996	-1.54345
43634057	chr2:43634057:G:A	8.22218e-15	-7.00909e-10	-1.59383	4.15689e-12	-7.00909e-10	-1.59124
43634085	chr2:43634085:A:T	9.08264e-15	0.0208059	-1.51511	2.98406e-12	-0.40147	-1.52125
43634394	chr2:43634394:G:A	6.19745e-14	0.426055	-1.08457e-09	7.09548e-11	1.24604	-1.08457e-09
43634909	chr2:43634909:C:G	8.38269e-15	-7.00909e-10	-1.5745	4.33287e-12	-7.00909e-10	-1.54978
43634978	chr2:43634978:A:G	4.65748e-15	-2.16219	-1.08457e-09	2.45382e-12	-2.11836	-1.08457e-09
43635174	chr2:43635174:C:T	3.73486e-15	-0.818632	-1.56433	3.28907e-12	-0.247174	-1.57823
43635522	chr2:43635522:A:G	3.33537e-15	-2.16055	-0.335532	1.86433e-12	-2.10853	-0.284572
43635804	chr2:43635804:A:G	9.54017e-15	-1.44516	-1.08457e-09	5.21353e-12	-1.36475	-1.08457e-09
43636194	chr2:43636194:G:A	1.31583e-14	0.0906793	-1.2143	4.30504e-12	-0.340917	-1.2153
43636315	chr2:43636315:A:C	3.88693e-15	-2.14346	-0.19959	2.13089e-12	-2.127	-0.132465
43636358	chr2:43636358:T:TGA	4.80952e-15	-0.542918	-1.58715	4.94475e-12	0.149388	-1.56707
43636727	chr2:43636727:G:A	1.32996e-14	-0.133343	-0.979595	6.20366e-12	-0.273567	-0.917298
43636761	chr2:43636761:T:C	4.53552e-15	-2.18873	-1.08457e-09	2.36467e-12	-2.15537	-1.08457e-09
43636950	chr2:43636950:T:C	1.16192e-15	-2.06446	-1.48614	7.84389e-13	-1.76416	-1.49469
43637204	chr2:43637204:C:A	8.246e-15	-7.00909e-10	-1.59094	4.14608e-12	-7.00909e-10	-1.59384
43637251	chr2:43637251:G:T	2.64654e-14	-7.00909e-10	-0.42483	1.75676e-11	-7.00909e-10	-0.14995
43637387	chr2:43637387:A:G	8.75523e-15	-0.571199	-0.959818	4.41898e-12	-0.632103	-0.897992
43637845	chr2:43637845:G:A	8.23523e-15	-7.00909e-10	-1.59225	4.17931e-12	-7.00909e-10	-1.58586
43638243	chr2:43638243:C:A	1.17035e-14	-1.24078	-1.08457e-09	1.25738e-11	-0.48439	-1.08457e-09
43638486	chr2:43638486:T:C	1.05386e-14	-7.00909e-10	-1.34562	5.64176e-12	-7.00909e-10	-1.28581
43638639	chr2:43638639:T:G	6.87403e-15	-0.324556	-1.44836	3.27113e-12	-0.387643	-1.44323
43638743	chr2:43638743:G:A	1.04271e-15	-2.18841	-1.47044	6.06801e-13	-2.1193	-1.39626
43639203	chr2:43639203:T:C	9.09269e-15	0.0585181	-1.55172	3.03493e-12	-0.325193	-1.58062
43639272	chr2:43639272:T:G	1.1485e-15	-2.17674	-1.38546	7.60241e-13	-2.02444	-1.26568
43639356	chr2:43639356:C:T	5.97312e-15	-0.382682	-1.53072	6.41789e-12	0.336672	-1.49359
43639460	chr2:43639460:C:CTT	8.97984e-15	-7.00909e-10	-1.50569	4.35594e-12	-7.00909e-10	-1.54446
43639713	chr2:43639713:A:G	1.41142e-14	0.506197	-1.55969	4.51467e-12	0.0622283	-1.5709
43639771	chr2:43639771:C:G	1.96545e-15	-1.6459	-1.37905	1.26308e-12	-1.18933	-1.59312
43639989	chr2:43639989:G:A	1.1521e-14	-7.00909e-10	-1.2565	5.35936e-12	-7.00909e-10	-1.33716
43640041	chr2:43640041:A:G	6.04722e-15	-1.90107	-1.08457e-09	2.36459e-12	-2.1554	-1.08457e-09
43640068	chr2:43640068:T:C	9.77081e-15	-0.126511	-1.29476	2.87551e-12	-0.649802	-1.30997
43640258	chr2:43640258:G:C	8.65545e-15	-7.00909e-10	-1.54248	4.23703e-12	-7.00909e-10	-1.57214
43640297	chr2:43640297:C:T	1.19999e-15	-2.18951	-1.32884	7.42444e-13	-2.09793	-1.21588
43640337	chr2:43640337:G:A	7.37771e-15	-2.18054	0.478338	3.62271e-12	-2.14514	0.416361
43640346	chr2:43640346:C:T	8.8655e-15	-7.00909e-10	-1.5185	4.64122e-12	-7.00909e-10	-1.48103
43640421	chr2:43640421:C:G	1.26205e-14	0.267629	-1.43298	5.76958e-12	0.165974	-1.42938
43641395	chr2:43641395:G:A	8.2884e-15	-0.053824	-1.53199	2.71497e-12	-0.447873	-1.56935
43642419	chr2:43642419:T:C	4.55885e-15	-2.1836	-1.08457e-09	2.29558e-12	-2.18502	-1.08457e-09
43642839	chr2:43642839:G:A	1.30765e-15	-2.15896	-1.27348	6.61101e-13	-2.17429	-1.25556
43642933	chr2:43642933:T:G	4.0553e-15	-0.725791	-1.57485	3.9628e-12	-0.092965	-1.54609
43643363	chr2:43643363:C:A	5.27733e-14	-7.00909e-10	0.265336	3.60337e-11	-7.00909e-10	0.568448
43643493	chr2:43643493:T:C	9.11785e-15	-7.00909e-10	-1.49043	4.46761e-12	-7.00909e-10	-1.51915
43643566	chr2:43643566:A:G	3.67569e-14	-0.0963424	-1.08457e-09	3.79996e-11	0.621571	-1.08457e-09
43643632	chr2:43643632:G:A	8.49224e-15	-7.00909e-10	-1.56152	4.18763e-12	-7.00909e-10	-1.58387
43643725	chr2:43643725:T:C	2.74745e-15	-2.18061	-0.509384	1.9139e-12	-2.13998	-0.226885
43643863	chr2:43643863:A:G	1.37319e-15	-1.80432	-1.57922	4.88287e-13	-2.1704	-1.56245
43644448	chr2:43644448:CTCCA:C	9.52007e-15	-0.0395399	-1.40773	4.41565e-12	-0.129955	-1.40089
43644640	chr2:43644640:A:T	1.49967e-15	-1.70317	-1.59225	4.87538e-13	-2.1407	-1.59369
43644844	chr2:43644844:T:C	6.69047e-15	-0.304101	-1.49588	3.87561e-12	-0.174157	-1.48714
43644893	chr2:43644893:A:G	2.36984e-15	-1.70878	-1.12907	1.6284e-12	-1.62232	-0.906092
43645044	chr2:43645044:A:T	1.25698e-14	-7.00909e-10	-1.16937	6.48128e-12	-7.00909e-10	-1.14709
43645135	chr2:43645135:T:C	1.35188e-15	-1.80886	-1.59031	4.73333e-13	-2.17108	-1.59289
43645528	chr2:43645528:A:G	8.86685e-15	-7.00909e-10	-1.51835	4.82132e-12	-7.00909e-10	-1.44296
43646005	chr2:43646005:A:C	6.15072e-15	-0.381622	-1.50248	3.54866e-12	-0.25278	-1.49666
43646979	chr2:43646979:T:C	1.22908e-14	0.243747	-1.43556	3.70402e-12	-0.251227	-1.45536
43648032	chr2:43648032:G:T	4.58385e-15	-2.17813	-1.08457e-09	2.28782e-12	-2.1884	-1.08457e-09
43648150	chr2:43648150:G:A	5.00951e-14	0.389511	-0.176257	2.07386e-11	0.114893	-0.098903
43648184	chr2:43648184:G:T	8.3523e-15	-7.00909e-10	-1.57813	4.18671e-12	-7.00909e-10	-1.58409
43648238	chr2:43648238:G:T	5.52302e-15	-1.99174	-1.08457e-09	2.46839e-12	-2.11244	-1.08457e-09
43648295	chr2:43648295:T:A	2.38142e-14	-7.00909e-10	-0.530386	1.46214e-11	-7.00909e-10	-0.333521
43648319	chr2:43648319:G:A	9.18349e-15	-7.00909e-10	-1.48326	4.77066e-12	-7.00909e-10	-1.45352
43648337	chr2:43648337:T:C	1.15484e-14	-1.25412	-1.08457e-09	3.96688e-12	-1.63803	-1.08457e-09
43648525	chr2:43648525:G:A	9.48637e-15	-7.00909e-10	-1.45081	4.52417e-12	-7.00909e-10	-1.50657
43648745	chr2:43648745:T:C	2.22735e-14	0.739461	-1.33673	2.43615e-11	1.57678	-1.39978
43648957	chr2:43648957:T:C	8.23442e-15	-7.00909e-10	-1.59235	4.8897e-12	-7.00909e-10	-1.42887
43649685	chr2:43649685:G:A	2.29646e-15	-2.15701	-0.712297	1.44998e-12	-2.16165	-0.482803
43650502	chr2:43650502:T:C	3.91401e-13	-7.00909e-10	2.26906	1.05705e-10	-7.00909e-10	1.64465
43650726	chr2:43650726:A:T	9.35582e-15	-7.00909e-10	-1.46467	4.91888e-12	-7.00909e-10	-1.42292
43650803	chr2:43650803:G:A	1.03344e-13	1.20636	-0.268961	3.99398e-11	0.945878	-0.274511
43650831	chr2:43650831:G:A	1.74792e-14	-7.00909e-10	-0.839656	7.89087e-12	-7.00909e-10	-0.950298
43650896	chr2:43650896:T:C	1.42061e-14	0.5103	-1.5573	6.53824e-12	0.413109	-1.55145
43650966	chr2:43650966:G:C	2.67654e-14	1.17766	-1.59122	8.59808e-12	0.726158	-1.59062
43651282	chr2:43651282:T:A	8.60952e-15	-7.00909e-10	-1.5478	4.50214e-12	-7.00909e-10	-1.51145
43651362	chr2:43651362:C:T	9.72157e-15	-7.00909e-10	-1.42632	5.46709e-12	-7.00909e-10	-1.31726
43651430	chr2:43651430:G:A	8.47259e-15	-7.00909e-10	-1.56383	4.40369e-12	-7.00909e-10	-1.53356
43651462	chr2:43651462:C:T	1.72542e-14	-7.00909e-10	-0.852615	8.12786e-12	-7.00909e-10	-0.920707
43651856	chr2:43651856:A:C	4.0177e-13	-7.00909e-10	2.29521	1.08943e-10	-7.00909e-10	1.67482
43651863	chr2:43651863:G:A	1.61777e-15	-2.18382	-1.0358	1.07991e-12	-1.85024	-1.08889
43651903	chr2:43651903:T:A	1.47409e-15	-2.18566	-1.12697	9.72923e-13	-1.86847	-1.17499
43652129	chr2:43652129:C:T	5.50041e-15	-1.99585	-1.08457e-09	2.31525e-12	-2.17649	-1.08457e-09
43652243	chr2:43652243:T:G	1.40638e-15	-2.18928	-1.17037	8.8707e-13	-1.91813	-1.21771
43652470	chr2:43652470:C:T	2.16007e-15	-2.16561	-0.764913	1.27931e-12	-2.10302	-0.666668
43652713	chr2:43652713:C:T	2.13014e-15	-2.16042	-0.784057	1.24411e-12	-2.11263	-0.684959
43652714	chr2:43652714:C:T	2.1728e-14	0.656412	-1.27848	2.71614e-11	1.63488	-1.34908
43652837	chr2:43652837:T:C	2.112e-14	0.626384	-1.27683	2.58198e-11	1.58296	-1.34782
43652984	chr2:43652984:A:C	9.38966e-15	-7.00909e-10	-1.46106	5.03775e-12	-7.00909e-10	-1.39905
43653041	chr2:43653041:T:C	1.92838e-15	-2.17592	-0.86807	1.23708e-12	-2.08715	-0.716102
43653182	chr2:43653182:T:C	5.21103e-15	-0.456271	-1.59362	2.80564e-12	-0.391319	-1.59305
43653350	chr2:43653350:A:G	1.86565e-15	-2.17712	-0.89994	1.20052e-12	-2.08317	-0.750079
43653487	chr2:43653487:T:C	1.0482e-15	-2.1696	-1.484	5.69677e-13	-2.15459	-1.4241
43653509	chr2:43653509:C:T	1.38445e-13	-7.00909e-10	1.22981	4.69521e-11	-7.00909e-10	0.833123
43653546	chr2:43653546:G:T	2.17385e-15	-2.16901	-0.75516	1.38608e-12	-2.10411	-0.58541
43653712	chr2:43653712:G:T	3.45784e-15	-1.88828	-0.571742	1.18178e-12	-1.99614	-0.852849
43653999	chr2:43653999:A:C	9.3847e-15	-7.00909e-10	-1.46159	5.03451e-12	-7.00909e-10	-1.39969
43654022	chr2:43654022:G:A	2.52429e-14	0.747131	-1.21925	3.1305e-11	1.72567	-1.2979
43654064	chr2:43654064:C:T	1.80252e-14	-7.00909e-10	-0.808897	8.48694e-12	-7.00909e-10	-0.877476
43654249	chr2:43654249:C:T	1.12113e-15	-2.1642	-1.42213	5.86724e-13	-2.16177	-1.38743
43654620	chr2:43654620:G:A	1.82125e-15	-2.18673	-0.914417	1.25719e-12	-2.03456	-0.752563
43654932	chr2:43654932:C:T	2.36305e-14	-7.00909e-10	-0.538129	1.36368e-11	-7.00909e-10	-0.403235
43654933	chr2:43654933:G:A	2.16294e-15	-2.15328	-0.775918	1.25866e-12	-2.12053	-0.665434
43655468	chr2:43655468:G:C	1.01954e-13	0.896647	0.0272021	2.65632e-11	0.331408	-0.0678868
43655488	chr2:43655488:G:A	9.52883e-14	0.880685	-0.024446	2.49955e-11	0.317642	-0.11495
43655664	chr2:43655664:G:T	8.91408e-15	-7.00909e-10	-1.51304	4.61809e-12	-7.00909e-10	-1.48602
43655783	chr2:43655783:C:A	4.43005e-15	-0.648744	-1.56351	4.16864e-12	-0.0435945	-1.54482
43655904	chr2:43655904:T:C	9.51581e-15	-7.00909e-10	-1.44771	5.0728e-12	-7.00909e-10	-1.39211
43656028	chr2:43656028:G:A	6.03352e-14	0.577547	-0.1783	2.11156e-11	0.335972	-0.301964
43656200	chr2:43656200:G:A	2.27141e-12	4.02749	-1.08457e-09	2.22552e-10	2.38916	-1.08457e-09
43656572	chr2:43656572:A:G	1.83274e-15	-2.14972	-0.94514	1.02137e-12	-2.06231	-0.932552
43656717	chr2:43656717:A:C	1.6659e-15	-2.1711	-1.01921	9.99109e-13	-2.01436	-1.00253
43656807	chr2:43656807:T:C	9.80435e-15	-7.00909e-10	-1.41784	5.2596e-12	-7.00909e-10	-1.35595
43656931	chr2:43656931:A:C	2.49632e-14	0.927251	-1.41052	3.0646e-11	1.87745	-1.47095
43656968	chr2:43656968:G:A	2.26436e-14	0.774958	-1.35575	2.67856e-11	1.6983	-1.42644
43657013	chr2:43657013:C:T	6.79585e-15	-0.369116	-1.41524	1.24432e-11	0.968034	-1.46286
43657478	chr2:43657478:G:T	1.57267e-14	0.445998	-1.39131	1.92902e-11	1.39508	-1.45149
43657621	chr2:43657621:A:G	1.32737e-14	0.208872	-1.32375	2.15569e-11	1.43979	-1.3851
43657716	chr2:43657716:C:A	1.02831e-15	-2.18718	-1.48558	5.84593e-13	-2.05446	-1.49838
43657758	chr2:43657758:G:A	1.05402e-15	-2.14113	-1.50693	5.2567e-13	-2.17858	-1.48051
43657799	chr2:43657799:G:A	1.56868e-14	0.42792	-1.37577	1.91726e-11	1.37508	-1.4376
43657918	chr2:43657918:T:C	1.27122e-14	0.300318	-1.45842	4.2498e-12	-0.126664	-1.44247
43658064	chr2:43658064:T:C	1.04016e-15	-2.13437	-1.52692	5.12466e-13	-2.18141	-1.50311
43658284	chr2:43658284:C:T	2.03097e-14	0.102268	-0.791839	4.13304e-11	1.40882	-0.703225
43658347	chr2:43658347:T:G	6.23358e-15	-1.87072	-1.08457e-09	3.3023e-12	-1.82139	-1.08457e-09
43658389	chr2:43658389:T:C	5.5644e-15	-0.511281	-1.473	3.53482e-12	-0.46943	-1.28391
43658440	chr2:43658440:G:A	1.66606e-14	0.440986	-1.32861	2.79556e-11	1.70315	-1.38853
43658541	chr2:43658541:T:C	3.86509e-14	-7.00909e-10	-0.0460975	2.67153e-11	-7.00909e-10	0.269231
43658596	chr2:43658596:G:A	1.28678e-14	0.222889	-1.36883	2.21614e-11	1.50223	-1.41988
43658751	chr2:43658751:G:A	1.02333e-15	-2.15168	-1.52592	5.17699e-13	-2.1724	-1.50197
43659321	chr2:43659321:T:C	1.62001e-15	-2.15923	-1.059	1.09831e-12	-2.15777	-0.764466
43659880	chr2:43659880:T:A	2.7734e-14	-7.00909e-10	-0.37801	1.80871e-11	-7.00909e-10	-0.120808
43660183	chr2:43660183:GA:G	2.50942e-14	-7.00909e-10	-0.478031	1.63921e-11	-7.00909e-10	-0.219207
43660511	chr2:43660511:C:T	4.61831e-15	-2.17064	-1.08457e-09	2.378e-12	-2.14974	-1.08457e-09
43660541	chr2:43660541:A:C	4.66953e-15	-2.15961	-1.08457e-09	2.34186e-12	-2.16506	-1.08457e-09
43666130	chr2:43666130:C:T	8.23938e-15	-7.00909e-10	-1.59174	4.15891e-12	-7.00909e-10	-1.59075
43666295	chr2:43666295:G:A	2.07099e-15	-2.05671	-0.915936	1.76027e-12	-1.98763	-0.462908
43666726	chr2:43666726:G:A	1.15257e-14	-1.25609	-1.08457e-09	2.96893e-12	-1.9278	-1.08457e-09
43666739	chr2:43666739:T:C	1.3441e-15	-2.11735	-1.28759	7.76257e-13	-2.18391	-1.08537
43667097	chr2:43667097:T:C	1.02957e-14	-7.00909e-10	-1.36894	5.55439e-12	-7.00909e-10	-1.30142
43667132	chr2:43667132:T:C	1.70506e-15	-2.10828	-1.05879	1.05904e-12	-2.18603	-0.772616
43667290	chr2:43667290:A:G	1.04621e-15	-2.09448	-1.56102	5.16104e-13	-2.18887	-1.48858
43667457	chr2:43667457:A:G	8.32421e-15	-7.00909e-10	-1.5815	4.48255e-12	-7.00909e-10	-1.51581
43667763	chr2:43667763:T:G	1.18073e-14	-7.00909e-10	-1.23195	7.51915e-12	-7.00909e-10	-0.998552
43667811	chr2:43667811:T:C	9.74451e-15	-7.00909e-10	-1.42396	5.80473e-12	-7.00909e-10	-1.25733
43667890	chr2:43667890:T:C	1.05134e-14	-7.00909e-10	-1.34802	6.45508e-12	-7.00909e-10	-1.15114
43668124	chr2:43668124:C:T	7.73142e-15	-0.22049	-1.43489	1.00001e-11	0.754519	-1.46792
43668134	chr2:43668134:G:A	1.6836e-14	-7.00909e-10	-0.87715	9.7189e-12	-7.00909e-10	-0.741933
43668275	chr2:43668275:A:G	1.00962e-14	-7.00909e-10	-1.38851	5.43785e-12	-7.00909e-10	-1.32262
43668327	chr2:43668327:T:C	6.11999e-15	-0.381623	-1.50748	7.65073e-12	0.550804	-1.53201
43668616	chr2:43668616:C:A	1.01058e-14	-7.00909e-10	-1.38756	4.65742e-12	-7.00909e-10	-1.47754
43668649	chr2:43668649:A:G	8.78823e-15	-7.00909e-10	-1.52725	4.49635e-12	-7.00909e-10	-1.51274
43668930	chr2:43668930:G:A	5.15014e-15	-2.06165	-1.08457e-09	4.437e-12	-1.52603	-1.08457e-09
43669234	chr2:43669234:A:G	8.92012e-15	-7.00909e-10	-1.51236	4.66642e-12	-7.00909e-10	-1.47561
43669729	chr2:43669729:G:A	9.36685e-15	-7.00909e-10	-1.46349	4.85782e-12	-7.00909e-10	-1.43541
43669761	chr2:43669761:C:T	9.71491e-15	-7.00909e-10	-1.42701	5.28565e-12	-7.00909e-10	-1.35101
43669864	chr2:43669864:C:G	5.78543e-15	-0.378513	-1.56681	5.43087e-12	0.262748	-1.58665
43669905	chr2:43669905:G:A	7.56076e-15	-0.524383	-1.15331	1.01287e-11	0.411163	-1.1118
43670139	chr2:43670139:C:CA	5.53029e-15	-0.557321	-1.43311	6.65153e-12	0.343638	-1.4648
43670361	chr2:43670361:C:G	4.99824e-15	-0.656712	-1.43487	5.93491e-12	0.231416	-1.46657
43670441	chr2:43670441:T:C	2.841e-15	-1.7151	-0.941412	7.6891e-13	-2.18651	-1.09228
43670590	chr2:43670590:T:A	8.68561e-15	-7.00909e-10	-1.539	4.51952e-12	-7.00909e-10	-1.5076
43671177	chr2:43671177:G:A	9.07254e-15	-7.00909e-10	-1.49542	4.48303e-12	-7.00909e-10	-1.51571
43671282	chr2:43671282:T:C	5.86545e-15	-0.434435	-1.49715	7.37377e-12	0.502015	-1.52009
43671714	chr2:43671714:A:G	9.83795e-15	-7.00909e-10	-1.41442	4.56604e-12	-7.00909e-10	-1.49736
43671723	chr2:43671723:T:C	9.14454e-15	-7.00909e-10	-1.48751	4.85389e-12	-7.00909e-10	-1.43622
43671827	chr2:43671827:G:A	6.3505e-15	-0.354666	-1.49747	7.91744e-12	0.58794	-1.53488
43672541	chr2:43672541:T:C	5.52804e-14	-7.00909e-10	0.31175	3.83927e-11	-7.00909e-10	0.631862
43672779	chr2:43672779:C:A	5.62479e-15	-0.495078	-1.47841	5.02742e-12	0.120369	-1.52147
43672835	chr2:43672835:A:G	9.3722e-15	-7.00909e-10	-1.46292	4.9695e-12	-7.00909e-10	-1.41268
43672838	chr2:43672838:T:A	1.81395e-14	-0.700678	-0.101896	5.61507e-12	-1.08511	-0.205444
43673159	chr2:43673159:C:T	8.67768e-15	-7.00909e-10	-1.53991	4.44741e-12	-7.00909e-10	-1.52368
43673296	chr2:43673296:A:T	4.97869e-15	-0.560106	-1.5354	1.61385e-12	-1.00172	-1.53567
43673490	chr2:43673490:C:T	1.33041e-14	-7.00909e-10	-1.1126	7.44361e-12	-7.00909e-10	-1.00865
43673491	chr2:43673491:G:A	1.06272e-14	-7.00909e-10	-1.33725	4.84446e-12	-7.00909e-10	-1.43817
43673891	chr2:43673891:C:G	8.84449e-15	-7.00909e-10	-1.52087	4.73778e-12	-7.00909e-10	-1.46044
43674073	chr2:43674073:T:A	1.0053e-14	-7.00909e-10	-1.39279	6.04936e-12	-7.00909e-10	-1.21605
43674474	chr2:43674474:T:A	1.66844e-14	-0.870408	-0.0157876	5.09247e-12	-1.29553	-0.0927139
43674648	chr2:43674648:C:A	1.07284e-15	-2.08059	-1.54977	4.94003e-13	-2.18922	-1.532
43674651	chr2:43674651:C:T	1.07915e-15	-2.07522	-1.54927	4.94446e-13	-2.18887	-1.53145
43674712	chr2:43674712:T:C	1.20832e-14	-1.10004	-0.108817	3.47599e-12	-1.57755	-0.192575
43674756	chr2:43674756:A:G	1.76518e-14	-1.11703	0.287205	5.25868e-12	-1.58119	0.225061
43674776	chr2:43674776:G:A	1.29909e-14	-1.05481	-0.0816132	3.69394e-12	-1.54092	-0.168395
43674791	chr2:43674791:T:C	1.98908e-14	-0.993597	0.283186	5.76831e-12	-1.48399	0.220365
43674933	chr2:43674933:C:T	9.88558e-15	-7.00909e-10	-1.40959	5.24724e-12	-7.00909e-10	-1.3583
43674991	chr2:43674991:A:C	8.77542e-15	-7.00909e-10	-1.52871	4.50268e-12	-7.00909e-10	-1.51133
43675372	chr2:43675372:G:C	2.00297e-14	-1.08874	0.385287	5.87335e-12	-1.56242	0.316836
43675618	chr2:43675618:C:G	8.10625e-15	-0.0141767	-1.59386	7.94182e-12	0.645446	-1.58931
43675624	chr2:43675624:A:C	5.45713e-15	-1.42283	-0.580914	1.70585e-12	-2.05453	-0.427413
43675709	chr2:43675709:C:A	9.01759e-14	-7.00909e-10	0.801093	4.19008e-11	-7.00909e-10	0.7193
43675895	chr2:43675895:G:A	4.20211e-14	0.0375046	-1.08457e-09	4.33776e-12	-1.54865	-1.08457e-09
43675927	chr2:43675927:A:G	1.65506e-14	-0.655135	-0.239113	4.11647e-12	-1.27133	-0.329679
43675993	chr2:43675993:A:G	8.83518e-15	-7.00909e-10	-1.52193	4.24574e-12	-7.00909e-10	-1.57009
43676123	chr2:43676123:C:A	1.08468e-15	-2.06942	-1.54996	4.9433e-13	-2.18831	-1.53225
43676344	chr2:43676344:T:C	1.0908e-14	-1.20042	-0.110751	3.2724e-12	-1.6624	-0.168075
43676367	chr2:43676367:G:C	8.26006e-15	-7.00909e-10	-1.58924	4.16656e-12	-7.00909e-10	-1.58891
43676381	chr2:43676381:G:A	9.75099e-15	-7.00909e-10	-1.4233	5.65571e-12	-7.00909e-10	-1.28334
43676385	chr2:43676385:C:T	8.79804e-15	-7.00909e-10	-1.52614	4.46378e-12	-7.00909e-10	-1.52001
43676433	chr2:43676433:T:A	7.59822e-14	-7.00909e-10	0.62983	5.421e-11	-7.00909e-10	0.976861
43676648	chr2:43676648:T:A	2.58675e-15	-1.63635	-1.11392	1.26967e-12	-1.76157	-1.01567
43676704	chr2:43676704:G:A	8.30081e-14	-7.00909e-10	0.718269	5.81034e-11	-7.00909e-10	1.04622
43676999	chr2:43676999:A:G	3.62997e-15	-0.851963	-1.55948	1.10759e-12	-1.35078	-1.56304
43677048	chr2:43677048:C:T	4.57165e-14	-7.00909e-10	0.121792	2.26545e-11	-7.00909e-10	0.104354
43677169	chr2:43677169:G:C	9.7012e-15	-1.06642	-0.361995	3.00458e-12	-1.54212	-0.373749
43677625	chr2:43677625:G:A	1.1586e-15	-2.00662	-1.54683	5.11253e-13	-2.17941	-1.50748
43678038	chr2:43678038:C:T	5.36163e-15	-0.46462	-1.55678	3.49727e-12	-0.241036	-1.52299
43678221	chr2:43678221:C:G	5.49204e-15	-2.18233	0.184959	4.70643e-12	-1.81394	0.346864
43678245	chr2:43678245:G:T	9.11874e-15	-1.84013	0.349794	5.9567e-12	-1.97485	0.743357
43678796	chr2:43678796:G:A	8.6791e-15	-7.00909e-10	-1.53975	4.39967e-12	-7.00909e-10	-1.53448
43678798	chr2:43678798:C:G	1.53729e-14	-7.00909e-10	-0.968061	8.65403e-12	-7.00909e-10	-0.857979
43679396	chr2:43679396:A:C	9.44763e-15	0.11044	-1.56534	7.02393e-12	0.511999	-1.57868
43679605	chr2:43679605:C:G	5.00583e-15	-0.536358	-1.55371	3.1712e-12	-0.351682	-1.51021
43679650	chr2:43679650:C:A	4.1222e-15	-1.69014	-0.59414	1.98939e-12	-1.84642	-0.481761
43679758	chr2:43679758:G:A	1.1041e-15	-2.06117	-1.54047	5.0185e-13	-2.18737	-1.51809
43679877	chr2:43679877:G:A	1.02749e-14	-7.00909e-10	-1.37096	5.36037e-12	-7.00909e-10	-1.33697
43680022	chr2:43680022:T:TG	3.6966e-15	-0.832805	-1.56045	1.14259e-12	-1.32215	-1.56056
43680152	chr2:43680152:T:A	4.3006e-15	-0.677444	-1.56447	3.50147e-12	-0.224213	-1.53861
43680266	chr2:43680266:A:G	9.04047e-15	-7.00909e-10	-1.49896	4.38492e-12	-7.00909e-10	-1.53783
43680368	chr2:43680368:TG:T	1.00786e-14	-0.278606	-1.11164	6.90046e-12	-0.040316	-1.0441
43680491	chr2:43680491:C:A	8.94534e-15	-0.923861	-0.585675	9.35746e-12	-0.083532	-0.696299
43680657	chr2:43680657:T:A	4.32979e-15	-0.643975	-1.59117	4.03949e-12	-0.0260889	-1.5938
43680707	chr2:43680707:G:A	1.00711e-14	-7.00909e-10	-1.391	5.26431e-12	-7.00909e-10	-1.35506
43680799	chr2:43680799:C:T	4.96494e-15	-0.507436	-1.59083	4.74415e-12	0.134662	-1.59375
43680816	chr2:43680816:T:C	5.3013e-15	-0.439725	-1.59299	5.15217e-12	0.21709	-1.59368
43680993	chr2:43680993:A:G	1.15434e-15	-2.03649	-1.52065	5.26472e-13	-2.18455	-1.47302
43681179	chr2:43681179:A:G	4.17508e-15	-0.694147	-1.57739	1.30838e-12	-1.15737	-1.58984
43681218	chr2:43681218:T:C	8.27684e-15	-7.00909e-10	-1.58721	4.14832e-12	-7.00909e-10	-1.5933
43681338	chr2:43681338:T:C	1.06794e-15	-2.07771	-1.55723	4.89746e-13	-2.18926	-1.54061
43681405	chr2:43681405:T:C	6.29401e-15	-2.10792	0.246851	6.48355e-12	-1.54791	0.40117
43681499	chr2:43681499:C:T	9.18691e-15	-7.00909e-10	-1.48289	5.1885e-12	-7.00909e-10	-1.36956
43681550	chr2:43681550:T:C	3.87237e-15	-0.762254	-1.58455	3.04145e-12	-0.312365	-1.59131
43681623	chr2:43681623:A:G	5.8853e-15	-2.16664	0.238426	5.33726e-12	-1.73713	0.39584
43681646	chr2:43681646:A:G	4.53202e-15	-2.1895	-1.08457e-09	2.67312e-12	-2.03276	-1.08457e-09
43681881	chr2:43681881:A:C	3.07052e-15	-2.18212	-0.396699	2.08054e-12	-1.81056	-0.472812
43681998	chr2:43681998:C:T	4.36465e-15	-1.14025	-1.08688	1.72941e-12	-1.29743	-1.17079
43682129	chr2:43682129:C:T	1.1564e-15	-1.98808	-1.56727	5.29947e-13	-2.06869	-1.58229
43682184	chr2:43682184:A:T	1.05136e-15	-2.12508	-1.52551	5.19806e-13	-2.15816	-1.51214
43682625	chr2:43682625:A:G	1.06727e-15	-2.18938	-1.44619	5.8875e-13	-2.18737	-1.35839
43682714	chr2:43682714:A:G	3.21419e-14	0.896588	-1.1271	3.92034e-11	1.69224	-1.03948
43682834	chr2:43682834:T:G	3.78967e-14	-7.00909e-10	-0.0658056	2.32284e-11	-7.00909e-10	0.129369
43682841	chr2:43682841:C:T	4.84461e-15	-1.43226	-0.69054	1.46776e-12	-2.1146	-0.517666
43682902	chr2:43682902:C:A	1.90115e-15	-1.5407	-1.5175	6.0401e-13	-1.92701	-1.59315
43682993	chr2:43682993:A:G	2.25379e-14	-7.00909e-10	-0.58547	9.90481e-12	-7.00909e-10	-0.722985
43683124	chr2:43683124:T:G	1.57931e-14	-7.00909e-10	-0.941097	9.59296e-12	-7.00909e-10	-0.754975
43683240	chr2:43683240:C:T	2.20303e-13	1.69434	-1.08457e-09	2.41e-10	2.46879	-1.08457e-09
43683652	chr2:43683652:T:A	2.47308e-15	-1.48712	-1.30808	9.47233e-13	-1.89937	-1.17085
43683695	chr2:43683695:A:T	1.18283e-15	-2.15272	-1.38004	7.91114e-13	-1.95446	-1.29586
43683766	chr2:43683766:A:G	5.87401e-15	-1.51457	-0.415558	2.39179e-12	-1.47966	-0.6643
43684177	chr2:43684177:T:C	3.68865e-15	-2.04816	-0.347245	1.88661e-12	-1.81277	-0.568452
43684222	chr2:43684222:C:G	2.24446e-14	-7.00909e-10	-0.58962	7.95038e-12	-7.00909e-10	-0.942785
43684282	chr2:43684282:C:A	2.08774e-15	-1.60186	-1.36273	6.54492e-13	-2.15722	-1.28268
43684616	chr2:43684616:C:T	1.4254e-13	1.25896	-1.08457e-09	1.52806e-10	2.01316	-1.08457e-09
43684628	chr2:43684628:A:T	2.86113e-14	-7.00909e-10	-0.346868	8.6254e-12	-7.00909e-10	-0.861294
43684666	chr2:43684666:A:G	4.0016e-14	-7.00909e-10	-0.011388	1.78714e-11	-7.00909e-10	-0.132804
43684733	chr2:43684733:A:G	2.43639e-14	-7.00909e-10	-0.507564	7.62275e-12	-7.00909e-10	-0.984868
43684827	chr2:43684827:A:AG	2.89927e-14	-7.00909e-10	-0.333623	2.23086e-11	-7.00909e-10	0.0889675
43684850	chr2:43684850:A:G	8.52717e-15	-7.00909e-10	-1.55741	4.45761e-12	-7.00909e-10	-1.52139
43684870	chr2:43684870:G:T	4.45092e-14	-7.00909e-10	0.0950269	1.97758e-11	-7.00909e-10	-0.031546
43684877	chr2:43684877:C:G	1.60043e-14	-7.00909e-10	-0.927813	7.6134e-12	-7.00909e-10	-0.986095
43685094	chr2:43685094:G:A	1.78415e-14	-7.00909e-10	-0.819141	7.96672e-12	-7.00909e-10	-0.940732
43685406	chr2:43685406:T:C	1.67253e-15	-1.61114	-1.57519	5.94823e-13	-1.95599	-1.57951
43685596	chr2:43685596:G:T	1.5872e-15	-1.65229	-1.58641	5.94275e-13	-1.99008	-1.54633
43686275	chr2:43686275:C:G	5.0579e-15	-1.60738	-0.472334	2.05942e-12	-1.57599	-0.717588
43686611	chr2:43686611:T:A	7.48323e-15	-1.63886	-0.049147	2.40858e-12	-1.58681	-0.550155
43686908	chr2:43686908:G:A	2.20355e-14	-7.00909e-10	-0.608012	8.39673e-12	-7.00909e-10	-0.888162
43686980	chr2:43686980:ATT:A	3.01545e-15	-1.00306	-1.59386	9.54585e-13	-1.48652	-1.57597
43687139	chr2:43687139:T:C	3.82261e-15	-1.0489	-1.31084	1.37497e-12	-1.52437	-1.1732
43687236	chr2:43687236:G:C	7.00126e-15	-1.68118	-0.0733952	2.23087e-12	-1.64638	-0.567234
43687304	chr2:43687304:G:A	8.46947e-15	-7.00909e-10	-1.5642	4.24134e-12	-7.00909e-10	-1.57113
43687325	chr2:43687325:T:G	2.18546e-14	-7.00909e-10	-0.616258	9.65583e-12	-7.00909e-10	-0.748443
43687630	chr2:43687630:C:G	2.50754e-14	-7.00909e-10	-0.478782	8.29263e-12	-7.00909e-10	-0.900638
43687908	chr2:43687908:C:T	8.85771e-15	-7.00909e-10	-1.51938	4.2982e-12	-7.00909e-10	-1.55781
43688593	chr2:43688593:G:A	1.0614e-14	-2.08334	0.744844	7.62055e-12	-2.12404	1.13889
43688807	chr2:43688807:G:A	2.35608e-14	-7.00909e-10	-0.541086	7.86292e-12	-7.00909e-10	-0.953847
43689210	chr2:43689210:C:T	2.45712e-14	-7.00909e-10	-0.499095	8.11969e-12	-7.00909e-10	-0.921713
43689226	chr2:43689226:A:C	9.54478e-15	-7.00909e-10	-1.44467	4.42364e-12	-7.00909e-10	-1.52904
43689599	chr2:43689599:A:G	3.25297e-15	-1.28159	-1.23951	1.20295e-12	-1.74438	-1.08685
43689816	chr2:43689816:C:T	1.08485e-15	-2.16692	-1.45231	7.49721e-13	-1.91722	-1.38684
43690170	chr2:43690170:G:A	3.58798e-14	-7.00909e-10	-0.120494	1.06409e-11	-7.00909e-10	-0.651296
43690562	chr2:43690562:T:G	5.0139e-14	-7.00909e-10	0.214131	2.2044e-11	-7.00909e-10	0.0770335
43690564	chr2:43690564:C:A	9.37605e-15	-2.09989	0.637385	6.30741e-12	-2.04262	0.86834
43690648	chr2:43690648:T:G	6.16478e-15	-1.88182	-1.08457e-09	2.41757e-12	-2.13324	-1.08457e-09
43691549	chr2:43691549:G:T	8.69441e-15	-7.00909e-10	-1.53799	4.33307e-12	-7.00909e-10	-1.54973
43692213	chr2:43692213:C:T	1.98612e-14	-7.00909e-10	-0.7119	8.83563e-12	-7.00909e-10	-0.837212
43692777	chr2:43692777:C:T	1.96571e-14	-7.00909e-10	-0.722229	1.1686e-11	-7.00909e-10	-0.557613
43692795	chr2:43692795:G:C	1.84533e-15	-2.10725	-0.980757	1.09623e-12	-2.03626	-0.88787
43692815	chr2:43692815:AG:A	1.82701e-15	-2.12228	-0.97571	1.1093e-12	-2.01269	-0.899591
43692979	chr2:43692979:T:G	9.67721e-15	-7.00909e-10	-1.43089	4.89781e-12	-7.00909e-10	-1.42722
43693199	chr2:43693199:A:G	2.51263e-15	-2.10377	-0.67557	1.49138e-12	-2.04521	-0.571098
43693218	chr2:43693218:C:T	4.84541e-14	-0.654784	0.834734	1.28884e-11	-1.34575	0.886074
43693658	chr2:43693658:A:G	9.32371e-14	-7.00909e-10	0.834477	4.18707e-11	-7.00909e-10	0.718582
43693708	chr2:43693708:A:G	4.22241e-15	-0.732645	-1.52762	1.19495e-12	-1.33051	-1.50739
43694152	chr2:43694152:T:A	8.25179e-15	-7.00909e-10	-1.59024	4.39171e-12	-7.00909e-10	-1.53629
43694271	chr2:43694271:C:T	6.10874e-14	-7.00909e-10	0.411637	2.64684e-11	-7.00909e-10	0.259948
43694350	chr2:43694350:A:T	2.3367e-15	-1.51344	-1.33849	9.01865e-13	-1.90804	-1.21125
43694600	chr2:43694600:A:G	3.8467e-14	-7.00909e-10	-0.0508687	1.19682e-11	-7.00909e-10	-0.533754
43694619	chr2:43694619:G:A	2.38401e-14	-7.00909e-10	-0.529298	1.00098e-11	-7.00909e-10	-0.712436
43694630	chr2:43694630:C:T	8.44319e-15	-7.00909e-10	-1.56731	4.31557e-12	-7.00909e-10	-1.55378
43694816	chr2:43694816:A:T	1.86363e-15	-1.88226	-1.19588	2.14672e-12	-1.45561	-0.796447
43695381	chr2:43695381:C:T	1.0036e-14	-1.39449	-1.08457e-09	3.54207e-12	-1.75129	-1.08457e-09
43695770	chr2:43695770:A:G	1.10687e-14	-1.29654	-1.08457e-09	3.80082e-12	-1.68079	-1.08457e-09
43695789	chr2:43695789:C:A	3.23992e-15	-1.87698	-0.64814	1.37291e-12	-2.1711	-0.527971
43696194	chr2:43696194:C:T	1.29444e-13	-7.00909e-10	1.16258	3.62746e-11	-7.00909e-10	0.575114
43696197	chr2:43696197:G:T	8.23076e-15	-7.00909e-10	-1.59279	4.16231e-12	-7.00909e-10	-1.58993
43696894	chr2:43696894:C:T	2.07881e-14	-7.00909e-10	-0.666287	1.29827e-11	-7.00909e-10	-0.452387
43696990	chr2:43696990:A:T	8.29945e-15	-7.00909e-10	-1.58448	4.18127e-12	-7.00909e-10	-1.58539
43697032	chr2:43697032:T:A	2.24103e-15	-1.48348	-1.41025	8.33091e-13	-1.89605	-1.30257
43697090	chr2:43697090:A:C	5.71638e-14	-7.00909e-10	0.345253	2.47337e-11	-7.00909e-10	0.192163
43697432	chr2:43697432:T:C	1.88291e-14	-7.00909e-10	-0.765267	6.67602e-12	-7.00909e-10	-1.11748
43697455	chr2:43697455:TC:T	3.47996e-14	-7.00909e-10	-0.151063	1.44467e-11	-7.00909e-10	-0.34554
43698037	chr2:43698037:G:A	6.16853e-14	-7.00909e-10	0.421376	2.66419e-11	-7.00909e-10	0.26648
43698401	chr2:43698401:C:A	5.9241e-15	-1.28352	-0.63812	1.39715e-12	-1.76996	-0.911618
43698704	chr2:43698704:G:C	4.9544e-14	-7.00909e-10	0.202193	1.95635e-11	-7.00909e-10	-0.0423415
43698719	chr2:43698719:A:C	3.61316e-14	-7.00909e-10	-0.113499	1.49957e-11	-7.00909e-10	-0.308241
43698932	chr2:43698932:G:A	2.38501e-15	-1.41748	-1.41399	8.41727e-13	-1.85364	-1.33467
43699768	chr2:43699768:C:T	8.22512e-15	-7.00909e-10	-1.59348	4.16021e-12	-7.00909e-10	-1.59044
43699804	chr2:43699804:T:A	3.6052e-15	-1.36796	-1.05034	1.28211e-12	-1.81424	-0.953252
43699834	chr2:43699834:C:T	1.05656e-14	-7.00909e-10	-1.34306	1.02608e-11	-7.00909e-10	-0.687673
43699888	chr2:43699888:A:G	4.54444e-15	-2.18676	-1.08457e-09	2.57023e-12	-2.07201	-1.08457e-09
43700235	chr2:43700235:A:G	6.09462e-15	-1.89326	-1.08457e-09	5.43181e-12	-1.32373	-1.08457e-09
43700897	chr2:43700897:G:A	3.11138e-14	-7.00909e-10	-0.263018	2.14583e-11	-7.00909e-10	0.0501084
43701077	chr2:43701077:T:G	3.74902e-14	-7.00909e-10	-0.0765887	1.02656e-11	-7.00909e-10	-0.687211
43701314	chr2:43701314:T:C	2.38178e-15	-1.3957	-1.43712	8.37013e-13	-1.83185	-1.36207
43701589	chr2:43701589:A:AT	5.40687e-14	-7.00909e-10	0.289588	2.35092e-11	-7.00909e-10	0.141385
43701612	chr2:43701612:C:A	1.75273e-14	-7.00909e-10	-0.836909	7.84493e-12	-7.00909e-10	-0.956137
43701629	chr2:43701629:A:G	2.13756e-15	-2.11761	-0.823393	1.32262e-12	-2.00038	-0.736005
43701638	chr2:43701638:C:T	5.07216e-14	-7.00909e-10	0.225684	2.21023e-11	-7.00909e-10	0.0796786
43701851	chr2:43701851:T:C	2.19746e-15	-1.36105	-1.55232	7.45412e-13	-1.79974	-1.51008
43701857	chr2:43701857:A:T	2.52477e-15	-1.35527	-1.41925	8.86435e-13	-1.80228	-1.33427
43702003	chr2:43702003:A:G	8.5048e-14	-7.00909e-10	0.742548	4.85516e-11	-7.00909e-10	0.866623
43702053	chr2:43702053:C:G	3.42642e-14	-7.00909e-10	-0.166567	1.27114e-11	-7.00909e-10	-0.473508
43702055	chr2:43702055:C:T	1.86844e-13	-7.00909e-10	1.52961	4.27075e-11	-7.00909e-10	0.738369
43702314	chr2:43702314:T:A	9.86203e-15	-7.00909e-10	-1.41198	4.68162e-12	-7.00909e-10	-1.47236
43702661	chr2:43702661:A:G	8.22833e-15	-7.00909e-10	-1.59309	4.14598e-12	-7.00909e-10	-1.59386
43702844	chr2:43702844:G:A	2.00341e-15	-1.54892	-1.4569	7.45004e-13	-1.92521	-1.38516
43702920	chr2:43702920:C:G	1.99128e-13	-7.00909e-10	1.59328	4.49905e-11	-7.00909e-10	0.790447
43702936	chr2:43702936:C:T	1.94117e-15	-2.13159	-0.905786	1.10285e-12	-1.98948	-0.928629
43702993	chr2:43702993:C:T	9.17101e-15	-7.00909e-10	-1.48462	5.33862e-12	-7.00909e-10	-1.34104
43703114	chr2:43703114:A:T	2.11752e-15	-1.51385	-1.43657	7.80794e-13	-1.90591	-1.35754
43703177	chr2:43703177:G:A	2.12418e-15	-1.52925	-1.41803	7.83427e-13	-1.92013	-1.33995
43703310	chr2:43703310:C:G	2.32551e-14	-7.00909e-10	-0.554143	1.02104e-11	-7.00909e-10	-0.692596
43703389	chr2:43703389:A:G	1.14958e-14	-7.00909e-10	-1.25869	1.31662e-11	-7.00909e-10	-0.43835
43703477	chr2:43703477:G:C	2.35367e-15	-1.43299	-1.41171	8.46686e-13	-1.85609	-1.32634
43703594	chr2:43703594:A:C	2.46411e-14	-7.00909e-10	-0.496252	1.66226e-11	-7.00909e-10	-0.205244
43703690	chr2:43703690:T:C	2.19348e-14	-7.00909e-10	-0.612594	9.71012e-12	-7.00909e-10	-0.742836
43703703	chr2:43703703:TCTTA:T	5.70789e-14	-7.00909e-10	0.343766	1.4939e-11	-7.00909e-10	-0.312033
43703738	chr2:43703738:C:G	8.31968e-15	-7.00909e-10	-1.58205	4.22886e-12	-7.00909e-10	-1.57407
43703773	chr2:43703773:A:T	2.43525e-15	-1.24683	-1.56379	7.67768e-13	-1.70614	-1.57413
43704037	chr2:43704037:T:C	2.60867e-15	-1.2284	-1.51343	7.6079e-13	-1.72134	-1.56806
43704250	chr2:43704250:G:T	8.26568e-15	-7.00909e-10	-1.58856	4.33314e-12	-7.00909e-10	-1.54971
43704389	chr2:43704389:C:T	1.01635e-14	-7.00909e-10	-1.38186	4.91897e-12	-7.00909e-10	-1.42291
43704553	chr2:43704553:C:T	1.39107e-14	-7.00909e-10	-1.06801	6.1064e-12	-7.00909e-10	-1.20667
43704745	chr2:43704745:A:C	8.39571e-15	-7.00909e-10	-1.57295	4.27183e-12	-7.00909e-10	-1.56396
43704800	chr2:43704800:T:C	2.64579e-13	-7.00909e-10	1.87747	5.67992e-11	-7.00909e-10	1.02352
43704925	chr2:43704925:C:A	8.31302e-15	-7.00909e-10	-1.58285	4.31408e-12	-7.00909e-10	-1.55412
43704984	chr2:43704984:A:T	1.81533e-15	-2.10208	-1.00232	1.09237e-12	-2.02501	-0.902645
43705055	chr2:43705055:C:A	9.91941e-15	-7.00909e-10	-1.40618	5.0546e-12	-7.00909e-10	-1.39571
43705406	chr2:43705406:C:A	8.29786e-15	-7.00909e-10	-1.58467	4.21431e-12	-7.00909e-10	-1.57752
43705472	chr2:43705472:G:A	8.3972e-15	-7.00909e-10	-1.57277	4.27412e-12	-7.00909e-10	-1.56343
43705729	chr2:43705729:CT:C	1.0067e-14	-7.00909e-10	-1.39141	5.04498e-12	-7.00909e-10	-1.39761
43705761	chr2:43705761:A:G	3.71053e-15	-0.809068	-1.58043	1.67069e-12	-0.909036	-1.59373
43705911	chr2:43705911:A:G	8.2402e-15	-7.00909e-10	-1.59164	4.14701e-12	-7.00909e-10	-1.59362
43706328	chr2:43706328:C:T	2.89919e-14	-7.00909e-10	-0.333653	1.18912e-11	-7.00909e-10	-0.540203
43706522	chr2:43706522:C:T	8.80153e-15	-7.00909e-10	-1.52574	4.39774e-12	-7.00909e-10	-1.53491
43706669	chr2:43706669:C:T	8.85769e-15	-7.00909e-10	-1.51938	4.45336e-12	-7.00909e-10	-1.52235
43706924	chr2:43706924:A:G	1.17519e-14	-7.00909e-10	-1.23665	5.99836e-12	-7.00909e-10	-1.22452
43706969	chr2:43706969:G:A	2.78094e-14	-7.00909e-10	-0.375295	1.14626e-11	-7.00909e-10	-0.576919
43706997	chr2:43706997:A:C	8.22435e-15	-7.00909e-10	-1.59357	4.20047e-12	-7.00909e-10	-1.58081
43707003	chr2:43707003:C:T	8.27343e-15	-7.00909e-10	-1.58762	4.2282e-12	-7.00909e-10	-1.57423
43707037	chr2:43707037:A:T	8.36691e-15	-7.00909e-10	-1.57638	4.30268e-12	-7.00909e-10	-1.55677
43707953	chr2:43707953:T:C	8.29356e-15	-7.00909e-10	-1.58519	4.15338e-12	-7.00909e-10	-1.59208
43708135	chr2:43708135:C:T	8.93471e-15	-7.00909e-10	-1.51072	4.62882e-12	-7.00909e-10	-1.4837
43708333	chr2:43708333:C:G	9.39312e-16	-2.18279	-1.58049	5.2039e-13	-2.17348	-1.4957
43708579	chr2:43708579:T:C	1.32566e-14	-7.00909e-10	-1.11617	7.4554e-12	-7.00909e-10	-1.00707
43708597	chr2:43708597:T:C	1.34171e-15	-2.12958	-1.27714	6.71186e-13	-2.15222	-1.2625
43708734	chr2:43708734:T:C	1.06104e-15	-2.05894	-1.58249	5.14286e-13	-2.09111	-1.58987
43709073	chr2:43709073:T:C	9.24256e-15	-7.00909e-10	-1.47685	4.22132e-12	-7.00909e-10	-1.57586
43709219	chr2:43709219:T:G	1.98541e-14	0.810484	-1.52274	1.80225e-12	-0.834859	-1.59211
43709223	chr2:43709223:T:G	2.88819e-15	-1.37563	-1.26441	1.73776e-12	-1.17778	-1.28563
43709396	chr2:43709396:G:A	1.35468e-14	-1.46236	0.367843	1.21932e-11	-0.668265	0.153135
43709696	chr2:43709696:C:T	1.02467e-14	-7.00909e-10	-1.37372	5.68726e-12	-7.00909e-10	-1.27778
43709813	chr2:43709813:T:C	2.42333e-14	1.05427	-1.56721	1.33035e-12	-1.1379	-1.59266
43709834	chr2:43709834:C:T	1.09092e-14	-7.00909e-10	-1.31106	5.91279e-12	-7.00909e-10	-1.23889
43709835	chr2:43709835:A:G	3.97571e-14	1.39118	-1.40906	2.22995e-12	-0.674149	-1.53988
43709947	chr2:43709947:C:T	1.75971e-14	-7.00909e-10	-0.832935	1.04811e-11	-7.00909e-10	-0.666434
43709954	chr2:43709954:T:G	7.47989e-15	-1.68845	-1.08457e-09	8.56681e-12	-0.868109	-1.08457e-09
43710060	chr2:43710060:G:A	2.3897e-14	-7.00909e-10	-0.526917	1.15255e-11	-7.00909e-10	-0.571447
43710361	chr2:43710361:T:C	1.79499e-15	-1.71534	-1.40033	1.03493e-12	-1.55129	-1.43038
43710806	chr2:43710806:A:G	8.81714e-15	-7.00909e-10	-1.52397	4.63748e-12	-7.00909e-10	-1.48183
43710829	chr2:43710829:A:G	2.30782e-15	-1.70972	-1.15465	2.59765e-12	-0.901921	-1.15948
43710926	chr2:43710926:C:T	8.95069e-15	-7.00909e-10	-1.50894	4.49805e-12	-7.00909e-10	-1.51236
43710928	chr2:43710928:G:A	2.47451e-15	-1.63814	-1.15649	2.91498e-12	-0.784962	-1.16118
43710956	chr2:43710956:T:C	8.89477e-15	-7.00909e-10	-1.51521	4.39366e-12	-7.00909e-10	-1.53584
43711135	chr2:43711135:C:T	1.58603e-14	-0.936852	-1.08457e-09	3.51095e-12	-1.76012	-1.08457e-09
43711464	chr2:43711464:T:C	9.24395e-15	-7.00909e-10	-1.4767	5.05302e-12	-7.00909e-10	-1.39602
43711666	chr2:43711666:C:T	1.78233e-15	-1.68242	-1.44033	2.04272e-12	-0.852806	-1.44891
43711749	chr2:43711749:C:T	8.22816e-15	-7.00909e-10	-1.59311	4.20529e-12	-7.00909e-10	-1.57966
43711786	chr2:43711786:C:T	1.56457e-14	0.531481	-1.48195	1.34074e-11	1.10145	-1.52165
43711940	chr2:43711940:A:G	6.01832e-15	-1.21064	-0.695224	1.23487e-12	-1.76063	-1.04441
43712386	chr2:43712386:A:G	3.69123e-15	-0.8232	-1.57151	2.04648e-12	-0.706072	-1.59381
43712567	chr2:43712567:G:T	1.55081e-14	-7.00909e-10	-0.959306	5.77855e-12	-7.00909e-10	-1.26185
43712689	chr2:43712689:T:C	1.16807e-13	2.51864	-1.45878	2.01975e-12	-0.748686	-1.56435
43712719	chr2:43712719:C:T	1.56093e-14	-7.00909e-10	-0.952801	5.82664e-12	-7.00909e-10	-1.25356
43713122	chr2:43713122:A:G	2.70059e-15	-1.65675	-1.05044	3.15571e-12	-0.809559	-1.05723
43713127	chr2:43713127:T:C	1.9198e-14	-0.74586	-1.08457e-09	1.02908e-11	-0.684755	-1.08457e-09
43713140	chr2:43713140:A:G	1.14521e-14	-7.00909e-10	-1.26249	6.41112e-12	-7.00909e-10	-1.15797
43713290	chr2:43713290:G:T	2.36185e-14	-7.00909e-10	-0.538638	7.16303e-12	-7.00909e-10	-1.04707
43713393	chr2:43713393:G:T	2.31851e-15	-1.36532	-1.49442	1.38892e-12	-1.11807	-1.56941
43713629	chr2:43713629:T:A	2.55616e-15	-1.70316	-1.059	2.90167e-12	-0.884847	-1.06587
43713989	chr2:43713989:T:C	8.27129e-15	-7.00909e-10	-1.58788	4.146e-12	-7.00909e-10	-1.59386
43714277	chr2:43714277:C:T	1.50028e-12	5.13307	-1.52033	1.80512e-11	1.29163	-1.41442
43714437	chr2:43714437:A:G	2.51403e-14	-7.00909e-10	-0.476194	7.48604e-12	-7.00909e-10	-1.00296
43714627	chr2:43714627:A:G	4.85005e-15	-2.12168	-1.08457e-09	2.574e-12	-2.07054	-1.08457e-09
43714632	chr2:43714632:G:T	8.44565e-15	-7.00909e-10	-1.56702	5.15806e-12	-7.00909e-10	-1.37544
43714635	chr2:43714635:A:G	1.37414e-14	-7.00909e-10	-1.08025	5.32055e-12	-7.00909e-10	-1.34443
43714805	chr2:43714805:A:G	1.47192e-13	1.92008	-0.629004	4.21509e-12	-0.510366	-1.06697
43714897	chr2:43714897:G:A	1.99065e-14	-7.00909e-10	-0.70962	7.88914e-12	-7.00909e-10	-0.950518
43714986	chr2:43714986:A:C	1.12803e-14	-7.00909e-10	-1.27761	5.94152e-12	-7.00909e-10	-1.23404
43715126	chr2:43715126:A:G	3.49685e-14	-7.00909e-10	-0.146221	9.63948e-12	-7.00909e-10	-0.750138
43715149	chr2:43715149:A:G	8.77565e-15	-7.00909e-10	-1.52869	4.59387e-12	-7.00909e-10	-1.49128
43715156	chr2:43715156:A:G	9.48094e-15	-7.00909e-10	-1.45139	6.54576e-12	-7.00909e-10	-1.13719
43715334	chr2:43715334:G:A	3.85718e-15	-1.87634	-0.47439	1.27457e-12	-1.93735	-0.836051
43715367	chr2:43715367:A:T	8.29575e-15	-7.00909e-10	-1.58493	4.86969e-12	-7.00909e-10	-1.43297
43715396	chr2:43715396:G:T	1.81376e-14	-7.00909e-10	-0.80268	1.08779e-11	-7.00909e-10	-0.629272
43715406	chr2:43715406:C:G	1.6482e-14	-7.00909e-10	-0.898397	6.07366e-12	-7.00909e-10	-1.21204
43715613	chr2:43715613:A:G	8.22307e-15	-7.00909e-10	-1.59372	4.56705e-12	-7.00909e-10	-1.49714
43715830	chr2:43715830:A:G	3.41685e-15	-1.88852	-0.58343	1.25393e-12	-1.9491	-0.840622
43715899	chr2:43715899:GA:G	3.1028e-14	-7.00909e-10	-0.265779	1.43639e-11	-7.00909e-10	-0.351283
43715919	chr2:43715919:A:G	3.93844e-15	-1.54268	-0.7872	1.46358e-12	-1.62115	-1.01397
43716167	chr2:43716167:G:A	7.52901e-15	-1.6819	-1.08457e-09	8.7121e-12	-0.851292	-1.08457e-09
43716386	chr2:43716386:A:G	5.80353e-12	6.39966	-1.43411	2.52394e-10	4.06127	-1.54629
43716551	chr2:43716551:C:T	4.80414e-15	-0.854147	-1.27704	2.51258e-12	-0.620886	-1.47381
43716599	chr2:43716599:T:C	9.07966e-15	-7.00909e-10	-1.49463	4.60641e-12	-7.00909e-10	-1.48856
43716739	chr2:43716739:C:T	8.23059e-15	-7.00909e-10	-1.59281	4.25493e-12	-7.00909e-10	-1.56793
43716840	chr2:43716840:C:T	8.39831e-15	-7.00909e-10	-1.57264	4.16932e-12	-7.00909e-10	-1.58825
43717010	chr2:43717010:G:A	2.24161e-14	-7.00909e-10	-0.590888	9.16327e-12	-7.00909e-10	-0.800802
43717052	chr2:43717052:G:T	1.50559e-14	-0.988895	-1.08457e-09	2.45947e-10	2.48911	-1.08457e-09
43717186	chr2:43717186:G:A	8.28814e-15	-7.00909e-10	-1.58584	4.18051e-12	-7.00909e-10	-1.58557
43717391	chr2:43717391:C:G	8.80596e-15	-7.00909e-10	-1.52524	4.47072e-12	-7.00909e-10	-1.51846
43717513	chr2:43717513:G:A	5.19506e-15	-2.05296	-1.08457e-09	2.41966e-12	-2.13238	-1.08457e-09
43717646	chr2:43717646:T:A	6.08141e-14	0.825936	-0.418783	4.08983e-12	-0.301454	-1.30605
43717728	chr2:43717728:C:A	3.92916e-13	3.83929	-1.56636	1.13612e-11	0.961622	-1.54743
43718117	chr2:43718117:C:T	1.34561e-13	0.834215	0.367133	8.8427e-12	-0.311185	-0.525228
43718153	chr2:43718153:A:T	1.42801e-13	0.851673	0.409109	9.30898e-12	-0.2901	-0.494925
43718252	chr2:43718252:A:G	3.91028e-14	-1.6178	1.58333	1.01406e-11	-0.881109	0.181656
43718353	chr2:43718353:C:T	6.11623e-15	-0.37717	-1.51255	3.94461e-12	-0.0504365	-1.59322
43718532	chr2:43718532:C:T	8.9364e-15	-7.00909e-10	-1.51054	4.55899e-12	-7.00909e-10	-1.4989
43718644	chr2:43718644:G:A	8.9884e-15	-7.00909e-10	-1.50473	4.86757e-12	-7.00909e-10	-1.43341
43718864	chr2:43718864:A:T	8.28593e-15	-7.00909e-10	-1.58611	4.29766e-12	-7.00909e-10	-1.55793
43718906	chr2:43718906:C:T	6.16496e-15	-0.417653	-1.46413	3.96782e-12	-0.0459234	-1.59187
43720204	chr2:43720204:T:C	1.46337e-14	-7.00909e-10	-1.01734	7.54036e-12	-7.00909e-10	-0.995736
43720531	chr2:43720531:A:G	1.16964e-14	-7.00909e-10	-1.24139	6.18995e-12	-7.00909e-10	-1.19308
43720621	chr2:43720621:T:C	3.22663e-12	5.95814	-1.57961	7.86022e-11	2.93971	-1.59132
43720805	chr2:43720805:A:G	1.87448e-15	-1.76684	-1.30549	6.31113e-13	-1.88776	-1.58851
43721163	chr2:43721163:C:G	1.19974e-14	-7.00909e-10	-1.21598	1.63974e-11	-7.00909e-10	-0.218884
43721272	chr2:43721272:A:G	8.70176e-15	-7.00909e-10	-1.53714	4.28818e-12	-7.00909e-10	-1.56014
43721459	chr2:43721459:A:G	5.2549e-14	0.238717	0.0223617	5.10911e-12	-0.58925	-0.795729
43722639	chr2:43722639:C:T	9.26649e-15	-7.00909e-10	-1.47426	4.6759e-12	-7.00909e-10	-1.47358
43722781	chr2:43722781:G:A	1.24053e-14	-7.00909e-10	-1.18255	7.18435e-12	-7.00909e-10	-1.0441
43722808	chr2:43722808:A:T	2.72961e-14	0.101921	-0.495844	2.65596e-12	-0.715765	-1.32343
43722919	chr2:43722919:A:G	8.31379e-15	-7.00909e-10	-1.58275	4.15713e-12	-7.00909e-10	-1.59118
43722998	chr2:43722998:T:G	9.43237e-16	-2.16526	-1.59384	7.48139e-13	-1.73316	-1.57301
43723118	chr2:43723118:C:G	2.79465e-14	0.123989	-0.494366	2.72498e-12	-0.68777	-1.32577
43723162	chr2:43723162:A:G	5.82485e-13	4.25099	-1.58435	3.10986e-11	1.9911	-1.56994
43723386	chr2:43723386:A:G	1.9648e-14	-7.00909e-10	-0.722695	8.03189e-12	-7.00909e-10	-0.932584
43723674	chr2:43723674:C:T	7.36003e-13	4.4818	-1.58124	3.82317e-11	2.19312	-1.56546
43723790	chr2:43723790:G:A	9.6833e-15	-1.75018	0.319913	3.433e-12	-1.08211	-0.70046
43723837	chr2:43723837:A:G	4.60641e-15	-2.17322	-1.08457e-09	2.37849e-12	-2.14954	-1.08457e-09
43723838	chr2:43723838:C:T	1.25351e-13	-7.00909e-10	1.13045	8.12057e-11	-7.00909e-10	1.38098
43723872	chr2:43723872:T:A	1.12636e-14	-0.189401	-1.08969	1.1822e-11	0.509841	-1.05589
43724002	chr2:43724002:T:G	2.1119e-14	-0.650497	-1.08457e-09	1.42691e-11	-0.357911	-1.08457e-09
43724112	chr2:43724112:AGAGCAGGTTGTCAAGGAGGACTTACCAAGGTAAGTCTG:A	1.59583e-14	-0.286651	-0.644036	1.6075e-11	0.411565	-0.650303
43724253	chr2:43724253:G:A	1.08962e-14	-7.00909e-10	-1.31225	5.06724e-12	-7.00909e-10	-1.39321
43724382	chr2:43724382:A:G	1.02398e-14	-7.00909e-10	-1.37439	5.42689e-12	-7.00909e-10	-1.32464
43724468	chr2:43724468:A:C	1.02861e-14	-7.00909e-10	-1.36988	4.7556e-12	-7.00909e-10	-1.45668
43724732	chr2:43724732:A:G	2.485e-14	0.490006	-0.977815	3.29561e-12	-0.357652	-1.46576
43724934	chr2:43724934:C:T	8.30647e-15	-7.00909e-10	-1.58363	4.34282e-12	-7.00909e-10	-1.54748
43725269	chr2:43725269:G:C	9.38128e-14	0.576115	0.264518	7.87003e-12	-0.325159	-0.627784
43725278	chr2:43725278:T:G	1.04033e-14	-7.00909e-10	-1.35854	8.88866e-12	-7.00909e-10	-0.831228
43725400	chr2:43725400:A:G	1.04985e-14	-7.00909e-10	-1.34943	5.57808e-12	-7.00909e-10	-1.29716
43725831	chr2:43725831:A:G	1.17544e-13	0.581538	0.484607	9.37682e-12	-0.312157	-0.465608
43725926	chr2:43725926:T:C	8.32093e-15	-7.00909e-10	-1.58189	4.15887e-12	-7.00909e-10	-1.59076
43726525	chr2:43726525:A:G	5.52225e-14	0.34548	-0.0347787	4.40837e-12	-0.512615	-1.01988
43726613	chr2:43726613:C:T	2.96969e-14	0.129342	-0.438969	3.09075e-12	-0.563194	-1.3244
43726774	chr2:43726774:A:G	1.23683e-14	-7.00909e-10	-1.18553	4.63575e-12	-7.00909e-10	-1.48221
43726941	chr2:43726941:A:G	8.31161e-15	-7.00909e-10	-1.58301	4.35738e-12	-7.00909e-10	-1.54413
43726969	chr2:43726969:T:A	8.30647e-15	-7.00909e-10	-1.58363	4.34282e-12	-7.00909e-10	-1.54748
43727185	chr2:43727185:G:A	8.24511e-15	-7.00909e-10	-1.59105	4.47091e-12	-7.00909e-10	-1.51841
43727249	chr2:43727249:C:T	5.69384e-15	-0.923711	-1.03757	3.00707e-12	-0.530381	-1.38466
43727251	chr2:43727251:A:T	1.24545e-14	-7.00909e-10	-1.17859	6.76363e-12	-7.00909e-10	-1.10445
43727653	chr2:43727653:C:T	5.78397e-13	4.2531	-1.59351	3.236e-11	2.04892	-1.588
43727816	chr2:43727816:T:C	9.60938e-15	-7.00909e-10	-1.43793	5.04555e-12	-7.00909e-10	-1.3975
43727870	chr2:43727870:C:G	9.65701e-15	-7.00909e-10	-1.43298	5.0729e-12	-7.00909e-10	-1.39209
43727871	chr2:43727871:T:C	9.66465e-15	-7.00909e-10	-1.43219	5.07817e-12	-7.00909e-10	-1.39105
43727924	chr2:43727924:G:A	2.07715e-14	-7.00909e-10	-0.667086	8.43159e-12	-7.00909e-10	-0.88402
43728050	chr2:43728050:A:C	1.30756e-14	-7.00909e-10	-1.12992	6.46128e-12	-7.00909e-10	-1.15018
43728541	chr2:43728541:T:G	8.31459e-15	-7.00909e-10	-1.58266	4.35508e-12	-7.00909e-10	-1.54466
43728644	chr2:43728644:C:G	9.80205e-15	-7.00909e-10	-1.41808	5.15879e-12	-7.00909e-10	-1.3753
43728994	chr2:43728994:T:A	9.03681e-15	-7.00909e-10	-1.49936	4.89023e-12	-7.00909e-10	-1.42877
43729491	chr2:43729491:T:C	2.06286e-14	-7.00909e-10	-0.673992	8.40358e-12	-7.00909e-10	-0.887347
43729865	chr2:43729865:A:G	8.29137e-15	-7.00909e-10	-1.58545	4.31855e-12	-7.00909e-10	-1.55308
43730570	chr2:43730570:T:G	3.34979e-13	-7.00909e-10	2.1134	9.86455e-11	-7.00909e-10	1.57553
43731091	chr2:43731091:A:G	8.29488e-15	-7.00909e-10	-1.58503	4.14623e-12	-7.00909e-10	-1.59381
43731722	chr2:43731722:A:G	8.22458e-15	-7.00909e-10	-1.59354	4.21502e-12	-7.00909e-10	-1.57735
43731949	chr2:43731949:A:G	8.24026e-15	-7.00909e-10	-1.59164	4.14607e-12	-7.00909e-10	-1.59384
43732408	chr2:43732408:C:T	1.6473e-11	6.38663	-0.377819	4.84538e-10	4.43881	-1.27162
43732557	chr2:43732557:T:C	1.07792e-14	-7.00909e-10	-1.32305	5.05015e-12	-7.00909e-10	-1.39659
43732661	chr2:43732661:C:A	2.77158e-14	1.20898	-1.58765	4.28393e-11	2.3194	-1.57795
43732904	chr2:43732904:A:C	3.46158e-13	3.69684	-1.55061	2.28621e-11	1.64009	-1.52661
43732959	chr2:43732959:T:G	8.37713e-15	-7.00909e-10	-1.57516	4.19564e-12	-7.00909e-10	-1.58196
43732969	chr2:43732969:T:TC	3.14009e-13	3.60732	-1.55857	2.0838e-11	1.55739	-1.53662
43732997	chr2:43732997:C:T	8.22319e-15	-7.00909e-10	-1.59371	4.14741e-12	-7.00909e-10	-1.59352
43733600	chr2:43733600:G:A	2.81035e-15	-1.86183	-0.805534	7.98837e-13	-1.93304	-1.30756
43733681	chr2:43733681:G:A	2.18431e-11	6.65868	-0.367713	6.11961e-10	4.67176	-1.2711
43733691	chr2:43733691:C:T	8.2247e-15	-7.00909e-10	-1.59353	4.15197e-12	-7.00909e-10	-1.59242
43733786	chr2:43733786:G:A	4.68577e-11	7.42366	-0.369455	1.14824e-09	5.30358	-1.2736
43733817	chr2:43733817:A:G	3.74791e-14	1.41031	-1.4872	5.39386e-11	2.55596	-1.58412
43734310	chr2:43734310:A:G	3.08113e-11	7.05538	-0.420415	8.57161e-10	5.03971	-1.30209
43734613	chr2:43734613:A:G	4.40416e-13	3.95884	-1.57179	2.66873e-11	1.82078	-1.5526
43734691	chr2:43734691:G:C	1.0253e-14	-7.00909e-10	-1.37309	5.50106e-12	-7.00909e-10	-1.31106
43735335	chr2:43735335:A:G	8.32212e-15	-7.00909e-10	-1.58175	4.20959e-12	-7.00909e-10	-1.57864
43735423	chr2:43735423:G:T	1.47581e-11	5.61474	0.284141	1.55158e-10	3.05629	-1.02785
43735639	chr2:43735639:T:C	9.83804e-15	-7.00909e-10	-1.41441	4.90387e-12	-7.00909e-10	-1.42598
43735851	chr2:43735851:C:T	9.79946e-15	-7.00909e-10	-1.41834	4.88544e-12	-7.00909e-10	-1.42975
43736145	chr2:43736145:T:G	1.34233e-14	-7.00909e-10	-1.10368	2.09194e-11	-7.00909e-10	0.0246721
43736416	chr2:43736416:C:T	1.34625e-14	-7.00909e-10	-1.10076	2.11783e-11	-7.00909e-10	0.0369731
43736449	chr2:43736449:C:T	5.53177e-14	-7.00909e-10	0.312424	2.16937e-11	-7.00909e-10	0.0610167
43736575	chr2:43736575:T:C	4.57982e-15	-2.17901	-1.08457e-09	2.32731e-12	-2.17129	-1.08457e-09
43736827	chr2:43736827:A:C	4.89666e-14	-7.00909e-10	0.190469	1.1887e-11	-7.00909e-10	-0.540559
43737008	chr2:43737008:C:T	2.73337e-14	0.540668	-0.933216	4.81979e-11	1.5969	-0.737585
43737604	chr2:43737604:C:T	1.08698e-14	-7.00909e-10	-1.31468	5.34081e-12	-7.00909e-10	-1.34063
43737630	chr2:43737630:A:C	1.26902e-14	-7.00909e-10	-1.15984	1.92552e-11	-7.00909e-10	-0.0582245
43737868	chr2:43737868:C:T	5.53944e-13	4.11384	-1.49745	4.82868e-11	2.30324	-1.44209
43737887	chr2:43737887:T:C	4.39988e-14	-1.86266	1.94616	8.05552e-12	-1.95887	1.02922
43738159	chr2:43738159:G:A	1.17081e-14	-7.00909e-10	-1.24039	7.09202e-12	-7.00909e-10	-1.05703
43738306	chr2:43738306:C:T	1.03961e-14	-7.00909e-10	-1.35924	5.72163e-12	-7.00909e-10	-1.27175
43738639	chr2:43738639:A:T	8.22331e-15	-7.00909e-10	-1.5937	4.32234e-12	-7.00909e-10	-1.55221
43738640	chr2:43738640:G:A	3.98542e-14	0.848017	-0.863458	8.02616e-11	1.9725	-0.603211
43739138	chr2:43739138:G:A	1.12855e-14	-7.00909e-10	-1.27715	5.48259e-12	-7.00909e-10	-1.31443
43739198	chr2:43739198:A:G	5.65807e-14	-7.00909e-10	0.335	3.89205e-11	-7.00909e-10	0.645515
43739310	chr2:43739310:C:G	8.73552e-15	-1.53327	-1.08457e-09	3.88124e-12	-1.65985	-1.08457e-09
43739501	chr2:43739501:T:C	8.80142e-15	-7.00909e-10	-1.52576	4.30675e-12	-7.00909e-10	-1.55582
43739748	chr2:43739748:T:G	4.79945e-12	4.905	-0.129415	4.915e-10	4.22206	-1.0406
43740067	chr2:43740067:A:G	1.13411e-14	-7.00909e-10	-1.27223	6.34633e-12	-7.00909e-10	-1.16813
43740283	chr2:43740283:G:T	1.28344e-14	-7.00909e-10	-1.14854	5.73857e-12	-7.00909e-10	-1.26879
43740350	chr2:43740350:A:G	1.11946e-15	-2.11391	-1.47391	1.15278e-12	-1.50979	-1.36404
43740383	chr2:43740383:A:G	3.65055e-12	4.54065	-0.0386869	3.71605e-10	3.88281	-0.980985
43740434	chr2:43740434:G:A	1.10176e-14	-7.00909e-10	-1.30117	5.40998e-12	-7.00909e-10	-1.32776
43740533	chr2:43740533:G:C	4.76737e-14	-7.00909e-10	0.16371	1.90257e-11	-7.00909e-10	-0.0702165
43740885	chr2:43740885:C:T	6.38372e-15	-0.29191	-1.55501	7.95127e-12	0.544081	-1.48675
43740911	chr2:43740911:G:A	5.01002e-15	-2.08923	-1.08457e-09	3.00051e-12	-1.91722	-1.08457e-09
43741028	chr2:43741028:G:A	1.599e-15	-1.80183	-1.42946	6.3406e-13	-1.89656	-1.57505
43741080	chr2:43741080:G:A	1.31079e-14	-7.00909e-10	-1.12745	2.05262e-11	-7.00909e-10	0.00569839
43741101	chr2:43741101:A:G	9.01326e-15	-7.00909e-10	-1.50197	4.52071e-12	-7.00909e-10	-1.50734
43741177	chr2:43741177:G:A	7.97707e-15	-0.109016	-1.51508	1.05206e-11	0.765098	-1.42777
43741192	chr2:43741192:G:A	2.00323e-15	-1.96047	-1.04544	7.65086e-13	-1.97881	-1.30496
43741361	chr2:43741361:C:T	8.43531e-15	-7.00909e-10	-1.56824	4.29184e-12	-7.00909e-10	-1.55929
43741373	chr2:43741373:C:G	4.50032e-15	-0.640368	-1.55615	5.54602e-12	0.206892	-1.50982
43741511	chr2:43741511:C:T	1.17021e-14	-7.00909e-10	-1.2409	5.8158e-12	-7.00909e-10	-1.25543
43741576	chr2:43741576:C:T	1.13235e-14	-7.00909e-10	-1.27379	5.28211e-12	-7.00909e-10	-1.35168
43741713	chr2:43741713:T:C	9.24312e-15	-7.00909e-10	-1.47679	4.30063e-12	-7.00909e-10	-1.55724
43741717	chr2:43741717:C:T	5.90168e-15	-0.363493	-1.56194	7.25238e-12	0.462523	-1.4972
43741940	chr2:43741940:G:T	7.50575e-12	4.14054	1.08221	2.17329e-10	2.06509	0.300319
43742449	chr2:43742449:A:T	1.04458e-15	-2.08775	-1.5693	1.00216e-12	-1.49499	-1.51885
43743113	chr2:43743113:A:T	2.17842e-12	3.85297	0.132717	8.39959e-11	1.86013	-0.445369
43743148	chr2:43743148:A:G	1.42796e-15	-1.88436	-1.46006	5.83963e-13	-1.96732	-1.5866
43743200	chr2:43743200:A:G	1.50805e-13	1.31532	-1.08457e-09	3.29994e-11	0.480485	-1.08457e-09
43743210	chr2:43743210:C:T	1.04676e-14	-7.00909e-10	-1.35239	4.93856e-12	-7.00909e-10	-1.41893
43743449	chr2:43743449:AATAC:A	1.06643e-14	-7.00909e-10	-1.33377	4.99187e-12	-7.00909e-10	-1.40819
43743620	chr2:43743620:G:A	1.16959e-14	-7.00909e-10	-1.24143	5.81292e-12	-7.00909e-10	-1.25592
43744153	chr2:43744153:C:T	1.82206e-15	-1.73289	-1.36781	6.77086e-13	-1.85564	-1.55032
43744550	chr2:43744550:G:T	2.69632e-15	-1.8959	-0.812876	9.67319e-13	-1.89836	-1.15087
43744678	chr2:43744678:G:A	1.04218e-14	-7.00909e-10	-1.35677	5.20043e-12	-7.00909e-10	-1.36726
43744741	chr2:43744741:A:G	2.74743e-12	3.59123	0.626521	1.0189e-10	1.6649	-0.0570066
43744947	chr2:43744947:A:G	1.0657e-14	-7.00909e-10	-1.33445	5.91136e-12	-7.00909e-10	-1.23913
43745293	chr2:43745293:G:A	1.59968e-15	-1.78482	-1.44605	6.38574e-13	-1.88433	-1.58019
43745346	chr2:43745346:A:G	1.17981e-14	-7.00909e-10	-1.23273	6.63764e-12	-7.00909e-10	-1.12325
43745451	chr2:43745451:G:A	8.41626e-15	-7.00909e-10	-1.5705	4.22363e-12	-7.00909e-10	-1.57531
43745527	chr2:43745527:G:A	7.3986e-12	4.68607	0.52231	2.41288e-10	2.36807	0.10192
43745569	chr2:43745569:A:G	4.98433e-12	3.65394	1.15944	1.64526e-10	1.71965	0.367408
43746027	chr2:43746027:C:A	8.495e-15	-7.00909e-10	-1.56119	4.37139e-12	-7.00909e-10	-1.54092
43746048	chr2:43746048:G:A	1.0675e-14	-7.00909e-10	-1.33276	5.89697e-12	-7.00909e-10	-1.24157
43746072	chr2:43746072:G:C	1.17021e-14	-7.00909e-10	-1.2409	5.8158e-12	-7.00909e-10	-1.25543
43746385	chr2:43746385:C:T	9.95418e-16	-2.11141	-1.59385	7.3771e-13	-1.84203	-1.47817
43746653	chr2:43746653:T:TA	2.00395e-14	-7.00909e-10	-0.702963	8.2156e-12	-7.00909e-10	-0.90997
43746679	chr2:43746679:TC:T	1.16863e-14	-7.00909e-10	-1.24225	5.80784e-12	-7.00909e-10	-1.2568
43746690	chr2:43746690:C:T	5.80353e-15	-1.9422	-1.08457e-09	2.88033e-12	-1.9581	-1.08457e-09
43746804	chr2:43746804:A:G	2.52488e-13	-7.00909e-10	1.8307	4.73456e-11	-7.00909e-10	0.841468
43746812	chr2:43746812:T:C	2.56665e-15	-1.86005	-0.898018	9.39063e-13	-1.87094	-1.20793
43746901	chr2:43746901:C:T	4.84193e-12	4.40139	0.383006	1.54386e-10	2.2632	-0.239751
43746964	chr2:43746964:T:C	1.68043e-11	7.19003	-1.1613	1.22773e-09	5.45921	-1.36229
43747260	chr2:43747260:T:A	1.22498e-14	-7.00909e-10	-1.19516	5.34718e-12	-7.00909e-10	-1.33944
43747298	chr2:43747298:A:G	8.55825e-15	-7.00909e-10	-1.55377	4.42094e-12	-7.00909e-10	-1.52965
43747329	chr2:43747329:C:T	5.40782e-14	-7.00909e-10	0.289763	1.8574e-11	-7.00909e-10	-0.0942405
43747376	chr2:43747376:G:A	9.95812e-15	-7.00909e-10	-1.40228	4.9599e-12	-7.00909e-10	-1.41462
43747482	chr2:43747482:G:C	8.47494e-15	-7.00909e-10	-1.56356	4.29449e-12	-7.00909e-10	-1.55867
43747827	chr2:43747827:A:G	9.95812e-15	-7.00909e-10	-1.40228	4.9599e-12	-7.00909e-10	-1.41462
43748042	chr2:43748042:C:A	4.71695e-11	7.1068	-0.0459627	1.36847e-09	5.06889	-0.863451
43748307	chr2:43748307:A:T	4.74485e-11	7.47114	-0.404408	1.33709e-09	5.39109	-1.20884
43748311	chr2:43748311:T:G	8.23471e-15	-7.00909e-10	-1.59231	4.14741e-12	-7.00909e-10	-1.59352
43748508	chr2:43748508:C:T	5.4751e-15	-2.00046	-1.08457e-09	2.38537e-12	-2.14665	-1.08457e-09
43748571	chr2:43748571:C:T	8.28946e-15	-7.00909e-10	-1.58568	4.16973e-12	-7.00909e-10	-1.58815
43748624	chr2:43748624:A:T	8.45802e-15	-7.00909e-10	-1.56555	4.41421e-12	-7.00909e-10	-1.53118
43748818	chr2:43748818:A:G	6.97688e-11	7.79332	-0.341046	1.87e-09	5.68692	-1.16924
43748855	chr2:43748855:C:G	8.29195e-15	-7.00909e-10	-1.58538	4.15299e-12	-7.00909e-10	-1.59218
43748949	chr2:43748949:T:G	7.95116e-11	7.19406	0.388935	3.44014e-09	5.36117	-0.233903
43749045	chr2:43749045:C:A	8.51336e-15	-7.00909e-10	-1.55903	4.17176e-12	-7.00909e-10	-1.58767
43749249	chr2:43749249:A:T	8.27242e-15	-7.00909e-10	-1.58774	4.14883e-12	-7.00909e-10	-1.59318
43749431	chr2:43749431:G:A	8.70492e-15	-7.00909e-10	-1.53678	4.60387e-12	-7.00909e-10	-1.48911
43749783	chr2:43749783:G:T	1.06653e-14	-7.00909e-10	-1.33368	5.75871e-12	-7.00909e-10	-1.26529
43750370	chr2:43750370:G:C	1.27042e-14	-7.00909e-10	-1.15874	1.94981e-11	-7.00909e-10	-0.0456896
43750524	chr2:43750524:C:T	1.27907e-14	-7.00909e-10	-1.15195	1.97579e-11	-7.00909e-10	-0.0324496
43750881	chr2:43750881:C:A	1.0917e-14	-7.00909e-10	-1.31035	5.44437e-12	-7.00909e-10	-1.32142
43751179	chr2:43751179:T:C	7.11709e-15	-0.240698	-1.49747	8.93657e-12	0.583631	-1.40948
43751419	chr2:43751419:G:T	5.67749e-15	-0.385902	-1.57826	6.32297e-12	0.421426	-1.59324
43751450	chr2:43751450:T:C	8.66522e-15	-7.00909e-10	-1.54135	4.3251e-12	-7.00909e-10	-1.55157
43751977	chr2:43751977:T:A	8.60946e-15	-7.00909e-10	-1.54781	4.23562e-12	-7.00909e-10	-1.57247
43752057	chr2:43752057:G:C	8.27779e-15	-7.00909e-10	-1.58709	4.14897e-12	-7.00909e-10	-1.59314
43752092	chr2:43752092:C:G	8.24316e-15	-7.00909e-10	-1.59128	4.45811e-12	-7.00909e-10	-1.52128
43752461	chr2:43752461:G:A	5.09857e-15	-2.07171	-1.08457e-09	4.50953e-12	-1.50981	-1.08457e-09
43753065	chr2:43753065:C:T	1.83425e-15	-1.95243	-1.14161	1.0285e-12	-2.05325	-0.934658
43753297	chr2:43753297:A:G	8.39665e-15	-7.00909e-10	-1.57284	4.18442e-12	-7.00909e-10	-1.58464
43753492	chr2:43753492:T:C	9.81609e-16	-2.18897	-1.53026	8.09362e-13	-1.77355	-1.45397
43753538	chr2:43753538:T:C	9.88542e-15	-7.00909e-10	-1.40961	5.22532e-12	-7.00909e-10	-1.36249
43754429	chr2:43754429:T:C	1.22309e-14	-7.00909e-10	-1.1967	6.07145e-12	-7.00909e-10	-1.21241
43754727	chr2:43754727:G:T	4.5205e-14	-7.00909e-10	0.110539	1.1886e-10	-7.00909e-10	1.76194
43754756	chr2:43754756:C:G	8.22645e-15	-7.00909e-10	-1.59331	4.16707e-12	-7.00909e-10	-1.58879
43755349	chr2:43755349:G:A	1.12525e-14	-7.00909e-10	-1.28008	5.69102e-12	-7.00909e-10	-1.27712
43755498	chr2:43755498:C:A	1.06958e-14	-7.00909e-10	-1.33081	5.73681e-12	-7.00909e-10	-1.2691
43755585	chr2:43755585:T:C	8.2353e-15	-7.00909e-10	-1.59224	4.36277e-12	-7.00909e-10	-1.5429
43756077	chr2:43756077:C:T	8.67246e-15	-7.00909e-10	-1.54052	4.21702e-12	-7.00909e-10	-1.57688
43756196	chr2:43756196:T:C	8.22429e-15	-7.00909e-10	-1.59358	4.31915e-12	-7.00909e-10	-1.55295
43756217	chr2:43756217:G:T	8.2276e-15	-7.00909e-10	-1.59317	4.17405e-12	-7.00909e-10	-1.58712
43756218	chr2:43756218:TAATGAG:T	8.25354e-15	-7.00909e-10	-1.59003	4.19392e-12	-7.00909e-10	-1.58237
43756254	chr2:43756254:G:A	7.62867e-15	-0.583626	-1.08513	1.14594e-11	0.264947	-0.842142
43756362	chr2:43756362:G:A	1.04836e-14	-7.00909e-10	-1.35085	5.60247e-12	-7.00909e-10	-1.2928
43756444	chr2:43756444:C:T	1.05231e-14	-7.00909e-10	-1.34709	5.81597e-12	-7.00909e-10	-1.2554
43756543	chr2:43756543:A:G	8.24088e-15	-7.00909e-10	-1.59156	4.14604e-12	-7.00909e-10	-1.59385
43756664	chr2:43756664:C:G	1.17931e-14	-7.00909e-10	-1.23315	5.95859e-12	-7.00909e-10	-1.23117
43756689	chr2:43756689:T:C	2.19077e-15	-1.50955	-1.40687	9.36101e-13	-1.58163	-1.50041
43756816	chr2:43756816:G:A	7.07629e-15	-0.561825	-1.18209	1.10748e-11	0.301516	-0.912852
43756892	chr2:43756892:T:C	4.50982e-14	-7.00909e-10	0.108174	3.01883e-11	-7.00909e-10	0.391449
43757166	chr2:43757166:T:C	1.13923e-14	-7.00909e-10	-1.26773	5.48892e-12	-7.00909e-10	-1.31327
43757763	chr2:43757763:TA:T	8.00676e-11	4.44414	3.14582	1.35823e-09	1.86733	2.3306
43757848	chr2:43757848:AAAT:A	9.2694e-16	-2.18952	-1.58701	5.03111e-13	-2.1243	-1.57865
43758061	chr2:43758061:G:A	2.75207e-14	-7.00909e-10	-0.385731	1.78202e-11	-7.00909e-10	-0.135673
43758299	chr2:43758299:C:A	1.06187e-14	-7.00909e-10	-1.33805	5.66755e-12	-7.00909e-10	-1.28125
43758442	chr2:43758442:G:A	1.06684e-14	-7.00909e-10	-1.33338	5.6905e-12	-7.00909e-10	-1.27721
43758613	chr2:43758613:G:A	8.33775e-15	-7.00909e-10	-1.57987	4.17963e-12	-7.00909e-10	-1.58578
43758801	chr2:43758801:C:A	2.3687e-11	5.28019	1.09182	2.64594e-10	2.55536	0.00682844
43759824	chr2:43759824:T:C	1.02816e-14	-7.00909e-10	-1.37031	5.48398e-12	-7.00909e-10	-1.31417
43760061	chr2:43760061:G:A	8.40693e-15	-7.00909e-10	-1.57161	4.1729e-12	-7.00909e-10	-1.58739
43760355	chr2:43760355:T:TA	5.79689e-15	-1.94335	-1.08457e-09	2.35354e-12	-2.16008	-1.08457e-09
43760505	chr2:43760505:G:A	9.17878e-15	-7.00909e-10	-1.48377	4.81668e-12	-7.00909e-10	-1.44392
43760510	chr2:43760510:A:C	1.06719e-14	-7.00909e-10	-1.33305	5.72288e-12	-7.00909e-10	-1.27153
43760512	chr2:43760512:A:G	1.07146e-14	-7.00909e-10	-1.32906	5.7478e-12	-7.00909e-10	-1.26719
43760589	chr2:43760589:C:T	8.24244e-15	-7.00909e-10	-1.59137	4.39987e-12	-7.00909e-10	-1.53443
43760749	chr2:43760749:CTT:C	9.76755e-16	-2.18	-1.54418	8.82245e-13	-1.6194	-1.52189
43761006	chr2:43761006:G:GTA	1.06866e-14	-7.00909e-10	-1.33168	5.72814e-12	-7.00909e-10	-1.27061
43761221	chr2:43761221:G:A	1.09263e-14	-7.00909e-10	-1.3095	5.8704e-12	-7.00909e-10	-1.24608
43761385	chr2:43761385:T:C	1.38307e-10	5.42868	2.70788	2.00369e-09	2.64442	1.94232
43761435	chr2:43761435:A:G	1.15345e-14	-7.00909e-10	-1.25532	6.17136e-12	-7.00909e-10	-1.19609
43761507	chr2:43761507:T:C	1.06983e-14	-7.00909e-10	-1.33058	5.72684e-12	-7.00909e-10	-1.27084
43761700	chr2:43761700:A:C	1.10056e-14	-7.00909e-10	-1.30227	5.92214e-12	-7.00909e-10	-1.23731
43761800	chr2:43761800:T:C	8.63183e-14	-7.00909e-10	0.757373	2.72235e-11	-7.00909e-10	0.288076
43761962	chr2:43761962:C:CT	1.05737e-14	-7.00909e-10	-1.34229	5.64913e-12	-7.00909e-10	-1.2845
43761991	chr2:43761991:A:G	1.79063e-15	-1.84468	-1.27342	1.02135e-12	-1.88932	-1.10555
43762088	chr2:43762088:T:C	1.05737e-14	-7.00909e-10	-1.34229	5.64913e-12	-7.00909e-10	-1.2845
43762128	chr2:43762128:G:A	3.52139e-14	-0.139228	-1.08457e-09	3.71492e-11	0.598938	-1.08457e-09
43762225	chr2:43762225:TACATG:T	8.29018e-15	-7.00909e-10	-1.5856	4.23613e-12	-7.00909e-10	-1.57235
43762402	chr2:43762402:C:T	1.08535e-14	-7.00909e-10	-1.31618	8.5417e-12	-7.00909e-10	-0.871044
43762546	chr2:43762546:C:T	1.09479e-14	-7.00909e-10	-1.30752	8.68065e-12	-7.00909e-10	-0.854908
43762801	chr2:43762801:G:A	1.08599e-14	-7.00909e-10	-1.31559	8.55621e-12	-7.00909e-10	-0.869347
43762817	chr2:43762817:C:G	2.33985e-11	5.4822	0.877564	2.77469e-10	2.71716	-0.107459
43762981	chr2:43762981:T:A	1.0941e-14	-7.00909e-10	-1.30815	8.67298e-12	-7.00909e-10	-0.855793
43763008	chr2:43763008:CAGA:C	4.73589e-14	-7.00909e-10	0.157086	1.28009e-10	-7.00909e-10	1.83609
43763061	chr2:43763061:C:T	1.09758e-14	-7.00909e-10	-1.30498	8.7166e-12	-7.00909e-10	-0.850775
43763274	chr2:43763274:A:G	3.02636e-14	-0.290722	-1.08457e-09	3.1086e-11	0.420751	-1.08457e-09
43763364	chr2:43763364:T:C	2.43491e-15	-1.2355	-1.57525	2.12094e-12	-0.766089	-1.49806
43763410	chr2:43763410:T:C	1.6866e-15	-1.84921	-1.32874	7.41156e-13	-1.82848	-1.48707
43763642	chr2:43763642:G:A	9.02906e-15	-7.00909e-10	-1.50022	4.61915e-12	-7.00909e-10	-1.48579
43763689	chr2:43763689:C:T	4.98931e-15	-0.742642	-1.35073	7.09903e-12	0.0599249	-1.11597
43763690	chr2:43763690:G:A	9.46969e-16	-2.16681	-1.58834	6.1184e-13	-1.94362	-1.56367
43763874	chr2:43763874:G:A	9.00028e-15	-7.00909e-10	-1.50341	5.34576e-12	-7.00909e-10	-1.3397
43764038	chr2:43764038:G:A	8.37504e-15	-7.00909e-10	-1.57541	4.16493e-12	-7.00909e-10	-1.58931
43764116	chr2:43764116:A:G	8.32161e-15	-7.00909e-10	-1.58181	4.15847e-12	-7.00909e-10	-1.59086
43764171	chr2:43764171:C:T	3.76944e-11	6.8792	-0.0426018	7.89198e-10	4.58784	-0.932827
43764218	chr2:43764218:A:C	2.255e-14	0.667758	-1.25269	7.40696e-12	0.453096	-1.46668
43764705	chr2:43764705:C:T	8.65222e-15	-7.00909e-10	-1.54285	4.9569e-12	-7.00909e-10	-1.41522
43764714	chr2:43764714:T:G	8.65183e-15	-7.00909e-10	-1.5429	4.95613e-12	-7.00909e-10	-1.41538
43764978	chr2:43764978:C:A	8.62463e-15	-7.00909e-10	-1.54605	4.92071e-12	-7.00909e-10	-1.42255
43765203	chr2:43765203:A:G	4.63408e-14	-7.00909e-10	0.135355	1.24304e-10	-7.00909e-10	1.80673
43765310	chr2:43765310:T:C	1.02537e-14	-7.00909e-10	-1.37303	5.80856e-12	-7.00909e-10	-1.25667
43765313	chr2:43765313:G:A	8.22912e-15	-7.00909e-10	-1.59299	4.2245e-12	-7.00909e-10	-1.5751
43765950	chr2:43765950:G:C	8.70851e-15	-7.00909e-10	-1.53637	5.01273e-12	-7.00909e-10	-1.40402
43766012	chr2:43766012:G:A	8.32024e-15	-7.00909e-10	-1.58198	4.15814e-12	-7.00909e-10	-1.59094
43766089	chr2:43766089:T:A	8.77312e-15	-7.00909e-10	-1.52898	5.0792e-12	-7.00909e-10	-1.39085
43766105	chr2:43766105:G:A	4.79782e-14	-7.00909e-10	0.170079	1.30585e-10	-7.00909e-10	1.85602
43766119	chr2:43766119:C:T	8.32182e-15	-7.00909e-10	-1.58179	4.15853e-12	-7.00909e-10	-1.59084
43766224	chr2:43766224:C:A	9.45962e-15	-7.00909e-10	-1.45364	4.48706e-12	-7.00909e-10	-1.51481
43766236	chr2:43766236:T:C	8.22787e-15	-7.00909e-10	-1.59314	4.29862e-12	-7.00909e-10	-1.55771
43766309	chr2:43766309:G:C	1.59657e-10	8.35906	-0.0789456	2.53512e-09	5.83219	-1.0102
43766411	chr2:43766411:C:G	7.19723e-15	-1.72697	-1.08457e-09	8.21386e-12	-0.910182	-1.08457e-09
43767241	chr2:43767241:C:G	8.72121e-15	-7.00909e-10	-1.53491	5.02641e-12	-7.00909e-10	-1.4013
43767384	chr2:43767384:T:G	1.06832e-14	-7.00909e-10	-1.332	6.10858e-12	-7.00909e-10	-1.20631
43767558	chr2:43767558:T:A	1.27718e-10	8.01033	0.0465833	1.88339e-09	5.45323	-0.9284
43767731	chr2:43767731:T:G	1.06756e-14	-7.00909e-10	-1.3327	5.99633e-12	-7.00909e-10	-1.22486
43767862	chr2:43767862:C:T	1.02474e-14	-7.00909e-10	-1.37365	4.86878e-12	-7.00909e-10	-1.43316
43768185	chr2:43768185:T:A	1.90259e-14	-7.00909e-10	-0.754869	1.01557e-11	-7.00909e-10	-0.69797
43768352	chr2:43768352:T:C	1.08436e-10	7.67547	0.217777	4.33272e-09	5.50358	-0.145634
43768478	chr2:43768478:C:G	1.12251e-15	-2.04676	-1.53835	5.90605e-13	-2.09516	-1.44745
43768490	chr2:43768490:T:TA	1.09734e-14	-7.00909e-10	-1.30519	6.31883e-12	-7.00909e-10	-1.17247
43768615	chr2:43768615:G:C	1.58991e-14	-7.00909e-10	-0.934409	8.62014e-12	-7.00909e-10	-0.861903
43768808	chr2:43768808:T:G	1.07654e-14	-7.00909e-10	-1.32433	6.05777e-12	-7.00909e-10	-1.21466
43768930	chr2:43768930:A:G	8.32024e-15	-7.00909e-10	-1.58198	4.15814e-12	-7.00909e-10	-1.59094
43768966	chr2:43768966:A:G	6.77848e-14	-7.00909e-10	0.515669	4.39532e-11	-7.00909e-10	0.767121
43769092	chr2:43769092:G:A	1.02262e-14	-7.00909e-10	-1.37571	5.76758e-12	-7.00909e-10	-1.26375
43769425	chr2:43769425:T:G	3.39268e-14	-7.00909e-10	-0.176463	1.77519e-11	-7.00909e-10	-0.139515
43769626	chr2:43769626:A:AG	7.98413e-10	11.3143	-1.42462	2.70927e-07	11.0644	-1.57084
43769737	chr2:43769737:C:T	2.73578e-14	-7.00909e-10	-0.391666	8.429e-12	-7.00909e-10	-0.884327
43769786	chr2:43769786:G:A	3.49928e-11	8.09495	-1.33272	9.54831e-10	5.4355	-1.58997
43769939	chr2:43769939:T:C	7.47133e-11	8.4298	-0.909058	1.77091e-09	5.91619	-1.45295
43769969	chr2:43769969:G:A	4.88029e-14	-7.00909e-10	0.187122	1.65992e-11	-7.00909e-10	-0.206648
43770089	chr2:43770089:A:G	4.42082e-11	7.94539	-0.949395	1.0324e-09	5.40007	-1.47643
43770220	chr2:43770220:C:T	1.66284e-10	9.17835	-0.857567	3.15729e-09	6.47629	-1.43482
43770233	chr2:43770233:GC:G	1.19094e-10	9.00676	-1.01976	2.52837e-09	6.3265	-1.50717
43770329	chr2:43770329:T:C	1.88839e-10	8.43298	0.0150035	3.17651e-09	5.92589	-0.878359
43770450	chr2:43770450:G:A	1.285e-10	8.89703	-0.834012	2.50416e-09	6.23429	-1.42459
43770458	chr2:43770458:C:T	4.62515e-14	-7.00909e-10	0.133426	1.23957e-10	-7.00909e-10	1.80393
43770473	chr2:43770473:G:A	1.32832e-10	8.9326	-0.836423	2.61023e-09	6.27634	-1.42515
43770871	chr2:43770871:T:C	1.39456e-10	9.09114	-0.9463	2.82438e-09	6.40478	-1.47474
43770964	chr2:43770964:C:T	8.30242e-15	-7.00909e-10	-1.58412	4.15416e-12	-7.00909e-10	-1.59189
43771422	chr2:43771422:C:G	9.21781e-15	-7.00909e-10	-1.47953	4.47446e-12	-7.00909e-10	-1.51762
43771486	chr2:43771486:C:A	1.16417e-10	8.93843	-0.974162	2.46051e-09	6.27851	-1.48639
43771491	chr2:43771491:C:T	1.89138e-10	8.45057	-0.00100517	3.09557e-09	5.97014	-0.948423
43771587	chr2:43771587:G:A	7.57463e-11	8.49097	-0.956497	8.38734e-09	7.16302	-1.14455
43771818	chr2:43771818:TC:T	1.77369e-15	-1.53439	-1.59322	8.77554e-13	-1.56568	-1.58094
43771990	chr2:43771990:C:T	1.23841e-15	-2.11266	-1.37418	5.28496e-13	-2.1428	-1.51092
43772043	chr2:43772043:C:T	1.64047e-10	8.82217	-0.514932	2.84141e-09	6.17045	-1.2344
43772065	chr2:43772065:G:A	1.6048e-14	-7.00909e-10	-0.925084	1.06567e-11	-7.00909e-10	-0.649815
43772173	chr2:43772173:C:T	9.57989e-15	-7.00909e-10	-1.441	4.61228e-12	-7.00909e-10	-1.48728
43772672	chr2:43772672:G:A	1.03993e-14	-7.00909e-10	-1.35893	5.90618e-12	-7.00909e-10	-1.24001
43772787	chr2:43772787:A:G	1.27474e-14	-7.00909e-10	-1.15534	4.68202e-12	-7.00909e-10	-1.47228
43772825	chr2:43772825:G:A	9.4528e-15	-7.00909e-10	-1.45436	4.92453e-12	-7.00909e-10	-1.42178
43773356	chr2:43773356:C:T	4.57207e-11	8.10271	-1.07307	1.59362e-09	5.87479	-1.51703
43773387	chr2:43773387:C:G	1.09639e-14	-7.00909e-10	-1.30606	5.11202e-12	-7.00909e-10	-1.38441
43773836	chr2:43773836:G:T	9.71999e-15	-7.00909e-10	-1.42648	5.08174e-12	-7.00909e-10	-1.39035
43774303	chr2:43774303:G:C	1.2009e-14	-7.00909e-10	-1.21501	6.2138e-12	-7.00909e-10	-1.18923
43774352	chr2:43774352:G:T	1.11781e-14	-7.00909e-10	-1.28671	5.83852e-12	-7.00909e-10	-1.25153
43774447	chr2:43774447:A:G	1.68011e-14	-7.00909e-10	-0.879225	6.82312e-12	-7.00909e-10	-1.09569
43774790	chr2:43774790:T:TAC	1.05502e-14	-7.00909e-10	-1.34452	5.99466e-12	-7.00909e-10	-1.22514
43775015	chr2:43775015:C:G	5.57008e-15	-1.98326	-1.08457e-09	2.32584e-12	-2.17193	-1.08457e-09
43775484	chr2:43775484:C:CT	1.01489e-15	-2.13976	-1.54613	5.42225e-13	-2.03713	-1.59095
43775596	chr2:43775596:C:T	9.09217e-15	-7.00909e-10	-1.49326	4.40055e-12	-7.00909e-10	-1.53427
43775602	chr2:43775602:A:G	9.02378e-15	-7.00909e-10	-1.5008	4.64282e-12	-7.00909e-10	-1.48068
43775604	chr2:43775604:C:A	8.67824e-15	-7.00909e-10	-1.53985	4.44318e-12	-7.00909e-10	-1.52463
43776083	chr2:43776083:C:T	1.00933e-14	-7.00909e-10	-1.3888	4.93895e-12	-7.00909e-10	-1.41885
43776454	chr2:43776454:A:T	8.33106e-15	-7.00909e-10	-1.58068	4.31982e-12	-7.00909e-10	-1.55279
43776687	chr2:43776687:A:G	1.21988e-14	-7.00909e-10	-1.19933	5.45602e-12	-7.00909e-10	-1.31928
43776960	chr2:43776960:T:G	3.90071e-10	10.5591	-1.38565	1.31708e-07	9.95266	-1.18032
43777029	chr2:43777029:A:G	4.53531e-14	-7.00909e-10	0.11381	1.1953e-10	-7.00909e-10	1.76756
43777262	chr2:43777262:G:A	8.22207e-15	-7.00909e-10	-1.59385	4.17785e-12	-7.00909e-10	-1.58621
43778175	chr2:43778175:T:C	4.55547e-14	-7.00909e-10	0.118244	1.20273e-10	-7.00909e-10	1.77376
43778591	chr2:43778591:C:G	1.5498e-15	-1.94108	-1.32146	7.35215e-13	-1.8445	-1.47909
43779089	chr2:43779089:C:A	1.12544e-14	-7.00909e-10	-1.27991	6.58486e-12	-7.00909e-10	-1.13123
43779118	chr2:43779118:G:A	4.58663e-14	-7.00909e-10	0.125062	1.2148e-10	-7.00909e-10	1.78374
43779325	chr2:43779325:A:C	1.7043e-15	-2.09774	-1.06977	7.29856e-13	-2.18909	-1.14182
43779516	chr2:43779516:C:T	1.21074e-15	-2.1287	-1.38074	5.37176e-13	-2.13282	-1.50462
43779936	chr2:43779936:A:G	5.19471e-11	8.74827	-1.59096	2.03433e-09	6.15842	-1.55651
43779957	chr2:43779957:G:T	2.1639e-14	-7.00909e-10	-0.626169	6.91421e-12	-7.00909e-10	-1.08243
43779988	chr2:43779988:G:A	2.65533e-11	7.76633	-1.28009	1.44836e-09	5.83653	-1.57435
43780080	chr2:43780080:C:T	9.59859e-15	-7.00909e-10	-1.43905	4.70781e-12	-7.00909e-10	-1.46678
43780171	chr2:43780171:G:A	8.6448e-15	-7.00909e-10	-1.54371	4.24082e-12	-7.00909e-10	-1.57125
43780613	chr2:43780613:C:T	2.6858e-14	-7.00909e-10	-0.410105	1.10118e-11	-7.00909e-10	-0.617035
43780733	chr2:43780733:C:T	4.29886e-11	8.54983	-1.58181	3.39554e-09	6.702	-1.58778
43780761	chr2:43780761:A:C	4.56589e-15	-2.18206	-1.08457e-09	3.31858e-12	-1.81647	-1.08457e-09
43780825	chr2:43780825:A:G	1.19485e-14	-7.00909e-10	-1.22007	1.71171e-11	-7.00909e-10	-0.175925
43780923	chr2:43780923:G:T	2.67488e-11	8.08238	-1.58881	9.95729e-10	5.45071	-1.56324
43780952	chr2:43780952:T:G	8.91645e-15	-7.00909e-10	-1.51277	4.5814e-12	-7.00909e-10	-1.494
43781089	chr2:43781089:A:G	1.14449e-14	-0.523958	-0.739166	2.14322e-11	0.461205	-0.412313
43781106	chr2:43781106:A:G	9.87845e-16	-2.11952	-1.59338	5.42011e-13	-2.04115	-1.58733
43781229	chr2:43781229:C:T	8.79781e-15	-7.00909e-10	-1.52617	4.48153e-12	-7.00909e-10	-1.51604
43781359	chr2:43781359:T:A	3.48981e-14	-7.00909e-10	-0.148235	8.3948e-11	-7.00909e-10	1.41419
43781426	chr2:43781426:A:G	9.61962e-16	-2.15647	-1.58298	5.76048e-13	-1.97457	-1.593
43781522	chr2:43781522:C:T	1.61896e-14	-7.00909e-10	-0.9163	9.85557e-12	-7.00909e-10	-0.727968
43781546	chr2:43781546:A:G	4.50842e-14	-7.00909e-10	0.107863	1.11216e-11	-7.00909e-10	-0.607112
43781606	chr2:43781606:TC:T	8.62527e-12	6.93139	-1.56961	1.76723e-10	3.75235	-1.59377
43781847	chr2:43781847:C:T	2.46113e-15	-2.06662	-0.733423	1.06539e-12	-2.16356	-0.789104
43781955	chr2:43781955:A:G	9.61162e-15	-7.00909e-10	-1.4377	4.71934e-12	-7.00909e-10	-1.46434
43781958	chr2:43781958:A:C	5.24982e-15	-2.1895	0.147028	2.28009e-12	-2.10408	-0.0877104
43782244	chr2:43782244:C:T	1.13694e-15	-2.15646	-1.41587	5.13643e-13	-2.15767	-1.52456
43782260	chr2:43782260:A:G	4.73479e-14	-7.00909e-10	0.156854	2.98292e-11	-7.00909e-10	0.379483
43782277	chr2:43782277:A:T	4.94356e-11	8.68171	-1.57396	3.70113e-09	6.78995	-1.58956
43782696	chr2:43782696:T:C	4.55959e-15	-2.18344	-1.08457e-09	2.29612e-12	-2.18479	-1.08457e-09
43782713	chr2:43782713:G:A	1.04782e-14	-0.6503	-0.701075	1.92781e-11	0.311608	-0.368643
43782791	chr2:43782791:A:T	9.62475e-15	-7.00909e-10	-1.43633	5.02227e-12	-7.00909e-10	-1.40212
43782905	chr2:43782905:C:T	9.83711e-15	-7.00909e-10	-1.41451	5.6524e-12	-7.00909e-10	-1.28392
43783125	chr2:43783125:TTTTC:T	9.70641e-15	-7.00909e-10	-1.42788	4.76203e-12	-7.00909e-10	-1.45533
43783202	chr2:43783202:C:A	1.22094e-15	-2.16287	-1.33818	8.32457e-13	-1.95264	-1.24673
43783449	chr2:43783449:A:G	1.09192e-14	-7.00909e-10	-1.31015	1.48864e-11	-7.00909e-10	-0.31556
43783481	chr2:43783481:G:A	1.7405e-11	7.65185	-1.588	6.14924e-10	4.97259	-1.5671
43783808	chr2:43783808:T:C	7.0464e-14	-7.00909e-10	0.554434	4.35152e-11	-7.00909e-10	0.757105
43784181	chr2:43784181:C:T	1.64791e-15	-2.11628	-1.08488	1.80021e-12	-1.32025	-1.10785
43784526	chr2:43784526:G:A	9.59223e-15	-7.00909e-10	-1.43971	4.60604e-12	-7.00909e-10	-1.48864
43784591	chr2:43784591:C:T	9.32127e-16	-2.18535	-1.58561	8.49305e-13	-1.58548	-1.59386
43785067	chr2:43785067:G:A	6.0812e-10	10.7408	-1.12336	1.22529e-07	9.69499	-0.994888
43785129	chr2:43785129:C:G	1.33599e-15	-2.10328	-1.30771	1.48286e-12	-1.28469	-1.33734
43785261	chr2:43785261:T:C	9.58899e-16	-2.16449	-1.57814	9.62904e-13	-1.45997	-1.59384
43785449	chr2:43785449:T:C	1.57253e-14	-7.00909e-10	-0.945398	1.01074e-11	-7.00909e-10	-0.702736
43785548	chr2:43785548:A:G	8.67026e-15	-7.00909e-10	-1.54077	4.30801e-12	-7.00909e-10	-1.55553
43785612	chr2:43785612:T:C	9.73335e-16	-2.16908	-1.55862	9.3895e-13	-1.4888	-1.5902
43785690	chr2:43785690:T:C	9.75401e-16	-2.16035	-1.56522	9.14139e-13	-1.53138	-1.5744
43785744	chr2:43785744:T:G	1.34866e-15	-2.10305	-1.29851	1.51313e-12	-1.26951	-1.33231
43785765	chr2:43785765:A:G	1.80801e-15	-2.07407	-1.03437	2.20389e-12	-1.16616	-1.05962
43786184	chr2:43786184:C:T	9.10604e-15	-7.00909e-10	-1.49173	4.41479e-12	-7.00909e-10	-1.53105
43786462	chr2:43786462:G:A	9.66998e-15	-7.00909e-10	-1.43164	5.04792e-12	-7.00909e-10	-1.39703
43786472	chr2:43786472:A:G	8.26474e-15	-7.00909e-10	-1.58867	4.23245e-12	-7.00909e-10	-1.57322
43786488	chr2:43786488:T:G	7.19356e-15	-1.72748	-1.08457e-09	5.61423e-12	-1.2907	-1.08457e-09
43786509	chr2:43786509:C:G	5.97447e-14	0.389412	-1.08457e-09	1.32775e-10	1.87265	-1.08457e-09
43786570	chr2:43786570:G:A	4.83063e-14	0.176894	-1.08457e-09	1.07352e-10	1.66011	-1.08457e-09
43786646	chr2:43786646:A:G	9.33277e-15	-7.00909e-10	-1.46714	4.24746e-12	-7.00909e-10	-1.56968
43786659	chr2:43786659:C:T	9.30396e-15	-7.00909e-10	-1.47023	4.58193e-12	-7.00909e-10	-1.49388
43786698	chr2:43786698:T:C	5.81325e-12	6.56073	-1.59351	2.76992e-10	4.15196	-1.54398
43786768	chr2:43786768:G:A	5.26738e-15	-1.04998	-0.989157	6.41223e-12	-0.326733	-0.831065
43787162	chr2:43787162:A:G	1.35494e-15	-2.16242	-1.23449	1.21358e-12	-1.54655	-1.27588
43787460	chr2:43787460:T:G	8.88974e-15	-7.00909e-10	-1.51577	4.33437e-12	-7.00909e-10	-1.54943
43787580	chr2:43787580:T:A	2.0244e-11	7.71481	-1.49987	6.44454e-09	7.11257	-1.35759
43787798	chr2:43787798:T:G	8.32947e-15	-7.00909e-10	-1.58087	4.1631e-12	-7.00909e-10	-1.58974
43787907	chr2:43787907:C:T	1.06156e-14	-7.00909e-10	-1.33835	4.49802e-12	-7.00909e-10	-1.51237
43787924	chr2:43787924:T:G	1.05749e-14	-7.00909e-10	-1.34218	5.16705e-12	-7.00909e-10	-1.3737
43787981	chr2:43787981:T:C	4.88881e-15	-2.11372	-1.08457e-09	3.71437e-12	-1.7038	-1.08457e-09
43788017	chr2:43788017:A:G	4.68316e-15	-2.1567	-1.08457e-09	2.4995e-12	-2.09991	-1.08457e-09
43788119	chr2:43788119:C:T	1.04574e-14	-7.00909e-10	-1.35335	5.11299e-12	-7.00909e-10	-1.38422
43788121	chr2:43788121:T:C	1.22272e-14	-7.00909e-10	-1.19701	5.64957e-12	-7.00909e-10	-1.28442
43788139	chr2:43788139:C:T	1.02663e-14	-7.00909e-10	-1.3718	5.52019e-12	-7.00909e-10	-1.30759
43788158	chr2:43788158:T:G	1.10938e-14	-7.00909e-10	-1.29428	5.56756e-12	-7.00909e-10	-1.29905
43788252	chr2:43788252:A:C	2.79866e-11	8.02564	-1.48683	2.61394e-09	6.43318	-1.58057
43788256	chr2:43788256:T:C	1.11915e-14	-7.00909e-10	-1.28551	5.61008e-12	-7.00909e-10	-1.29144
43788270	chr2:43788270:A:G	2.81022e-11	8.08914	-1.5462	3.14139e-09	6.55383	-1.51741
43788411	chr2:43788411:G:T	1.26005e-15	-2.00444	-1.46507	5.10416e-13	-2.18573	-1.5028
43788458	chr2:43788458:G:A	1.20447e-15	-2.01021	-1.50442	4.94115e-13	-2.18501	-1.53598
43788789	chr2:43788789:A:T	2.48311e-11	7.91754	-1.49836	7.92758e-09	7.31387	-1.35178
43788844	chr2:43788844:G:T	9.00773e-15	-7.00909e-10	-1.50258	4.18936e-12	-7.00909e-10	-1.58346
43788987	chr2:43788987:A:G	8.85853e-15	-7.00909e-10	-1.51929	4.27601e-12	-7.00909e-10	-1.56298
43789049	chr2:43789049:G:A	1.08561e-14	-7.00909e-10	-1.31594	4.92172e-12	-7.00909e-10	-1.42235
43789292	chr2:43789292:C:T	9.82174e-15	-7.00909e-10	-1.41607	5.13455e-12	-7.00909e-10	-1.38001
43789293	chr2:43789293:G:A	8.57985e-15	-7.00909e-10	-1.55125	4.41869e-12	-7.00909e-10	-1.53016
43789369	chr2:43789369:G:A	1.56232e-14	-7.00909e-10	-0.951914	8.59372e-12	-7.00909e-10	-0.864973
43789412	chr2:43789412:A:G	1.21105e-15	-2.17988	-1.32929	7.37481e-13	-1.96071	-1.35981
43789463	chr2:43789463:G:A	1.17898e-15	-2.0092	-1.52683	4.85224e-13	-2.18518	-1.55397
43789465	chr2:43789465:A:C	4.52138e-14	-7.00909e-10	0.110734	1.16685e-10	-7.00909e-10	1.74347
43789928	chr2:43789928:G:C	1.04493e-14	-0.825421	-0.528707	1.65868e-11	-0.046105	-0.161294
43789985	chr2:43789985:A:G	1.29162e-15	-2.18489	-1.25988	8.20607e-13	-1.91938	-1.29434
43790001	chr2:43790001:G:A	1.16313e-14	-0.687925	-0.55904	1.8949e-11	0.127077	-0.201333
43790038	chr2:43790038:C:T	1.45831e-15	-2.07389	-1.2495	6.21659e-13	-2.166	-1.32537
43790049	chr2:43790049:T:C	1.53478e-15	-2.07744	-1.19484	6.57856e-13	-2.16103	-1.27374
43790104	chr2:43790104:A:G	1.09532e-14	-7.00909e-10	-1.30704	5.95056e-12	-7.00909e-10	-1.23252
43790272	chr2:43790272:C:A	1.43922e-15	-2.10393	-1.23264	6.53992e-13	-2.13278	-1.30788
43790982	chr2:43790982:G:A	1.1538e-14	-7.00909e-10	-1.25502	5.79177e-12	-7.00909e-10	-1.25957
43791501	chr2:43791501:G:A	1.03932e-14	-7.00909e-10	-1.35952	5.4372e-12	-7.00909e-10	-1.32274
43791517	chr2:43791517:G:GGA	8.23283e-15	-7.00909e-10	-1.59254	4.39511e-12	-7.00909e-10	-1.53551
43791878	chr2:43791878:T:G	1.18001e-14	-7.00909e-10	-1.23256	5.91762e-12	-7.00909e-10	-1.23807
43791879	chr2:43791879:T:C	4.82508e-14	-7.00909e-10	0.175744	1.28301e-10	-7.00909e-10	1.83838
43792212	chr2:43792212:C:T	1.19985e-14	-0.744826	-0.47106	1.94695e-11	0.0503277	-0.0974843
43792223	chr2:43792223:AG:TG	8.48847e-15	-7.00909e-10	-1.56196	4.15252e-12	-7.00909e-10	-1.59229
43792413	chr2:43792413:T:A	9.16245e-15	-7.00909e-10	-1.48555	4.44094e-12	-7.00909e-10	-1.52514
43792473	chr2:43792473:T:A	1.19891e-15	-2.18837	-1.33088	8.79172e-13	-1.77895	-1.36583
43792520	chr2:43792520:A:G	1.16582e-14	-7.00909e-10	-1.24466	5.85163e-12	-7.00909e-10	-1.24929
43792580	chr2:43792580:A:G	9.34245e-15	-7.00909e-10	-1.4661	4.51115e-12	-7.00909e-10	-1.50945
43792660	chr2:43792660:G:A	1.0923e-15	-2.09368	-1.5187	5.0697e-13	-2.1456	-1.54971
43792791	chr2:43792791:C:T	1.07221e-15	-2.06041	-1.57054	4.8e-13	-2.16796	-1.58202
43792797	chr2:43792797:C:T	9.56411e-16	-2.16112	-1.58412	9.04324e-13	-1.53444	-1.58213
43793051	chr2:43793051:T:C	1.03302e-14	-7.00909e-10	-1.3656	7.79721e-12	-7.00909e-10	-0.962239
43793108	chr2:43793108:A:G	1.11718e-14	-7.00909e-10	-1.28728	5.3727e-12	-7.00909e-10	-1.33467
43793237	chr2:43793237:G:T	8.23117e-15	-7.00909e-10	-1.59274	4.17699e-12	-7.00909e-10	-1.58641
43793302	chr2:43793302:C:T	4.72917e-15	-2.14692	-1.08457e-09	3.4707e-12	-1.77165	-1.08457e-09
43793843	chr2:43793843:A:G	5.44663e-11	8.78969	-1.58503	5.52876e-09	7.18778	-1.58607
43793877	chr2:43793877:G:C	1.20955e-14	-7.00909e-10	-1.20784	5.67671e-12	-7.00909e-10	-1.27963
43793984	chr2:43793984:C:T	9.35736e-15	-7.00909e-10	-1.46451	4.51258e-12	-7.00909e-10	-1.50913
43793985	chr2:43793985:A:G	9.34535e-16	-2.18528	-1.58309	5.91235e-13	-1.95179	-1.58976
43794083	chr2:43794083:A:G	8.78128e-15	-7.00909e-10	-1.52805	4.16239e-12	-7.00909e-10	-1.58992
43794268	chr2:43794268:A:G	1.07383e-15	-2.08651	-1.54292	1.44128e-12	-1.24428	-1.4062
43794417	chr2:43794417:T:C	9.06554e-15	-7.00909e-10	-1.49619	4.40287e-12	-7.00909e-10	-1.53375
43794537	chr2:43794537:C:T	1.05542e-14	-7.00909e-10	-1.34415	5.08511e-12	-7.00909e-10	-1.38969
43794627	chr2:43794627:T:C	1.1316e-14	-7.00909e-10	-1.27445	5.97059e-12	-7.00909e-10	-1.22916
43794687	chr2:43794687:T:A	1.59149e-11	7.56409	-1.58975	6.05844e-10	4.95258	-1.56197
43794690	chr2:43794690:T:C	1.36197e-14	-7.00909e-10	-1.08915	5.44205e-12	-7.00909e-10	-1.32185
43795163	chr2:43795163:TATC:T	1.39709e-14	-7.00909e-10	-1.06369	6.09744e-12	-7.00909e-10	-1.20814
43795181	chr2:43795181:T:G	1.13333e-14	-7.00909e-10	-1.27292	5.98012e-12	-7.00909e-10	-1.22756
43795189	chr2:43795189:G:A	9.85538e-15	-7.00909e-10	-1.41265	5.15711e-12	-7.00909e-10	-1.37563
43795373	chr2:43795373:A:G	9.23017e-16	-2.18949	-1.59128	6.27391e-13	-1.88858	-1.59361
43795566	chr2:43795566:T:C	8.96609e-15	-7.00909e-10	-1.50722	4.36651e-12	-7.00909e-10	-1.54204
43795605	chr2:43795605:A:T	1.09835e-15	-2.05502	-1.55184	1.37871e-12	-1.15539	-1.53947
43795831	chr2:43795831:T:C	7.07013e-10	11.1672	-1.39909	1.92194e-07	10.4283	-1.27808
43796397	chr2:43796397:A:C	9.04055e-15	-7.00909e-10	-1.49895	4.39186e-12	-7.00909e-10	-1.53625
43796450	chr2:43796450:G:A	1.23842e-14	-7.00909e-10	-1.18425	5.12133e-12	-7.00909e-10	-1.38259
43796624	chr2:43796624:A:T	1.31945e-14	-7.00909e-10	-1.12087	6.03424e-12	-7.00909e-10	-1.21856
43796677	chr2:43796677:A:G	1.21308e-14	-7.00909e-10	-1.20492	6.08968e-12	-7.00909e-10	-1.20941
43797029	chr2:43797029:A:G	9.83897e-15	-7.00909e-10	-1.41432	5.14803e-12	-7.00909e-10	-1.37739
43797143	chr2:43797143:T:A	2.62314e-12	5.76302	-1.59156	2.45097e-10	3.99117	-1.50552
43797409	chr2:43797409:C:T	1.0534e-15	-2.06846	-1.58019	4.80462e-13	-2.16086	-1.58815
43797429	chr2:43797429:G:T	9.35549e-16	-2.17801	-1.58928	6.62647e-13	-1.88493	-1.54259
43797436	chr2:43797436:A:G	1.04621e-14	-7.00909e-10	-1.35291	5.49236e-12	-7.00909e-10	-1.31265
43797449	chr2:43797449:T:TA	6.07399e-15	-1.89665	-1.08457e-09	2.55114e-12	-2.07947	-1.08457e-09
43797470	chr2:43797470:G:A	1.44462e-14	-0.681117	-0.349122	2.54312e-11	0.171612	0.0483611
43797477	chr2:43797477:C:T	2.21166e-14	-0.60434	-1.08457e-09	4.15733e-12	-1.59113	-1.08457e-09
43797903	chr2:43797903:A:G	9.1591e-15	-7.00909e-10	-1.48592	4.43967e-12	-7.00909e-10	-1.52543
43797965	chr2:43797965:A:T	9.15666e-15	-7.00909e-10	-1.48619	4.44213e-12	-7.00909e-10	-1.52487
43798043	chr2:43798043:C:T	5.29846e-14	-7.00909e-10	0.269333	1.46546e-10	-7.00909e-10	1.97134
43798044	chr2:43798044:A:G	1.01342e-15	-2.09861	-1.58873	4.8653e-13	-2.14357	-1.5929
43798049	chr2:43798049:C:T	1.0317e-15	-2.09447	-1.57499	4.89408e-13	-2.14571	-1.58485
43798050	chr2:43798050:T:G	1.03565e-15	-2.09016	-1.57548	4.87685e-13	-2.1489	-1.58519
43798057	chr2:43798057:G:A	1.15152e-14	-7.00909e-10	-1.257	5.95598e-12	-7.00909e-10	-1.23161
43798093	chr2:43798093:C:G	1.24027e-15	-2.05557	-1.42977	5.47875e-13	-2.16651	-1.4512
43798128	chr2:43798128:T:G	1.02706e-14	-7.00909e-10	-1.37139	5.38481e-12	-7.00909e-10	-1.33242
43798304	chr2:43798304:A:G	1.07471e-14	-7.00909e-10	-1.32603	5.24117e-12	-7.00909e-10	-1.35946
43798489	chr2:43798489:T:C	9.00904e-15	-7.00909e-10	-1.50244	4.38419e-12	-7.00909e-10	-1.538
43798571	chr2:43798571:A:G	9.79809e-15	-7.00909e-10	-1.41848	5.11566e-12	-7.00909e-10	-1.3837
43799034	chr2:43799034:G:C	1.11091e-14	-7.00909e-10	-1.2929	5.85501e-12	-7.00909e-10	-1.24871
43799091	chr2:43799091:G:A	9.45786e-15	-7.00909e-10	-1.45382	4.22184e-12	-7.00909e-10	-1.57573
43799530	chr2:43799530:C:CTA	9.7367e-15	-7.00909e-10	-1.42477	4.74814e-12	-7.00909e-10	-1.45825
43799836	chr2:43799836:A:G	8.23119e-15	-7.00909e-10	-1.59274	4.28946e-12	-7.00909e-10	-1.55984
43800063	chr2:43800063:A:G	9.75056e-15	-7.00909e-10	-1.42334	5.52154e-12	-7.00909e-10	-1.30735
43800085	chr2:43800085:A:G	1.17282e-14	-7.00909e-10	-1.23868	5.87947e-12	-7.00909e-10	-1.24454
43800141	chr2:43800141:A:G	8.75931e-15	-7.00909e-10	-1.53055	4.18607e-12	-7.00909e-10	-1.58424
43800159	chr2:43800159:T:A	8.45051e-15	-7.00909e-10	-1.56644	4.1614e-12	-7.00909e-10	-1.59015
43800163	chr2:43800163:G:A	2.0555e-11	7.7384	-1.50822	5.5115e-09	6.96486	-1.36628
43800252	chr2:43800252:C:A	9.80575e-16	-2.16265	-1.55763	5.31713e-13	-2.06946	-1.5782
43800453	chr2:43800453:C:G	8.45741e-15	-7.00909e-10	-1.56563	4.1604e-12	-7.00909e-10	-1.59039
43800970	chr2:43800970:G:A	9.17379e-15	-7.00909e-10	-1.48432	4.44526e-12	-7.00909e-10	-1.52417
43801041	chr2:43801041:C:T	9.24268e-16	-2.18951	-1.58991	6.59466e-13	-1.83872	-1.59361
43801410	chr2:43801410:G:T	1.16889e-14	-7.00909e-10	-1.24203	6.26511e-12	-7.00909e-10	-1.18101
43801460	chr2:43801460:A:G	1.27693e-13	-7.00909e-10	1.14896	2.81208e-11	-7.00909e-10	0.320506
43801583	chr2:43801583:C:T	1.2813e-14	-7.00909e-10	-1.15021	6.63835e-12	-7.00909e-10	-1.12314
43801584	chr2:43801584:G:A	9.28578e-15	-7.00909e-10	-1.47218	4.48692e-12	-7.00909e-10	-1.51484
43801600	chr2:43801600:T:C	8.37735e-15	-7.00909e-10	-1.57514	4.24327e-12	-7.00909e-10	-1.57067
43801700	chr2:43801700:G:A	9.30688e-15	-7.00909e-10	-1.46991	4.88179e-12	-7.00909e-10	-1.43049
43802682	chr2:43802682:C:T	9.29376e-16	-2.18893	-1.58499	6.54439e-13	-1.84675	-1.59323
43802999	chr2:43802999:A:T	1.69473e-14	-7.00909e-10	-0.87056	8.7925e-12	-7.00909e-10	-0.842106
43803176	chr2:43803176:C:T	5.66133e-14	-7.00909e-10	0.335575	3.62324e-11	-7.00909e-10	0.573949
43803443	chr2:43803443:T:C	8.97269e-15	-7.00909e-10	-1.50648	4.36925e-12	-7.00909e-10	-1.54141
43803510	chr2:43803510:C:T	1.28909e-11	7.34062	-1.57701	5.30363e-10	4.69965	-1.44209
43803565	chr2:43803565:A:T	9.36345e-16	-2.1885	-1.57794	7.0713e-13	-1.79738	-1.56516
43803910	chr2:43803910:A:T	4.76249e-14	-7.00909e-10	0.162687	1.26939e-10	-7.00909e-10	1.8277
43804036	chr2:43804036:G:A	1.39499e-11	7.43606	-1.5935	5.49833e-10	4.81041	-1.5168
43804044	chr2:43804044:G:A	9.45434e-15	-7.00909e-10	-1.45419	4.55377e-12	-7.00909e-10	-1.50005
43804114	chr2:43804114:T:C	9.3505e-15	-7.00909e-10	-1.46524	4.51372e-12	-7.00909e-10	-1.50888
43804148	chr2:43804148:T:A	2.49561e-14	-7.00909e-10	-0.483551	1.96412e-11	-7.00909e-10	-0.0383732
43804158	chr2:43804158:G:A	1.00104e-15	-2.13161	-1.56802	5.07436e-13	-2.108	-1.58639
43804823	chr2:43804823:T:C	1.24095e-14	-7.00909e-10	-1.1822	6.18348e-12	-7.00909e-10	-1.19412
43804945	chr2:43804945:G:C	1.00842e-15	-2.17932	-1.51296	7.01964e-13	-1.80013	-1.56975
43805485	chr2:43805485:T:G	1.07112e-14	-7.00909e-10	-1.32938	5.68653e-12	-7.00909e-10	-1.2779
43806128	chr2:43806128:C:T	9.85685e-15	-7.00909e-10	-1.4125	4.71425e-12	-7.00909e-10	-1.46542
43806140	chr2:43806140:C:T	2.45701e-14	-7.00909e-10	-0.499139	7.56895e-12	-7.00909e-10	-0.99195
43806283	chr2:43806283:G:C	1.12837e-14	-7.00909e-10	-1.27731	5.11573e-12	-7.00909e-10	-1.38368
43806636	chr2:43806636:T:C	9.39576e-15	-7.00909e-10	-1.46041	4.53007e-12	-7.00909e-10	-1.50527
43806728	chr2:43806728:G:C	8.23351e-15	-7.00909e-10	-1.59246	4.41825e-12	-7.00909e-10	-1.53026
43807562	chr2:43807562:C:G	1.30414e-15	-2.18755	-1.24757	7.58082e-13	-1.90928	-1.38369
43807984	chr2:43807984:C:G	1.51168e-09	11.9273	-1.39919	4.07205e-07	11.2081	-1.30704
43808416	chr2:43808416:A:G	9.82903e-15	-7.00909e-10	-1.41533	4.69782e-12	-7.00909e-10	-1.46891
43808531	chr2:43808531:A:G	1.05784e-14	-7.00909e-10	-1.34186	5.56647e-12	-7.00909e-10	-1.29924
43808887	chr2:43808887:C:T	1.0166e-14	-7.00909e-10	-1.38162	5.33379e-12	-7.00909e-10	-1.34194
43809281	chr2:43809281:C:T	1.086e-14	-7.00909e-10	-1.31558	5.73886e-12	-7.00909e-10	-1.26874
43809299	chr2:43809299:G:A	1.30003e-15	-2.17008	-1.26821	5.42341e-13	-2.18551	-1.44235
43809341	chr2:43809341:T:A	1.16065e-15	-2.18289	-1.3688	5.58773e-13	-2.09064	-1.50738
43809352	chr2:43809352:A:G	1.19167e-15	-2.12245	-1.40286	6.80586e-13	-1.89296	-1.50785
43809550	chr2:43809550:A:G	1.0216e-15	-2.14126	-1.53803	6.06945e-13	-1.93266	-1.58266
43809661	chr2:43809661:A:G	1.16168e-15	-2.18486	-1.36594	5.55681e-13	-2.09745	-1.50612
43809774	chr2:43809774:T:C	1.7851e-09	11.77	-1.07573	6.27357e-07	11.2772	-0.943979
43809783	chr2:43809783:T:C	1.11608e-15	-2.10202	-1.48882	6.68845e-13	-1.85436	-1.56385
43809908	chr2:43809908:T:G	1.01078e-14	-7.00909e-10	-1.38736	4.80792e-12	-7.00909e-10	-1.44574
43809946	chr2:43809946:A:G	8.93556e-15	-7.00909e-10	-1.51063	4.30075e-12	-7.00909e-10	-1.55722
43810257	chr2:43810257:C:G	4.54093e-15	-2.18754	-1.08457e-09	2.3184e-12	-2.17513	-1.08457e-09
43810349	chr2:43810349:A:G	1.79874e-15	-2.07588	-1.0377	9.96124e-13	-1.79476	-1.22513
43810474	chr2:43810474:A:G	1.00558e-14	-7.00909e-10	-1.39252	1.22492e-11	-7.00909e-10	-0.510545
43810659	chr2:43810659:C:T	1.07631e-14	-7.00909e-10	-1.32454	5.07026e-12	-7.00909e-10	-1.39261
43810837	chr2:43810837:T:G	4.56565e-15	-2.18211	-1.08457e-09	2.46979e-12	-2.11187	-1.08457e-09
43811558	chr2:43811558:G:C	1.02261e-15	-2.13959	-1.53873	5.64343e-13	-1.99881	-1.58929
43811845	chr2:43811845:C:T	1.37476e-15	-2.18685	-1.19554	6.94489e-13	-2.03387	-1.34671
43811849	chr2:43811849:C:T	9.55812e-15	-7.00909e-10	-1.44328	4.6995e-12	-7.00909e-10	-1.46855
43811852	chr2:43811852:C:T	8.36894e-15	-7.00909e-10	-1.57614	4.23619e-12	-7.00909e-10	-1.57234
43811884	chr2:43811884:G:A	1.0761e-14	-7.00909e-10	-1.32474	5.06977e-12	-7.00909e-10	-1.39271
43811942	chr2:43811942:T:C	1.02854e-14	-7.00909e-10	-1.36994	4.87792e-12	-7.00909e-10	-1.43129
43811968	chr2:43811968:A:G	1.31144e-14	-7.00909e-10	-1.12696	5.98262e-12	-7.00909e-10	-1.22715
43812021	chr2:43812021:C:G	1.10474e-14	-7.00909e-10	-1.29848	5.75467e-12	-7.00909e-10	-1.26599
43812105	chr2:43812105:C:T	1.06389e-15	-2.1729	-1.46583	5.37024e-13	-2.09097	-1.54674
43812153	chr2:43812153:C:T	1.14332e-14	-7.00909e-10	-1.26415	5.965e-12	-7.00909e-10	-1.2301
43812581	chr2:43812581:G:A	9.9646e-15	-7.00909e-10	-1.40163	4.36716e-12	-7.00909e-10	-1.54189
43812594	chr2:43812594:C:T	6.88177e-10	11.1078	-1.36668	1.95579e-07	10.4286	-1.2609
43812700	chr2:43812700:C:T	1.05492e-15	-2.17795	-1.46926	5.39692e-13	-2.07709	-1.55567
43812717	chr2:43812717:G:A	1.29829e-14	-7.00909e-10	-1.13703	7.07748e-12	-7.00909e-10	-1.05909
43812896	chr2:43812896:TA:T	1.31967e-14	-7.00909e-10	-1.1207	6.83648e-12	-7.00909e-10	-1.09373
43813044	chr2:43813044:C:T	1.35027e-14	-7.00909e-10	-1.09778	7.24535e-12	-7.00909e-10	-1.03564
43813262	chr2:43813262:G:C	1.37015e-15	-2.15282	-1.23292	8.9434e-13	-1.7387	-1.38897
43813519	chr2:43813519:A:G	1.00356e-14	-7.00909e-10	-1.39452	4.77012e-12	-7.00909e-10	-1.45363
43813970	chr2:43813970:A:C	1.0056e-14	-7.00909e-10	-1.3925	4.77743e-12	-7.00909e-10	-1.4521
43813971	chr2:43813971:C:T	1.24588e-14	-7.00909e-10	-1.17824	6.25334e-12	-7.00909e-10	-1.18289
43814007	chr2:43814007:T:C	1.0305e-14	-7.00909e-10	-1.36804	4.87553e-12	-7.00909e-10	-1.43178
43814051	chr2:43814051:T:C	1.02009e-14	-7.00909e-10	-1.37819	4.83654e-12	-7.00909e-10	-1.4398
43814069	chr2:43814069:G:A	5.51964e-15	-1.99236	-1.08457e-09	5.13108e-12	-1.38069	-1.08457e-09
43814086	chr2:43814086:G:T	1.05259e-14	-7.00909e-10	-1.34683	4.96511e-12	-7.00909e-10	-1.41357
43814118	chr2:43814118:G:A	1.35816e-14	-7.00909e-10	-1.09195	7.04008e-12	-7.00909e-10	-1.06439
43814140	chr2:43814140:C:T	1.01671e-14	-7.00909e-10	-1.38151	4.82444e-12	-7.00909e-10	-1.44231
43815124	chr2:43815124:C:T	1.47669e-11	7.46865	-1.56917	8.27565e-10	5.10254	-1.40006
43815139	chr2:43815139:C:G	1.14475e-14	-7.00909e-10	-1.26289	6.07663e-12	-7.00909e-10	-1.21155
43815178	chr2:43815178:A:G	1.7413e-15	-2.16586	-0.980173	8.96061e-13	-2.04143	-1.08433
43815421	chr2:43815421:T:C	9.98565e-15	-7.00909e-10	-1.39952	4.75028e-12	-7.00909e-10	-1.4578
43815648	chr2:43815648:G:A	6.55233e-15	-1.82085	-1.08457e-09	4.08829e-11	0.694707	-1.08457e-09
43815700	chr2:43815700:G:C	9.61531e-15	-7.00909e-10	-1.43731	4.30457e-12	-7.00909e-10	-1.55633
43815707	chr2:43815707:A:G	1.05733e-15	-2.17354	-1.47138	6.49718e-13	-1.96678	-1.48044
43815757	chr2:43815757:A:G	1.27816e-15	-2.14965	-1.30559	5.68453e-13	-2.12527	-1.45557
43815765	chr2:43815765:C:A	1.43608e-15	-2.12193	-1.21682	1.16361e-12	-1.5566	-1.30788
43815925	chr2:43815925:AAAG:A	8.36402e-15	-7.00909e-10	-1.57673	4.15876e-12	-7.00909e-10	-1.59079
43816094	chr2:43816094:A:T	1.14438e-14	-7.00909e-10	-1.26322	5.91406e-12	-7.00909e-10	-1.23867
43816254	chr2:43816254:G:A	1.05773e-15	-2.05208	-1.59245	5.26215e-13	-2.07298	-1.58507
43816313	chr2:43816313:A:T	3.30147e-12	5.99315	-1.5917	1.64881e-10	3.57404	-1.48482
43816482	chr2:43816482:C:T	1.34228e-14	-7.00909e-10	-1.10371	6.9685e-12	-7.00909e-10	-1.07461
43816755	chr2:43816755:T:C	9.70369e-15	-1.42816	-1.08457e-09	2.94416e-12	-1.93618	-1.08457e-09
43817097	chr2:43817097:C:T	8.25622e-15	-7.00909e-10	-1.5897	4.1643e-12	-7.00909e-10	-1.58946
43817116	chr2:43817116:A:G	3.8709e-13	3.62423	-1.36624	2.31547e-11	1.28381	-1.15762
43817551	chr2:43817551:A:G	8.25127e-15	-7.00909e-10	-1.5903	4.27022e-12	-7.00909e-10	-1.56434
43817635	chr2:43817635:C:T	9.94659e-15	-7.00909e-10	-1.40344	4.69193e-12	-7.00909e-10	-1.47016
43817685	chr2:43817685:A:G	8.50489e-15	-7.00909e-10	-1.56003	4.63705e-12	-7.00909e-10	-1.48193
43817700	chr2:43817700:A:G	1.16675e-15	-2.15159	-1.39485	8.28594e-13	-1.86839	-1.33564
43817746	chr2:43817746:C:A	3.44836e-13	3.7247	-1.5823	3.44856e-11	2.10583	-1.58129
43817770	chr2:43817770:T:C	9.6547e-15	-7.00909e-10	-1.43322	4.33155e-12	-7.00909e-10	-1.55008
43817791	chr2:43817791:T:A	1.22189e-14	-1.14008	-0.0576041	2.15009e-11	-0.400808	0.452899
43817866	chr2:43817866:C:T	9.49319e-14	2.43036	-1.57787	1.44243e-11	1.23684	-1.58394
43818145	chr2:43818145:A:T	1.74187e-14	-7.00909e-10	-0.843122	7.05612e-12	-7.00909e-10	-1.06211
43818263	chr2:43818263:G:A	5.09885e-13	4.05414	-1.52062	6.44169e-11	2.73902	-1.58965
43818793	chr2:43818793:G:A	2.80192e-15	-1.23569	-1.43468	2.81808e-12	-0.530357	-1.44959
43819446	chr2:43819446:T:C	1.53072e-15	-1.98354	-1.29139	1.02549e-12	-2.18932	-0.801515
43819773	chr2:43819773:C:T	1.90151e-14	-7.00909e-10	-0.755436	9.21898e-12	-7.00909e-10	-0.79474
43820014	chr2:43820014:G:C	8.23422e-15	-7.00909e-10	-1.59237	4.18237e-12	-7.00909e-10	-1.58513
43820283	chr2:43820283:A:G	9.05202e-15	-7.00909e-10	-1.49768	4.37971e-12	-7.00909e-10	-1.53902
43820768	chr2:43820768:C:T	4.74683e-15	-2.14319	-1.08457e-09	2.34354e-12	-2.16434	-1.08457e-09
43820800	chr2:43820800:C:T	4.54476e-15	-2.18669	-1.08457e-09	2.6496e-12	-2.0416	-1.08457e-09
43821207	chr2:43821207:C:T	1.03869e-15	-2.09721	-1.5655	5.35362e-13	-2.05106	-1.58975
43821233	chr2:43821233:G:GT	8.30668e-15	-7.00909e-10	-1.58361	4.14619e-12	-7.00909e-10	-1.59382
43821447	chr2:43821447:G:A	2.30443e-14	-7.00909e-10	-0.563252	6.75411e-12	-7.00909e-10	-1.10585
43821452	chr2:43821452:C:T	1.62727e-15	-1.91876	-1.295	7.8677e-13	-2.10216	-1.15366
43821476	chr2:43821476:G:A	5.63264e-14	-7.00909e-10	0.330495	3.91339e-11	-7.00909e-10	0.650984
43821531	chr2:43821531:C:G	8.767e-15	-7.00909e-10	-1.52967	4.2294e-12	-7.00909e-10	-1.57394
43821541	chr2:43821541:T:C	9.21566e-15	-7.00909e-10	-1.47976	4.24292e-12	-7.00909e-10	-1.57075
43823202	chr2:43823202:G:A	3.17399e-14	-7.00909e-10	-0.243095	9.82105e-12	-7.00909e-10	-0.731476
43823548	chr2:43823548:C:T	2.09759e-14	-1.33561	0.678313	3.27361e-11	-0.252449	0.724923
43823671	chr2:43823671:C:G	1.44569e-14	-7.00909e-10	-1.0295	5.3373e-12	-7.00909e-10	-1.34129
43823832	chr2:43823832:G:A	1.39125e-14	-7.00909e-10	-1.06788	5.25759e-12	-7.00909e-10	-1.35633
43823840	chr2:43823840:T:A	1.63829e-14	-0.904428	-1.08457e-09	6.46124e-11	1.1524	-1.08457e-09
43824148	chr2:43824148:T:C	1.14078e-14	-7.00909e-10	-1.26637	7.18594e-12	-7.00909e-10	-1.04388
43824629	chr2:43824629:G:A	9.9304e-15	-7.00909e-10	-1.40507	4.63838e-12	-7.00909e-10	-1.48164
43825008	chr2:43825008:T:C	4.29601e-10	-7.00909e-10	9.26994	5.08182e-10	-7.00909e-10	3.21484
43825028	chr2:43825028:C:A	1.31511e-14	-7.00909e-10	-1.12417	3.6704e-11	-7.00909e-10	0.58688
43825277	chr2:43825277:C:T	9.41476e-15	-7.00909e-10	-1.45839	8.14759e-12	-7.00909e-10	-0.918282
43825359	chr2:43825359:G:A	9.79522e-15	-7.00909e-10	-1.41877	6.23021e-12	-7.00909e-10	-1.18659
43825604	chr2:43825604:GTTA:G	3.55538e-15	-1.14151	-1.2907	0.015359	21.4564	-1.01742
43825694	chr2:43825694:C:A	1.46211e-14	-1.54482	0.526625	7.96098e-11	1.0725	0.288631
43825869	chr2:43825869:A:G	1.25007e-14	-7.00909e-10	-1.17488	7.27425e-12	-7.00909e-10	-1.03166
43825951	chr2:43825951:G:A	1.4336e-15	-1.77294	-1.56754	5.55326e-13	-2.16305	-1.44115
43826106	chr2:43826106:G:C	1.15868e-14	-7.00909e-10	-1.25081	8.21402e-12	-7.00909e-10	-0.910162
43826184	chr2:43826184:G:T	8.37552e-15	-7.00909e-10	-1.57536	4.49681e-12	-7.00909e-10	-1.51264
43826309	chr2:43826309:A:T	1.02669e-14	-7.00909e-10	-1.37174	4.5691e-12	-7.00909e-10	-1.49669
43826809	chr2:43826809:T:C	1.11634e-14	-7.00909e-10	-1.28803	6.98389e-12	-7.00909e-10	-1.0724
43826984	chr2:43826984:G:A	9.92417e-16	-2.17999	-1.52829	1.40317e-12	-1.09292	-1.58435
43827054	chr2:43827054:G:A	1.31742e-14	-7.00909e-10	-1.12241	5.07932e-12	-7.00909e-10	-1.39083
43827245	chr2:43827245:A:C	6.0319e-15	-1.90361	-1.08457e-09	2.29426e-12	-2.18559	-1.08457e-09
43827279	chr2:43827279:C:T	9.44526e-15	-7.00909e-10	-1.45516	4.21051e-12	-7.00909e-10	-1.57842
43827298	chr2:43827298:C:A	9.92156e-16	-2.1771	-1.53144	1.29902e-12	-1.16908	-1.58531
43827343	chr2:43827343:G:T	1.08901e-15	-2.18215	-1.43325	1.65329e-12	-0.932702	-1.58054
43827345	chr2:43827345:G:A	9.84033e-16	-2.18845	-1.52832	1.81727e-12	-0.825202	-1.59347
43827400	chr2:43827400:T:C	8.30739e-15	-7.00909e-10	-1.58352	4.18195e-12	-7.00909e-10	-1.58523
43828248	chr2:43828248:C:T	1.13677e-14	-7.00909e-10	-1.26989	1.23092e-11	-7.00909e-10	-0.50566
43828307	chr2:43828307:G:A	2.14632e-15	-1.38896	-1.54795	3.84707e-12	-0.111439	-1.55725
43828371	chr2:43828371:C:T	3.88579e-15	-1.20742	-1.13592	0.0165305	21.3089	-0.796458
43828388	chr2:43828388:T:C	3.5618e-14	-0.179344	0.051526	1.15061e-11	-1.17411	0.600984
43828404	chr2:43828404:G:A	9.66899e-15	-7.00909e-10	-1.43174	6.09927e-12	-7.00909e-10	-1.20784
43828510	chr2:43828510:A:C	1.2643e-14	-1.45335	0.289788	6.66837e-11	0.100354	1.0836
43828783	chr2:43828783:C:T	3.50972e-15	-1.05901	-1.38612	0.0186157	21.6945	-1.06325
43828870	chr2:43828870:C:T	1.46901e-13	-0.848628	2.13772	1.23836e-10	-0.278768	2.08172
43828885	chr2:43828885:A:G	8.44158e-15	-7.00909e-10	-1.5675	4.58245e-12	-7.00909e-10	-1.49377
43828910	chr2:43828910:AG:A	1.15022e-14	-1.38589	0.127755	1.03244e-11	-0.186522	-0.494971
43828952	chr2:43828952:G:A	1.17535e-14	-7.00909e-10	-1.23652	2.85318e-11	-7.00909e-10	0.335013
43828973	chr2:43828973:T:A	1.2866e-14	-1.21685	0.0707688	1.02337e-11	-0.351038	-0.339282
43829009	chr2:43829009:A:T	3.26118e-15	-1.21334	-1.30524	0.0124952	21.2663	-1.03365
43829183	chr2:43829183:T:C	1.33778e-14	-1.62009	0.513015	1.68674e-10	0.574854	1.53711
43829240	chr2:43829240:C:T	8.25897e-15	-7.00909e-10	-1.58937	4.77708e-12	-7.00909e-10	-1.45218
43829305	chr2:43829305:C:T	1.48712e-14	-1.57195	0.57071	1.63013e-10	0.470508	1.60732
43829402	chr2:43829402:A:G	2.6043e-14	-1.41391	0.972989	2.6661e-11	-0.0113185	0.278516
43829661	chr2:43829661:A:T	1.49779e-14	-1.5515	0.557404	1.55042e-10	0.433719	1.59397
43829674	chr2:43829674:CA:C	1.57196e-14	-7.00909e-10	-0.94576	5.71486e-12	-7.00909e-10	-1.27294
43829717	chr2:43829717:A:G	1.50093e-14	-1.54437	0.55237	1.51716e-10	0.417455	1.58855
43829854	chr2:43829854:T:C	8.75267e-15	-7.00909e-10	-1.53131	7.91075e-12	-7.00909e-10	-0.947783
43829963	chr2:43829963:G:A	2.0283e-14	-0.451349	-0.239538	6.23197e-12	-1.4609	0.274587
43830079	chr2:43830079:G:A	2.18582e-15	-1.47903	-1.43965	4.65714e-12	0.114715	-1.59232
43830270	chr2:43830270:C:G	8.81307e-15	-7.00909e-10	-1.52443	8.06757e-12	-7.00909e-10	-0.928153
43830686	chr2:43830686:TCTC:T	4.16636e-15	-1.46518	-0.808441	0.0100651	20.271	-0.254694
43830738	chr2:43830738:T:C	1.84772e-13	-7.00909e-10	1.51845	8.12484e-11	-7.00909e-10	1.38151
43830928	chr2:43830928:A:G	1.96006e-15	-1.71805	-1.30964	4.44329e-12	0.0444057	-1.56901
43830955	chr2:43830955:A:G	1.20626e-14	-7.00909e-10	-1.21056	8.69795e-12	-7.00909e-10	-0.852917
43830980	chr2:43830980:A:G	2.45967e-14	-0.498055	-1.08457e-09	2.72847e-12	-2.01227	-1.08457e-09
43831062	chr2:43831062:G:A	2.27411e-15	-1.35677	-1.52231	0.00336277	20.3922	-1.47214
43831080	chr2:43831080:G:T	8.33644e-15	-7.00909e-10	-1.58003	4.43305e-12	-7.00909e-10	-1.52692
43831331	chr2:43831331:T:C	6.30532e-15	-1.98431	0.125031	1.08608e-10	0.926858	0.744883
43832299	chr2:43832299:G:A	7.33039e-11	-7.00909e-10	7.5017	1.6446e-10	-7.00909e-10	2.08666
43833770	chr2:43833770:T:C	5.85844e-15	-1.43026	-0.502526	4.81579e-11	1.29567	-0.437195
43834296	chr2:43834296:C:T	8.71792e-15	-7.00909e-10	-1.53529	1.29413e-11	-7.00909e-10	-0.45558
43834500	chr2:43834500:G:A	7.49025e-13	2.9181	-1.08457e-09	2.82819e-11	0.326217	-1.08457e-09
43835062	chr2:43835062:C:T	1.21798e-13	-7.00909e-10	1.1017	8.0475e-12	-7.00909e-10	-0.930643
43835147	chr2:43835147:C:T	2.30961e-15	-1.91642	-0.94717	4.14286e-11	1.70355	-0.995588
43835757	chr2:43835757:G:T	3.81568e-15	-1.1595	-1.20205	1.38339e-10	3.37584	-1.46213
43835959	chr2:43835959:G:C	4.14845e-15	-1.00321	-1.27472	0.27753	24.2252	-0.892026
43836043	chr2:43836043:T:G	2.63943e-15	-1.88606	-0.84405	6.24842e-11	1.89136	-0.772457
43836176	chr2:43836176:A:G	3.00144e-15	-1.90743	-0.694143	7.87029e-11	1.96977	-0.620094
43836188	chr2:43836188:G:A	9.78054e-15	-7.00909e-10	-1.42027	6.20233e-12	-7.00909e-10	-1.19108
43836202	chr2:43836202:A:G	5.20742e-15	-2.05058	-1.08457e-09	2.5263e-12	-2.08925	-1.08457e-09
43836207	chr2:43836207:C:T	1.59196e-12	3.67206	-1.08457e-09	5.50452e-12	-1.31044	-1.08457e-09
43836218	chr2:43836218:A:G	2.27055e-14	-0.886635	0.308573	3.69738e-12	-1.74113	0.0327478
43836246	chr2:43836246:A:AT	1.07066e-14	-7.00909e-10	-1.32981	2.80538e-11	-7.00909e-10	0.318119
43836278	chr2:43836278:G:T	2.02892e-14	-7.00909e-10	-0.690579	8.15642e-12	-7.00909e-10	-0.9172
43836440	chr2:43836440:G:C	1.08801e-14	-7.00909e-10	-1.31373	2.41305e-11	-7.00909e-10	0.167473
43836496	chr2:43836496:T:C	9.45684e-15	-7.00909e-10	-1.45393	7.00156e-12	-7.00909e-10	-1.06987
43836592	chr2:43836592:C:T	1.44395e-11	-1.31529	7.19235	1.25338e-11	-1.81562	1.32805
43836712	chr2:43836712:C:T	8.59899e-15	-7.00909e-10	-1.54902	4.18581e-12	-7.00909e-10	-1.5843
43836923	chr2:43836923:C:T	2.34761e-15	-1.8545	-0.992768	4.15239e-11	1.75124	-1.04097
43836958	chr2:43836958:G:A	3.77166e-15	-1.80294	-0.570215	6.26406e-11	1.60823	-0.486825
43837212	chr2:43837212:T:C	3.63014e-15	-1.98894	-0.422458	2.7469e-11	0.928047	-0.630994
43837951	chr2:43837951:G:A	2.80965e-15	-1.58597	-1.08164	0.0107864	20.7172	-0.631703
43839039	chr2:43839039:A:C	1.80327e-14	-7.00909e-10	-0.80848	2.36594e-11	-7.00909e-10	0.147755
43839156	chr2:43839156:G:A	1.03191e-14	-7.00909e-10	-1.36667	4.7686e-12	-7.00909e-10	-1.45395
43840030	chr2:43840030:G:A	1.72098e-14	-0.833943	-0.0212477	6.43309e-11	2.34079	-1.19275
43840081	chr2:43840081:T:A	4.70358e-15	-2.15234	-1.08457e-09	6.65771e-12	-1.12023	-1.08457e-09
43840325	chr2:43840325:C:T	9.50641e-15	-7.00909e-10	-1.4487	4.47006e-12	-7.00909e-10	-1.5186
43840680	chr2:43840680:T:G	4.85251e-15	-1.1155	-1.00567	6.8415e-11	1.97417	-0.76458
43840712	chr2:43840712:C:T	5.52349e-15	-0.407631	-1.58403	5.05054e-13	-2.10642	-1.59267
43841650	chr2:43841650:G:A	1.32289e-13	-7.00909e-10	1.18432	4.15441e-11	-7.00909e-10	0.710751
43841728	chr2:43841728:T:G	2.58474e-14	-7.00909e-10	-0.448458	1.00647e-11	-7.00909e-10	-0.706967
43841837	chr2:43841837:C:A	2.12502e-11	-1.32023	7.58369	6.78528e-12	-1.77833	0.677077
43841873	chr2:43841873:G:A	9.6495e-15	-7.00909e-10	-1.43376	2.17061e-11	-7.00909e-10	0.061587
43841975	chr2:43841975:GC:G	2.82622e-14	-0.359142	-1.08457e-09	2.60689e-12	-2.05785	-1.08457e-09
43842258	chr2:43842258:C:A	9.73184e-15	-7.00909e-10	-1.42527	4.54968e-12	-7.00909e-10	-1.50095
43842378	chr2:43842378:C:T	8.92506e-15	-0.353557	-1.15825	2.68378e-10	4.09395	-1.51756
43842563	chr2:43842563:C:A	9.30149e-15	-0.261462	-1.20903	1.62148e-10	3.66599	-1.59349
43842633	chr2:43842633:G:A	3.12195e-15	-1.09532	-1.46689	0.124712	23.7427	-1.20943
43842642	chr2:43842642:A:T	8.91881e-15	-0.345289	-1.16722	2.64784e-10	4.07534	-1.51243
43842891	chr2:43842891:C:T	9.71523e-14	-7.00909e-10	0.875611	3.08851e-11	-7.00909e-10	0.414268
43843073	chr2:43843073:C:T	1.08681e-14	-7.00909e-10	-1.31483	2.40423e-11	-7.00909e-10	0.163808
43843112	chr2:43843112:T:C	9.50752e-15	0.0117702	-1.46036	1.36366e-10	3.23859	-1.33926
43843188	chr2:43843188:A:AGCTTTT	9.80467e-15	-7.00909e-10	-1.41781	6.44197e-12	-7.00909e-10	-1.15317
43843414	chr2:43843414:C:T	1.26303e-14	-7.00909e-10	-1.16457	4.63045e-12	-7.00909e-10	-1.48335
43843427	chr2:43843427:C:A	9.62799e-15	-7.00909e-10	-1.43599	5.62277e-12	-7.00909e-10	-1.28918
43843500	chr2:43843500:T:C	1.28324e-14	-0.169137	-0.979558	7.8442e-13	-2.03787	-1.22095
43843754	chr2:43843754:A:T	8.54585e-15	-7.00909e-10	-1.55522	4.19264e-12	-7.00909e-10	-1.58267
43843796	chr2:43843796:A:G	7.05644e-15	-0.31946	-1.42727	2.77022e-10	3.98755	-1.37946
43843892	chr2:43843892:C:T	1.29232e-14	-7.00909e-10	-1.14165	4.68453e-12	-7.00909e-10	-1.47174
43843980	chr2:43843980:T:A	1.00147e-14	-7.00909e-10	-1.39661	5.92313e-12	-7.00909e-10	-1.23714
43844251	chr2:43844251:G:C	2.92531e-14	-7.00909e-10	-0.324683	8.69344e-12	-7.00909e-10	-0.853437
43844313	chr2:43844313:G:T	1.47096e-14	-7.00909e-10	-1.01217	9.01172e-12	-7.00909e-10	-0.817479
43844394	chr2:43844394:A:G	1.29647e-14	-7.00909e-10	-1.13844	1.00074e-11	-7.00909e-10	-0.712678
43844500	chr2:43844500:C:T	9.38824e-15	-0.442916	-1.01829	3.4776e-10	4.36142	-1.52591
43844537	chr2:43844537:A:G	1.31333e-14	-7.00909e-10	-1.12552	5.33635e-12	-7.00909e-10	-1.34146
43844604	chr2:43844604:A:G	1.2663e-14	-0.0251393	-1.13684	1.13334e-10	3.30267	-1.58834
43844621	chr2:43844621:C:T	7.80281e-15	-1.64618	-1.08457e-09	1.58339e-11	-0.253852	-1.08457e-09
43844649	chr2:43844649:G:A	1.49252e-14	-0.997618	-1.08457e-09	2.54358e-12	-2.08243	-1.08457e-09
43844963	chr2:43844963:G:A	5.20066e-14	-7.00909e-10	0.250702	4.25759e-11	-7.00909e-10	0.735283
43845184	chr2:43845184:G:C	1.18041e-14	-7.00909e-10	-1.23222	4.47917e-12	-7.00909e-10	-1.51657
43845301	chr2:43845301:G:A	2.21833e-14	-7.00909e-10	-0.601329	8.72817e-12	-7.00909e-10	-0.849449
43845412	chr2:43845412:C:G	1.19046e-13	-7.00909e-10	1.07884	3.76731e-11	-7.00909e-10	0.612941
43845435	chr2:43845435:G:C	1.14898e-14	-7.00909e-10	-1.25921	4.42686e-12	-7.00909e-10	-1.52831
43845437	chr2:43845437:G:T	0.999566	26.5699	4.26774	1.15969e-12	-1.30429	-1.56356
43845487	chr2:43845487:T:C	1.15889e-14	-7.00909e-10	-1.25062	4.44398e-12	-7.00909e-10	-1.52445
43845748	chr2:43845748:A:G	1.21962e-11	-1.48635	7.19457	6.47912e-12	-1.66381	0.516391
43845827	chr2:43845827:G:A	1.12495e-14	-7.00909e-10	-1.28034	4.38549e-12	-7.00909e-10	-1.5377
43845852	chr2:43845852:C:A	7.94551e-14	-7.00909e-10	0.674524	2.62722e-11	-7.00909e-10	0.252506
43845946	chr2:43845946:T:C	1.12374e-14	-7.00909e-10	-1.28142	4.38431e-12	-7.00909e-10	-1.53797
43846014	chr2:43846014:G:A	1.1445e-14	-7.00909e-10	-1.26312	4.41547e-12	-7.00909e-10	-1.53089
43846861	chr2:43846861:G:A	1.87463e-15	-1.51475	-1.5575	0.00791362	21.1546	-1.37872
43846936	chr2:43846936:G:A	2.54959e-14	-0.462152	-1.08457e-09	3.59789e-12	-1.73566	-1.08457e-09
43847325	chr2:43847325:T:A	3.72818e-14	-7.00909e-10	-0.082164	2.9239e-11	-7.00909e-10	0.359498
43847372	chr2:43847372:T:C	1.02302e-14	-7.00909e-10	-1.37533	4.72429e-12	-7.00909e-10	-1.46329
43847413	chr2:43847413:A:G	9.34516e-15	-1.46581	-1.08457e-09	3.60058e-12	-1.73491	-1.08457e-09
43847473	chr2:43847473:C:T	1.10279e-14	-7.00909e-10	-1.30024	6.7192e-12	-7.00909e-10	-1.11104
43847557	chr2:43847557:A:T	8.47214e-15	-7.00909e-10	-1.56389	4.76184e-12	-7.00909e-10	-1.45537
43847565	chr2:43847565:G:C	1.69966e-14	-7.00909e-10	-0.867656	2.21359e-11	-7.00909e-10	0.0811981
43847778	chr2:43847778:T:C	3.61786e-11	-7.00909e-10	6.79555	1.45264e-10	-7.00909e-10	1.96255
43847924	chr2:43847924:C:A	1.25257e-13	-7.00909e-10	1.1297	3.60121e-11	-7.00909e-10	0.567851
43847954	chr2:43847954:A:G	1.80588e-14	0.576216	-1.38325	2.51535e-10	3.91825	-1.40667
43848344	chr2:43848344:T:C	4.01271e-15	-0.758671	-1.55253	0.498093	25.2979	-1.37987
43848596	chr2:43848596:A:G	9.4502e-14	-7.00909e-10	0.847952	3.18234e-11	-7.00909e-10	0.444197
43849217	chr2:43849217:G:A	1.65499e-14	-7.00909e-10	-0.894286	1.09236e-11	-7.00909e-10	-0.625076
43849283	chr2:43849283:CTCAGAGT:C	3.9645e-10	9.01903	0.170609	1.88725e-12	-1.16951	-1.21137
43849490	chr2:43849490:A:G	1.52689e-14	-7.00909e-10	-0.974848	1.03571e-11	-7.00909e-10	-0.678331
43849592	chr2:43849592:A:G	1.67581e-14	-7.00909e-10	-0.881786	2.17284e-11	-7.00909e-10	0.0626131
43850086	chr2:43850086:T:C	2.30586e-14	0.862526	-1.42516	4.87965e-13	-2.17991	-1.55361
43850184	chr2:43850184:C:T	9.66518e-14	0.870447	-1.08457e-09	7.98982e-07	10.5751	-1.08457e-09
43850243	chr2:43850243:G:A	2.46195e-14	-0.497131	-1.08457e-09	2.89639e-12	-1.95254	-1.08457e-09
43850314	chr2:43850314:T:C	4.63217e-15	-2.16764	-1.08457e-09	1.32571e-11	-0.43147	-1.08457e-09
43850629	chr2:43850629:C:T	1.26196e-14	-0.260507	-0.904907	8.85331e-13	-2.17355	-0.964246
43851023	chr2:43851023:A:G	1.3472e-14	0.493731	-1.59379	6.23896e-10	4.32943	-0.909449
43851053	chr2:43851053:T:C	2.14011e-12	-1.49559	5.46354	8.64951e-12	-1.69671	0.838207
43851714	chr2:43851714:G:A	1.61539e-15	-1.77378	-1.44731	0.000958584	18.838	-1.17301
43851865	chr2:43851865:T:C	3.31561e-14	0.269266	-0.468709	1.07349e-12	-2.1867	-0.758385
43852150	chr2:43852150:C:T	1.54077e-14	-7.00909e-10	-0.9658	5.99038e-12	-7.00909e-10	-1.22585
43852262	chr2:43852262:G:A	2.2289e-14	0.535036	-1.13161	7.53993e-13	-1.92398	-1.3744
43852467	chr2:43852467:G:A	5.96386e-12	-1.3592	6.35201	7.79504e-12	-1.78941	0.826889
43852532	chr2:43852532:C:T	1.01347e-11	-1.36904	6.89209	1.66789e-11	-1.79345	1.59159
43852581	chr2:43852581:CCT:C	1.54077e-14	-7.00909e-10	-0.9658	5.99038e-12	-7.00909e-10	-1.22585
43852914	chr2:43852914:C:T	8.87675e-15	-7.00909e-10	-1.51723	1.81102e-11	-7.00909e-10	-0.119532
43853046	chr2:43853046:G:A	6.17586e-15	-1.88002	-1.08457e-09	2.30438e-12	-2.18119	-1.08457e-09
43853103	chr2:43853103:A:G	8.16984e-13	-1.43808	4.44303	5.59482e-12	-1.75793	0.463766
43853171	chr2:43853171:C:T	1.26526e-12	-1.28496	4.72733	4.65187e-12	-1.85399	0.375251
43853185	chr2:43853185:A:G	3.21789e-15	-2.17868	-0.35326	1.66964e-05	14.9002	-1.28552
43853200	chr2:43853200:T:A	1.36745e-12	-1.3057	4.82573	6.45803e-12	-1.84748	0.696803
43853541	chr2:43853541:T:TA	1.18629e-12	-1.39791	4.77583	6.65656e-12	-1.78552	0.665123
43853576	chr2:43853576:C:T	1.2615e-12	-1.33643	4.77583	6.38268e-12	-1.82754	0.665123
43853748	chr2:43853748:T:C	1.18156e-12	-1.39659	4.77051	6.62815e-12	-1.78652	0.661841
43853752	chr2:43853752:A:G	9.08983e-15	-7.00909e-10	-1.49351	1.72904e-11	-7.00909e-10	-0.165852
43853828	chr2:43853828:G:A	6.17418e-13	-1.41204	4.13692	4.5461e-12	-1.77604	0.274301
43853903	chr2:43853903:T:C	5.80637e-14	0.918427	-0.557555	1.06098e-12	-2.12005	-0.836756
43854111	chr2:43854111:A:G	1.25633e-12	-1.39887	4.83415	6.91181e-12	-1.78473	0.701957
43854226	chr2:43854226:T:G	1.24141e-12	-1.3761	4.79943	6.97726e-12	-1.80724	0.733895
43854287	chr2:43854287:T:A	9.84649e-13	-1.43437	4.62599	6.47192e-12	-1.7598	0.611269
43854349	chr2:43854349:C:T	1.48136e-14	0.533967	-1.53909	6.08725e-10	3.98294	-0.587582
43854488	chr2:43854488:T:G	2.64687e-15	-1.28281	-1.44449	0.00355881	20.4634	-1.48674
43854498	chr2:43854498:T:A	1.32557e-12	-1.37523	4.86416	6.95442e-12	-1.80283	0.726208
43854534	chr2:43854534:C:T	1.30937e-14	-7.00909e-10	-1.12854	1.46371e-11	-7.00909e-10	-0.332447
43854759	chr2:43854759:C:A	9.31469e-15	-7.00909e-10	-1.46908	1.52976e-11	-7.00909e-10	-0.288307
43854919	chr2:43854919:G:T	1.17021e-12	-1.3711	4.73537	6.35352e-12	-1.80611	0.639111
43855218	chr2:43855218:A:G	1.06973e-14	-7.00909e-10	-1.33068	6.77544e-12	-7.00909e-10	-1.1027
43855223	chr2:43855223:A:G	8.89973e-14	-0.416942	1.20488	1.20511e-09	2.26564	1.81268
43855414	chr2:43855414:C:G	1.19613e-12	-1.32525	4.71143	6.36164e-12	-1.84288	0.677158
43855550	chr2:43855550:G:C	9.5321e-13	-1.40553	4.56469	5.87967e-12	-1.78192	0.53742
43855564	chr2:43855564:C:T	1.13166e-12	-1.39239	4.72316	6.40004e-12	-1.79168	0.631977
43855572	chr2:43855572:A:G	1.16197e-12	-1.39368	4.75088	6.54182e-12	-1.7899	0.652108
43855576	chr2:43855576:A:G	1.11363e-12	-1.39238	4.70709	6.33136e-12	-1.7918	0.621313
43855763	chr2:43855763:T:C	9.07831e-13	-1.37787	4.48826	5.55258e-12	-1.80053	0.498792
43855779	chr2:43855779:A:T	9.23678e-13	-1.48261	4.6103	6.40947e-12	-1.6998	0.541573
43855840	chr2:43855840:G:A	9.61072e-13	-1.3331	4.50048	5.44582e-12	-1.82274	0.501583
43856237	chr2:43856237:G:C	1.0322e-14	-7.00909e-10	-1.3664	6.28429e-12	-7.00909e-10	-1.17795
43856405	chr2:43856405:T:C	7.55212e-13	-1.35603	4.28236	4.88716e-12	-1.81527	0.385874
43856665	chr2:43856665:A:G	7.19939e-13	-1.37832	4.25681	4.92168e-12	-1.78854	0.36619
43856713	chr2:43856713:A:G	1.97751e-14	-7.00909e-10	-0.716243	8.26894e-12	-7.00909e-10	-0.903499
43856746	chr2:43856746:T:C	8.16228e-13	-1.33052	4.33454	4.96244e-12	-1.8266	0.412493
43856873	chr2:43856873:T:C	8.79557e-15	-7.00909e-10	-1.52642	4.64391e-12	-7.00909e-10	-1.48045
43856913	chr2:43856913:T:C	6.94105e-13	-1.18562	4.02757	3.74432e-12	-1.85302	0.157255
43857023	chr2:43857023:C:A	1.55385e-14	-7.00909e-10	-0.957347	1.29489e-11	-7.00909e-10	-0.454993
43857041	chr2:43857041:C:A	6.88021e-13	-1.39914	4.23229	4.90331e-12	-1.78276	0.356669
43857133	chr2:43857133:A:G	1.1156e-14	-7.00909e-10	-1.28869	4.49103e-12	-7.00909e-10	-1.51392
43857193	chr2:43857193:T:C	1.6482e-14	-7.00909e-10	-0.898399	6.27251e-12	-7.00909e-10	-1.17983
43857328	chr2:43857328:C:T	1.1248e-14	-7.00909e-10	-1.28047	4.62113e-12	-7.00909e-10	-1.48536
43857351	chr2:43857351:A:C	9.97333e-13	-1.3476	4.55202	5.75499e-12	-1.81083	0.544893
43857364	chr2:43857364:A:T	8.90741e-13	-1.45045	4.54184	6.09983e-12	-1.74404	0.5363
43857549	chr2:43857549:A:G	1.40883e-14	-7.00909e-10	-1.05532	5.86535e-12	-7.00909e-10	-1.24694
43857873	chr2:43857873:G:A	1.63386e-12	-1.43633	5.13436	9.67741e-12	-1.75027	1.00406
43857896	chr2:43857896:C:A	7.24503e-15	-1.72035	-1.08457e-09	3.85418e-12	-1.66685	-1.08457e-09
43857955	chr2:43857955:G:T	1.28471e-12	-1.56264	5.02026	9.98425e-12	-1.6259	0.910902
43858105	chr2:43858105:A:G	1.37637e-12	-1.43214	4.95868	8.73798e-12	-1.75615	0.907827
43858127	chr2:43858127:T:C	1.8076e-14	0.686407	-1.49249	5.12524e-10	3.65827	-0.434932
43858567	chr2:43858567:C:A	1.80837e-12	-1.31302	5.11253	8.79156e-12	-1.82957	0.987355
43858750	chr2:43858750:A:G	1.38329e-14	-1.07362	-1.08457e-09	2.48239e-12	-2.10678	-1.08457e-09
43858988	chr2:43858988:C:A	1.04847e-12	-1.52874	4.78316	7.67285e-12	-1.59896	0.620646
43859082	chr2:43859082:C:A	3.24655e-12	-1.37919	5.76387	1.44683e-11	-1.7925	1.44845
43859084	chr2:43859084:G:C	3.15844e-12	-1.44216	5.79933	1.54856e-11	-1.72398	1.44788
43859180	chr2:43859180:ACTGT:A	1.13394e-14	-7.00909e-10	-1.27239	4.52865e-12	-7.00909e-10	-1.50558
43860019	chr2:43860019:G:A	4.85014e-15	-2.12166	-1.08457e-09	7.79276e-12	-0.96281	-1.08457e-09
43860220	chr2:43860220:TCTCA:T	1.1151e-14	-7.00909e-10	-1.28914	5.21e-12	-7.00909e-10	-1.36543
43860234	chr2:43860234:A:G	2.11117e-12	-1.44373	5.39806	1.19282e-11	-1.7265	1.1894
43860501	chr2:43860501:A:G	1.519e-12	-1.26326	4.8884	7.63485e-12	-1.846	0.862714
43860894	chr2:43860894:C:G	4.09886e-13	2.31521	-1.08457e-09	2.01946e-09	4.59458	-1.08457e-09
43861008	chr2:43861008:A:G	1.54319e-12	-1.55933	5.20027	1.366e-11	-1.40181	1.00028
43861014	chr2:43861014:T:A	1.00733e-14	-1.39078	-1.08457e-09	4.3625e-12	-1.54296	-1.08457e-09
43861026	chr2:43861026:C:G	1.49942e-14	-7.00909e-10	-0.993005	5.86825e-12	-7.00909e-10	-1.24645
43861039	chr2:43861039:T:C	2.22013e-12	-1.36122	5.36587	1.07317e-11	-1.83439	1.19158
43861179	chr2:43861179:C:A	8.50109e-15	-7.00909e-10	-1.56047	4.1532e-12	-7.00909e-10	-1.59213
43861251	chr2:43861251:T:C	2.16151e-12	-1.33707	5.31497	1.0249e-11	-1.85235	1.16353
43861712	chr2:43861712:C:T	1.64341e-12	-1.27331	4.97717	7.85124e-12	-1.84434	0.889003
43861812	chr2:43861812:A:G	8.31988e-15	-7.00909e-10	-1.58202	4.14647e-12	-7.00909e-10	-1.59375
43861909	chr2:43861909:T:C	2.3588e-12	-1.40574	5.47098	8.44544e-12	-1.79421	0.911835
43862086	chr2:43862086:T:A	8.64264e-13	-1.41118	4.47239	6.21815e-12	-1.73496	0.546422
43862795	chr2:43862795:G:A	1.02999e-12	-1.39136	4.628	6.95615e-12	-1.77623	0.699849
43862913	chr2:43862913:T:C	4.43052e-13	-1.57334	3.96636	5.48604e-12	-1.58198	0.268184
43863045	chr2:43863045:G:A	3.25727e-12	-1.23434	5.62232	1.17261e-11	-1.90554	1.35135
43863047	chr2:43863047:G:A	5.56713e-12	-1.15924	6.08321	1.47217e-11	-1.92155	1.59487
43863067	chr2:43863067:C:T	3.47599e-12	-1.13882	5.59178	1.08931e-11	-1.95332	1.32545
43863086	chr2:43863086:TATGG:T	5.85938e-15	-1.93262	-1.08457e-09	2.33041e-12	-2.16996	-1.08457e-09
43863131	chr2:43863131:C:G	2.51851e-12	-1.10271	5.23346	8.59569e-12	-1.97207	1.10732
43863194	chr2:43863194:T:C	1.57179e-14	0.531434	-1.4773	6.51046e-10	3.8489	-0.386321
43863916	chr2:43863916:G:A	1.73645e-12	-1.46315	5.22208	2.662e-11	-1.76765	2.03331
43863919	chr2:43863919:C:T	9.42064e-15	0.0151332	-1.4729	1.8237e-09	4.8473	-0.35468
43863944	chr2:43863944:A:G	2.12168e-12	-1.25934	5.21863	9.40295e-12	-1.87193	1.09695
43863958	chr2:43863958:G:C	2.18459e-12	-1.25005	5.23856	9.3831e-12	-1.87504	1.09794
43864140	chr2:43864140:T:C	1.46587e-12	-1.41232	5.00186	9.01558e-12	-1.71836	0.901309
43864228	chr2:43864228:C:G	1.07305e-14	-7.00909e-10	-1.32758	4.40675e-12	-7.00909e-10	-1.53287
43864283	chr2:43864283:T:C	1.56239e-12	-1.26285	4.91616	7.79003e-12	-1.86967	0.906506
43864367	chr2:43864367:T:C	2.07353e-12	-1.24253	5.17887	9.08316e-12	-1.88259	1.07301
43864490	chr2:43864490:A:G	1.18461e-14	-7.00909e-10	-1.22867	4.64146e-12	-7.00909e-10	-1.48098
43864499	chr2:43864499:A:G	2.33924e-12	-1.29242	5.34934	1.03893e-11	-1.8529	1.17766
43864646	chr2:43864646:C:A	8.90244e-15	-7.00909e-10	-1.51434	1.58607e-11	-7.00909e-10	-0.252159
43864921	chr2:43864921:T:A	8.26529e-15	-7.00909e-10	-1.5886	1.51105e-11	-7.00909e-10	-0.300618
43864927	chr2:43864927:C:T	9.70944e-05	23.1921	-1.59385	6.27063e-12	-0.805001	-0.375127
43864928	chr2:43864928:A:G	1.66833e-12	-1.51373	5.23263	1.07271e-11	-1.75934	1.1161
43865479	chr2:43865479:C:A	1.41379e-12	-1.36309	4.91645	8.26572e-12	-1.75809	0.854206
43865487	chr2:43865487:C:G	2.65785e-12	-1.30286	5.48747	1.14794e-11	-1.84367	1.26822
43865492	chr2:43865492:T:C	1.17017e-14	-7.00909e-10	-1.24093	7.10902e-12	-7.00909e-10	-1.05464
43865555	chr2:43865555:C:A	2.67686e-14	0.999031	-1.41247	2.87378e-10	3.03224	-0.387449
43865558	chr2:43865558:TCTAGATAGAACTCTCACTATCTGGATAGAATTCTCACCC:T	2.51556e-14	-2.14316	1.66757	7.97415e-12	-0.667609	-0.27219
43865627	chr2:43865627:A:C	8.28161e-15	-7.00909e-10	-1.58663	4.40096e-12	-7.00909e-10	-1.53418
43865631	chr2:43865631:C:A	1.31579e-14	-2.189	1.06535	3.51587e-12	-0.947741	-0.810976
43865638	chr2:43865638:C:T	4.53544e-15	-2.18875	-1.08457e-09	8.0729e-12	-0.927493	-1.08457e-09
43866092	chr2:43866092:G:A	1.72444e-14	-0.853182	-1.08457e-09	2.85674e-12	-1.96632	-1.08457e-09
43866333	chr2:43866333:A:G	1.98299e-14	-7.00909e-10	-0.713475	1.82953e-11	-7.00909e-10	-0.109359
43866400	chr2:43866400:G:A	5.27329e-13	2.56716	-1.08457e-09	2.74366e-09	4.90104	-1.08457e-09
43866659	chr2:43866659:C:T	1.5234e-14	-7.00909e-10	-0.977136	5.80797e-12	-7.00909e-10	-1.25677
43866896	chr2:43866896:C:T	1.07272e-14	-7.00909e-10	-1.32788	2.82349e-11	-7.00909e-10	0.324553
43867015	chr2:43867015:C:T	4.58027e-15	-0.818866	-1.36004	1.78008e-12	-0.896326	-1.54302
43867461	chr2:43867461:A:G	2.4654e-14	-0.49573	-1.08457e-09	2.82577e-12	-1.97722	-1.08457e-09
43867477	chr2:43867477:A:G	2.84404e-12	-1.05874	5.31106	8.97094e-12	-1.95945	1.13744
43867619	chr2:43867619:C:T	3.10633e-12	-1.27519	5.61572	1.24441e-11	-1.86025	1.36549
43868074	chr2:43868074:T:G	1.97668e-12	-1.30132	5.18983	9.61019e-12	-1.83508	1.0819
43868227	chr2:43868227:A:C	1.16451e-14	0.299503	-1.54529	7.79065e-10	4.27698	-0.634894
43868337	chr2:43868337:G:A	2.70101e-12	-1.31337	5.51408	1.1946e-11	-1.83105	1.29544
43868347	chr2:43868347:T:C	2.31518e-12	-1.35245	5.39902	1.13932e-11	-1.80426	1.22127
43868482	chr2:43868482:A:G	1.0767e-14	0.208351	-1.53253	8.70056e-10	4.33579	-0.583241
43868611	chr2:43868611:G:A	2.53141e-12	-1.31648	5.45234	1.14798e-11	-1.83697	1.26155
43868725	chr2:43868725:C:T	1.53527e-12	-1.44254	5.07833	9.88526e-12	-1.72316	0.9982
43868765	chr2:43868765:A:G	1.07552e-14	-7.00909e-10	-1.32528	2.84609e-11	-7.00909e-10	0.332527
43868824	chr2:43868824:G:A	7.81041e-14	-0.652915	1.31029	2.25439e-09	2.61657	2.08806
43868897	chr2:43868897:C:G	1.21921e-14	-7.00909e-10	-1.19988	4.62326e-12	-7.00909e-10	-1.4849
43868915	chr2:43868915:C:A	8.7519e-15	-7.00909e-10	-1.5314	5.04383e-12	-7.00909e-10	-1.39784
43869076	chr2:43869076:GAATTCTCATTCTCTGGATTGATCTCTCACTATCTATCTGGATAT:G	8.68058e-15	-7.00909e-10	-1.53958	4.63137e-12	-7.00909e-10	-1.48315
43869179	chr2:43869179:G:A	2.17905e-12	-1.39227	5.37825	1.15315e-11	-1.79013	1.21921
43869263	chr2:43869263:G:A	3.59884e-05	22.1176	-1.51179	3.08485e-12	-0.997121	-0.89238
43869318	chr2:43869318:A:C	1.67683e-12	-1.27747	5.00146	8.49639e-12	-1.86059	0.98423
43869420	chr2:43869420:T:A	1.53954e-12	-1.34624	4.98481	8.05228e-12	-1.80317	0.873121
43869442	chr2:43869442:TCTCA:T	8.30469e-15	-7.00909e-10	-1.58385	4.93443e-12	-7.00909e-10	-1.41977
43869631	chr2:43869631:T:A	0.00025878	24.1564	-1.5778	1.31333e-11	-0.358222	-0.082631
43869643	chr2:43869643:C:A	1.77836e-12	-1.30783	5.09061	7.99906e-12	-1.84084	0.904159
43869991	chr2:43869991:C:G	8.43901e-15	-7.00909e-10	-1.5678	4.17607e-12	-7.00909e-10	-1.58663
43870208	chr2:43870208:TCTCACTGTCTGGATATAATC:T	3.8397e-14	-7.00909e-10	-0.0526898	3.065e-11	-7.00909e-10	0.406628
43870228	chr2:43870228:C:T	4.25081e-05	22.1724	-1.40007	2.7731e-12	-0.998235	-0.997805
43870249	chr2:43870249:A:C	2.02797e-12	-1.27118	5.1853	8.17904e-12	-1.85439	0.939964
43870543	chr2:43870543:C:T	1.27944e-12	-1.29062	4.74413	6.37294e-12	-1.85148	0.687531
43870571	chr2:43870571:G:A	1.11026e-12	-1.33224	4.64391	6.13683e-12	-1.81059	0.608889
43870573	chr2:43870573:C:T	1.18155e-14	-1.23126	-1.08457e-09	3.1971e-11	0.448825	-1.08457e-09
43870640	chr2:43870640:G:T	2.49107e-11	-7.00909e-10	6.42239	1.21488e-10	-7.00909e-10	1.78381
43870798	chr2:43870798:C:CACCATCTGGATAGAATCTT	1.93584e-14	-7.00909e-10	-0.737541	7.91242e-12	-7.00909e-10	-0.947571
43870875	chr2:43870875:A:G	1.08689e-12	-1.45412	4.74453	7.13425e-12	-1.7108	0.659705
43870890	chr2:43870890:G:A	1.07061e-12	-1.36698	4.6423	6.30787e-12	-1.79742	0.623214
43871192	chr2:43871192:A:G	2.31752e-14	1.03625	-1.59383	4.86203e-11	2.1908	-1.32277
43871645	chr2:43871645:G:A	1.61978e-14	-7.00909e-10	-0.915792	6.84518e-12	-7.00909e-10	-1.09246
43871716	chr2:43871716:T:C	1.20419e-14	0.144421	-1.3567	2.13841e-09	4.63343	0.0183833
43871918	chr2:43871918:A:G	9.53561e-13	-1.33912	4.49866	5.99878e-12	-1.82184	0.597386
43872191	chr2:43872191:C:T	1.02539e-14	-7.00909e-10	-1.37301	2.47607e-11	-7.00909e-10	0.193251
43872348	chr2:43872348:C:G	1.02539e-14	-7.00909e-10	-1.37301	2.47607e-11	-7.00909e-10	0.193251
43872443	chr2:43872443:G:A	1.41077e-08	13.0361	-0.274587	9.63939e-11	2.93267	-1.38023
43872938	chr2:43872938:G:A	1.81772e-14	0.570638	-1.37114	1.58839e-10	3.64265	-1.59076
43872965	chr2:43872965:TAC:T	1.21317e-12	-1.3403	4.74062	6.29746e-12	-1.81677	0.640915
43873218	chr2:43873218:T:C	1.91181e-14	0.671489	-1.42152	6.81561e-10	3.66889	-0.160505
43873620	chr2:43873620:C:G	1.8797e-14	-7.00909e-10	-0.766971	1.61487e-11	-7.00909e-10	-0.234168
43874075	chr2:43874075:CA:C	8.29924e-12	6.14406	-0.82081	9.58909e-13	-1.56962	-1.48835
43874090	chr2:43874090:A:G	5.79636e-14	1.76653	-1.40739	8.2926e-13	-1.60943	-1.5938
43874233	chr2:43874233:A:G	1.09514e-14	-7.00909e-10	-1.3072	6.75778e-12	-7.00909e-10	-1.10531
43874688	chr2:43874688:G:A	1.41903e-14	-0.635279	-0.412828	2.38718e-12	-1.93941	-0.206482
43874745	chr2:43874745:T:C	1.52778e-15	-1.90806	-1.36879	5.04001e-13	-2.1873	-1.51388
43874825	chr2:43874825:G:A	2.38082e-14	1.01285	-1.54349	8.29618e-13	-1.62084	-1.58195
43875058	chr2:43875058:T:C	2.15679e-15	-1.90423	-1.02782	1.24699e-12	-1.53638	-1.25889
43875096	chr2:43875096:T:C	2.36021e-15	-1.48209	-1.35982	5.7235e-12	0.257076	-1.5285
43875352	chr2:43875352:C:T	4.9087e-14	1.25073	-1.0578	7.56108e-13	-1.88222	-1.41336
43875373	chr2:43875373:C:T	1.23643e-14	-7.00909e-10	-1.18586	5.84658e-12	-7.00909e-10	-1.25015
43875435	chr2:43875435:T:C	2.9192e-14	-7.00909e-10	-0.326775	5.85267e-12	-7.00909e-10	-1.24911
43875522	chr2:43875522:C:A	1.04122e-14	-7.00909e-10	-1.35769	4.74312e-12	-7.00909e-10	-1.45931
43875878	chr2:43875878:T:C	2.66502e-15	-1.34759	-1.37287	7.68121e-13	-1.77528	-1.50453
43876098	chr2:43876098:T:C	1.49967e-15	-2.02637	-1.26906	6.3484e-13	-1.96554	-1.50485
43876873	chr2:43876873:G:A	1.0408e-14	-7.00909e-10	-1.35809	4.81104e-12	-7.00909e-10	-1.44509
43876928	chr2:43876928:G:A	7.20651e-15	-1.72568	-1.08457e-09	6.39144e-12	-1.16105	-1.08457e-09
43877016	chr2:43877016:A:G	1.04094e-15	-2.18805	-1.47249	6.91908e-12	0.369522	-1.45124
43877062	chr2:43877062:A:G	1.32848e-15	-1.87391	-1.54272	4.69298e-13	-2.18435	-1.58817
43877471	chr2:43877471:ACT:A	4.87364e-15	-2.18924	0.07241	2.43955e-11	0.382919	-0.204527
43877586	chr2:43877586:C:T	5.63219e-13	-7.00909e-10	2.633	8.2104e-11	-7.00909e-10	1.39198
43877786	chr2:43877786:T:C	3.54088e-15	-0.854128	-1.58216	9.64514e-13	-1.48892	-1.56322
43877854	chr2:43877854:A:G	1.43558e-14	-7.00909e-10	-1.03652	7.30556e-12	-7.00909e-10	-1.02737
43878748	chr2:43878748:T:C	1.09714e-13	-7.00909e-10	0.997208	3.08019e-11	-7.00909e-10	0.411571
43878918	chr2:43878918:C:T	1.54292e-15	-1.67644	-1.59056	5.07844e-13	-2.12766	-1.56593
43878919	chr2:43878919:G:A	1.00085e-14	-7.00909e-10	-1.39723	4.6129e-12	-7.00909e-10	-1.48715
43879462	chr2:43879462:G:C	1.2036e-14	-7.00909e-10	-1.21277	6.34639e-12	-7.00909e-10	-1.16812
43879759	chr2:43879759:C:G	6.58032e-15	-1.81659	-1.08457e-09	4.83385e-12	-1.44036	-1.08457e-09
43879815	chr2:43879815:C:G	1.87118e-14	-7.00909e-10	-0.771513	9.08895e-12	-7.00909e-10	-0.808945
43880091	chr2:43880091:C:T	2.56117e-13	-7.00909e-10	1.84497	1.03949e-11	-7.00909e-10	-0.674693
43880156	chr2:43880156:T:C	6.56614e-15	-1.81874	-1.08457e-09	4.80063e-12	-1.44726	-1.08457e-09
43880562	chr2:43880562:T:C	3.34123e-15	-1.04848	-1.44585	4.66534e-11	2.32833	-1.50159
43880603	chr2:43880603:G:T	9.5638e-16	-2.18952	-1.55575	4.45752e-12	0.0657661	-1.58718
43880677	chr2:43880677:C:T	3.09412e-13	-7.00909e-10	2.03401	1.15205e-11	-7.00909e-10	-0.571881
43880686	chr2:43880686:A:G	1.36654e-15	-1.88687	-1.50152	9.29259e-13	-1.5025	-1.58688
43880726	chr2:43880726:C:T	6.05876e-15	-1.89916	-1.08457e-09	4.24824e-12	-1.5695	-1.08457e-09
43880877	chr2:43880877:TCTC:T	5.09139e-15	-2.07312	-1.08457e-09	4.41259e-12	-1.53154	-1.08457e-09
43881194	chr2:43881194:G:A	8.5152e-14	-7.00909e-10	0.743769	1.18165e-11	-7.00909e-10	-0.546505
43881898	chr2:43881898:C:T	8.39319e-14	-7.00909e-10	0.729337	6.67162e-12	-7.00909e-10	-1.11814
43881965	chr2:43881965:T:A	4.07387e-13	-7.00909e-10	2.30909	1.40387e-11	-7.00909e-10	-0.37419
43882069	chr2:43882069:C:T	1.06351e-14	-7.00909e-10	-1.33651	4.83352e-12	-7.00909e-10	-1.44043
43882142	chr2:43882142:A:G	1.12714e-15	-2.17988	-1.40111	1.44571e-12	-1.57151	-1.07589
43882368	chr2:43882368:C:A	1.01894e-15	-2.09158	-1.59033	7.34701e-13	-1.88279	-1.44151
43882485	chr2:43882485:T:C	1.2682e-14	0.380596	-1.54108	7.71588e-13	-1.69866	-1.57665
43882954	chr2:43882954:G:A	2.01755e-14	-7.00909e-10	-0.696199	5.05115e-12	-7.00909e-10	-1.39639
43882957	chr2:43882957:C:A	2.01019e-14	-7.00909e-10	-0.699856	5.04205e-12	-7.00909e-10	-1.39819
43882989	chr2:43882989:G:A	4.63823e-15	-2.16634	-1.08457e-09	2.57602e-12	-2.06976	-1.08457e-09
43883284	chr2:43883284:CAA:C	2.00851e-15	-2.08543	-0.917848	8.88594e-13	-2.17986	-0.954257
43883854	chr2:43883854:C:G	2.29306e-13	-7.00909e-10	1.73439	1.0393e-11	-7.00909e-10	-0.674873
43884513	chr2:43884513:T:C	6.92881e-15	-1.76498	-1.08457e-09	5.04285e-12	-1.39803	-1.08457e-09
43884694	chr2:43884694:T:C	8.55431e-15	-7.00909e-10	-1.55423	4.82007e-12	-7.00909e-10	-1.44322
43884711	chr2:43884711:G:A	2.18176e-14	-0.617953	-1.08457e-09	1.96905e-11	-0.03587	-1.08457e-09
43884913	chr2:43884913:T:C	1.05543e-14	-2.10792	0.763786	1.1781e-12	-2.07314	-0.778962
43884936	chr2:43884936:A:G	9.77578e-16	-2.16844	-1.5549	1.4754e-12	-1.07015	-1.55693
43885187	chr2:43885187:A:AT	1.98193e-13	-7.00909e-10	1.58857	9.78301e-12	-7.00909e-10	-0.735357
43885283	chr2:43885283:C:T	1.25555e-15	-2.17663	-1.29647	1.3349e-12	-1.79525	-0.9319
43885493	chr2:43885493:A:G	1.40752e-14	-7.00909e-10	-1.05626	6.26319e-12	-7.00909e-10	-1.18132
43885706	chr2:43885706:A:C	2.43487e-15	-1.89536	-0.915409	3.27901e-12	-0.941252	-0.887212
43885836	chr2:43885836:C:T	1.08885e-14	-7.00909e-10	-1.31297	4.91243e-12	-7.00909e-10	-1.42424
43885956	chr2:43885956:A:G	9.04616e-15	-7.00909e-10	-1.49833	4.22107e-12	-7.00909e-10	-1.57592
43885999	chr2:43885999:G:A	9.64758e-16	-2.18664	-1.5499	8.84265e-13	-1.80366	-1.33534
43886424	chr2:43886424:T:A	8.25027e-15	-7.00909e-10	-1.59042	4.20486e-12	-7.00909e-10	-1.57976
43886555	chr2:43886555:C:T	1.16976e-14	-7.00909e-10	-1.24128	6.18458e-12	-7.00909e-10	-1.19395
43887229	chr2:43887229:G:A	1.5021e-14	-7.00909e-10	-0.991218	6.39108e-12	-7.00909e-10	-1.1611
43887512	chr2:43887512:C:G	1.00371e-14	-7.00909e-10	-1.39438	4.48436e-12	-7.00909e-10	-1.51541
43887775	chr2:43887775:T:C	9.54577e-15	-7.00909e-10	-1.44457	4.34916e-12	-7.00909e-10	-1.54602
43887866	chr2:43887866:T:C	1.02708e-14	-7.00909e-10	-1.37136	4.49594e-12	-7.00909e-10	-1.51283
43888833	chr2:43888833:C:CTCGGGTTCAGAGTTAAA	9.04386e-15	-1.49858	-1.08457e-09	1.57833e-11	-0.257054	-1.08457e-09
43888901	chr2:43888901:CAT:C	2.65113e-15	-1.40351	-1.32218	7.52359e-13	-1.93797	-1.36258
43888961	chr2:43888961:C:T	9.06077e-15	-0.259247	-1.23747	1.26475e-11	0.587572	-1.06612
43889031	chr2:43889031:A:C	2.3191e-14	-7.00909e-10	-0.556904	8.23474e-12	-7.00909e-10	-0.907643
43889567	chr2:43889567:GCC:G	8.25095e-15	-7.00909e-10	-1.59034	4.14599e-12	-7.00909e-10	-1.59386
43889697	chr2:43889697:C:T	2.18057e-14	-0.248197	-0.370301	3.40507e-11	0.597038	-0.0851915
43890424	chr2:43890424:A:C	2.12235e-15	-2.0042	-0.943943	2.67612e-12	-1.11109	-0.920547
43890649	chr2:43890649:C:G	4.78954e-15	-2.13423	-1.08457e-09	2.72576e-12	-2.01326	-1.08457e-09
43891050	chr2:43891050:A:G	2.64509e-15	-2.10515	-0.622817	9.89046e-13	-2.13674	-0.89028
43891289	chr2:43891289:C:T	8.95334e-15	-0.947508	-0.561133	1.46825e-11	-0.0754946	-0.253856
43891551	chr2:43891551:T:G	2.9833e-14	-7.00909e-10	-0.305052	5.04492e-12	-7.00909e-10	-1.39762
43891670	chr2:43891670:G:A	1.41653e-14	-7.00909e-10	-1.04987	4.14802e-12	-7.00909e-10	-1.59337
43891819	chr2:43891819:C:T	9.69337e-15	-7.00909e-10	-1.42923	6.4692e-12	-7.00909e-10	-1.14895
43892277	chr2:43892277:T:C	4.51668e-14	0.0283634	0.08133	5.97944e-11	0.655354	0.419553
43892453	chr2:43892453:T:C	2.34804e-14	-7.00909e-10	-0.544504	1.63798e-11	-7.00909e-10	-0.219955
43893043	chr2:43893043:A:T	5.41668e-15	-2.01118	-1.08457e-09	3.02597e-12	-1.90877	-1.08457e-09
43893091	chr2:43893091:G:A	1.1421e-14	-7.00909e-10	-1.26522	4.91947e-12	-7.00909e-10	-1.4228
43893101	chr2:43893101:G:A	8.95055e-15	-7.00909e-10	-1.50895	4.37294e-12	-7.00909e-10	-1.54057
43893142	chr2:43893142:G:T	4.55249e-15	-2.18499	-1.08457e-09	3.11634e-12	-1.87934	-1.08457e-09
43893360	chr2:43893360:T:C	8.49225e-15	-7.00909e-10	-1.56151	4.20782e-12	-7.00909e-10	-1.57906
43893467	chr2:43893467:C:A	2.16334e-14	-7.00909e-10	-0.626432	1.14571e-11	-7.00909e-10	-0.577395
43893476	chr2:43893476:T:G	1.62742e-14	-7.00909e-10	-0.911089	6.6431e-12	-7.00909e-10	-1.12243
43893502	chr2:43893502:T:G	1.07269e-14	-7.00909e-10	-1.32791	4.70288e-12	-7.00909e-10	-1.46783
43893551	chr2:43893551:C:T	6.55531e-15	-0.89483	-0.925564	9.78576e-12	-0.0520608	-0.683016
43893707	chr2:43893707:A:G	1.1792e-15	-2.18933	-1.3465	6.03467e-13	-2.08404	-1.43703
43893808	chr2:43893808:C:T	6.05424e-15	-0.924454	-0.975456	8.86733e-12	-0.091179	-0.742452
43894354	chr2:43894354:TTTC:T	1.99762e-14	-7.00909e-10	-0.706126	7.95137e-12	-7.00909e-10	-0.942661
43894458	chr2:43894458:C:T	1.36538e-14	-7.00909e-10	-1.08665	5.81876e-12	-7.00909e-10	-1.25492
43894804	chr2:43894804:A:G	4.88172e-15	-1.99238	-0.122788	4.38478e-12	-1.05026	-0.487604
43895620	chr2:43895620:T:C	8.42773e-15	-7.00909e-10	-1.56914	4.43757e-12	-7.00909e-10	-1.5259
43895717	chr2:43895717:A:C	8.32953e-15	-7.00909e-10	-1.58086	4.15799e-12	-7.00909e-10	-1.59097
43896057	chr2:43896057:T:C	1.73647e-14	-7.00909e-10	-0.846228	4.24073e-12	-7.00909e-10	-1.57127
43896140	chr2:43896140:G:C	8.41263e-15	-7.00909e-10	-1.57093	4.17861e-12	-7.00909e-10	-1.58603
43896533	chr2:43896533:TC:T	5.09622e-14	-1.22645	1.45686	1.63712e-11	-1.3559	1.13542
43896619	chr2:43896619:G:A	3.62271e-15	-1.98289	-0.430555	3.34112e-12	-1.04452	-0.765176
43896620	chr2:43896620:G:A	1.26349e-15	-2.18044	-1.28634	1.60406e-12	-1.26886	-1.27461
43897355	chr2:43897355:T:C	3.41139e-14	-7.00909e-10	-0.170965	1.5553e-11	-7.00909e-10	-0.271752
43897702	chr2:43897702:G:A	1.43238e-14	-7.00909e-10	-1.03875	4.14886e-12	-7.00909e-10	-1.59317
43897919	chr2:43897919:C:T	4.89053e-15	-1.08292	-1.03045	1.07412e-12	-2.18795	-0.75655
43897947	chr2:43897947:C:T	5.45883e-14	-0.898846	1.198	1.95257e-11	-1.24219	1.19792
43898046	chr2:43898046:T:A	7.11041e-15	-0.95752	-0.781588	1.4775e-12	-2.18154	-0.444114
43898388	chr2:43898388:T:A	9.06524e-15	-7.00909e-10	-1.49622	4.42005e-12	-7.00909e-10	-1.52985
43898920	chr2:43898920:T:C	8.41303e-15	-7.00909e-10	-1.57089	4.18328e-12	-7.00909e-10	-1.58491
43899580	chr2:43899580:T:C	8.69664e-15	-7.00909e-10	-1.53773	4.2826e-12	-7.00909e-10	-1.56145
43899608	chr2:43899608:G:A	5.96601e-15	-1.91459	-1.08457e-09	2.34586e-12	-2.16335	-1.08457e-09
43899793	chr2:43899793:T:A	8.9176e-15	-7.00909e-10	-1.51264	4.36474e-12	-7.00909e-10	-1.54245
43900156	chr2:43900156:T:C	5.21461e-15	-2.01174	-0.0374615	4.49705e-12	-1.10008	-0.412504
43900193	chr2:43900193:A:G	4.55265e-15	-2.18496	-1.08457e-09	2.95017e-12	-1.93414	-1.08457e-09
43900202	chr2:43900202:T:A	7.94468e-15	-0.647351	-0.980814	1.22985e-12	-1.74497	-1.06414
43900368	chr2:43900368:A:T	5.05221e-15	-2.00727	-0.0735719	4.40395e-12	-1.08959	-0.443916
43900386	chr2:43900386:T:C	5.1469e-15	-2.02251	-0.0397649	4.36503e-12	-1.12755	-0.414824
43900972	chr2:43900972:A:G	8.31881e-15	-7.00909e-10	-1.58215	4.2506e-12	-7.00909e-10	-1.56894
43901730	chr2:43901730:G:A	1.47473e-14	-7.00909e-10	-1.00961	1.01036e-11	-7.00909e-10	-0.703116
43901773	chr2:43901773:C:T	1.24991e-14	-0.956437	-0.218573	4.46954e-12	-1.07132	-0.4474
43901861	chr2:43901861:T:G	8.46309e-15	-7.00909e-10	-1.56495	4.19825e-12	-7.00909e-10	-1.58134
43903152	chr2:43903152:T:G	1.21866e-14	-7.00909e-10	-1.20033	5.27892e-12	-7.00909e-10	-1.35228
43903956	chr2:43903956:G:A	1.33058e-13	-7.00909e-10	1.19011	2.72133e-11	-7.00909e-10	0.287699
43904530	chr2:43904530:T:A	3.80267e-15	-1.09824	-1.26673	9.37501e-13	-1.75921	-1.32133
43904655	chr2:43904655:T:C	8.70246e-15	-7.00909e-10	-1.53706	4.28163e-12	-7.00909e-10	-1.56167
43904694	chr2:43904694:AAAAAAACAAAAAC:A	4.01782e-15	-1.03681	-1.27312	5.11073e-13	-2.18572	-1.50153
43904952	chr2:43904952:T:C	1.12435e-15	-2.18047	-1.403	1.23584e-12	-1.40813	-1.39613
43904958	chr2:43904958:C:T	8.61106e-15	-7.00909e-10	-1.54762	4.58992e-12	-7.00909e-10	-1.49214
43905121	chr2:43905121:C:T	8.26341e-15	-7.00909e-10	-1.58883	4.14671e-12	-7.00909e-10	-1.59369
43905171	chr2:43905171:TAAA:T	6.12851e-15	-1.88772	-1.08457e-09	8.14793e-12	-0.918241	-1.08457e-09
43905199	chr2:43905199:A:G	2.21476e-14	-7.00909e-10	-0.602939	1.27882e-11	-7.00909e-10	-0.467481
43906156	chr2:43906156:T:C	8.3172e-15	-7.00909e-10	-1.58234	4.16255e-12	-7.00909e-10	-1.58988
43906379	chr2:43906379:A:G	8.60739e-15	-7.00909e-10	-1.54805	4.24792e-12	-7.00909e-10	-1.56957
43906635	chr2:43906635:C:G	3.17546e-14	-0.967718	0.725087	1.43647e-11	-1.11796	0.766722
43907374	chr2:43907374:G:A	8.38226e-15	-7.00909e-10	-1.57455	4.17301e-12	-7.00909e-10	-1.58737
43907561	chr2:43907561:T:TA	4.58613e-15	-2.01594	-0.161692	3.98072e-12	-1.11423	-0.520315
43908175	chr2:43908175:G:A	2.69117e-15	-1.3918	-1.31889	7.323e-12	0.325568	-1.35055
43908214	chr2:43908214:G:A	1.3547e-14	-7.00909e-10	-1.09451	8.44167e-12	-7.00909e-10	-0.882825
43908260	chr2:43908260:T:G	1.68791e-14	-7.00909e-10	-0.874593	4.30015e-12	-7.00909e-10	-1.55735
43908636	chr2:43908636:CT:C	4.39438e-14	-1.09703	1.17928	1.46833e-11	-1.22836	0.899062
43908858	chr2:43908858:C:A	1.78217e-14	-1.17136	0.351115	8.85136e-12	-1.29657	0.46114
43909329	chr2:43909329:C:T	2.82715e-15	-2.05164	-0.609754	2.19517e-12	-1.83972	-0.390026
43909337	chr2:43909337:G:A	1.68379e-15	-2.07426	-1.10536	1.59035e-12	-1.33083	-1.22122
43909342	chr2:43909342:C:T	2.12572e-15	-2.18479	-0.761771	1.33898e-12	-1.92314	-0.800957
43909656	chr2:43909656:G:T	9.61006e-15	-7.00909e-10	-1.43786	4.67118e-12	-7.00909e-10	-1.47459
43910301	chr2:43910301:T:C	1.80102e-14	-7.00909e-10	-0.809729	4.38452e-12	-7.00909e-10	-1.53792
43910648	chr2:43910648:A:T	1.01149e-15	-2.10034	-1.58891	6.94329e-13	-1.80003	-1.58078
43911348	chr2:43911348:C:G	1.28688e-14	-0.51648	-0.629381	2.03334e-11	0.348527	-0.352267
43912049	chr2:43912049:T:C	3.92539e-15	-2.02817	-0.305035	3.37311e-12	-1.15351	-0.646659
43912058	chr2:43912058:G:A	1.01667e-14	-0.447133	-0.934414	1.54785e-11	0.426394	-0.702945
43912200	chr2:43912200:G:C	6.6348e-15	-1.80834	-1.08457e-09	2.29062e-12	-2.18718	-1.08457e-09
43912335	chr2:43912335:A:G	4.47217e-15	-2.0625	-0.140294	3.53213e-12	-1.24667	-0.507429
43912847	chr2:43912847:G:A	8.5207e-15	-0.620075	-0.938095	1.24352e-11	0.21041	-0.705881
43913459	chr2:43913459:TGTTCA:T	1.50516e-14	-7.00909e-10	-0.989183	5.97606e-12	-7.00909e-10	-1.22824
43913509	chr2:43913509:A:G	8.52648e-15	-7.00909e-10	-1.55749	4.22044e-12	-7.00909e-10	-1.57607
43913969	chr2:43913969:C:T	2.61459e-14	-7.00909e-10	-0.436976	4.78245e-12	-7.00909e-10	-1.45105
43914151	chr2:43914151:A:G	4.78076e-15	-2.13607	-1.08457e-09	4.64062e-12	-1.48116	-1.08457e-09
43914245	chr2:43914245:T:G	1.34977e-14	-7.00909e-10	-1.09815	5.47394e-12	-7.00909e-10	-1.31601
43914263	chr2:43914263:A:C	1.10658e-13	-7.00909e-10	1.00577	2.59663e-11	-7.00909e-10	0.240795
43914474	chr2:43914474:T:C	1.80693e-14	-7.00909e-10	-0.806454	6.7821e-12	-7.00909e-10	-1.10172
43915121	chr2:43915121:T:C	8.43605e-15	-7.00909e-10	-1.56815	4.18804e-12	-7.00909e-10	-1.58377
43915424	chr2:43915424:C:T	8.24973e-15	-7.00909e-10	-1.59049	4.18504e-12	-7.00909e-10	-1.58449
43915950	chr2:43915950:C:G	9.48644e-15	-0.505708	-0.945097	1.43949e-11	0.366021	-0.715149
43916027	chr2:43916027:G:A	8.34933e-15	-7.00909e-10	-1.57849	4.16434e-12	-7.00909e-10	-1.58945
43916077	chr2:43916077:T:A	9.42401e-15	-0.995656	-0.461752	5.0388e-12	-1.11287	-0.28597
43916201	chr2:43916201:G:A	9.91483e-15	-0.455149	-0.951488	1.49196e-11	0.411998	-0.72533
43916313	chr2:43916313:G:C	1.40116e-15	-2.1135	-1.24987	1.37801e-12	-1.4169	-1.27846
43916617	chr2:43916617:A:G	1.77422e-14	-0.561512	-0.263211	7.90124e-12	-0.73075	-0.218234
43916765	chr2:43916765:G:A	1.48425e-15	-2.12327	-1.18249	1.41615e-12	-1.45384	-1.21422
43917111	chr2:43917111:G:A	2.1457e-14	-0.214694	-0.419922	2.67866e-11	0.667069	-0.395173
43917178	chr2:43917178:T:C	2.05409e-14	-0.0991556	-0.579095	2.60406e-11	0.800284	-0.556632
43917354	chr2:43917354:C:T	1.74964e-14	-1.91762	1.07894	1.35726e-11	-1.64792	1.23997
43917577	chr2:43917577:C:T	1.35687e-15	-2.17258	-1.22291	5.61339e-13	-2.18387	-1.40957
43918660	chr2:43918660:C:T	1.42197e-15	-2.0931	-1.25553	1.70498e-12	-1.17598	-1.30647
43918963	chr2:43918963:G:A	7.481e-14	-7.00909e-10	0.614284	2.0342e-11	-7.00909e-10	-0.00331522
43918995	chr2:43918995:T:A	2.80482e-14	-7.00909e-10	-0.366743	1.11614e-11	-7.00909e-10	-0.603542
43919001	chr2:43919001:T:C	1.79227e-14	-7.00909e-10	-0.814599	6.82662e-12	-7.00909e-10	-1.09518
43919100	chr2:43919100:CAG:C	1.29977e-14	-7.00909e-10	-1.13589	8.40603e-12	-7.00909e-10	-0.887056
43919104	chr2:43919104:G:A	1.26661e-15	-2.0889	-1.37542	1.33444e-12	-1.33101	-1.39648
43919274	chr2:43919274:T:C	1.35098e-14	-7.00909e-10	-1.09725	8.80385e-12	-7.00909e-10	-0.840815
43919373	chr2:43919373:A:G	7.28844e-15	-2.07688	0.362501	5.31246e-12	-1.28389	-0.0620618
43919612	chr2:43919612:A:G	2.00741e-14	-7.00909e-10	-0.701238	1.39514e-11	-7.00909e-10	-0.380427
43919690	chr2:43919690:T:C	2.71625e-14	-7.00909e-10	-0.39883	4.85194e-12	-7.00909e-10	-1.43663
43919982	chr2:43919982:A:G	1.67341e-14	-7.00909e-10	-0.883221	6.78174e-12	-7.00909e-10	-1.10177
43920296	chr2:43920296:C:G	4.5803e-15	-2.1789	-1.08457e-09	2.4184e-12	-2.1329	-1.08457e-09
43920360	chr2:43920360:C:T	1.49316e-14	-0.15359	-0.843597	2.54175e-11	0.769134	-0.549699
43921028	chr2:43921028:G:A	1.18156e-15	-2.0476	-1.48623	1.3659e-12	-1.23388	-1.47031
43921195	chr2:43921195:G:C	5.36277e-15	-2.02119	-1.08457e-09	3.39501e-12	-1.7937	-1.08457e-09
43922178	chr2:43922178:A:C	1.69813e-14	-0.452409	-0.416146	1.99528e-12	-1.66359	-0.661624
43922303	chr2:43922303:T:C	2.1431e-14	-0.278652	-0.357177	7.91598e-12	-0.692732	-0.254389
43922583	chr2:43922583:A:C	3.17151e-15	-1.67288	-0.873578	2.61157e-12	-1.4718	-0.584256
43922626	chr2:43922626:G:A	2.56432e-14	-7.00909e-10	-0.456391	4.74753e-12	-7.00909e-10	-1.45838
43922684	chr2:43922684:G:A	4.87296e-14	-7.00909e-10	0.185618	1.59627e-11	-7.00909e-10	-0.245751
43922839	chr2:43922839:C:T	1.36817e-14	-7.00909e-10	-1.08461	5.71319e-12	-7.00909e-10	-1.27323
43922890	chr2:43922890:C:T	2.0989e-14	-7.00909e-10	-0.65667	9.10969e-12	-7.00909e-10	-0.806667
43923244	chr2:43923244:T:TGC	1.2902e-14	-7.00909e-10	-1.14329	6.89279e-12	-7.00909e-10	-1.08553
43923308	chr2:43923308:G:A	3.48409e-15	-1.43547	-1.01699	2.92881e-12	-0.836477	-1.10493
43923372	chr2:43923372:C:G	3.14174e-15	-1.17826	-1.37763	7.29992e-12	0.0886848	-1.11683
43924214	chr2:43924214:C:T	1.3379e-14	-0.162565	-0.944415	1.97878e-11	0.652997	-0.683938
43924669	chr2:43924669:C:T	4.34155e-14	-1.05084	1.12099	1.7646e-11	-1.25224	1.10674
43924716	chr2:43924716:G:A	4.94193e-15	-2.10291	-1.08457e-09	2.39554e-12	-2.1424	-1.08457e-09
43924726	chr2:43924726:A:G	9.13314e-15	-7.00909e-10	-1.48876	4.43666e-12	-7.00909e-10	-1.5261
43924919	chr2:43924919:A:G	3.5962e-15	-2.03032	-0.390471	3.36417e-12	-1.14955	-0.653271
43925041	chr2:43925041:G:A	1.15347e-14	-0.413268	-0.842044	1.60794e-11	0.367966	-0.606433
43925267	chr2:43925267:G:T	3.04425e-14	0.101178	-0.386007	3.03216e-11	0.630686	-0.234831
43925856	chr2:43925856:C:G	1.15453e-15	-2.05785	-1.49913	1.17485e-12	-1.28064	-1.57422
43926518	chr2:43926518:C:T	6.68519e-15	-1.80077	-1.08457e-09	2.2856e-12	-2.18938	-1.08457e-09
43927000	chr2:43927000:T:C	2.21923e-14	-2.06014	1.45921	1.5311e-11	-1.23392	0.946487
43927371	chr2:43927371:T:C	2.41434e-14	-2.07681	1.56015	1.57903e-11	-1.29204	1.03543
43927497	chr2:43927497:T:A	1.79833e-14	-2.06647	1.25525	1.24233e-11	-1.25936	0.762929
43928023	chr2:43928023:GA:G	1.70397e-14	-0.114023	-0.751102	2.38054e-11	0.80848	-0.654574
43928169	chr2:43928169:C:G	5.53665e-15	-1.66634	-0.322934	4.68226e-12	-1.24173	-0.230497
43928178	chr2:43928178:T:C	1.09326e-14	-7.00909e-10	-1.30892	5.64032e-12	-7.00909e-10	-1.28606
43928853	chr2:43928853:C:A	6.76791e-14	-7.00909e-10	0.514109	2.04778e-11	-7.00909e-10	0.00333888
43929245	chr2:43929245:C:T	1.05001e-14	-7.00909e-10	-1.34928	5.40103e-12	-7.00909e-10	-1.32942
43929301	chr2:43929301:G:A	1.60876e-14	0.154469	-1.07709	2.45991e-11	1.13232	-0.945616
43929421	chr2:43929421:G:A	1.09732e-14	-2.03748	0.732266	9.13008e-12	-1.1884	0.383966
43929765	chr2:43929765:T:C	5.7865e-15	-1.94514	-1.08457e-09	2.33314e-12	-2.16879	-1.08457e-09
43930302	chr2:43930302:T:C	4.95019e-15	-1.80168	-0.299566	1.26168e-12	-2.11969	-0.663869
43930512	chr2:43930512:C:T	3.13629e-15	-1.54788	-1.00975	7.83057e-12	0.138663	-1.09663
43930582	chr2:43930582:C:T	1.12666e-14	0.0815002	-1.36033	1.28969e-12	-1.35052	-1.41108
43931461	chr2:43931461:T:C	9.09591e-15	-2.11725	0.62441	6.0864e-12	-1.39954	0.189588
43932319	chr2:43932319:C:T	4.83661e-15	-2.07242	-0.0520309	4.14919e-12	-1.28515	-0.307944
43932355	chr2:43932355:T:C	1.10015e-14	-7.00909e-10	-1.30264	5.67154e-12	-7.00909e-10	-1.28054
43932551	chr2:43932551:T:C	3.34761e-15	-0.911503	-1.58092	4.71695e-13	-2.17827	-1.58916
43932800	chr2:43932800:A:G	1.19073e-14	-7.00909e-10	-1.22352	7.33418e-12	-7.00909e-10	-1.02346
43933231	chr2:43933231:T:C	9.97822e-15	-7.00909e-10	-1.40026	5.18724e-12	-7.00909e-10	-1.3698
43934318	chr2:43934318:A:G	8.72254e-15	-7.00909e-10	-1.53476	4.2919e-12	-7.00909e-10	-1.55928
43934821	chr2:43934821:T:C	4.65134e-15	-2.16351	-1.08457e-09	2.80642e-12	-1.98409	-1.08457e-09
43935027	chr2:43935027:A:G	9.72851e-16	-2.17416	-1.55403	8.66571e-13	-1.60988	-1.54934
43935181	chr2:43935181:T:C	1.07697e-14	-2.01589	0.691956	8.64068e-12	-1.12581	0.266288
43935182	chr2:43935182:G:A	4.78031e-15	-2.13616	-1.08457e-09	3.50093e-12	-1.76298	-1.08457e-09
43935221	chr2:43935221:T:C	1.07916e-14	-7.00909e-10	-1.3219	4.71585e-12	-7.00909e-10	-1.46508
43935661	chr2:43935661:AT:A	2.04799e-15	-1.94191	-1.0419	3.26585e-12	-0.709003	-1.12348
43936363	chr2:43936363:G:A	9.0001e-15	-7.00909e-10	-1.50343	5.0796e-12	-7.00909e-10	-1.39077
43936439	chr2:43936439:A:T	1.57526e-14	-7.00909e-10	-0.943664	4.33524e-12	-7.00909e-10	-1.54923
43936634	chr2:43936634:G:A	2.18003e-14	-7.00909e-10	-0.618745	8.60529e-12	-7.00909e-10	-0.863628
43937147	chr2:43937147:G:A	2.1792e-14	-7.00909e-10	-0.619127	5.01787e-12	-7.00909e-10	-1.403
43937342	chr2:43937342:T:A	4.3998e-15	-0.670045	-1.54907	2.19744e-12	-0.814428	-1.41428
43937626	chr2:43937626:T:C	1.47047e-14	-7.00909e-10	-1.0125	1.00451e-11	-7.00909e-10	-0.708915
43938399	chr2:43938399:A:T	3.05168e-14	-7.00909e-10	-0.282391	6.40699e-12	-7.00909e-10	-1.15862
43938417	chr2:43938417:G:C	1.40439e-14	-7.00909e-10	-1.05848	4.22999e-12	-7.00909e-10	-1.57381
43938672	chr2:43938672:G:A	1.12278e-14	-7.00909e-10	-1.28228	4.80209e-12	-7.00909e-10	-1.44695
43939083	chr2:43939083:T:C	7.47271e-13	2.91576	-1.08457e-09	5.25371e-11	0.945515	-1.08457e-09
43939145	chr2:43939145:G:A	4.53844e-15	-2.18809	-1.08457e-09	2.68919e-12	-2.02677	-1.08457e-09
43939616	chr2:43939616:A:G	1.07891e-14	-7.00909e-10	-1.32214	4.71356e-12	-7.00909e-10	-1.46556
43940278	chr2:43940278:A:G	1.80364e-14	-7.00909e-10	-0.808277	1.2153e-11	-7.00909e-10	-0.518425
43940551	chr2:43940551:A:C	1.23691e-14	-7.00909e-10	-1.18547	5.15967e-12	-7.00909e-10	-1.37513
43940727	chr2:43940727:T:C	2.16331e-14	-0.626443	-1.08457e-09	4.38127e-12	-1.53867	-1.08457e-09
43942634	chr2:43942634:T:C	1.04886e-14	-7.00909e-10	-1.35038	4.61611e-12	-7.00909e-10	-1.48645
43942712	chr2:43942712:C:T	2.14037e-15	-1.35917	-1.58052	3.28678e-12	-0.246587	-1.57951
43942870	chr2:43942870:T:C	9.50515e-15	-7.00909e-10	-1.44884	4.42892e-12	-7.00909e-10	-1.52785
43943235	chr2:43943235:T:C	1.96064e-15	-1.43833	-1.58907	4.76213e-13	-2.16784	-1.59006
43943442	chr2:43943442:A:T	2.22467e-15	-1.30727	-1.5938	4.67272e-13	-2.18348	-1.59337
43943710	chr2:43943710:T:C	5.88287e-15	-1.92862	-1.08457e-09	4.923e-12	-1.42209	-1.08457e-09
43944738	chr2:43944738:T:G	1.06183e-14	-7.00909e-10	-1.33809	4.16238e-12	-7.00909e-10	-1.58992
43945311	chr2:43945311:C:A	1.09683e-14	-7.00909e-10	-1.30565	7.06556e-12	-7.00909e-10	-1.06077
43945497	chr2:43945497:T:C	4.64054e-15	-0.603604	-1.56223	7.93578e-13	-1.65443	-1.59278
43945948	chr2:43945948:CAATT:C	2.221e-15	-1.80282	-1.09989	3.12632e-12	-0.56695	-1.3092
43946283	chr2:43946283:T:G	1.13239e-14	-0.0637455	-1.21001	3.28915e-12	-0.473902	-1.35147
43946684	chr2:43946684:TAA:T	1.55845e-14	-7.00909e-10	-0.954394	9.80439e-12	-7.00909e-10	-0.733175
43946874	chr2:43946874:G:C	1.27063e-14	-7.00909e-10	-1.15857	5.21254e-12	-7.00909e-10	-1.36494
43946877	chr2:43946877:G:A	3.33273e-15	-2.1439	-0.352981	2.27433e-12	-1.53002	-0.664306
43947424	chr2:43947424:G:T	4.74959e-15	-2.14261	-1.08457e-09	2.58136e-12	-2.06769	-1.08457e-09
43947573	chr2:43947573:T:C	6.08923e-15	-1.89415	-1.08457e-09	2.37224e-12	-2.15217	-1.08457e-09
43947829	chr2:43947829:T:A	5.43517e-15	-0.541665	-1.46611	8.55134e-13	-1.67821	-1.49429
43947899	chr2:43947899:G:A	8.2911e-15	-7.00909e-10	-1.58549	4.37932e-12	-7.00909e-10	-1.53911
43947996	chr2:43947996:G:A	1.64422e-14	-7.00909e-10	-0.900819	6.48005e-12	-7.00909e-10	-1.14728
43948154	chr2:43948154:G:A	9.89966e-15	-7.00909e-10	-1.40817	4.15182e-12	-7.00909e-10	-1.59246
43948227	chr2:43948227:A:C	1.79444e-15	-1.52573	-1.59025	4.83135e-13	-2.15012	-1.59335
43948532	chr2:43948532:C:T	1.19087e-14	-7.00909e-10	-1.2234	6.33619e-12	-7.00909e-10	-1.16973
43948733	chr2:43948733:T:C	8.6244e-15	-7.00909e-10	-1.54607	5.36918e-12	-7.00909e-10	-1.33533
43949111	chr2:43949111:T:C	8.95169e-15	-7.00909e-10	-1.50883	4.26146e-12	-7.00909e-10	-1.56639
43949840	chr2:43949840:T:C	1.05565e-14	-7.00909e-10	-1.34393	4.84507e-12	-7.00909e-10	-1.43804
43950008	chr2:43950008:T:C	8.50184e-15	-7.00909e-10	-1.56039	4.25134e-12	-7.00909e-10	-1.56877
43950230	chr2:43950230:AT:A	2.37537e-15	-1.28826	-1.54726	5.45372e-13	-2.18689	-1.4354
43950279	chr2:43950279:G:T	4.84027e-15	-2.1237	-1.08457e-09	2.91135e-12	-1.94739	-1.08457e-09
43950395	chr2:43950395:A:G	8.34624e-15	-7.00909e-10	-1.57886	4.49269e-12	-7.00909e-10	-1.51355
43950421	chr2:43950421:C:T	2.23032e-15	-1.30548	-1.59304	4.64859e-13	-2.18818	-1.59385
43950506	chr2:43950506:C:G	8.60133e-15	-7.00909e-10	-1.54875	4.58228e-12	-7.00909e-10	-1.49381
43950809	chr2:43950809:T:C	1.46765e-15	-1.74962	-1.56739	1.97008e-12	-0.751779	-1.58615
43950895	chr2:43950895:T:C	9.34768e-15	-0.393402	-1.07214	2.62899e-12	-0.705076	-1.34433
43951047	chr2:43951047:G:C	2.03438e-15	-1.52831	-1.46217	3.14109e-12	-0.339733	-1.5317
43951057	chr2:43951057:G:A	8.28462e-15	-7.00909e-10	-1.58627	4.37341e-12	-7.00909e-10	-1.54046
43951512	chr2:43951512:T:C	1.1276e-14	-7.00909e-10	-1.27799	5.7111e-12	-7.00909e-10	-1.27359
43951639	chr2:43951639:C:G	4.92791e-15	-0.533126	-1.57263	4.87116e-12	0.145606	-1.57828
43951732	chr2:43951732:G:C	1.0461e-14	-7.00909e-10	-1.35301	4.75503e-12	-7.00909e-10	-1.4568
43952312	chr2:43952312:G:C	1.4289e-14	-7.00909e-10	-1.04118	5.93842e-12	-7.00909e-10	-1.23456
43952326	chr2:43952326:C:T	8.71613e-15	-7.00909e-10	-1.53549	4.20519e-12	-7.00909e-10	-1.57969
43952597	chr2:43952597:C:T	4.57777e-15	-0.627574	-1.55188	4.63737e-12	0.077921	-1.55978
43952794	chr2:43952794:A:C	1.75625e-14	-7.00909e-10	-0.834901	6.68281e-12	-7.00909e-10	-1.11647
43953225	chr2:43953225:G:A	5.42024e-15	-2.01053	-1.08457e-09	2.28675e-12	-2.18887	-1.08457e-09
43953366	chr2:43953366:G:A	2.11538e-15	-1.37244	-1.579	4.69919e-13	-2.18455	-1.58665
43953924	chr2:43953924:C:T	5.25368e-15	-2.04174	-1.08457e-09	4.25332e-12	-1.5683	-1.08457e-09
43954037	chr2:43954037:C:G	1.08067e-15	-2.18947	-1.43362	6.6683e-13	-1.98102	-1.44021
43954212	chr2:43954212:C:T	1.85759e-15	-1.54578	-1.5356	5.93119e-13	-2.00528	-1.53308
43954255	chr2:43954255:T:C	1.06706e-14	-7.00909e-10	-1.33318	4.6906e-12	-7.00909e-10	-1.47044
43954295	chr2:43954295:G:A	1.97896e-15	-1.50078	-1.51732	6.16545e-13	-1.98539	-1.51424
43955015	chr2:43955015:G:A	9.95345e-15	-7.00909e-10	-1.40275	5.75293e-12	-7.00909e-10	-1.2663
43955111	chr2:43955111:A:G	2.72378e-15	-2.12951	-0.569133	2.17382e-12	-1.47735	-0.762175
43955567	chr2:43955567:G:A	1.83931e-14	-7.00909e-10	-0.788695	1.48984e-11	-7.00909e-10	-0.314754
43955635	chr2:43955635:G:T	4.4317e-15	-1.07467	-1.13722	8.34644e-13	-1.9262	-1.27055
43956562	chr2:43956562:G:A	1.03731e-14	-7.00909e-10	-1.36145	4.56669e-12	-7.00909e-10	-1.49722
43956580	chr2:43956580:G:T	8.28408e-15	-7.00909e-10	-1.58633	4.5379e-12	-7.00909e-10	-1.50354
43956676	chr2:43956676:G:T	8.30372e-15	-7.00909e-10	-1.58396	4.55939e-12	-7.00909e-10	-1.49882
43956690	chr2:43956690:G:A	1.25754e-15	-1.93543	-1.53608	1.70028e-12	-0.905415	-1.5798
43956806	chr2:43956806:C:T	1.88558e-15	-2.16942	-0.89701	1.65219e-12	-1.65662	-0.857289
43956864	chr2:43956864:T:C	8.23347e-15	-7.00909e-10	-1.59246	4.14664e-12	-7.00909e-10	-1.59371
43957078	chr2:43957078:G:A	5.78529e-15	-1.94535	-1.08457e-09	2.3078e-12	-2.17971	-1.08457e-09
43957088	chr2:43957088:A:T	1.84822e-14	-7.00909e-10	-0.78386	7.11367e-12	-7.00909e-10	-1.05399
43957532	chr2:43957532:A:G	1.01576e-14	-7.00909e-10	-1.38245	4.57741e-12	-7.00909e-10	-1.49487
43957862	chr2:43957862:T:C	1.12885e-14	-7.00909e-10	-1.27688	4.22013e-12	-7.00909e-10	-1.57614
43957990	chr2:43957990:T:C	2.08256e-15	-1.49797	-1.46911	3.45502e-12	-0.304061	-1.47212
43958092	chr2:43958092:T:C	2.16577e-14	-7.00909e-10	-0.625309	7.56441e-12	-7.00909e-10	-0.992551
43958167	chr2:43958167:T:C	2.10882e-15	-1.36385	-1.59069	4.67051e-13	-2.18367	-1.59365
43958206	chr2:43958206:G:A	2.11105e-15	-1.49779	-1.4557	4.41911e-12	0.0330993	-1.56317
43958574	chr2:43958574:T:C	1.64443e-14	-0.900688	-1.08457e-09	6.2796e-11	1.12389	-1.08457e-09
43958579	chr2:43958579:T:C	3.54179e-15	-2.14453	-0.291511	2.41201e-12	-1.52073	-0.614816
43958747	chr2:43958747:C:T	5.89607e-15	-1.92638	-1.08457e-09	5.63965e-12	-1.28618	-1.08457e-09
43959097	chr2:43959097:A:T	1.07115e-14	-7.00909e-10	-1.32935	4.67704e-12	-7.00909e-10	-1.47334
43959359	chr2:43959359:A:C	2.35935e-15	-1.24851	-1.59377	4.66051e-13	-2.18842	-1.59105
43959416	chr2:43959416:A:G	2.73581e-14	-7.00909e-10	-0.391654	1.53882e-11	-7.00909e-10	-0.282402
43959696	chr2:43959696:G:A	1.66425e-14	-0.88871	-1.08457e-09	2.86994e-12	-1.96171	-1.08457e-09
43959942	chr2:43959942:G:C	1.47738e-13	1.29477	-1.08457e-09	1.5478e-11	-0.276585	-1.08457e-09
43960065	chr2:43960065:A:G	1.79236e-15	-1.6631	-1.45403	2.65874e-12	-0.475125	-1.56303
43960245	chr2:43960245:A:G	1.46289e-15	-2.16457	-1.15568	1.25819e-12	-1.71169	-1.07465
43960513	chr2:43960513:A:G	1.7935e-15	-2.17024	-0.94626	1.56627e-12	-1.65301	-0.914294
43960811	chr2:43960811:G:A	8.23664e-15	-7.00909e-10	-1.59208	4.15634e-12	-7.00909e-10	-1.59137
43960959	chr2:43960959:T:C	9.79745e-15	-7.00909e-10	-1.41855	4.50898e-12	-7.00909e-10	-1.50993
43961267	chr2:43961267:G:A	9.74875e-15	-7.00909e-10	-1.42353	6.22572e-12	-7.00909e-10	-1.18732
43962199	chr2:43962199:G:A	9.47867e-15	0.104412	-1.55604	1.18182e-11	0.931976	-1.47834
43962348	chr2:43962348:G:A	9.9576e-15	0.154011	-1.55634	1.24482e-11	0.98448	-1.4789
43962810	chr2:43962810:A:G	8.63652e-15	-7.00909e-10	-1.54467	5.39947e-12	-7.00909e-10	-1.3297
43963041	chr2:43963041:G:C	8.099e-15	-0.0728045	-1.53612	9.45175e-12	0.678533	-1.44834
43963158	chr2:43963158:T:C	2.51914e-13	-7.00909e-10	1.82842	9.40221e-11	-7.00909e-10	1.52753
43963644	chr2:43963644:T:C	1.02535e-14	-7.00909e-10	-1.37305	4.94188e-12	-7.00909e-10	-1.41826
43963959	chr2:43963959:G:C	8.40905e-15	-7.00909e-10	-1.57136	4.18495e-12	-7.00909e-10	-1.58451
43964261	chr2:43964261:TTCCTC:T	2.55561e-15	-1.17316	-1.58922	4.6985e-13	-2.18784	-1.58351
43964416	chr2:43964416:G:A	1.28934e-14	0.3597	-1.50365	1.64361e-11	1.18369	-1.40021
43964841	chr2:43964841:T:C	2.45022e-15	-1.42865	-1.37584	7.07105e-13	-2.1752	-1.18738
43965018	chr2:43965018:T:C	5.31436e-15	-0.508231	-1.52203	8.64497e-13	-1.61886	-1.54275
43965289	chr2:43965289:G:C	2.86753e-15	-1.23011	-1.41711	6.61103e-13	-2.18945	-1.24041
43965632	chr2:43965632:A:G	5.74777e-15	-2.13175	0.179892	3.72048e-12	-1.49757	-0.204587
43966060	chr2:43966060:A:T	8.23485e-15	-7.00909e-10	-1.59229	4.16881e-12	-7.00909e-10	-1.58837
43966471	chr2:43966471:T:C	8.97003e-15	-7.00909e-10	-1.50678	4.62324e-12	-7.00909e-10	-1.48491
43966762	chr2:43966762:A:T	2.31986e-15	-1.27478	-1.58438	4.72527e-13	-2.18931	-1.57635
43967033	chr2:43967033:A:G	9.92036e-15	-7.00909e-10	-1.40608	5.24552e-12	-7.00909e-10	-1.35863
43967135	chr2:43967135:A:G	1.47237e-15	-1.72091	-1.59289	2.15128e-12	-0.666888	-1.58306
43967644	chr2:43967644:G:C	1.00427e-14	-7.00909e-10	-1.39382	4.59039e-12	-7.00909e-10	-1.49204
43967740	chr2:43967740:C:T	2.63637e-15	-1.13741	-1.59385	4.66343e-13	-2.18633	-1.59251
43967802	chr2:43967802:A:G	9.5476e-15	-7.00909e-10	-1.44438	4.62735e-12	-7.00909e-10	-1.48402
43968607	chr2:43968607:A:G	2.13917e-15	-1.41455	-1.5257	3.6654e-12	-0.232293	-1.48477
43968670	chr2:43968670:A:C	8.23288e-15	-0.151904	-1.44063	8.30774e-12	0.558238	-1.45706
43968725	chr2:43968725:G:A	3.46594e-15	-0.869662	-1.58802	4.87685e-13	-2.14186	-1.59223
43969248	chr2:43969248:T:C	1.68394e-14	-7.00909e-10	-0.876945	6.85827e-12	-7.00909e-10	-1.09055
43969819	chr2:43969819:A:C	4.86965e-15	-2.13121	0.0135619	3.21533e-12	-1.49625	-0.351826
43970637	chr2:43970637:A:G	1.57831e-14	-7.00909e-10	-0.941726	4.72183e-12	-7.00909e-10	-1.46381
43970641	chr2:43970641:T:C	1.64124e-14	-7.00909e-10	-0.90263	6.70832e-12	-7.00909e-10	-1.11266
43970907	chr2:43970907:T:C	3.30774e-14	-7.00909e-10	-0.201819	1.29477e-11	-7.00909e-10	-0.455084
43971634	chr2:43971634:TC:T	3.86134e-15	-0.761272	-1.58838	4.9148e-13	-2.13301	-1.59333
43972459	chr2:43972459:T:C	1.08371e-14	-7.00909e-10	-1.3177	4.80256e-12	-7.00909e-10	-1.44686
43972476	chr2:43972476:T:C	1.69508e-15	-1.58267	-1.59027	4.95834e-13	-2.12376	-1.59376
43973045	chr2:43973045:A:G	1.19065e-14	-7.00909e-10	-1.22359	5.02492e-12	-7.00909e-10	-1.40159
43974120	chr2:43974120:T:C	2.08689e-15	-1.37788	-1.58711	4.68912e-13	-2.18048	-1.59286
43974237	chr2:43974237:T:C	1.11372e-15	-2.08228	-1.51068	1.84951e-12	-0.928701	-1.47238
43974924	chr2:43974924:A:G	2.65827e-14	-7.00909e-10	-0.420408	1.68075e-11	-7.00909e-10	-0.194178
43976386	chr2:43976386:C:T	1.46032e-14	-7.00909e-10	-1.01943	6.14368e-12	-7.00909e-10	-1.20058
43976430	chr2:43976430:A:T	1.13101e-14	-7.00909e-10	-1.27497	4.86139e-12	-7.00909e-10	-1.43468
43976440	chr2:43976440:G:A	3.66069e-15	-0.811288	-1.59173	6.09789e-12	0.383701	-1.59176
43976878	chr2:43976878:C:G	2.32307e-15	-2.15701	-0.700764	2.09105e-12	-1.63509	-0.643252
43977305	chr2:43977305:AG:A	1.18018e-14	-7.00909e-10	-1.23242	4.17212e-12	-7.00909e-10	-1.58758
43977578	chr2:43977578:T:C	1.98978e-14	0.540823	-1.25088	2.14992e-11	1.38334	-1.33133
43977859	chr2:43977859:G:C	2.87101e-15	-1.24949	-1.39652	2.34282e-11	1.55416	-1.41623
43977868	chr2:43977868:C:T	1.3866e-14	-1.07123	-1.08457e-09	1.8727e-11	-0.0860373	-1.08457e-09
43978057	chr2:43978057:T:C	1.19213e-14	-7.00909e-10	-1.22234	6.30559e-12	-7.00909e-10	-1.17457
43978455	chr2:43978455:T:C	8.41855e-15	-7.00909e-10	-1.57023	4.1464e-12	-7.00909e-10	-1.59376
43979159	chr2:43979159:GAA:G	2.21103e-15	-1.47404	-1.43317	4.89896e-13	-2.16894	-1.56063
43979660	chr2:43979660:A:C	3.21114e-15	-1.13055	-1.40349	2.90527e-11	1.78006	-1.42695
43979967	chr2:43979967:T:C	2.28775e-14	-7.00909e-10	-0.570516	1.89743e-11	-7.00909e-10	-0.0729171
43981262	chr2:43981262:A:T	1.01252e-14	-7.00909e-10	-1.38564	4.58602e-12	-7.00909e-10	-1.49299
43981552	chr2:43981552:G:A	2.9226e-15	-1.04264	-1.58555	4.72653e-13	-2.17475	-1.59065
43981994	chr2:43981994:GC:G	1.92001e-15	-2.15199	-0.896344	1.74267e-12	-1.61154	-0.849046
43982642	chr2:43982642:A:G	8.22216e-15	-7.00909e-10	-1.59384	4.38691e-12	-7.00909e-10	-1.53738
43982667	chr2:43982667:C:A	5.1382e-15	-0.783066	-1.2809	8.30015e-12	0.459782	-1.35951
43982939	chr2:43982939:T:TC	1.30954e-13	-7.00909e-10	1.17418	3.32677e-11	-7.00909e-10	0.488582
43983347	chr2:43983347:A:G	2.9306e-15	-2.14726	-0.478197	2.0738e-12	-1.56998	-0.716646
43983618	chr2:43983618:A:G	1.15338e-14	-7.00909e-10	-1.25539	4.9168e-12	-7.00909e-10	-1.42335
43983785	chr2:43983785:T:A	1.85071e-15	-1.55491	-1.53018	8.80687e-12	0.708262	-1.54873
43983944	chr2:43983944:A:C	1.89429e-15	-1.46859	-1.59324	4.73567e-13	-2.16963	-1.59383
43984109	chr2:43984109:C:G	1.66778e-14	-0.995865	0.109276	3.89714e-11	0.22482	0.422003
43984146	chr2:43984146:T:TC	8.45644e-15	-7.00909e-10	-1.56574	4.20347e-12	-7.00909e-10	-1.5801
43984817	chr2:43984817:A:G	8.39142e-14	-7.00909e-10	0.729126	9.27293e-12	-7.00909e-10	-0.788905
43984869	chr2:43984869:C:T	1.63975e-14	-7.00909e-10	-0.90354	4.28058e-12	-7.00909e-10	-1.56192
43984992	chr2:43984992:A:T	1.01887e-14	-7.00909e-10	-1.37939	4.75347e-12	-7.00909e-10	-1.45713
43985222	chr2:43985222:G:T	5.61333e-15	-2.15035	0.17483	3.48861e-12	-1.58605	-0.180451
43985554	chr2:43985554:C:A	1.41097e-15	-1.9039	-1.45249	8.14318e-12	0.552154	-1.47098
43985692	chr2:43985692:T:C	3.94241e-15	-2.1281	-0.200777	2.70904e-12	-1.50299	-0.516419
43986472	chr2:43986472:T:A	7.35567e-15	-0.220552	-1.48465	7.56837e-12	0.524561	-1.51659
43986754	chr2:43986754:G:C	2.5366e-14	-7.00909e-10	-0.46726	1.52971e-11	-7.00909e-10	-0.288343
43986851	chr2:43986851:T:C	5.27051e-15	-1.64034	-0.398206	8.64144e-12	-0.235417	-0.624018
43986903	chr2:43986903:A:T	7.70301e-15	-0.183783	-1.47527	8.12038e-12	0.591545	-1.51317
43986997	chr2:43986997:A:G	7.25144e-15	-0.241353	-1.47812	7.35089e-12	0.495106	-1.51629
43987075	chr2:43987075:C:T	9.58121e-16	-2.17418	-1.56927	6.21061e-13	-1.95877	-1.53356
43987110	chr2:43987110:T:A	7.12305e-15	-0.270674	-1.46666	7.12661e-12	0.454564	-1.50673
43987175	chr2:43987175:T:C	1.67421e-15	-1.59152	-1.59381	4.87444e-13	-2.14221	-1.59237
43987188	chr2:43987188:T:C	2.29504e-14	-7.00909e-10	-0.567335	1.37241e-11	-7.00909e-10	-0.396849
43987550	chr2:43987550:C:T	3.61719e-15	-1.61069	-0.804285	6.16314e-12	-0.186699	-1.01072
43987978	chr2:43987978:T:G	4.56896e-15	-2.16115	-0.0202349	2.77502e-12	-1.62977	-0.365579
43988046	chr2:43988046:G:A	2.79988e-14	-0.0961424	-0.272364	4.9623e-11	0.857208	0.0312404
43988060	chr2:43988060:TG:T	1.11044e-14	-7.00909e-10	-1.29332	4.72119e-12	-7.00909e-10	-1.46394
43988092	chr2:43988092:A:T	6.5367e-15	-1.33363	-0.489603	1.39264e-11	0.297551	-0.679768
43988343	chr2:43988343:C:G	8.98383e-15	-7.00909e-10	-1.50524	4.5221e-12	-7.00909e-10	-1.50703
43988571	chr2:43988571:C:T	9.45456e-16	-2.18919	-1.56757	5.28408e-13	-2.06822	-1.58567
43988712	chr2:43988712:T:G	1.67845e-12	-7.00909e-10	3.72496	3.14029e-10	-7.00909e-10	2.73348
43988734	chr2:43988734:G:A	6.39583e-14	-7.00909e-10	0.457563	1.83833e-11	-7.00909e-10	-0.104565
43988955	chr2:43988955:G:A	1.77728e-14	-7.00909e-10	-0.822998	1.40241e-11	-7.00909e-10	-0.375224
43989187	chr2:43989187:C:A	1.25403e-14	-7.00909e-10	-1.17172	4.54447e-12	-7.00909e-10	-1.50209
43989230	chr2:43989230:T:A	3.75874e-13	2.22859	-1.08457e-09	2.0257e-11	-0.00750364	-1.08457e-09
43990076	chr2:43990076:A:G	1.4852e-15	-1.95133	-1.35379	7.57932e-12	0.398739	-1.38932
43990112	chr2:43990112:G:A	2.63746e-15	-1.16909	-1.56176	4.84203e-13	-2.18616	-1.55509
43990240	chr2:43990240:G:A	9.72008e-16	-2.18887	-1.54019	5.38864e-13	-2.07638	-1.55792
43990405	chr2:43990405:C:A	3.67744e-15	-1.05429	-1.34416	6.21304e-12	0.128433	-1.31779
43990449	chr2:43990449:G:A	6.41801e-15	-0.744232	-1.09733	1.11871e-11	0.541327	-1.14257
43990470	chr2:43990470:C:T	4.75979e-15	-2.17757	0.0371045	2.71871e-12	-1.71742	-0.298427
43990914	chr2:43990914:C:T	1.14488e-14	-7.00909e-10	-1.26279	5.80484e-12	-7.00909e-10	-1.25731
43990998	chr2:43990998:AC:A	2.72359e-14	-7.00909e-10	-0.396132	1.65123e-11	-7.00909e-10	-0.211901
43991016	chr2:43991016:A:T	2.72409e-14	-7.00909e-10	-0.395948	1.65176e-11	-7.00909e-10	-0.21158
43991307	chr2:43991307:T:C	2.46612e-15	-1.30819	-1.48983	5.12784e-13	-2.18939	-1.49452
43991320	chr2:43991320:T:C	2.72452e-14	-7.00909e-10	-0.395791	1.6519e-11	-7.00909e-10	-0.211496
43991340	chr2:43991340:C:A	2.3172e-14	-7.00909e-10	-0.557723	1.38945e-11	-7.00909e-10	-0.384512
43991354	chr2:43991354:T:C	7.06415e-15	-1.74564	-1.08457e-09	4.70815e-12	-1.46671	-1.08457e-09
43991498	chr2:43991498:G:T	2.1409e-15	-2.18579	-0.753652	1.47746e-12	-1.79024	-0.835434
43991632	chr2:43991632:A:T	2.60957e-14	-7.00909e-10	-0.438897	1.57655e-11	-7.00909e-10	-0.258178
43991638	chr2:43991638:A:C	2.70933e-14	-7.00909e-10	-0.401383	1.64193e-11	-7.00909e-10	-0.217547
43991699	chr2:43991699:G:A	1.12098e-15	-2.04063	-1.54584	4.79912e-12	0.0845715	-1.53214
43991736	chr2:43991736:T:G	3.19491e-14	-7.00909e-10	-0.236524	2.007e-11	-7.00909e-10	-0.0167788
43991897	chr2:43991897:T:A	2.72428e-14	-7.00909e-10	-0.39588	1.65153e-11	-7.00909e-10	-0.211715
43991972	chr2:43991972:T:G	4.34241e-14	-7.00909e-10	0.0703458	1.53846e-11	-7.00909e-10	-0.282637
43992192	chr2:43992192:G:A	2.46468e-14	-7.00909e-10	-0.49602	1.48069e-11	-7.00909e-10	-0.320909
43992292	chr2:43992292:CCA:C	8.95378e-15	-1.50859	-1.08457e-09	3.27847e-12	-1.82863	-1.08457e-09
43992350	chr2:43992350:C:G	2.27132e-14	-7.00909e-10	-0.577722	1.34165e-11	-7.00909e-10	-0.419516
43992579	chr2:43992579:T:C	2.26244e-14	-7.00909e-10	-0.581638	1.35001e-11	-7.00909e-10	-0.41331
43992607	chr2:43992607:C:T	2.53031e-15	-1.9767	-0.795623	2.06766e-12	-1.43216	-0.857424
43992640	chr2:43992640:G:A	1.07924e-14	-1.32182	-1.08457e-09	7.29125e-12	-1.02933	-1.08457e-09
43992836	chr2:43992836:C:T	2.6241e-14	-7.00909e-10	-0.433345	1.57291e-11	-7.00909e-10	-0.260489
43992917	chr2:43992917:T:C	2.27149e-14	-7.00909e-10	-0.577647	1.35109e-11	-7.00909e-10	-0.412508
43992983	chr2:43992983:A:G	2.83139e-14	-7.00909e-10	-0.357316	1.71287e-11	-7.00909e-10	-0.175249
43993037	chr2:43993037:C:G	3.33069e-15	-1.83685	-0.660641	5.92197e-12	-0.612461	-0.624876
43993262	chr2:43993262:T:C	2.30293e-14	-7.00909e-10	-0.563902	1.3711e-11	-7.00909e-10	-0.397809
43993323	chr2:43993323:C:T	2.83139e-14	-7.00909e-10	-0.357316	1.71287e-11	-7.00909e-10	-0.175249
43993456	chr2:43993456:A:G	2.38412e-14	-7.00909e-10	-0.529253	1.42861e-11	-7.00909e-10	-0.356715
43993466	chr2:43993466:G:A	2.01161e-15	-2.16821	-0.833529	1.72932e-12	-1.6795	-0.788772
43993475	chr2:43993475:G:C	2.01979e-15	-2.16099	-0.836685	1.78157e-12	-1.64677	-0.791739
43993568	chr2:43993568:C:G	2.63253e-14	-7.00909e-10	-0.430137	1.57815e-11	-7.00909e-10	-0.257167
43993706	chr2:43993706:T:C	1.41859e-15	-1.82382	-1.52719	5.77722e-13	-2.06141	-1.50325
43993718	chr2:43993718:A:G	1.43985e-15	-1.75686	-1.57926	5.9579e-12	0.33878	-1.57007
43993808	chr2:43993808:G:A	2.45947e-14	-7.00909e-10	-0.498138	1.47724e-11	-7.00909e-10	-0.323247
43993979	chr2:43993979:A:T	2.13226e-14	-7.00909e-10	-0.640901	1.27009e-11	-7.00909e-10	-0.474336
43994107	chr2:43994107:G:T	2.13226e-14	-7.00909e-10	-0.640901	1.27009e-11	-7.00909e-10	-0.474336
43994137	chr2:43994137:A:C	2.10106e-14	-7.00909e-10	-0.655639	1.2457e-11	-7.00909e-10	-0.493724
43994564	chr2:43994564:T:A	1.06324e-15	-2.09755	-1.5418	3.54538e-12	-0.222799	-1.52756
43994923	chr2:43994923:G:A	2.82128e-15	-1.49969	-1.16379	7.55261e-13	-2.17839	-1.1183
43995027	chr2:43995027:A:G	2.22524e-14	-7.00909e-10	-0.598217	1.33477e-11	-7.00909e-10	-0.424659
43995255	chr2:43995255:C:T	7.02312e-15	-1.75146	-1.08457e-09	2.30551e-12	-2.1807	-1.08457e-09
43995432	chr2:43995432:G:A	2.24029e-14	-7.00909e-10	-0.591478	1.34955e-11	-7.00909e-10	-0.413649
43995465	chr2:43995465:A:G	2.24029e-14	-7.00909e-10	-0.591478	1.34955e-11	-7.00909e-10	-0.413649
43995525	chr2:43995525:G:A	2.24029e-14	-7.00909e-10	-0.591478	1.34955e-11	-7.00909e-10	-0.413649
43995584	chr2:43995584:G:A	2.24029e-14	-7.00909e-10	-0.591478	1.34955e-11	-7.00909e-10	-0.413649
43995643	chr2:43995643:C:A	1.00417e-14	-7.00909e-10	-1.39392	5.7053e-12	-7.00909e-10	-1.27461
43995742	chr2:43995742:C:A	2.05196e-15	-2.18033	-0.801546	1.66588e-12	-1.74821	-0.75744
43995750	chr2:43995750:G:A	2.24029e-14	-7.00909e-10	-0.591478	1.34955e-11	-7.00909e-10	-0.413649
43995780	chr2:43995780:A:G	2.2311e-14	-7.00909e-10	-0.59559	1.34335e-11	-7.00909e-10	-0.418252
43995890	chr2:43995890:G:A	1.39597e-14	-7.00909e-10	-1.0645	4.51092e-12	-7.00909e-10	-1.5095
43996256	chr2:43996256:A:C	4.79317e-15	-2.13348	-1.08457e-09	2.28535e-12	-2.18949	-1.08457e-09
43996354	chr2:43996354:C:T	2.42848e-14	-7.00909e-10	-0.510819	1.47054e-11	-7.00909e-10	-0.327787
43996368	chr2:43996368:C:T	2.23594e-14	-7.00909e-10	-0.593422	1.3448e-11	-7.00909e-10	-0.417177
43996560	chr2:43996560:A:G	5.65732e-15	-1.97334	0.00561664	6.25648e-12	-1.1356	-0.0467854
43996591	chr2:43996591:T:G	2.39933e-14	-7.00909e-10	-0.522895	1.45153e-11	-7.00909e-10	-0.340804
43996760	chr2:43996760:A:C	2.20154e-14	-7.00909e-10	-0.608928	1.32419e-11	-7.00909e-10	-0.432618
43996825	chr2:43996825:C:G	2.35695e-14	-7.00909e-10	-0.540717	1.42589e-11	-7.00909e-10	-0.358622
43996864	chr2:43996864:A:G	1.36935e-14	-7.00909e-10	-1.08374	5.78653e-12	-7.00909e-10	-1.26047
43996872	chr2:43996872:A:AC	2.38399e-14	-7.00909e-10	-0.529309	1.44154e-11	-7.00909e-10	-0.347709
43997012	chr2:43997012:C:T	1.29591e-14	-7.00909e-10	-1.13887	5.49368e-12	-7.00909e-10	-1.31241
43997051	chr2:43997051:GAC:G	2.0666e-14	-7.00909e-10	-0.672181	1.23818e-11	-7.00909e-10	-0.499778
43997210	chr2:43997210:CG:C	1.63685e-15	-2.05553	-1.15237	2.34674e-12	-1.10351	-1.05946
43997240	chr2:43997240:C:T	2.45662e-14	-2.07076	1.57147	4.03774e-11	-1.12007	1.80234
43997471	chr2:43997471:A:C	2.38814e-14	-7.00909e-10	-0.527568	1.44314e-11	-7.00909e-10	-0.346601
43997477	chr2:43997477:C:G	1.0371e-14	-7.00909e-10	-1.36166	4.14955e-12	-7.00909e-10	-1.59301
43997758	chr2:43997758:G:T	2.24491e-14	-7.00909e-10	-0.589419	1.36942e-11	-7.00909e-10	-0.399036
43997833	chr2:43997833:C:T	2.11419e-14	-2.05891	1.40949	3.52711e-11	-1.08156	1.62862
43997864	chr2:43997864:G:A	2.05759e-14	-7.00909e-10	-0.676546	1.23141e-11	-7.00909e-10	-0.505263
43997971	chr2:43997971:G:T	2.8786e-14	-7.00909e-10	-0.340779	1.19033e-11	-7.00909e-10	-0.539193
43998160	chr2:43998160:G:T	2.36236e-14	-7.00909e-10	-0.538422	1.42759e-11	-7.00909e-10	-0.35743
43998359	chr2:43998359:G:A	3.65572e-14	-7.00909e-10	-0.101789	1.6359e-11	-7.00909e-10	-0.221225
43998726	chr2:43998726:A:G	1.03286e-14	-7.00909e-10	-1.36575	4.63895e-12	-7.00909e-10	-1.48152
43998812	chr2:43998812:T:A	2.18539e-14	-7.00909e-10	-0.616288	1.31542e-11	-7.00909e-10	-0.43926
43998966	chr2:43998966:A:G	2.28632e-14	-7.00909e-10	-0.57114	1.3668e-11	-7.00909e-10	-0.400947
43998980	chr2:43998980:G:C	1.3015e-14	-7.00909e-10	-1.13457	5.53705e-12	-7.00909e-10	-1.30454
43999003	chr2:43999003:G:C	2.39419e-14	-7.00909e-10	-0.52504	1.44813e-11	-7.00909e-10	-0.343147
43999146	chr2:43999146:A:G	2.38198e-14	-7.00909e-10	-0.530151	1.44012e-11	-7.00909e-10	-0.348695
43999161	chr2:43999161:G:A	2.37876e-14	-7.00909e-10	-0.531504	1.43812e-11	-7.00909e-10	-0.350085
43999174	chr2:43999174:G:C	1.08529e-14	-7.00909e-10	-1.31624	5.93996e-12	-7.00909e-10	-1.2343
43999630	chr2:43999630:T:C	5.33263e-15	-2.02682	-1.08457e-09	7.35388e-12	-1.02078	-1.08457e-09
43999827	chr2:43999827:T:G	2.39165e-14	-1.74906	1.22296	3.66243e-11	-0.656129	1.24084
43999879	chr2:43999879:T:G	1.82105e-14	-1.73473	0.936063	2.77944e-11	-0.636411	0.945241
44000187	chr2:44000187:T:C	2.54612e-14	-1.77218	1.30867	3.66134e-11	-0.728321	1.31273
44000258	chr2:44000258:C:T	1.82303e-14	-1.84927	1.05169	2.43131e-11	-0.887295	1.06231
44000349	chr2:44000349:T:C	1.14226e-14	-7.00909e-10	-1.26507	4.87562e-12	-7.00909e-10	-1.43176
44000373	chr2:44000373:G:A	1.44585e-14	-1.02939	-1.08457e-09	2.64016e-12	-2.04517	-1.08457e-09
44000613	chr2:44000613:G:A	1.15339e-14	-0.85895	-0.396432	1.35925e-11	-0.259126	-0.147364
44000750	chr2:44000750:T:C	2.62002e-14	-1.74705	1.31214	3.89471e-11	-0.672064	1.31826
44001242	chr2:44001242:A:G	1.99902e-14	-1.84774	1.14231	2.83947e-11	-0.828587	1.15879
44001423	chr2:44001423:T:C	1.16062e-14	-7.00909e-10	-1.24913	6.59275e-12	-7.00909e-10	-1.13003
44001591	chr2:44001591:G:A	1.42228e-14	-2.10457	1.05875	2.11169e-11	-1.11278	1.14685
44001605	chr2:44001605:T:A	2.12039e-14	-2.13092	1.48443	2.65192e-11	-1.21854	1.48041
44002021	chr2:44002021:G:T	2.28186e-15	-2.18114	-0.694533	1.84753e-12	-1.75635	-0.645804
44002082	chr2:44002082:T:G	3.60808e-14	-7.00909e-10	-0.114907	1.3164e-11	-7.00909e-10	-0.438522
44002195	chr2:44002195:G:A	5.80593e-14	-7.00909e-10	0.360796	2.03522e-11	-7.00909e-10	-0.00281535
44002254	chr2:44002254:T:C	8.36881e-15	-1.57616	-1.08457e-09	2.18386e-11	0.0676737	-1.08457e-09
44002574	chr2:44002574:G:A	4.09336e-15	-1.944	-0.347305	1.20999e-12	-2.01972	-0.80568
44002623	chr2:44002623:T:A	5.65603e-15	-2.17837	0.210427	4.71014e-12	-1.81049	0.344199
44002647	chr2:44002647:G:A	9.45434e-16	-2.1769	-1.57988	7.38234e-13	-1.72566	-1.59384
44002935	chr2:44002935:G:C	1.02722e-14	-1.37123	-1.08457e-09	6.89532e-12	-1.08516	-1.08457e-09
44002946	chr2:44002946:C:T	1.15621e-14	-7.00909e-10	-1.25294	4.90289e-12	-7.00909e-10	-1.42618
44003093	chr2:44003093:C:T	1.46884e-14	-7.00909e-10	-1.01361	1.09844e-11	-7.00909e-10	-0.619528
44003546	chr2:44003546:A:C	2.03232e-15	-2.11029	-0.881206	2.34509e-12	-1.16834	-0.995337
44003585	chr2:44003585:C:A	5.23356e-13	-7.00909e-10	2.55959	7.8047e-11	-7.00909e-10	1.34131
44003712	chr2:44003712:G:A	1.17947e-14	-7.00909e-10	-1.23302	4.92236e-12	-7.00909e-10	-1.42222
44003752	chr2:44003752:G:A	1.97527e-15	-2.18076	-0.839203	1.59353e-12	-1.75141	-0.798645
44003773	chr2:44003773:C:T	1.04322e-14	-7.00909e-10	-1.35577	4.15077e-12	-7.00909e-10	-1.59271
44004503	chr2:44004503:T:C	5.12112e-15	-2.15099	0.0836949	5.02859e-12	-1.29082	-0.110046
44004504	chr2:44004504:G:A	1.0068e-15	-2.16205	-1.53184	8.09134e-13	-1.65134	-1.57646
44004630	chr2:44004630:C:T	8.22333e-15	-7.00909e-10	-1.59369	4.20627e-12	-7.00909e-10	-1.57943
44004830	chr2:44004830:A:G	3.17402e-15	-2.14274	-0.402926	4.05892e-12	-1.23351	-0.381582
44004913	chr2:44004913:A:G	1.0332e-15	-2.1451	-1.5229	8.74156e-13	-1.58167	-1.56884
44004960	chr2:44004960:C:A	1.25427e-14	-7.00909e-10	-1.17153	5.25353e-12	-7.00909e-10	-1.3571
44005308	chr2:44005308:A:T	1.8786e-15	-1.49328	-1.57686	4.86486e-13	-2.17964	-1.55692
44005434	chr2:44005434:G:A	2.82868e-14	-7.00909e-10	-0.358274	1.14439e-11	-7.00909e-10	-0.578549
44005529	chr2:44005529:C:T	2.75823e-14	-7.00909e-10	-0.383495	1.11711e-11	-7.00909e-10	-0.602673
44005565	chr2:44005565:C:T	2.36331e-15	-1.71539	-1.12521	4.96788e-12	-0.840572	-0.57244
44005684	chr2:44005684:T:C	1.23231e-14	-7.00909e-10	-1.18919	4.35093e-12	-7.00909e-10	-1.54562
44005775	chr2:44005775:A:G	2.42692e-15	-1.59565	-1.21839	5.64693e-12	-0.642184	-0.64271
44005851	chr2:44005851:T:C	1.53499e-15	-1.89233	-1.37981	5.41146e-13	-2.17203	-1.45804
44006266	chr2:44006266:G:C	2.92463e-15	-1.79825	-0.829254	2.18411e-12	-1.46545	-0.769345
44006308	chr2:44006308:A:G	6.06454e-15	-0.47528	-1.42293	5.89871e-13	-2.06672	-1.47713
44006771	chr2:44006771:G:A	1.29874e-14	-7.00909e-10	-1.13669	5.47648e-12	-7.00909e-10	-1.31554
44006786	chr2:44006786:C:T	1.16861e-14	-7.00909e-10	-1.24227	6.36562e-12	-7.00909e-10	-1.16509
44006803	chr2:44006803:C:T	8.90436e-15	-7.00909e-10	-1.51413	4.4535e-12	-7.00909e-10	-1.52231
44006853	chr2:44006853:A:T	1.57808e-14	0.43309	-1.37497	4.62394e-11	2.06328	-1.24545
44006884	chr2:44006884:T:C	1.58284e-14	0.407522	-1.34639	4.52824e-11	2.00851	-1.2116
44007712	chr2:44007712:C:T	7.61032e-15	-1.3451	-0.326064	1.17041e-10	1.92129	-0.174773
44007972	chr2:44007972:A:G	9.19122e-15	-7.00909e-10	-1.48242	4.67981e-12	-7.00909e-10	-1.47275
44008165	chr2:44008165:A:G	1.44888e-14	0.37084	-1.39813	4.04138e-11	1.97251	-1.28934
44008330	chr2:44008330:C:A	1.0881e-14	-0.472264	-0.841384	1.93066e-10	2.90394	-0.656915
44008333	chr2:44008333:A:G	1.10401e-14	-0.752798	-0.546335	4.56077e-11	1.17925	-0.375179
44008335	chr2:44008335:T:C	2.1522e-15	-1.84908	-1.0851	8.58065e-13	-2.04833	-1.12075
44008342	chr2:44008342:C:T	9.14246e-15	-7.00909e-10	-1.48774	4.65618e-12	-7.00909e-10	-1.47781
44008366	chr2:44008366:G:A	1.13078e-14	-7.00909e-10	-1.27517	6.13206e-12	-7.00909e-10	-1.20247
44008755	chr2:44008755:C:T	9.74793e-15	-7.00909e-10	-1.42361	5.67604e-12	-7.00909e-10	-1.27975
44008812	chr2:44008812:A:G	9.14246e-15	-7.00909e-10	-1.48774	4.65618e-12	-7.00909e-10	-1.47781
44008960	chr2:44008960:T:G	1.59981e-15	-1.82021	-1.41058	5.4196e-13	-2.13388	-1.49469
44008971	chr2:44008971:A:G	1.16141e-14	-7.00909e-10	-1.24845	6.44229e-12	-7.00909e-10	-1.15312
44009314	chr2:44009314:G:A	1.303e-14	-7.00909e-10	-1.13342	5.49037e-12	-7.00909e-10	-1.31301
44009402	chr2:44009402:A:T	1.23022e-14	-7.00909e-10	-1.19089	5.46904e-12	-7.00909e-10	-1.3169
44009623	chr2:44009623:A:G	1.18828e-14	-7.00909e-10	-1.22558	5.82521e-12	-7.00909e-10	-1.25381
44009682	chr2:44009682:T:A	6.39001e-15	-1.84593	-1.08457e-09	2.2877e-12	-2.18846	-1.08457e-09
44009828	chr2:44009828:A:C	1.67418e-14	-0.128941	-0.753817	1.6259e-11	0.177387	-0.404742
44010120	chr2:44010120:T:C	1.09141e-14	-7.00909e-10	-1.31061	5.37274e-12	-7.00909e-10	-1.33467
44010160	chr2:44010160:G:A	9.2566e-15	-7.00909e-10	-1.47533	4.64484e-12	-7.00909e-10	-1.48025
44010164	chr2:44010164:C:T	9.53869e-15	-7.00909e-10	-1.44531	4.78628e-12	-7.00909e-10	-1.45025
44010196	chr2:44010196:C:A	2.32143e-14	-0.252775	-0.303127	2.10161e-11	0.0601881	-0.0309036
44010331	chr2:44010331:T:C	1.86785e-14	0.538359	-1.31165	5.60195e-11	2.20633	-1.19664
44010343	chr2:44010343:T:A	1.95042e-15	-2.10774	-0.924881	1.70038e-12	-1.45757	-1.02758
44010443	chr2:44010443:C:G	8.4162e-15	-7.00909e-10	-1.57051	4.1785e-12	-7.00909e-10	-1.58605
44010648	chr2:44010648:G:A	9.41573e-16	-2.18285	-1.57802	7.29761e-13	-1.74701	-1.58403
44010723	chr2:44010723:C:T	9.53973e-15	-7.00909e-10	-1.4452	4.14634e-12	-7.00909e-10	-1.59378
44010735	chr2:44010735:A:G	1.829e-14	0.134694	-0.929005	1.45205e-11	0.469049	-0.809489
44010750	chr2:44010750:C:CAGT	1.4179e-14	-7.00909e-10	-1.0489	5.86998e-12	-7.00909e-10	-1.24615
44010758	chr2:44010758:T:C	1.23894e-14	-7.00909e-10	-1.18383	5.28042e-12	-7.00909e-10	-1.352
44010802	chr2:44010802:C:T	9.38415e-16	-2.17539	-1.58884	7.63396e-13	-1.69387	-1.59211
44011091	chr2:44011091:G:A	1.14693e-15	-2.13023	-1.43335	1.0061e-12	-1.52207	-1.48786
44011136	chr2:44011136:A:G	1.20794e-14	-7.00909e-10	-1.20916	5.81491e-12	-7.00909e-10	-1.25558
44011166	chr2:44011166:A:G	1.21952e-15	-2.14654	-1.35567	1.01268e-12	-1.5802	-1.4232
44011220	chr2:44011220:C:G	1.27981e-15	-2.14267	-1.31129	1.06984e-12	-1.56358	-1.38492
44011391	chr2:44011391:G:A	1.29566e-15	-2.13983	-1.30182	1.08781e-12	-1.55459	-1.37725
44011398	chr2:44011398:T:C	1.27509e-15	-2.13906	-1.31859	1.07471e-12	-1.55252	-1.39143
44011448	chr2:44011448:A:G	1.26405e-14	-7.00909e-10	-1.16376	5.9854e-12	-7.00909e-10	-1.22668
44011496	chr2:44011496:A:G	4.74284e-15	-2.14403	-1.08457e-09	2.44196e-12	-2.1232	-1.08457e-09
44011506	chr2:44011506:G:A	2.14821e-15	-2.12739	-0.80864	1.78997e-12	-1.51859	-0.915217
44011530	chr2:44011530:C:G	1.25983e-15	-2.12814	-1.34155	1.09307e-12	-1.5157	-1.41132
44011637	chr2:44011637:A:G	8.46103e-15	-7.00909e-10	-1.5652	4.19023e-12	-7.00909e-10	-1.58325
44011768	chr2:44011768:T:G	1.23931e-15	-2.14248	-1.34363	1.03547e-12	-1.56857	-1.41258
44011876	chr2:44011876:T:A	1.12822e-15	-2.12084	-1.45919	1.03165e-12	-1.49244	-1.4924
44011956	chr2:44011956:C:T	1.81853e-14	-0.483386	-0.316672	9.47083e-12	-0.733701	-0.0340876
44012138	chr2:44012138:C:T	1.26391e-14	-7.00909e-10	-1.16387	5.98403e-12	-7.00909e-10	-1.22691
44012541	chr2:44012541:A:C	1.36889e-15	-2.13309	-1.25358	1.1245e-12	-1.53102	-1.36765
44012632	chr2:44012632:G:T	1.02219e-14	-7.00909e-10	-1.37613	4.96646e-12	-7.00909e-10	-1.4133
44012906	chr2:44012906:T:A	9.74705e-15	-7.00909e-10	-1.4237	4.24369e-12	-7.00909e-10	-1.57057
44012908	chr2:44012908:T:A	1.18359e-14	-7.00909e-10	-1.22954	5.01974e-12	-7.00909e-10	-1.40263
44012957	chr2:44012957:A:C	1.15666e-15	-2.13201	-1.42312	9.90502e-13	-1.52589	-1.49966
44012986	chr2:44012986:T:C	1.34507e-14	-7.00909e-10	-1.10164	5.72064e-12	-7.00909e-10	-1.27192
44013083	chr2:44013083:A:G	1.12983e-15	-2.11925	-1.45935	1.03084e-12	-1.49041	-1.49521
44013184	chr2:44013184:G:A	1.26476e-14	-7.00909e-10	-1.1632	5.98831e-12	-7.00909e-10	-1.2262
44013375	chr2:44013375:TTTTA:T	9.28404e-15	-7.00909e-10	-1.47237	4.33891e-12	-7.00909e-10	-1.54838
44013383	chr2:44013383:A:T	2.72102e-15	-2.10464	-0.59502	2.73226e-12	-1.23871	-0.772163
44013742	chr2:44013742:G:A	1.15499e-15	-2.11811	-1.43847	1.05805e-12	-1.48416	-1.47541
44014386	chr2:44014386:C:T	1.10376e-15	-2.13861	-1.46334	1.00454e-12	-1.55388	-1.4576
44014401	chr2:44014401:A:T	8.31229e-15	-7.00909e-10	-1.58293	4.15589e-12	-7.00909e-10	-1.59148
44014842	chr2:44014842:C:T	4.27146e-15	-0.702592	-1.54612	7.14827e-13	-2.01779	-1.33393
44015400	chr2:44015400:G:C	1.05173e-14	-7.00909e-10	-1.34765	5.85792e-12	-7.00909e-10	-1.24821
44015494	chr2:44015494:T:C	1.54634e-15	-2.15022	-1.11456	1.26792e-12	-1.59584	-1.18279
44015495	chr2:44015495:G:A	4.5668e-15	-2.18186	-1.08457e-09	2.31759e-12	-2.17548	-1.08457e-09
44015633	chr2:44015633:A:G	3.14776e-14	0.363142	-0.614535	1.09525e-10	1.89771	-0.217566
44015640	chr2:44015640:G:A	2.07282e-14	-0.127662	-0.54151	1.91202e-11	0.133326	-0.198587
44015746	chr2:44015746:G:C	1.03874e-15	-2.11533	-1.54733	9.82534e-13	-1.47685	-1.55678
44016037	chr2:44016037:A:G	2.07871e-15	-2.12867	-0.840247	1.72974e-12	-1.52224	-0.945793
44016172	chr2:44016172:T:A	1.09547e-14	-7.00909e-10	-1.3069	7.52636e-12	-7.00909e-10	-0.997594
44016510	chr2:44016510:T:C	5.8915e-15	-0.5147	-1.41246	8.4621e-12	0.54834	-1.42875
44016867	chr2:44016867:A:G	1.09864e-14	-7.00909e-10	-1.30401	5.76998e-12	-7.00909e-10	-1.26334
44016998	chr2:44016998:G:A	1.04016e-14	-7.00909e-10	-1.35871	6.80248e-12	-7.00909e-10	-1.09872
44017062	chr2:44017062:A:G	9.4334e-15	-7.00909e-10	-1.45641	4.14837e-12	-7.00909e-10	-1.59329
44017164	chr2:44017164:G:A	1.43221e-14	-7.00909e-10	-1.03886	8.75853e-12	-7.00909e-10	-0.845977
44017403	chr2:44017403:A:G	1.20923e-14	-1.14144	-0.0666665	1.14291e-11	-0.700183	0.120343
44017432	chr2:44017432:A:C	2.15153e-14	-7.00909e-10	-0.631904	1.21087e-11	-7.00909e-10	-0.522081
44017501	chr2:44017501:C:T	9.33808e-15	-7.00909e-10	-1.46657	4.29717e-12	-7.00909e-10	-1.55805
44017521	chr2:44017521:C:T	4.0987e-14	-7.00909e-10	0.012587	1.48875e-11	-7.00909e-10	-0.31548
44017817	chr2:44017817:G:A	1.22029e-14	-7.00909e-10	-1.19899	5.29496e-12	-7.00909e-10	-1.34925
44017837	chr2:44017837:G:A	2.50835e-14	-7.00909e-10	-0.478459	1.42288e-11	-7.00909e-10	-0.360734
44017840	chr2:44017840:G:C	1.40568e-14	-0.213292	-0.844272	3.36796e-11	1.43633	-0.935442
44017861	chr2:44017861:A:G	9.77845e-16	-2.15495	-1.56812	5.18543e-13	-2.14258	-1.53016
44017902	chr2:44017902:G:A	4.7539e-15	-2.1417	-1.08457e-09	2.45864e-12	-2.1164	-1.08457e-09
44018147	chr2:44018147:C:T	1.25093e-14	-7.00909e-10	-1.1742	5.9366e-12	-7.00909e-10	-1.23487
44018870	chr2:44018870:A:T	1.19312e-15	-2.12806	-1.39604	1.15888e-12	-1.40231	-1.46624
44019410	chr2:44019410:T:A	4.15463e-14	-7.00909e-10	0.0261403	2.23014e-11	-7.00909e-10	0.0886464
44019474	chr2:44019474:A:G	1.13738e-14	-7.00909e-10	-1.26935	7.6103e-12	-7.00909e-10	-0.986502
44019622	chr2:44019622:A:G	1.35285e-15	-2.16259	-1.23587	1.16881e-12	-1.52881	-1.3312
44019731	chr2:44019731:C:G	1.02185e-14	-7.00909e-10	-1.37647	5.34677e-12	-7.00909e-10	-1.33951
44019955	chr2:44019955:GC:G	3.13675e-14	-7.00909e-10	-0.254897	1.66538e-11	-7.00909e-10	-0.203369
44020136	chr2:44020136:A:G	1.00175e-13	-7.00909e-10	0.906246	3.3172e-11	-7.00909e-10	0.485701
44020148	chr2:44020148:G:A	9.08514e-15	-7.00909e-10	-1.49403	4.94633e-12	-7.00909e-10	-1.41736
44020272	chr2:44020272:T:A	2.57751e-15	-2.10274	-0.651102	2.33922e-12	-1.33656	-0.829627
44020400	chr2:44020400:C:T	3.33656e-15	-1.01544	-1.48029	8.37415e-13	-1.68799	-1.50545
44020540	chr2:44020540:G:C	8.90703e-14	-7.00909e-10	0.788757	2.99681e-11	-7.00909e-10	0.38413
44020640	chr2:44020640:G:A	2.75344e-14	-0.647855	0.262623	6.63017e-11	0.435519	0.742691
44020675	chr2:44020675:T:C	8.4418e-15	-7.00909e-10	-1.56747	4.1985e-12	-7.00909e-10	-1.58128
44020753	chr2:44020753:A:G	1.32428e-14	-7.00909e-10	-1.11722	5.46737e-12	-7.00909e-10	-1.31721
44020771	chr2:44020771:A:G	5.17346e-15	-2.05713	-1.08457e-09	2.28616e-12	-2.18913	-1.08457e-09
44020807	chr2:44020807:T:G	2.11123e-15	-1.39346	-1.55994	2.33698e-12	-0.734044	-1.4331
44020827	chr2:44020827:A:C	8.47891e-15	-7.00909e-10	-1.56309	4.1745e-12	-7.00909e-10	-1.58701
44021196	chr2:44021196:T:C	1.23625e-14	-7.00909e-10	-1.186	5.35945e-12	-7.00909e-10	-1.33714
44021244	chr2:44021244:A:G	7.04608e-13	0.988856	1.86812	1.18378e-09	1.13975	2.92071
44021425	chr2:44021425:T:A	9.61598e-16	-2.15784	-1.58198	6.68339e-13	-1.8485	-1.57047
44021569	chr2:44021569:T:C	9.77603e-16	-2.17093	-1.55239	6.66247e-13	-1.89516	-1.52694
44021808	chr2:44021808:G:C	2.03444e-15	-1.92764	-1.06281	7.81191e-13	-2.18889	-1.07405
44021860	chr2:44021860:G:A	8.95727e-15	-7.00909e-10	-1.5082	4.68412e-12	-7.00909e-10	-1.47183
44022731	chr2:44022731:T:C	8.46766e-15	-7.00909e-10	-1.56441	4.33398e-12	-7.00909e-10	-1.54952
44022941	chr2:44022941:C:T	1.47082e-14	-7.00909e-10	-1.01227	6.14267e-12	-7.00909e-10	-1.20074
44022988	chr2:44022988:T:C	2.55682e-13	1.89961	-0.0563479	2.25027e-10	1.85569	0.544521
44023005	chr2:44023005:G:A	1.27869e-14	-7.00909e-10	-1.15225	5.32792e-12	-7.00909e-10	-1.34304
44023010	chr2:44023010:A:G	1.18905e-15	-2.18877	-1.33875	6.42755e-13	-1.97837	-1.47963
44023016	chr2:44023016:T:G	7.04389e-14	1.63572	-1.08164	3.30524e-11	1.51647	-1.03438
44023341	chr2:44023341:T:C	9.24922e-15	-7.00909e-10	-1.47613	6.1079e-12	-7.00909e-10	-1.20642
44023410	chr2:44023410:T:C	1.26302e-14	-7.00909e-10	-1.16458	1.00661e-11	-7.00909e-10	-0.706832
44023444	chr2:44023444:C:T	1.01098e-15	-2.14472	-1.54503	5.05334e-13	-2.16548	-1.53306
44023730	chr2:44023730:G:A	6.66331e-15	-0.764213	-1.03984	3.95323e-11	1.45225	-0.791137
44024036	chr2:44024036:G:A	1.36749e-14	0.487677	-1.57278	1.04554e-11	0.912547	-1.58143
44024306	chr2:44024306:C:T	4.60326e-14	-7.00909e-10	0.128681	2.4321e-11	-7.00909e-10	0.175336
44024344	chr2:44024344:G:A	9.7443e-15	-7.00909e-10	-1.42399	6.13038e-12	-7.00909e-10	-1.20275
44024559	chr2:44024559:G:A	1.6559e-14	-0.893737	-1.08457e-09	3.45787e-12	-1.77535	-1.08457e-09
44024577	chr2:44024577:G:A	1.44421e-14	-7.00909e-10	-1.03052	6.02669e-12	-7.00909e-10	-1.21981
44024756	chr2:44024756:C:A	5.41677e-15	-2.01117	-1.08457e-09	2.68432e-12	-2.02858	-1.08457e-09
44025009	chr2:44025009:C:CT	1.4358e-14	-7.00909e-10	-1.03636	6.02692e-12	-7.00909e-10	-1.21977
44025611	chr2:44025611:A:G	3.3346e-14	-7.00909e-10	-0.193732	1.86185e-11	-7.00909e-10	-0.0918493
44025626	chr2:44025626:T:A	1.93788e-13	2.44494	-0.878849	1.05465e-10	2.45693	-0.814556
44025958	chr2:44025958:C:G	3.27029e-14	-7.00909e-10	-0.213204	1.70351e-11	-7.00909e-10	-0.180731
44026303	chr2:44026303:T:C	7.60765e-15	-1.67151	-1.08457e-09	5.09639e-12	-1.38747	-1.08457e-09
44026309	chr2:44026309:T:C	2.05627e-14	-0.677192	-1.08457e-09	9.46337e-12	-0.768577	-1.08457e-09
44026461	chr2:44026461:G:A	3.63082e-14	-7.00909e-10	-0.108626	1.89847e-11	-7.00909e-10	-0.0723695
44026869	chr2:44026869:T:G	5.87055e-15	-0.354127	-1.57659	1.73326e-11	1.42116	-1.58458
44027075	chr2:44027075:A:G	2.01215e-14	-7.00909e-10	-0.698882	1.55268e-11	-7.00909e-10	-0.273435
44027222	chr2:44027222:G:A	1.92001e-14	-7.00909e-10	-0.745752	1.06305e-11	-7.00909e-10	-0.652282
44027523	chr2:44027523:T:C	2.19072e-14	-7.00909e-10	-0.613854	1.70507e-11	-7.00909e-10	-0.179816
44027815	chr2:44027815:A:G	1.50575e-15	-1.76311	-1.52826	5.30883e-13	-2.18854	-1.46068
44027989	chr2:44027989:G:C	1.92892e-14	-7.00909e-10	-0.741124	8.37904e-12	-7.00909e-10	-0.890271
44028044	chr2:44028044:T:C	9.28619e-15	-7.00909e-10	-1.47214	6.10898e-12	-7.00909e-10	-1.20624
44028079	chr2:44028079:G:C	1.31399e-14	-1.36077	0.235756	5.12194e-12	-2.18351	0.801043
44028089	chr2:44028089:G:T	5.18215e-14	-7.00909e-10	0.247138	2.96736e-11	-7.00909e-10	0.374254
44028285	chr2:44028285:C:T	2.09719e-15	-1.38617	-1.5739	4.66761e-13	-2.1845	-1.59344
44028321	chr2:44028321:A:G	4.64072e-15	-2.1658	-1.08457e-09	2.55466e-12	-2.07808	-1.08457e-09
44028430	chr2:44028430:A:T	4.49729e-14	0.759448	-0.654055	7.07023e-11	1.58179	-0.339322
44028678	chr2:44028678:G:A	2.60958e-14	-7.00909e-10	-0.438893	2.09458e-11	-7.00909e-10	0.0259336
44029135	chr2:44029135:G:A	1.33199e-14	-7.00909e-10	-1.11141	5.70115e-12	-7.00909e-10	-1.27534
44029203	chr2:44029203:T:A	1.11861e-14	-7.00909e-10	-1.286	5.65006e-12	-7.00909e-10	-1.28434
44029502	chr2:44029502:C:T	1.6984e-13	1.92568	-0.491487	1.44727e-10	2.11744	-0.158592
44030191	chr2:44030191:T:A	2.5656e-14	-7.00909e-10	-0.455893	2.09652e-11	-7.00909e-10	0.0268588
44030974	chr2:44030974:A:G	1.01696e-14	-7.00909e-10	-1.38127	5.14832e-12	-7.00909e-10	-1.37733
44031058	chr2:44031058:T:C	2.1782e-14	-7.00909e-10	-0.619585	1.68702e-11	-7.00909e-10	-0.190456
44031134	chr2:44031134:T:C	9.13484e-15	-7.00909e-10	-1.48857	4.1868e-12	-7.00909e-10	-1.58407
44031222	chr2:44031222:T:C	2.62677e-14	-7.00909e-10	-0.432329	2.11762e-11	-7.00909e-10	0.0368715
44031371	chr2:44031371:G:A	8.23097e-15	-7.00909e-10	-1.59276	4.89492e-12	-7.00909e-10	-1.42781
44031391	chr2:44031391:T:C	1.88447e-13	2.35386	-0.815709	1.15726e-10	2.32747	-0.592247
44031433	chr2:44031433:T:C	1.58692e-13	2.08254	-0.71625	9.67479e-11	2.04926	-0.493157
44031678	chr2:44031678:T:C	3.95768e-13	2.50275	-0.222586	2.99003e-10	2.50096	0.183491
44031911	chr2:44031911:G:C	9.31397e-15	-7.00909e-10	-1.46915	6.10046e-12	-7.00909e-10	-1.20764
44032005	chr2:44032005:C:G	3.89687e-15	-0.976118	-1.36438	8.92949e-13	-2.12527	-1.00396
44032139	chr2:44032139:G:C	4.97463e-14	1.73912	-1.53285	1.29042e-10	3.42235	-1.57822
44032153	chr2:44032153:G:A	9.36908e-15	-7.00909e-10	-1.46325	6.16044e-12	-7.00909e-10	-1.19786
44032194	chr2:44032194:T:C	1.31885e-14	-7.00909e-10	-1.12132	5.29635e-12	-7.00909e-10	-1.34899
44032351	chr2:44032351:A:G	2.45595e-13	2.25615	-0.453136	1.613e-10	2.18192	-0.114664
44032487	chr2:44032487:A:G	4.438e-13	2.78372	-0.389017	3.28918e-10	2.78343	-0.00362917
44032513	chr2:44032513:G:T	2.2504e-14	-7.00909e-10	-0.586978	1.81828e-11	-7.00909e-10	-0.115528
44032934	chr2:44032934:G:A	1.33984e-14	-7.00909e-10	-1.10553	8.38692e-12	-7.00909e-10	-0.889331
44033208	chr2:44033208:A:G	1.6496e-15	-1.95614	-1.24399	7.3378e-13	-2.18224	-1.14331
44033240	chr2:44033240:A:G	1.21305e-14	-7.00909e-10	-1.20495	7.2269e-12	-7.00909e-10	-1.03819
44033412	chr2:44033412:G:A	1.51406e-14	-7.00909e-10	-0.983286	6.30191e-12	-7.00909e-10	-1.17515
44033613	chr2:44033613:T:C	1.1781e-15	-2.08249	-1.45428	4.86872e-13	-2.18372	-1.55204
44033679	chr2:44033679:T:A	6.16148e-13	4.28488	-1.56206	1.77397e-10	3.54169	-1.37931
44033738	chr2:44033738:T:G	1.2056e-14	-7.00909e-10	-1.2111	7.20941e-12	-7.00909e-10	-1.04062
44033775	chr2:44033775:C:T	3.46033e-15	-1.36945	-1.08986	1.15002e-12	-2.18496	-0.69126
44033814	chr2:44033814:A:G	1.22991e-14	-7.00909e-10	-1.19114	6.74982e-12	-7.00909e-10	-1.10649
44033862	chr2:44033862:C:T	9.15093e-15	-1.48681	-1.08457e-09	2.9097e-12	-1.94795	-1.08457e-09
44034339	chr2:44034339:G:T	8.82163e-15	-7.00909e-10	-1.52346	4.7365e-12	-7.00909e-10	-1.46071
44034389	chr2:44034389:A:C	9.96115e-14	1.90882	-1.00821	3.29361e-11	1.11789	-0.639321
44034561	chr2:44034561:T:A	1.06683e-14	-7.00909e-10	-1.33339	6.33534e-12	-7.00909e-10	-1.16986
44034677	chr2:44034677:A:C	1.11479e-14	-7.00909e-10	-1.28941	6.06914e-12	-7.00909e-10	-1.21279
44034753	chr2:44034753:T:C	8.27227e-13	3.84463	-0.827224	3.59389e-10	3.08874	-0.220338
44034932	chr2:44034932:A:C	1.36805e-14	-7.00909e-10	-1.0847	5.07395e-12	-7.00909e-10	-1.39188
44034998	chr2:44034998:C:T	4.72253e-13	3.23051	-0.773663	1.40063e-10	2.43944	-0.513353
44035113	chr2:44035113:G:C	7.66835e-13	3.85599	-0.914385	3.23106e-10	3.10317	-0.341192
44035310	chr2:44035310:T:C	5.3713e-13	3.36509	-0.779517	2.48728e-10	2.65816	-0.157808
44035465	chr2:44035465:C:A	6.83928e-13	3.68492	-0.85774	2.84584e-10	2.89838	-0.263355
44035966	chr2:44035966:T:A	2.28972e-14	0.161386	-0.73104	4.84879e-11	1.14488	-0.279573
44036017	chr2:44036017:G:A	1.07901e-14	-7.00909e-10	-1.32204	7.16588e-12	-7.00909e-10	-1.04667
44036080	chr2:44036080:G:A	4.25949e-13	3.42858	-1.07492	1.07833e-10	2.56262	-0.898037
44036124	chr2:44036124:G:A	1.08694e-14	-7.00909e-10	-1.31471	6.52386e-12	-7.00909e-10	-1.14054
44036171	chr2:44036171:A:T	1.64152e-14	-0.0936968	-0.808765	1.67045e-11	0.178464	-0.378788
44036217	chr2:44036217:T:C	1.70303e-14	-7.00909e-10	-0.865675	5.0792e-12	-7.00909e-10	-1.39085
44036321	chr2:44036321:A:T	1.54499e-14	-0.503651	-0.459413	2.48967e-12	-1.63709	-0.46677
44036546	chr2:44036546:C:G	1.21651e-14	-7.00909e-10	-1.2021	5.28806e-12	-7.00909e-10	-1.35055
44036754	chr2:44036754:T:C	9.07444e-15	-7.00909e-10	-1.49521	4.52184e-12	-7.00909e-10	-1.50709
44036791	chr2:44036791:G:GT	6.22926e-15	-0.811919	-1.05949	1.12697e-12	-1.81565	-1.08082
44036861	chr2:44036861:C:G	2.53451e-14	-7.00909e-10	-0.468084	1.38258e-11	-7.00909e-10	-0.389469
44037121	chr2:44037121:C:T	8.33584e-15	-7.00909e-10	-1.5801	4.14821e-12	-7.00909e-10	-1.59333
44037817	chr2:44037817:T:C	8.81874e-15	-7.00909e-10	-1.52379	4.4242e-12	-7.00909e-10	-1.52891
44037823	chr2:44037823:A:G	1.72288e-14	-7.00909e-10	-0.854083	6.73454e-12	-7.00909e-10	-1.10876
44038139	chr2:44038139:T:C	4.61842e-15	-2.17061	-1.08457e-09	2.54398e-12	-2.08227	-1.08457e-09
44038191	chr2:44038191:C:T	4.98087e-15	-1.11691	-0.978154	1.34395e-11	0.219801	-0.63761
44038476	chr2:44038476:G:A	5.6113e-14	-7.00909e-10	0.326699	1.93037e-11	-7.00909e-10	-0.0557076
44038846	chr2:44038846:C:G	3.35259e-15	-1.36848	-1.12245	7.04209e-12	-0.249885	-0.814215
44039699	chr2:44039699:A:T	1.09124e-15	-2.06007	-1.55329	1.21439e-12	-1.46088	-1.36089
44039751	chr2:44039751:A:C	4.58299e-15	-2.17832	-1.08457e-09	2.50788e-12	-2.09657	-1.08457e-09
44040439	chr2:44040439:T:C	5.15446e-15	-2.06081	-1.08457e-09	4.82858e-12	-1.44145	-1.08457e-09
44040447	chr2:44040447:A:G	3.84461e-14	-7.00909e-10	-0.0514111	9.23421e-12	-7.00909e-10	-0.79309
44041010	chr2:44041010:T:C	1.64385e-14	-7.00909e-10	-0.901042	7.37356e-12	-7.00909e-10	-1.0181
44041018	chr2:44041018:T:C	1.64206e-14	-7.00909e-10	-0.902129	7.36595e-12	-7.00909e-10	-1.01914
44041081	chr2:44041081:C:A	1.57595e-15	-2.18539	-1.06042	7.55001e-13	-2.07855	-1.21849
44041121	chr2:44041121:C:A	2.12456e-14	-7.00909e-10	-0.64452	1.20832e-11	-7.00909e-10	-0.524191
44041262	chr2:44041262:C:T	1.08134e-14	-7.00909e-10	-1.31988	4.81887e-12	-7.00909e-10	-1.44347
44041325	chr2:44041325:C:A	1.41272e-14	-7.00909e-10	-1.05256	7.26563e-12	-7.00909e-10	-1.03285
44041589	chr2:44041589:T:C	2.33174e-14	-7.00909e-10	-0.55147	1.36657e-11	-7.00909e-10	-0.401113
44041595	chr2:44041595:C:A	8.27297e-15	-7.00909e-10	-1.58767	4.15436e-12	-7.00909e-10	-1.59185
44041653	chr2:44041653:G:C	1.14005e-14	-7.00909e-10	-1.26701	6.19049e-12	-7.00909e-10	-1.19299
44041785	chr2:44041785:C:T	2.08978e-14	-7.00909e-10	-0.661026	6.62455e-12	-7.00909e-10	-1.12522
44041836	chr2:44041836:G:A	5.37232e-14	0.283177	-1.08457e-09	6.88791e-12	-1.08624	-1.08457e-09
44042063	chr2:44042063:A:T	8.29744e-15	-7.00909e-10	-1.58472	4.15065e-12	-7.00909e-10	-1.59274
44042356	chr2:44042356:G:A	1.434e-14	-7.00909e-10	-1.03762	6.77446e-12	-7.00909e-10	-1.10285
44042411	chr2:44042411:T:C	1.38371e-15	-2.07156	-1.30434	7.7541e-13	-2.0485	-1.22187
44042538	chr2:44042538:A:G	9.23374e-15	-7.00909e-10	-1.4778	4.85649e-12	-7.00909e-10	-1.43569
44042770	chr2:44042770:T:A	5.20464e-15	-2.05112	-1.08457e-09	7.15969e-12	-1.04754	-1.08457e-09
44042797	chr2:44042797:T:G	3.09081e-15	-1.47096	-1.10128	1.1947e-12	-2.18678	-0.651334
44043108	chr2:44043108:T:A	2.39504e-14	-7.00909e-10	-0.524683	7.51198e-12	-7.00909e-10	-0.999506
44043153	chr2:44043153:C:T	8.52526e-15	-7.00909e-10	-1.55764	4.17248e-12	-7.00909e-10	-1.5875
44043351	chr2:44043351:G:T	6.32178e-14	-7.00909e-10	0.445917	1.37513e-11	-7.00909e-10	-0.394871
44043736	chr2:44043736:A:AT	9.58089e-15	-7.00909e-10	-1.4409	4.36158e-12	-7.00909e-10	-1.54317
44043945	chr2:44043945:A:T	9.69929e-15	-7.00909e-10	-1.42862	4.64671e-12	-7.00909e-10	-1.47985
44044163	chr2:44044163:C:A	8.28231e-15	-7.00909e-10	-1.58655	4.16662e-12	-7.00909e-10	-1.5889
44044523	chr2:44044523:A:G	1.1555e-14	-7.00909e-10	-1.25355	5.08174e-12	-7.00909e-10	-1.39035
44044855	chr2:44044855:C:T	8.22258e-15	-7.00909e-10	-1.59378	4.46221e-12	-7.00909e-10	-1.52036
44045015	chr2:44045015:A:G	9.59827e-15	-7.00909e-10	-1.43909	4.5515e-12	-7.00909e-10	-1.50055
44045288	chr2:44045288:T:C	1.76479e-14	-7.00909e-10	-0.830051	7.88498e-12	-7.00909e-10	-0.951045
44045395	chr2:44045395:C:T	5.59455e-14	-7.00909e-10	0.32371	1.92364e-11	-7.00909e-10	-0.0592029
44046109	chr2:44046109:G:A	8.26052e-15	-7.00909e-10	-1.58918	4.59264e-12	-7.00909e-10	-1.49155
44046152	chr2:44046152:C:A	1.73558e-14	-7.00909e-10	-0.846743	9.59663e-12	-7.00909e-10	-0.754593
44047272	chr2:44047272:A:G	1.14141e-14	-7.00909e-10	-1.26582	4.98294e-12	-7.00909e-10	-1.40998
44047289	chr2:44047289:C:T	8.23173e-15	-7.00909e-10	-1.59267	4.17221e-12	-7.00909e-10	-1.58756
44047316	chr2:44047316:A:G	1.09142e-15	-2.07716	-1.53603	6.16699e-13	-1.91368	-1.5857
44047555	chr2:44047555:A:T	1.07809e-14	-7.00909e-10	-1.32289	4.9758e-12	-7.00909e-10	-1.41142
44047590	chr2:44047590:A:G	3.54609e-15	-2.04407	-0.390756	1.10831e-12	-2.14045	-0.772712
44047655	chr2:44047655:G:A	1.06009e-14	-7.00909e-10	-1.33973	5.40031e-12	-7.00909e-10	-1.32955
44047755	chr2:44047755:C:T	8.76851e-15	-7.00909e-10	-1.5295	4.41265e-12	-7.00909e-10	-1.53153
44048277	chr2:44048277:G:A	8.94556e-15	-7.00909e-10	-1.50951	4.7334e-12	-7.00909e-10	-1.46136
44048294	chr2:44048294:G:A	1.06457e-14	-7.00909e-10	-1.33552	6.10424e-12	-7.00909e-10	-1.20702
44048527	chr2:44048527:G:A	8.96861e-15	-7.00909e-10	-1.50694	7.60223e-12	-7.00909e-10	-0.987563
44048619	chr2:44048619:C:T	1.05776e-14	-7.00909e-10	-1.34193	5.98503e-12	-7.00909e-10	-1.22674
44049291	chr2:44049291:C:T	8.23172e-15	-7.00909e-10	-1.59267	4.14858e-12	-7.00909e-10	-1.59324
44050064	chr2:44050064:C:T	1.01634e-15	-2.18756	-1.4969	1.0913e-12	-1.45908	-1.46956
44050153	chr2:44050153:G:A	8.53603e-15	-7.00909e-10	-1.55637	4.51125e-12	-7.00909e-10	-1.50943
44050176	chr2:44050176:C:T	1.12876e-14	-1.27696	-1.08457e-09	2.34479e-11	0.138777	-1.08457e-09
44050239	chr2:44050239:T:C	8.26127e-15	-7.00909e-10	-1.58909	4.14619e-12	-7.00909e-10	-1.59382
44050263	chr2:44050263:A:G	9.44717e-16	-2.16373	-1.59381	5.06081e-13	-2.10328	-1.59378
44050299	chr2:44050299:C:T	9.26109e-16	-2.18939	-1.58804	9.23448e-13	-1.52813	-1.56751
44050316	chr2:44050316:G:A	9.28134e-16	-2.18952	-1.58573	8.84337e-13	-1.54588	-1.59304
44050377	chr2:44050377:A:G	9.15769e-15	-7.00909e-10	-1.48607	7.87048e-12	-7.00909e-10	-0.952885
44050497	chr2:44050497:T:C	1.11208e-15	-2.13928	-1.45515	7.26246e-13	-1.87658	-1.45929
44050588	chr2:44050588:T:C	4.75824e-15	-1.68772	-0.453073	2.06066e-12	-2.06684	-0.226136
44050632	chr2:44050632:A:G	8.26117e-15	-7.00909e-10	-1.5891	4.14618e-12	-7.00909e-10	-1.59382
44050641	chr2:44050641:G:T	8.26117e-15	-7.00909e-10	-1.5891	4.14618e-12	-7.00909e-10	-1.59382
44050674	chr2:44050674:A:G	9.33787e-16	-2.18428	-1.5849	7.94764e-13	-1.65249	-1.59323
44050997	chr2:44050997:T:A	1.03445e-14	-7.00909e-10	-1.36421	6.34979e-12	-7.00909e-10	-1.16758
44051081	chr2:44051081:C:G	4.5888e-15	-2.17705	-1.08457e-09	2.87571e-12	-1.9597	-1.08457e-09
44051143	chr2:44051143:C:T	1.00442e-15	-2.18905	-1.5072	1.03824e-12	-1.50379	-1.47469
44051175	chr2:44051175:A:T	1.03758e-14	-7.00909e-10	-1.36119	5.48479e-12	-7.00909e-10	-1.31403
44051923	chr2:44051923:T:C	9.45453e-16	-2.16373	-1.59303	6.93194e-13	-1.79549	-1.58696
44052179	chr2:44052179:C:T	4.57277e-15	-2.18055	-1.08457e-09	2.31303e-12	-2.17745	-1.08457e-09
44052240	chr2:44052240:G:A	9.27974e-16	-2.18939	-1.58603	8.79091e-13	-1.56396	-1.58091
44052412	chr2:44052412:A:G	6.04648e-15	-1.90119	-1.08457e-09	5.92746e-12	-1.23641	-1.08457e-09
44052495	chr2:44052495:T:C	1.15264e-15	-2.17521	-1.3834	9.3074e-13	-1.7376	-1.35018
44052596	chr2:44052596:CTTATATGTATATGATGCCTATGTCTATATAT:C	1.86103e-13	-2.05444	3.58007	5.10936e-11	-2.16265	3.0803
44052941	chr2:44052941:A:G	8.32355e-15	-7.00909e-10	-1.58158	4.15465e-12	-7.00909e-10	-1.59178
44053180	chr2:44053180:G:A	1.17231e-14	-7.00909e-10	-1.2391	6.73613e-12	-7.00909e-10	-1.10852
44053227	chr2:44053227:G:C	1.16922e-15	-2.18942	-1.35491	7.01239e-13	-1.86553	-1.50538
44053344	chr2:44053344:A:G	8.31754e-15	-7.00909e-10	-1.5823	4.34993e-12	-7.00909e-10	-1.54584
44053376	chr2:44053376:G:A	1.29556e-15	-2.18794	-1.25378	7.29282e-13	-1.90327	-1.42843
44053500	chr2:44053500:G:A	9.02947e-15	-7.00909e-10	-1.50017	4.4194e-12	-7.00909e-10	-1.53
44054232	chr2:44054232:C:T	1.11763e-14	-7.00909e-10	-1.28687	5.74452e-12	-7.00909e-10	-1.26776
44054334	chr2:44054334:T:C	2.06465e-14	-7.00909e-10	-0.673122	7.67949e-12	-7.00909e-10	-0.977452
44054484	chr2:44054484:C:T	9.31963e-15	-7.00909e-10	-1.46855	5.08234e-12	-7.00909e-10	-1.39023
44054865	chr2:44054865:C:T	2.79225e-15	-1.28106	-1.39276	7.96003e-13	-1.9028	-1.34136
44055155	chr2:44055155:C:T	4.53239e-15	-2.18942	-1.08457e-09	2.28565e-12	-2.18936	-1.08457e-09
44055186	chr2:44055186:G:A	2.15259e-15	-2.04208	-0.891922	9.86364e-13	-1.96419	-1.06555
44055533	chr2:44055533:T:C	2.13104e-15	-2.00762	-0.936435	7.64361e-13	-2.13314	-1.15158
44055712	chr2:44055712:G:A	1.30431e-14	-7.00909e-10	-1.13241	8.03907e-12	-7.00909e-10	-0.931692
44055865	chr2:44055865:T:C	2.16087e-15	-2.13261	-0.797551	8.13516e-13	-2.09667	-1.12573
44056033	chr2:44056033:A:G	3.22904e-15	-2.05204	-0.476447	9.81877e-13	-2.15858	-0.875711
44056210	chr2:44056210:G:T	1.12424e-14	-7.00909e-10	-1.28098	6.07375e-12	-7.00909e-10	-1.21203
44056545	chr2:44056545:C:T	1.16887e-14	-7.00909e-10	-1.24205	6.03238e-12	-7.00909e-10	-1.21886
44056571	chr2:44056571:T:C	5.48175e-15	-2.02804	0.0288002	1.7642e-12	-2.17191	-0.276398
44056604	chr2:44056604:T:C	1.25983e-15	-2.18219	-1.28751	9.42227e-13	-1.82987	-1.24564
44056619	chr2:44056619:T:C	8.30606e-15	-7.00909e-10	-1.58368	4.16137e-12	-7.00909e-10	-1.59016
44056645	chr2:44056645:T:G	1.04477e-14	-7.00909e-10	-1.35429	4.98886e-12	-7.00909e-10	-1.4088
44056790	chr2:44056790:T:C	5.37686e-15	-1.97034	-0.0482274	1.62382e-12	-2.18511	-0.346113
44056805	chr2:44056805:A:G	4.58365e-13	-7.00909e-10	2.427	1.06588e-10	-7.00909e-10	1.65297
44057313	chr2:44057313:G:A	4.9295e-15	-2.10543	-1.08457e-09	3.24367e-12	-1.8393	-1.08457e-09
44057492	chr2:44057492:T:C	2.07948e-15	-1.6029	-1.36566	5.69833e-13	-2.14176	-1.43665
44057624	chr2:44057624:C:G	4.40395e-13	-7.00909e-10	2.387	1.11131e-10	-7.00909e-10	1.69471
44057775	chr2:44057775:A:G	1.90456e-15	-1.83288	-1.22353	6.31455e-13	-2.13059	-1.34515
44057785	chr2:44057785:G:A	1.27097e-15	-2.18906	-1.27183	1.01615e-12	-1.72999	-1.27
44057870	chr2:44057870:C:G	7.23941e-15	-2.09014	0.369015	2.68534e-12	-2.15256	0.124363
44058119	chr2:44058119:C:A	9.30757e-15	-7.00909e-10	-1.46984	5.09504e-12	-7.00909e-10	-1.38774
44058453	chr2:44058453:T:C	1.20682e-14	-1.99405	0.783954	2.65017e-12	-2.17757	0.136186
44058730	chr2:44058730:T:C	7.84373e-15	-1.45822	-0.182735	1.85611e-12	-1.97115	-0.426371
44058822	chr2:44058822:T:G	1.26479e-14	-1.48482	0.321639	3.3798e-12	-1.98634	0.188153
44058864	chr2:44058864:G:A	2.12321e-14	-7.00909e-10	-0.645156	1.26323e-11	-7.00909e-10	-0.479745
44058877	chr2:44058877:G:T	1.02341e-14	-7.00909e-10	-1.37495	5.56876e-12	-7.00909e-10	-1.29883
44059235	chr2:44059235:T:C	1.95961e-15	-1.9321	-1.09582	6.91413e-13	-2.1694	-1.21562
44059283	chr2:44059283:CT:C	2.49282e-14	-2.0065	1.52183	5.02379e-12	-2.16927	0.767452
44059298	chr2:44059298:C:T	8.40447e-15	-7.00909e-10	-1.5719	4.15084e-12	-7.00909e-10	-1.59269
44059325	chr2:44059325:A:G	8.90778e-15	-7.00909e-10	-1.51374	4.31941e-12	-7.00909e-10	-1.55289
44059500	chr2:44059500:T:C	1.16285e-14	-2.03392	0.786708	3.00913e-12	-2.16163	0.247274
44059519	chr2:44059519:C:T	8.33183e-15	-7.00909e-10	-1.58059	4.1647e-12	-7.00909e-10	-1.58936
44059606	chr2:44059606:C:T	8.27801e-15	-7.00909e-10	-1.58707	4.15075e-12	-7.00909e-10	-1.59272
44059677	chr2:44059677:G:T	8.83442e-15	-2.05328	0.531267	2.43367e-12	-2.15196	0.0253574
44059803	chr2:44059803:C:T	1.05439e-13	-1.91323	2.8707	2.4047e-11	-2.18893	2.35293
44059861	chr2:44059861:A:T	1.86909e-14	-0.772632	-1.08457e-09	4.08687e-12	-1.60823	-1.08457e-09
44059932	chr2:44059932:T:C	8.90181e-15	-2.08004	0.565628	2.52917e-12	-2.14191	0.053796
44059984	chr2:44059984:A:G	2.24338e-15	-1.92355	-0.969139	7.76553e-13	-2.16423	-1.10466
44060028	chr2:44060028:C:T	2.26609e-14	-2.02573	1.4457	4.73265e-12	-2.16198	0.700459
44060114	chr2:44060114:T:C	2.80914e-14	-2.00927	1.64406	5.59279e-12	-2.16816	0.873637
44060468	chr2:44060468:A:G	8.28607e-15	-7.00909e-10	-1.58609	4.19067e-12	-7.00909e-10	-1.58314
44060824	chr2:44060824:T:C	8.549e-15	-7.00909e-10	-1.55485	4.25125e-12	-7.00909e-10	-1.56879
44061200	chr2:44061200:T:C	8.37298e-15	-7.00909e-10	-1.57566	4.15565e-12	-7.00909e-10	-1.59154
44061270	chr2:44061270:C:T	9.31835e-15	-7.00909e-10	-1.46868	5.0259e-12	-7.00909e-10	-1.4014
44061394	chr2:44061394:T:TC	1.73104e-15	-1.65098	-1.50096	5.65266e-13	-2.0584	-1.52806
44061409	chr2:44061409:G:A	1.09897e-14	-7.00909e-10	-1.30371	6.45869e-12	-7.00909e-10	-1.15058
44061457	chr2:44061457:A:T	3.10548e-15	-2.02094	-0.54656	1.05844e-12	-2.01652	-0.942687
44061639	chr2:44061639:C:T	8.23908e-15	-7.00909e-10	-1.59178	4.37994e-12	-7.00909e-10	-1.53897
44061704	chr2:44061704:G:C	2.47014e-13	-2.01156	3.82034	5.90503e-11	-2.17382	3.23621
44061733	chr2:44061733:C:G	8.8818e-15	-1.94525	0.428582	2.38559e-12	-2.16114	0.0145863
44061797	chr2:44061797:G:A	1.10632e-14	-7.00909e-10	-1.29704	5.9917e-12	-7.00909e-10	-1.22563
44061877	chr2:44061877:T:C	1.29227e-14	-7.00909e-10	-1.14169	5.92465e-12	-7.00909e-10	-1.23688
44062307	chr2:44062307:G:C	2.901e-15	-1.9638	-0.671812	9.42557e-13	-2.15641	-0.918752
44062758	chr2:44062758:A:G	1.42395e-15	-2.07599	-1.27125	6.24239e-13	-2.0912	-1.39603
44062854	chr2:44062854:C:T	1.05564e-14	-7.00909e-10	-1.34394	6.12287e-12	-7.00909e-10	-1.20397
44063045	chr2:44063045:G:A	1.26342e-14	-7.00909e-10	-1.16426	7.41155e-12	-7.00909e-10	-1.01296
44063132	chr2:44063132:C:T	8.22966e-15	-7.00909e-10	-1.59292	4.14741e-12	-7.00909e-10	-1.59352
44063294	chr2:44063294:G:A	5.22475e-15	-2.10581	0.0585478	1.68996e-12	-2.12529	-0.366006
44063298	chr2:44063298:A:G	3.28431e-15	-2.15787	-0.353641	1.27837e-12	-2.06142	-0.709001
44063453	chr2:44063453:T:A	8.60283e-15	-1.54858	-1.08457e-09	2.50485e-12	-2.09778	-1.08457e-09
44063546	chr2:44063546:A:G	8.23709e-15	-7.00909e-10	-1.59202	4.14624e-12	-7.00909e-10	-1.5938
44063645	chr2:44063645:C:G	4.55989e-15	-2.18337	-1.08457e-09	2.79333e-12	-1.98877	-1.08457e-09
44063845	chr2:44063845:C:T	1.21686e-14	-7.00909e-10	-1.20181	6.1487e-12	-7.00909e-10	-1.19976
44064087	chr2:44064087:TC:T	1.09635e-14	-7.00909e-10	-1.3061	6.47298e-12	-7.00909e-10	-1.14837
44064178	chr2:44064178:G:A	2.23293e-14	-7.00909e-10	-0.594767	1.32688e-11	-7.00909e-10	-0.430592
44064375	chr2:44064375:T:G	7.9938e-14	-7.00909e-10	0.680583	2.22975e-11	-7.00909e-10	0.0884693
44065695	chr2:44065695:A:C	1.34105e-14	-7.00909e-10	-1.10463	7.79305e-12	-7.00909e-10	-0.962772
44065838	chr2:44065838:C:T	2.39649e-15	-1.98225	-0.844414	1.03882e-12	-1.95695	-1.02097
44065843	chr2:44065843:C:T	1.30212e-14	-7.00909e-10	-1.13409	6.01789e-12	-7.00909e-10	-1.22127
44065891	chr2:44065891:T:C	1.03831e-14	-7.00909e-10	-1.36049	5.56224e-12	-7.00909e-10	-1.3
44066106	chr2:44066106:C:G	1.13771e-14	-7.00909e-10	-1.26906	1.42762e-11	-7.00909e-10	-0.357414
44066287	chr2:44066287:C:A	8.23704e-15	-7.00909e-10	-1.59203	4.14737e-12	-7.00909e-10	-1.59353
44066478	chr2:44066478:G:A	8.2511e-15	-7.00909e-10	-1.59032	4.35621e-12	-7.00909e-10	-1.5444
44066650	chr2:44066650:C:T	8.80496e-15	-7.00909e-10	-1.52535	4.91779e-12	-7.00909e-10	-1.42315
44066696	chr2:44066696:A:G	9.55715e-15	-7.00909e-10	-1.44338	4.5259e-12	-7.00909e-10	-1.50619
44066763	chr2:44066763:G:T	9.9917e-15	-0.934993	-0.46392	1.06595e-12	-2.02745	-0.924695
44067121	chr2:44067121:C:T	4.9028e-15	-2.11086	-1.08457e-09	2.69238e-12	-2.02558	-1.08457e-09
44067533	chr2:44067533:C:T	2.68256e-15	-1.77335	-0.940548	7.39258e-13	-2.18943	-1.12869
44067624	chr2:44067624:C:T	3.80936e-14	-2.07185	2.01122	1.28561e-11	-2.16145	1.69927
44067746	chr2:44067746:G:A	8.34958e-15	-7.00909e-10	-1.57846	4.24883e-12	-7.00909e-10	-1.56936
44067825	chr2:44067825:G:A	8.3081e-15	-7.00909e-10	-1.58344	4.49878e-12	-7.00909e-10	-1.5122
44068045	chr2:44068045:T:C	9.01683e-15	-7.00909e-10	-1.50158	4.77965e-12	-7.00909e-10	-1.45164
44068161	chr2:44068161:G:A	1.41106e-14	-7.00909e-10	-1.05374	6.37596e-12	-7.00909e-10	-1.16347
44068165	chr2:44068165:C:T	1.49835e-14	-0.993722	-1.08457e-09	3.77843e-12	-1.6867	-1.08457e-09
44068526	chr2:44068526:A:G	1.07251e-14	-1.32808	-1.08457e-09	3.05784e-12	-1.8983	-1.08457e-09
44068591	chr2:44068591:T:C	9.69713e-15	-1.47692	0.0480851	2.19183e-12	-1.97044	-0.26083
44068613	chr2:44068613:C:T	8.29131e-15	-7.00909e-10	-1.58546	4.2088e-12	-7.00909e-10	-1.57883
44068614	chr2:44068614:T:A	1.01054e-14	-1.3876	-1.08457e-09	3.03836e-12	-1.90469	-1.08457e-09
44068615	chr2:44068615:C:A	1.01485e-14	-1.38335	-1.08457e-09	3.04622e-12	-1.9021	-1.08457e-09
44068649	chr2:44068649:C:T	1.16847e-14	-1.24239	-1.08457e-09	8.04561e-12	-0.930878	-1.08457e-09
44068955	chr2:44068955:A:G	2.63077e-15	-2.03532	-0.698068	9.42434e-13	-2.12957	-0.94572
44068969	chr2:44068969:G:A	1.40204e-14	-7.00909e-10	-1.06015	6.64701e-12	-7.00909e-10	-1.12184
44069141	chr2:44069141:G:T	3.11343e-15	-1.84077	-0.724168	9.40096e-13	-2.18742	-0.890357
44069159	chr2:44069159:C:G	9.86837e-15	-7.00909e-10	-1.41133	4.65569e-12	-7.00909e-10	-1.47791
44069170	chr2:44069170:A:G	1.06834e-14	-1.69921	0.36723	2.46274e-12	-2.08118	-0.0335473
44069182	chr2:44069182:T:A	8.23857e-15	-1.81406	0.222218	2.776e-12	-2.18949	0.194494
44069316	chr2:44069316:C:T	1.83663e-13	-1.92301	3.43544	4.76678e-11	-2.18952	3.03777
44069721	chr2:44069721:TTG:T	1.49812e-14	-0.99387	-1.08457e-09	7.29304e-12	-1.02908	-1.08457e-09
44069746	chr2:44069746:A:G	1.46423e-14	-7.00909e-10	-1.01676	6.06719e-12	-7.00909e-10	-1.21311
44069939	chr2:44069939:A:G	9.00735e-15	-7.00909e-10	-1.50263	5.27313e-12	-7.00909e-10	-1.35338
44070238	chr2:44070238:A:G	8.92309e-15	-7.00909e-10	-1.51203	4.39659e-12	-7.00909e-10	-1.53517
44070312	chr2:44070312:A:T	1.30272e-14	-7.00909e-10	-1.13363	6.64776e-12	-7.00909e-10	-1.12172
44070379	chr2:44070379:TTG:T	9.60937e-15	-7.00909e-10	-1.43793	4.54547e-12	-7.00909e-10	-1.50187
44070380	chr2:44070380:TG:T	1.0063e-14	-1.49342	0.101618	2.25508e-12	-1.98853	-0.214293
44070444	chr2:44070444:G:A	8.31983e-15	-7.00909e-10	-1.58203	4.16794e-12	-7.00909e-10	-1.58858
44070492	chr2:44070492:A:C	8.91495e-15	-7.00909e-10	-1.51294	4.63428e-12	-7.00909e-10	-1.48252
44070501	chr2:44070501:A:C	8.70058e-14	0.765306	-1.08457e-09	1.39246e-11	-0.382348	-1.08457e-09
44070776	chr2:44070776:G:C	7.04565e-15	-1.16895	-0.579311	1.52628e-12	-1.82387	-0.769302
44070938	chr2:44070938:C:T	1.48285e-15	-1.75147	-1.55524	1.17869e-12	-1.3016	-1.55001
44070996	chr2:44070996:A:AC	2.39785e-14	-7.00909e-10	-0.523509	9.89363e-12	-7.00909e-10	-0.724114
44071210	chr2:44071210:C:T	1.08392e-15	-2.13308	-1.48701	5.86036e-13	-2.15629	-1.39409
44071544	chr2:44071544:C:A	2.80608e-15	-2.14093	-0.527955	1.00361e-12	-2.10297	-0.909433
44071580	chr2:44071580:C:T	8.05973e-14	-1.48209	2.17089	1.38669e-11	-2.1868	1.8003
44071636	chr2:44071636:A:T	5.55379e-15	-1.98619	-1.08457e-09	2.28529e-12	-2.18951	-1.08457e-09
44071886	chr2:44071886:A:G	3.82902e-13	-1.89715	4.14427	7.83905e-11	-2.18921	3.53491
44072273	chr2:44072273:C:T	1.51177e-15	-2.07954	-1.20785	8.27943e-13	-2.18063	-1.02418
44072559	chr2:44072559:C:G	3.31545e-15	-1.86478	-0.637299	1.53688e-12	-2.16808	-0.418172
44072569	chr2:44072569:A:G	1.71345e-14	-7.00909e-10	-0.859573	8.49245e-12	-7.00909e-10	-0.876827
44072901	chr2:44072901:A:G	1.2604e-14	-1.16665	-1.08457e-09	2.39751e-11	0.161012	-1.08457e-09
44073295	chr2:44073295:C:T	2.77179e-14	-0.37859	-1.08457e-09	4.45012e-12	-1.52307	-1.08457e-09
44073404	chr2:44073404:C:T	8.87236e-15	-7.00909e-10	-1.51773	5.13595e-12	-7.00909e-10	-1.37974
44073764	chr2:44073764:A:G	4.68041e-14	-1.94887	2.09417	1.21531e-11	-2.18911	1.67069
44074045	chr2:44074045:A:G	1.27454e-14	-7.00909e-10	-1.1555	5.81275e-12	-7.00909e-10	-1.25595
44074063	chr2:44074063:T:A	8.24332e-15	-7.00909e-10	-1.59126	4.37303e-12	-7.00909e-10	-1.54055
44074481	chr2:44074481:T:C	2.74537e-14	-7.00909e-10	-0.388166	1.34378e-11	-7.00909e-10	-0.417934
44074486	chr2:44074486:C:A	1.37084e-14	-7.00909e-10	-1.08266	8.88321e-12	-7.00909e-10	-0.831842
44074507	chr2:44074507:T:C	8.31781e-15	-7.00909e-10	-1.58227	4.54302e-12	-7.00909e-10	-1.50241
44074635	chr2:44074635:ATTAG:A	1.12808e-14	-7.00909e-10	-1.27757	5.85284e-12	-7.00909e-10	-1.24908
44074813	chr2:44074813:G:T	8.97339e-15	-7.00909e-10	-1.50641	5.29099e-12	-7.00909e-10	-1.35
44075079	chr2:44075079:C:T	8.69286e-15	-7.00909e-10	-1.53817	4.44077e-12	-7.00909e-10	-1.52518
44075228	chr2:44075228:T:G	1.37545e-15	-2.03922	-1.34266	6.98495e-13	-2.18784	-1.18699
44075253	chr2:44075253:C:T	1.29174e-15	-2.13569	-1.30899	7.60078e-13	-1.97917	-1.31117
44075304	chr2:44075304:G:C	1.25988e-14	-7.00909e-10	-1.16707	6.57572e-12	-7.00909e-10	-1.13262
44075384	chr2:44075384:T:C	2.68708e-15	-1.69437	-1.01785	6.50299e-13	-2.18734	-1.25899
44075410	chr2:44075410:A:C	2.50716e-14	-1.90352	1.42459	6.77785e-12	-2.18923	1.08688
44075534	chr2:44075534:C:T	1.38639e-15	-2.01633	-1.35764	6.83854e-13	-2.18935	-1.20666
44075670	chr2:44075670:C:A	9.16016e-15	-7.00909e-10	-1.48581	4.64443e-12	-7.00909e-10	-1.48034
44075789	chr2:44075789:G:A	8.46102e-15	-7.00909e-10	-1.5652	4.21372e-12	-7.00909e-10	-1.57766
44075838	chr2:44075838:C:T	9.74992e-15	-7.00909e-10	-1.42341	5.37236e-12	-7.00909e-10	-1.33474
44076008	chr2:44076008:C:T	8.49543e-15	-7.00909e-10	-1.56114	4.3191e-12	-7.00909e-10	-1.55296
44076263	chr2:44076263:G:T	1.24779e-14	-7.00909e-10	-1.17671	6.50275e-12	-7.00909e-10	-1.14378
44076270	chr2:44076270:G:A	3.87658e-14	-2.04435	2.00122	1.12424e-11	-2.17488	1.57857
44076441	chr2:44076441:G:C	2.02569e-15	-1.94939	-1.04537	9.77688e-13	-2.18552	-0.853051
44076557	chr2:44076557:A:G	2.32578e-14	-1.90174	1.34771	6.30909e-12	-2.18897	1.01495
44076561	chr2:44076561:C:T	3.31928e-14	-7.00909e-10	-0.198334	1.3699e-11	-7.00909e-10	-0.398686
44076657	chr2:44076657:T:C	1.47145e-15	-2.02717	-1.28725	7.46864e-13	-2.18887	-1.119
44076694	chr2:44076694:C:T	8.35606e-15	-7.00909e-10	-1.57768	4.25219e-12	-7.00909e-10	-1.56857
44076894	chr2:44076894:G:A	1.62155e-15	-1.66821	-1.54908	5.38086e-13	-2.08413	-1.55162
44076908	chr2:44076908:A:G	2.95091e-15	-1.86808	-0.750476	7.96481e-13	-2.1836	-1.05995
44077096	chr2:44077096:T:C	1.35868e-13	-7.00909e-10	1.21101	4.49282e-11	-7.00909e-10	0.789062
44077135	chr2:44077135:TAACA:T	9.44286e-16	-2.18918	-1.56882	9.5246e-13	-1.49485	-1.56986
44077167	chr2:44077167:A:G	1.46072e-15	-1.97898	-1.34276	6.01339e-13	-2.18768	-1.33692
44077203	chr2:44077203:G:C	1.01448e-14	-7.00909e-10	-1.38371	5.17646e-12	-7.00909e-10	-1.37188
44078101	chr2:44078101:G:A	9.5422e-16	-2.18585	-1.56168	8.99481e-13	-1.5577	-1.56424
44078322	chr2:44078322:G:A	1.8264e-15	-2.0153	-1.08302	7.89338e-13	-2.18373	-1.06883
44078401	chr2:44078401:C:T	1.22146e-14	-7.00909e-10	-1.19804	1.63111e-11	-7.00909e-10	-0.224161
44078674	chr2:44078674:C:T	9.74485e-16	-2.18613	-1.54039	7.64046e-13	-1.69219	-1.59294
44079054	chr2:44079054:G:A	2.26215e-13	-7.00909e-10	1.72082	6.02907e-11	-7.00909e-10	1.08317
44079144	chr2:44079144:T:A	1.473e-14	-7.00909e-10	-1.01078	1.02499e-11	-7.00909e-10	-0.688733
44079162	chr2:44079162:A:C	1.0331e-15	-2.17322	-1.49488	9.83969e-13	-1.525	-1.50717
44079220	chr2:44079220:A:G	9.41868e-16	-2.18882	-1.57174	9.43114e-13	-1.50864	-1.56593
44079232	chr2:44079232:G:C	1.63503e-14	-7.00909e-10	-0.906421	1.09233e-11	-7.00909e-10	-0.625108
44079254	chr2:44079254:A:G	1.65845e-15	-1.83808	-1.3567	8.68508e-13	-1.65198	-1.50501
44079310	chr2:44079310:C:G	9.34525e-16	-2.18084	-1.58755	1.13367e-12	-1.30105	-1.5895
44079341	chr2:44079341:C:T	9.2771e-16	-2.18684	-1.58886	8.77875e-13	-1.55704	-1.58922
44079542	chr2:44079542:A:G	1.31406e-15	-2.15371	-1.27384	1.31953e-12	-1.41751	-1.32122
44079659	chr2:44079659:T:C	1.36236e-15	-1.99909	-1.39236	1.10046e-12	-1.52958	-1.3907
44079891	chr2:44079891:C:G	9.54376e-15	-7.00909e-10	-1.44478	4.67057e-12	-7.00909e-10	-1.47472
44080154	chr2:44080154:G:T	1.64625e-14	-7.00909e-10	-0.899585	6.60737e-12	-7.00909e-10	-1.12782
44080192	chr2:44080192:A:G	1.46074e-14	-7.00909e-10	-1.01914	8.94907e-12	-7.00909e-10	-0.824456
44080235	chr2:44080235:GTGTTTTT:G	1.18209e-15	-2.00525	-1.52814	4.87124e-13	-2.1835	-1.55174
44080272	chr2:44080272:T:G	9.24723e-15	-7.00909e-10	-1.47634	4.42883e-12	-7.00909e-10	-1.52787
44080311	chr2:44080311:A:G	2.45565e-15	-1.25965	-1.54263	3.41089e-12	-0.228173	-1.56086
44080349	chr2:44080349:G:A	8.278e-15	-7.00909e-10	-1.58707	4.19537e-12	-7.00909e-10	-1.58202
44081128	chr2:44081128:T:TA	2.15943e-14	-7.00909e-10	-0.628238	8.97462e-12	-7.00909e-10	-0.821604
44081706	chr2:44081706:C:T	1.1668e-14	-7.00909e-10	-1.24382	5.60846e-12	-7.00909e-10	-1.29173
44081853	chr2:44081853:C:T	9.12692e-15	-7.00909e-10	-1.48944	4.23053e-12	-7.00909e-10	-1.57368
44081905	chr2:44081905:A:T	1.09191e-14	-7.00909e-10	-1.31016	5.32819e-12	-7.00909e-10	-1.34299
44081936	chr2:44081936:A:T	1.04655e-15	-2.17828	-1.47689	9.79647e-13	-1.8936	-1.14297
44081982	chr2:44081982:C:G	2.45633e-14	-7.00909e-10	-0.499414	1.45776e-11	-7.00909e-10	-0.336516
44082208	chr2:44082208:A:G	2.53221e-14	-7.00909e-10	-0.468992	8.56995e-12	-7.00909e-10	-0.867743
44082351	chr2:44082351:G:A	3.28361e-15	-1.33013	-1.1816	3.84411e-12	-0.411345	-1.25812
44082357	chr2:44082357:T:C	9.51087e-15	-7.00909e-10	-1.44823	6.32733e-12	-7.00909e-10	-1.17113
44082387	chr2:44082387:C:T	1.50322e-15	-1.77207	-1.52099	6.40379e-13	-2.14392	-1.31778
44082393	chr2:44082393:C:T	1.13979e-14	-7.00909e-10	-1.26724	6.25463e-12	-7.00909e-10	-1.18268
44082445	chr2:44082445:G:C	1.02748e-14	-7.00909e-10	-1.37097	4.49659e-12	-7.00909e-10	-1.51269
44082978	chr2:44082978:C:T	2.05926e-13	-7.00909e-10	1.62685	5.58312e-11	-7.00909e-10	1.00633
44083075	chr2:44083075:C:T	1.02332e-14	-7.00909e-10	-1.37503	5.68512e-12	-7.00909e-10	-1.27815
44083308	chr2:44083308:C:T	8.22204e-15	-7.00909e-10	-1.59385	4.14822e-12	-7.00909e-10	-1.59332
44083476	chr2:44083476:G:T	1.41827e-14	-7.00909e-10	-1.04864	5.80154e-12	-7.00909e-10	-1.25788
44083556	chr2:44083556:T:C	7.91456e-15	-1.74805	0.116085	2.92512e-12	-2.12974	0.187065
44083581	chr2:44083581:G:T	1.61664e-14	-7.00909e-10	-0.917731	8.19457e-12	-7.00909e-10	-0.912533
44083626	chr2:44083626:G:C	8.3234e-15	-7.00909e-10	-1.5816	4.42864e-12	-7.00909e-10	-1.52791
44083627	chr2:44083627:G:A	8.22207e-15	-7.00909e-10	-1.59385	4.1485e-12	-7.00909e-10	-1.59326
44084071	chr2:44084071:G:A	4.71984e-15	-2.14889	-1.08457e-09	2.29067e-12	-2.18716	-1.08457e-09
44084260	chr2:44084260:C:T	1.53054e-14	-7.00909e-10	-0.972463	1.02117e-11	-7.00909e-10	-0.692475
44084325	chr2:44084325:G:A	6.09665e-14	-7.00909e-10	0.409656	1.92695e-11	-7.00909e-10	-0.0574806
44084365	chr2:44084365:A:G	2.91689e-14	-7.00909e-10	-0.327565	1.17161e-11	-7.00909e-10	-0.555038
44084441	chr2:44084441:T:C	9.91216e-16	-2.12373	-1.58576	6.12491e-13	-2.0487	-1.45753
44084537	chr2:44084537:C:A	9.97619e-16	-2.1425	-1.56056	6.44712e-13	-2.09871	-1.35624
44085089	chr2:44085089:C:T	7.44519e-14	-1.80814	2.41762	1.95096e-11	-2.12758	2.08248
44085208	chr2:44085208:C:T	1.15042e-15	-2.11173	-1.44881	5.28539e-13	-2.14023	-1.51341
44085311	chr2:44085311:C:G	4.29057e-15	-2.00661	-0.237635	1.05788e-12	-2.18892	-0.770814
44085416	chr2:44085416:C:A	3.3568e-14	-1.35079	1.1637	1.33716e-11	-1.92602	1.50315
44085558	chr2:44085558:G:A	6.44448e-15	-1.5429	-0.294543	1.40797e-12	-2.05006	-0.623796
44086053	chr2:44086053:A:G	1.98358e-15	-1.47922	-1.53654	5.67902e-13	-2.00228	-1.57953
44086086	chr2:44086086:C:T	5.79742e-15	-0.998011	-0.945245	1.52623e-12	-1.71039	-0.882815
44086204	chr2:44086204:C:T	9.15868e-15	-7.00909e-10	-1.48597	4.63876e-12	-7.00909e-10	-1.48156
44086401	chr2:44086401:T:C	1.20816e-14	0.253512	-1.4625	2.24784e-12	-0.714368	-1.49167
44086557	chr2:44086557:A:G	1.38304e-14	-7.00909e-10	-1.0738	6.03739e-12	-7.00909e-10	-1.21803
44086664	chr2:44086664:A:G	4.6722e-15	-2.15904	-1.08457e-09	2.48157e-12	-2.10711	-1.08457e-09
44086825	chr2:44086825:G:A	4.66776e-15	-2.15999	-1.08457e-09	2.29086e-12	-2.18708	-1.08457e-09
44087265	chr2:44087265:TC:T	1.02526e-15	-2.15597	-1.51975	5.34947e-13	-2.09347	-1.54812
44087804	chr2:44087804:C:T	1.36814e-15	-1.9528	-1.43441	8.40534e-13	-2.02564	-1.16408
44088030	chr2:44088030:A:G	1.37985e-14	-7.00909e-10	-1.07611	7.83223e-12	-7.00909e-10	-0.957757
44088210	chr2:44088210:G:A	1.20353e-15	-2.18421	-1.3312	6.61846e-13	-1.99238	-1.43635
44088420	chr2:44088420:C:G	1.30061e-14	0.207231	-1.34248	1.77923e-12	-1.17039	-1.26943
44088788	chr2:44088788:T:C	1.16089e-15	-2.05494	-1.49654	5.20518e-13	-2.18585	-1.48309
44088970	chr2:44088970:A:G	1.04299e-15	-2.16002	-1.49855	9.18729e-13	-1.55701	-1.54375
44088995	chr2:44088995:T:C	1.52204e-14	-7.00909e-10	-0.978034	6.54526e-12	-7.00909e-10	-1.13726
44089029	chr2:44089029:C:T	9.27777e-15	-7.00909e-10	-1.47305	4.4996e-12	-7.00909e-10	-1.51202
44089041	chr2:44089041:A:T	1.13761e-15	-1.98815	-1.58359	4.66744e-13	-2.18858	-1.5894
44089155	chr2:44089155:T:C	9.80034e-15	0.0969003	-1.51515	2.47924e-12	-0.54376	-1.56429
44089492	chr2:44089492:C:CAT	1.43673e-15	-1.83702	-1.50128	8.35371e-13	-1.81841	-1.37747
44089665	chr2:44089665:G:T	5.27098e-14	-7.00909e-10	0.264133	3.37183e-11	-7.00909e-10	0.502035
44089689	chr2:44089689:C:G	2.69783e-14	-7.00909e-10	-0.405637	1.18937e-11	-7.00909e-10	-0.539998
44089763	chr2:44089763:T:A	1.23949e-14	-1.18339	-1.08457e-09	2.98089e-12	-1.92378	-1.08457e-09
44089774	chr2:44089774:A:G	2.51039e-14	-0.10089	-0.376755	4.34541e-12	-1.33833	-0.208551
44089982	chr2:44089982:C:T	9.63437e-16	-2.17169	-1.56623	5.38852e-13	-2.0772	-1.55712
44090044	chr2:44090044:G:A	1.29365e-15	-1.90333	-1.53988	7.24044e-13	-1.90052	-1.43838
44090073	chr2:44090073:A:G	1.06913e-15	-2.04997	-1.58386	4.76938e-13	-2.17736	-1.57902
44090479	chr2:44090479:A:G	8.89327e-15	-7.00909e-10	-1.51537	4.43477e-12	-7.00909e-10	-1.52653
44090538	chr2:44090538:A:G	2.42549e-14	-0.0722935	-0.439757	4.04326e-12	-1.32106	-0.297888
44090610	chr2:44090610:C:T	1.46914e-14	-0.0699282	-0.943476	2.40408e-12	-1.32197	-0.816871
44090627	chr2:44090627:A:T	1.36871e-15	-1.84659	-1.54021	7.73158e-13	-1.84273	-1.43055
44090756	chr2:44090756:A:T	1.32154e-14	-7.00909e-10	-1.11928	6.28804e-12	-7.00909e-10	-1.17736
44091117	chr2:44091117:T:C	1.24067e-15	-2.08286	-1.40216	5.28496e-13	-2.1677	-1.48602
44091492	chr2:44091492:C:T	2.44006e-14	0.615214	-1.12128	5.66222e-12	-0.268375	-1.01381
44091513	chr2:44091513:A:G	1.22254e-15	-1.97269	-1.52705	4.93907e-13	-2.18848	-1.53293
44091519	chr2:44091519:A:G	1.36299e-14	-7.00909e-10	-1.0884	7.18025e-12	-7.00909e-10	-1.04467
44091618	chr2:44091618:G:A	1.54464e-15	-1.77755	-1.48832	9.16107e-13	-1.75905	-1.34458
44091670	chr2:44091670:A:G	3.8156e-14	0.862043	-0.92103	8.82637e-12	-0.0432631	-0.794998
44091830	chr2:44091830:T:C	4.64102e-15	-2.16573	-1.08457e-09	2.3235e-12	-2.17293	-1.08457e-09
44092111	chr2:44092111:A:T	1.40274e-15	-1.78186	-1.58038	5.08914e-13	-2.10464	-1.58684
44092270	chr2:44092270:A:C	4.86461e-15	-2.11868	-1.08457e-09	3.55764e-12	-1.74691	-1.08457e-09
44092448	chr2:44092448:A:G	2.16081e-14	0.871342	-1.49894	4.65537e-12	0.0739112	-1.55189
44092485	chr2:44092485:T:C	8.26563e-15	-7.00909e-10	-1.58856	4.14704e-12	-7.00909e-10	-1.59361
44092594	chr2:44092594:G:A	2.02126e-15	-1.86705	-1.12989	8.2766e-13	-2.06079	-1.14437
44092975	chr2:44092975:A:G	1.81994e-15	-1.65994	-1.44192	1.1136e-12	-1.6341	-1.2743
44093007	chr2:44093007:A:C	1.46929e-14	0.578836	-1.59214	1.64322e-12	-0.962267	-1.55708
44093262	chr2:44093262:C:T	1.33064e-15	-2.04995	-1.36506	6.0402e-13	-2.18048	-1.33967
44093281	chr2:44093281:A:G	1.36218e-14	-7.00909e-10	-1.089	7.17678e-12	-7.00909e-10	-1.04515
44093303	chr2:44093303:G:T	1.2214e-15	-2.11319	-1.38748	1.12713e-12	-1.39404	-1.50229
44093806	chr2:44093806:G:C	1.21658e-15	-2.09079	-1.41383	5.68589e-13	-2.18811	-1.39249
44093891	chr2:44093891:T:C	8.63078e-15	-7.00909e-10	-1.54533	4.16686e-12	-7.00909e-10	-1.58884
44094068	chr2:44094068:G:A	1.19338e-15	-1.9418	-1.58208	4.77326e-13	-2.18385	-1.57171
44094148	chr2:44094148:C:G	1.45628e-14	-7.00909e-10	-1.0222	7.74306e-12	-7.00909e-10	-0.969208
44094493	chr2:44094493:G:A	1.93392e-15	-1.96967	-1.07144	7.40112e-13	-2.18663	-1.13033
44094498	chr2:44094498:A:T	1.03237e-14	0.159223	-1.52545	2.90731e-12	-0.392791	-1.55599
44094502	chr2:44094502:A:G	3.7518e-15	-2.0588	-0.319633	1.35037e-12	-2.17803	-0.537599
44094568	chr2:44094568:A:G	1.21227e-14	-7.00909e-10	-1.20559	5.45163e-12	-7.00909e-10	-1.32009
44094673	chr2:44094673:T:C	6.82152e-15	-1.61502	-0.165565	3.8954e-12	-1.7445	0.0882976
44094877	chr2:44094877:G:A	1.17067e-15	-1.95426	-1.58883	4.6857e-13	-2.18579	-1.58828
44094989	chr2:44094989:G:A	9.8282e-16	-2.17168	-1.54632	4.9962e-13	-2.11786	-1.59205
44094997	chr2:44094997:A:T	1.57095e-14	-0.946403	-1.08457e-09	2.32337e-10	2.43218	-1.08457e-09
44095039	chr2:44095039:G:C	1.31088e-15	-1.92344	-1.50653	5.62621e-13	-2.11858	-1.47258
44095047	chr2:44095047:A:G	1.31408e-15	-1.96563	-1.4619	5.80907e-13	-2.13967	-1.4195
44095529	chr2:44095529:G:A	1.40976e-15	-2.17844	-1.17881	9.58869e-13	-1.70534	-1.35267
44095611	chr2:44095611:A:G	1.52249e-14	-7.00909e-10	-0.977738	8.85175e-12	-7.00909e-10	-0.835389
44095618	chr2:44095618:A:G	1.16743e-15	-2.03087	-1.515	4.9208e-13	-2.18258	-1.54253
44095821	chr2:44095821:T:G	1.20103e-15	-2.04981	-1.46767	5.43111e-13	-2.17907	-1.44737
44095925	chr2:44095925:G:C	1.15728e-15	-2.13763	-1.41697	6.14023e-13	-2.18512	-1.3186
44095996	chr2:44095996:A:G	2.91253e-15	-1.91944	-0.712211	1.28995e-12	-2.10084	-0.660555
44096012	chr2:44096012:T:G	1.27312e-15	-1.95322	-1.50598	5.2004e-13	-2.18195	-1.48791
44096145	chr2:44096145:C:T	3.1186e-14	-7.00909e-10	-0.260698	1.14043e-11	-7.00909e-10	-0.582015
44096770	chr2:44096770:T:C	1.08349e-14	-7.00909e-10	-1.3179	6.44782e-12	-7.00909e-10	-1.15226
44096783	chr2:44096783:G:A	5.2679e-14	-7.00909e-10	0.263549	3.36943e-11	-7.00909e-10	0.501323
44096801	chr2:44096801:T:C	3.01039e-14	-7.00909e-10	-0.296013	1.02794e-11	-7.00909e-10	-0.685864
44096847	chr2:44096847:T:A	1.34447e-15	-1.85201	-1.55266	5.02243e-13	-2.16395	-1.54073
44096921	chr2:44096921:T:G	1.0929e-14	-7.00909e-10	-1.30925	5.21296e-12	-7.00909e-10	-1.36486
44096923	chr2:44096923:A:G	9.959e-15	-7.00909e-10	-1.40219	5.1084e-12	-7.00909e-10	-1.38512
44096960	chr2:44096960:G:A	1.28355e-15	-1.86149	-1.58955	6.8076e-13	-1.85193	-1.54862
44097164	chr2:44097164:C:T	8.23469e-15	-7.00909e-10	-1.59231	4.16668e-12	-7.00909e-10	-1.58888
44097245	chr2:44097245:G:A	5.11302e-15	-2.06888	-1.08457e-09	3.28777e-12	-1.8258	-1.08457e-09
44097617	chr2:44097617:G:A	4.65739e-15	-2.16221	-1.08457e-09	3.02937e-12	-1.90765	-1.08457e-09
44097766	chr2:44097766:C:T	9.58264e-15	-7.00909e-10	-1.44072	4.42299e-12	-7.00909e-10	-1.52919
44097850	chr2:44097850:T:C	1.30443e-15	-1.86658	-1.56832	7.20943e-13	-1.84203	-1.50117
44098030	chr2:44098030:A:G	1.09562e-15	-2.01875	-1.59059	4.66636e-13	-2.18435	-1.59386
44098489	chr2:44098489:G:C	1.22059e-14	-7.00909e-10	-1.19875	7.2992e-12	-7.00909e-10	-1.02824
44098738	chr2:44098738:C:T	9.77045e-16	-2.18842	-1.53547	5.05573e-13	-2.17491	-1.52316
44098778	chr2:44098778:G:C	3.63644e-15	-0.924375	-1.48529	1.10232e-12	-1.33194	-1.58665
44098889	chr2:44098889:C:T	5.22195e-15	-2.0478	-1.08457e-09	4.06413e-12	-1.61381	-1.08457e-09
44098920	chr2:44098920:T:G	8.53746e-15	-7.00909e-10	-1.5562	4.36955e-12	-7.00909e-10	-1.54134
44098924	chr2:44098924:G:A	1.56803e-15	-1.71412	-1.53673	9.58662e-13	-1.62154	-1.43669
44099157	chr2:44099157:A:C	9.07719e-15	-7.00909e-10	-1.4949	5.22862e-12	-7.00909e-10	-1.36186
44099264	chr2:44099264:T:C	1.44309e-14	-7.00909e-10	-1.03129	7.62434e-12	-7.00909e-10	-0.984659
44099330	chr2:44099330:C:T	8.37247e-15	-7.00909e-10	-1.57572	4.54433e-12	-7.00909e-10	-1.50212
44099433	chr2:44099433:G:A	1.03497e-15	-2.07409	-1.59221	4.80373e-13	-2.18227	-1.56693
44099572	chr2:44099572:G:A	1.0624e-15	-2.06599	-1.57415	4.90923e-13	-2.14824	-1.57923
44099642	chr2:44099642:T:C	5.35886e-15	-2.02192	-1.08457e-09	3.49806e-12	-1.7638	-1.08457e-09
44099899	chr2:44099899:A:G	2.34921e-13	2.46027	-0.70169	4.48978e-11	1.67385	-0.885469
44100180	chr2:44100180:C:T	9.63522e-16	-2.18536	-1.55247	5.7775e-13	-2.0357	-1.52892
44100212	chr2:44100212:C:T	1.06007e-15	-2.06475	-1.57758	4.66123e-13	-2.18595	-1.59336
44100292	chr2:44100292:A:G	9.68411e-16	-2.17629	-1.55648	5.54919e-13	-2.07143	-1.53351
44100369	chr2:44100369:T:A	1.62192e-15	-2.03068	-1.18638	6.66785e-13	-2.05534	-1.36595
44100465	chr2:44100465:A:G	1.24664e-14	-7.00909e-10	-1.17763	5.7075e-12	-7.00909e-10	-1.27422
44100585	chr2:44100585:C:T	4.54474e-15	-2.1867	-1.08457e-09	3.49118e-12	-1.76577	-1.08457e-09
44100814	chr2:44100814:C:G	7.76178e-14	-7.00909e-10	0.651129	3.007e-11	-7.00909e-10	0.387524
44101076	chr2:44101076:A:G	1.35917e-14	-7.00909e-10	-1.09121	7.02578e-12	-7.00909e-10	-1.06642
44101169	chr2:44101169:C:T	9.93367e-16	-2.17819	-1.52913	5.77344e-13	-2.06298	-1.50234
44101440	chr2:44101440:C:G	1.36879e-15	-1.82931	-1.55744	7.94537e-13	-1.77052	-1.47548
44101729	chr2:44101729:A:C	1.06424e-15	-2.05446	-1.58394	4.8215e-13	-2.17878	-1.56672
44101859	chr2:44101859:A:G	1.08566e-15	-2.03095	-1.58754	4.73951e-13	-2.17601	-1.58665
44101972	chr2:44101972:A:C	3.64649e-14	-7.00909e-10	-0.104318	1.26355e-11	-7.00909e-10	-0.479495
44102802	chr2:44102802:CT:C	1.35489e-14	-7.00909e-10	-1.09436	7.23463e-12	-7.00909e-10	-1.03713
44103097	chr2:44103097:T:C	9.56851e-14	2.3387	-1.4783	2.067e-11	1.49962	-1.48694
44103378	chr2:44103378:C:T	4.89345e-15	-2.11277	-1.08457e-09	2.29215e-12	-2.18651	-1.08457e-09
44103438	chr2:44103438:G:A	1.83167e-14	-7.00909e-10	-0.792853	6.36835e-12	-7.00909e-10	-1.16466
44103588	chr2:44103588:A:G	1.83939e-14	-7.00909e-10	-0.788649	9.62341e-12	-7.00909e-10	-0.751806
44103742	chr2:44103742:C:T	1.06864e-15	-2.09092	-1.54337	5.00907e-13	-2.17112	-1.53622
44103811	chr2:44103811:C:T	1.05992e-14	-7.00909e-10	-1.33989	5.43228e-12	-7.00909e-10	-1.32365
44103825	chr2:44103825:G:A	8.22843e-15	-7.00909e-10	-1.59307	4.35368e-12	-7.00909e-10	-1.54498
44103856	chr2:44103856:T:A	1.47007e-15	-2.0211	-1.29425	6.53834e-13	-1.99031	-1.4506
44103982	chr2:44103982:A:G	1.95382e-14	-7.00909e-10	-0.728298	1.08126e-11	-7.00909e-10	-0.635291
44104122	chr2:44104122:C:T	9.96561e-14	-7.00909e-10	0.901056	3.73872e-11	-7.00909e-10	0.605324
44104409	chr2:44104409:G:C	1.77578e-15	-1.7063	-1.42012	6.56721e-13	-2.03083	-1.40567
44104469	chr2:44104469:C:T	8.73779e-15	-7.00909e-10	-1.53301	4.30764e-12	-7.00909e-10	-1.55562
44105057	chr2:44105057:T:G	1.07477e-15	-2.18428	-1.44428	5.22368e-13	-2.18937	-1.47601
44105121	chr2:44105121:T:C	2.4469e-15	-1.32855	-1.4773	1.84302e-12	-0.912559	-1.49204
44105142	chr2:44105142:T:C	1.80455e-15	-2.1798	-0.93056	8.8403e-13	-2.18821	-0.951062
44105155	chr2:44105155:G:C	2.1083e-15	-2.13793	-0.816857	1.01134e-12	-2.17819	-0.826537
44105263	chr2:44105263:T:C	1.46191e-14	-7.00909e-10	-1.01834	8.47115e-12	-7.00909e-10	-0.879339
44105353	chr2:44105353:C:A	1.81519e-14	-7.00909e-10	-0.801893	9.91167e-12	-7.00909e-10	-0.722292
44105567	chr2:44105567:T:G	7.6871e-15	-0.733127	-0.927998	5.91354e-12	-0.131462	-1.1073
44105703	chr2:44105703:C:T	9.73659e-16	-2.15129	-1.57607	4.72425e-13	-2.18627	-1.57961
44105762	chr2:44105762:A:G	1.80555e-15	-2.18936	-0.920443	8.97535e-13	-2.18336	-0.940744
44106077	chr2:44106077:A:G	3.64085e-14	-7.00909e-10	-0.105865	1.40306e-11	-7.00909e-10	-0.374766
44106085	chr2:44106085:A:G	1.31416e-14	-7.00909e-10	-1.12489	6.88824e-12	-7.00909e-10	-1.08619
44106123	chr2:44106123:G:A	8.41454e-14	-7.00909e-10	0.731878	3.03549e-11	-7.00909e-10	0.396952
44106232	chr2:44106232:G:C	1.23322e-15	-2.09183	-1.39921	5.73689e-13	-2.18707	-1.3846
44106361	chr2:44106361:G:C	2.03691e-15	-1.54334	-1.4459	1.63295e-12	-1.19238	-1.33323
44106373	chr2:44106373:G:A	1.6355e-15	-1.96543	-1.24329	8.14577e-13	-2.026	-1.19509
44106614	chr2:44106614:A:G	2.44644e-15	-1.374	-1.43204	1.81173e-12	-0.96019	-1.46153
44106905	chr2:44106905:T:C	1.47821e-14	-7.00909e-10	-1.00725	7.77078e-12	-7.00909e-10	-0.965634
44107279	chr2:44107279:A:G	8.40892e-15	-7.00909e-10	-1.57138	4.28323e-12	-7.00909e-10	-1.5613
44107705	chr2:44107705:G:A	2.30685e-15	-1.41652	-1.44826	1.90547e-12	-1.03111	-1.34017
44107707	chr2:44107707:G:A	1.47551e-15	-1.86406	-1.44761	5.70526e-13	-2.07974	-1.49746
44107939	chr2:44107939:T:A	1.33503e-15	-1.90991	-1.50181	6.63031e-13	-1.91845	-1.50849
44107972	chr2:44107972:C:T	1.42427e-14	-7.00909e-10	-1.04442	5.85455e-12	-7.00909e-10	-1.24878
44108265	chr2:44108265:G:A	1.32068e-15	-1.91084	-1.51168	6.57738e-13	-1.91676	-1.51819
44108320	chr2:44108320:A:G	8.2632e-15	-7.00909e-10	-1.58886	4.43478e-12	-7.00909e-10	-1.52653
44108425	chr2:44108425:A:G	8.40984e-15	-7.00909e-10	-1.57127	4.28381e-12	-7.00909e-10	-1.56116
44108671	chr2:44108671:A:G	2.59878e-15	-1.29566	-1.44997	1.97667e-12	-0.869493	-1.4651
44108846	chr2:44108846:G:A	5.77961e-14	-7.00909e-10	0.356254	2.12534e-11	-7.00909e-10	0.0405097
44108847	chr2:44108847:A:G	2.62138e-15	-1.287	-1.44997	2.00278e-12	-0.856369	-1.4651
44108921	chr2:44108921:T:A	2.48105e-15	-1.33714	-1.45485	2.11569e-12	-0.916559	-1.35006
44108922	chr2:44108922:C:T	1.47115e-15	-2.03673	-1.2779	6.28562e-13	-2.16221	-1.31812
44109205	chr2:44109205:T:G	1.64806e-14	-7.00909e-10	-0.898482	6.75466e-12	-7.00909e-10	-1.10577
44109415	chr2:44109415:C:T	1.15204e-15	-2.05277	-1.50637	5.10664e-13	-2.17935	-1.5087
44110172	chr2:44110172:G:A	1.28617e-15	-1.91841	-1.53059	5.26542e-13	-2.1237	-1.53373
44110267	chr2:44110267:C:CTCTA	1.09904e-15	-2.10251	-1.50372	6.36698e-13	-1.93801	-1.52945
44110480	chr2:44110480:C:T	4.18483e-15	-1.49379	-0.775413	1.44134e-12	-1.72363	-0.926804
44110556	chr2:44110556:G:T	8.26191e-15	-7.00909e-10	-1.58901	4.1811e-12	-7.00909e-10	-1.58543
44110615	chr2:44110615:G:A	1.4828e-15	-1.72845	-1.57828	7.15605e-13	-1.7645	-1.58613
44110652	chr2:44110652:T:C	1.62025e-13	2.7184	-1.33132	4.24113e-11	2.01248	-1.28107
44110733	chr2:44110733:G:A	1.3541e-15	-1.90596	-1.49157	9.08935e-13	-1.65438	-1.45711
44110741	chr2:44110741:C:G	1.33988e-15	-1.91841	-1.48968	8.95923e-13	-1.6716	-1.45431
44110795	chr2:44110795:G:C	1.78663e-15	-1.60107	-1.51927	1.14373e-12	-1.31215	-1.56956
44110902	chr2:44110902:A:G	1.21457e-14	-7.00909e-10	-1.20369	6.94443e-12	-7.00909e-10	-1.07806
44110941	chr2:44110941:G:A	1.44969e-15	-1.96066	-1.36866	5.98868e-13	-2.13246	-1.39625
44111009	chr2:44111009:G:C	8.87085e-15	-7.00909e-10	-1.5179	4.58683e-12	-7.00909e-10	-1.49282
44111228	chr2:44111228:C:G	1.25244e-14	-7.00909e-10	-1.17299	5.42987e-12	-7.00909e-10	-1.32409
44111373	chr2:44111373:C:G	2.11177e-15	-1.39312	-1.56002	1.56567e-12	-0.987053	-1.58064
44111512	chr2:44111512:G:A	2.2951e-13	2.37493	-0.639647	3.53836e-10	3.57878	-0.725947
44111535	chr2:44111535:C:T	2.11493e-14	-7.00909e-10	-0.649063	8.97156e-12	-7.00909e-10	-0.821945
44111575	chr2:44111575:C:T	1.09112e-15	-2.02849	-1.58497	4.7597e-13	-2.17309	-1.58531
44111721	chr2:44111721:ATATATAACATAATATATAT:A	9.09325e-15	-7.00909e-10	-1.49314	4.64989e-12	-7.00909e-10	-1.47916
44111722	chr2:44111722:T:C	8.2245e-15	-7.00909e-10	-1.59355	4.15573e-12	-7.00909e-10	-1.59152
44111834	chr2:44111834:A:G	2.18966e-15	-1.4371	-1.47982	1.60948e-12	-1.048	-1.49209
44112473	chr2:44112473:G:T	1.19098e-15	-2.07244	-1.45346	5.08968e-13	-2.18158	-1.50979
44112661	chr2:44112661:A:G	1.26966e-14	-7.00909e-10	-1.15934	7.28445e-12	-7.00909e-10	-1.03026
44112677	chr2:44112677:T:A	1.95771e-14	-0.726306	-1.08457e-09	2.79125e-10	2.61565	-1.08457e-09
44112916	chr2:44112916:C:G	1.01864e-14	-7.00909e-10	-1.37961	5.22626e-12	-7.00909e-10	-1.36231
44113259	chr2:44113259:G:C	1.03456e-15	-2.1861	-1.48059	6.3296e-13	-2.03014	-1.44321
44113369	chr2:44113369:C:T	1.27876e-14	-7.00909e-10	-1.1522	7.41708e-12	-7.00909e-10	-1.01222
44113557	chr2:44113557:A:C	8.48254e-15	-7.00909e-10	-1.56266	4.54193e-12	-7.00909e-10	-1.50265
44113607	chr2:44113607:A:C	1.13567e-14	-7.00909e-10	-1.27086	6.00867e-12	-7.00909e-10	-1.2228
44113842	chr2:44113842:T:C	1.17836e-14	-7.00909e-10	-1.23396	6.26728e-12	-7.00909e-10	-1.18066
44114069	chr2:44114069:C:T	1.2277e-14	-7.00909e-10	-1.19294	7.07702e-12	-7.00909e-10	-1.05915
44114075	chr2:44114075:C:A	1.39891e-14	-7.00909e-10	-1.06239	8.18288e-12	-7.00909e-10	-0.913961
44114199	chr2:44114199:G:T	1.13473e-14	-7.00909e-10	-1.27168	5.99072e-12	-7.00909e-10	-1.22579
44114238	chr2:44114238:A:G	1.20085e-14	-7.00909e-10	-1.21505	6.38509e-12	-7.00909e-10	-1.16204
44114448	chr2:44114448:C:T	4.56481e-15	-2.18229	-1.08457e-09	2.77094e-12	-1.99682	-1.08457e-09
44114676	chr2:44114676:A:G	8.4134e-15	-7.00909e-10	-1.57084	4.14758e-12	-7.00909e-10	-1.59348
44114795	chr2:44114795:G:T	4.56261e-15	-2.18277	-1.08457e-09	2.36532e-12	-2.15509	-1.08457e-09
44114904	chr2:44114904:A:T	7.92425e-15	-1.63074	-1.08457e-09	1.24318e-11	-0.495745	-1.08457e-09
44115144	chr2:44115144:G:C	4.55125e-14	-0.881474	0.998792	5.19783e-12	-1.76078	0.393018
44115444	chr2:44115444:G:T	9.47853e-15	-0.466387	-0.985252	8.49229e-12	0.230377	-1.10722
44115539	chr2:44115539:C:T	1.12341e-14	-7.00909e-10	-1.28172	5.56855e-12	-7.00909e-10	-1.29887
44115551	chr2:44115551:T:G	8.23589e-15	-7.00909e-10	-1.59217	4.1861e-12	-7.00909e-10	-1.58424
44115744	chr2:44115744:C:T	3.41762e-14	-7.00909e-10	-0.169138	1.78298e-11	-7.00909e-10	-0.135132
44116192	chr2:44116192:A:G	1.13094e-14	-7.00909e-10	-1.27504	6.3979e-12	-7.00909e-10	-1.16003
44116208	chr2:44116208:A:G	9.38476e-15	-7.00909e-10	-1.46158	4.4174e-12	-7.00909e-10	-1.53045
44116330	chr2:44116330:A:C	1.65675e-14	-7.00909e-10	-0.893227	8.74534e-12	-7.00909e-10	-0.847484
44116537	chr2:44116537:G:A	4.14072e-15	-1.63024	-0.649556	2.38169e-12	-1.36988	-0.778317
44116725	chr2:44116725:G:A	8.22879e-15	-7.00909e-10	-1.59303	4.14991e-12	-7.00909e-10	-1.59292
44116835	chr2:44116835:G:T	2.30353e-14	-7.00909e-10	-0.56364	9.3694e-12	-7.00909e-10	-0.778556
44117031	chr2:44117031:A:C	2.7376e-14	-7.00909e-10	-0.391003	1.4933e-11	-7.00909e-10	-0.312429
44117426	chr2:44117426:T:C	3.19533e-14	-7.00909e-10	-0.236393	1.23264e-11	-7.00909e-10	-0.50426
44117445	chr2:44117445:T:C	1.55057e-15	-1.78733	-1.47472	1.14901e-12	-1.49731	-1.37979
44117673	chr2:44117673:T:G	9.44768e-15	-7.00909e-10	-1.4549	4.60768e-12	-7.00909e-10	-1.48828
44117952	chr2:44117952:T:A	9.68279e-15	-7.00909e-10	-1.43032	5.19589e-12	-7.00909e-10	-1.36814
44117982	chr2:44117982:T:C	2.62788e-14	-7.00909e-10	-0.431905	1.35311e-11	-7.00909e-10	-0.411011
44118120	chr2:44118120:A:G	4.25983e-14	-7.00909e-10	0.051146	2.22753e-11	-7.00909e-10	0.0874754
44118188	chr2:44118188:T:C	8.63461e-15	-7.00909e-10	-1.54489	4.18222e-12	-7.00909e-10	-1.58516
44119512	chr2:44119512:G:T	1.42062e-15	-2.1769	-1.17267	1.22741e-12	-2.08166	-0.729435
44119545	chr2:44119545:A:G	2.6199e-15	-1.20023	-1.53731	1.17647e-12	-1.31951	-1.53398
44119613	chr2:44119613:G:A	1.11303e-14	-7.00909e-10	-1.291	5.15281e-12	-7.00909e-10	-1.37646
44120245	chr2:44120245:G:T	2.22414e-14	0.790357	-1.38907	8.51613e-12	0.329487	-1.20353
44120541	chr2:44120541:C:T	1.27582e-15	-2.14567	-1.31141	6.61767e-13	-2.12414	-1.3047
44120796	chr2:44120796:C:G	1.03667e-15	-2.0709	-1.59375	4.66915e-13	-2.18885	-1.58876
44120814	chr2:44120814:T:C	6.2892e-15	-1.86183	-1.08457e-09	5.14543e-12	-1.3779	-1.08457e-09
44120839	chr2:44120839:G:A	2.72826e-14	-7.00909e-10	-0.394421	1.09265e-11	-7.00909e-10	-0.624816
44121035	chr2:44121035:G:A	1.68006e-14	-7.00909e-10	-0.879252	9.87807e-12	-7.00909e-10	-0.725687
44121109	chr2:44121109:A:C	1.26625e-14	-7.00909e-10	-1.16202	5.89671e-12	-7.00909e-10	-1.24161
44121489	chr2:44121489:T:C	1.87421e-14	-7.00909e-10	-0.769897	1.12225e-11	-7.00909e-10	-0.598085
44121563	chr2:44121563:G:A	1.4856e-14	-7.00909e-10	-1.00227	7.72322e-12	-7.00909e-10	-0.971773
44121571	chr2:44121571:T:C	8.48038e-15	-7.00909e-10	-1.56291	4.28564e-12	-7.00909e-10	-1.56074
44121816	chr2:44121816:T:C	2.03505e-14	-7.00909e-10	-0.687564	1.2341e-11	-7.00909e-10	-0.503076
44122297	chr2:44122297:AT:A	3.44121e-15	-0.968964	-1.49588	1.11905e-12	-1.41793	-1.4856
44122352	chr2:44122352:A:G	1.42773e-15	-2.16185	-1.18274	7.6402e-13	-2.10147	-1.18369
44122426	chr2:44122426:A:C	1.14042e-14	-7.00909e-10	-1.26669	5.29194e-12	-7.00909e-10	-1.34982
44122796	chr2:44122796:A:G	2.21665e-15	-1.94245	-0.962225	8.51075e-13	-2.03994	-1.13732
44122855	chr2:44122855:C:T	8.52951e-15	-7.00909e-10	-1.55714	4.47455e-12	-7.00909e-10	-1.5176
44123327	chr2:44123327:G:A	8.23127e-15	-7.00909e-10	-1.59273	4.20968e-12	-7.00909e-10	-1.57862
44123356	chr2:44123356:T:G	2.47904e-14	-7.00909e-10	-0.49021	1.22347e-11	-7.00909e-10	-0.511726
44124054	chr2:44124054:T:C	8.22688e-15	-7.00909e-10	-1.59326	4.21788e-12	-7.00909e-10	-1.57667
44124397	chr2:44124397:T:G	2.05846e-15	-1.95078	-1.02793	7.98457e-13	-2.04797	-1.19311
44124439	chr2:44124439:A:G	1.53353e-14	-7.00909e-10	-0.97051	8.99888e-12	-7.00909e-10	-0.818905
44124730	chr2:44124730:C:T	8.65594e-15	-7.00909e-10	-1.54242	4.56388e-12	-7.00909e-10	-1.49783
44124982	chr2:44124982:T:G	5.12921e-14	1.82851	-1.59164	1.68111e-11	1.39487	-1.58883
44125063	chr2:44125063:C:A	8.37661e-15	-7.00909e-10	-1.57523	4.14934e-12	-7.00909e-10	-1.59306
44125108	chr2:44125108:C:T	2.32726e-14	-0.55339	-1.08457e-09	1.39015e-11	-0.384005	-1.08457e-09
44125332	chr2:44125332:C:T	1.82345e-15	-2.00499	-1.09495	7.43812e-13	-2.09803	-1.21395
44125764	chr2:44125764:C:T	8.26396e-15	-7.00909e-10	-1.58876	4.15057e-12	-7.00909e-10	-1.59276
44125778	chr2:44125778:C:T	8.24418e-15	-7.00909e-10	-1.59116	4.18777e-12	-7.00909e-10	-1.58384
44125904	chr2:44125904:A:G	8.23657e-15	-7.00909e-10	-1.59208	4.20248e-12	-7.00909e-10	-1.58033
44125938	chr2:44125938:A:T	9.65904e-16	-2.14158	-1.59378	4.74957e-13	-2.18652	-1.57402
44125957	chr2:44125957:C:G	2.16805e-15	-1.75386	-1.17298	8.11955e-13	-1.92196	-1.30235
44126017	chr2:44126017:C:T	1.48239e-14	-7.00909e-10	-1.00442	8.27542e-12	-7.00909e-10	-0.902715
44126138	chr2:44126138:T:A	6.4516e-14	1.84139	-1.37515	1.53183e-11	1.20457	-1.49152
44126300	chr2:44126300:C:T	4.55974e-15	-2.1834	-1.08457e-09	2.41405e-12	-2.1347	-1.08457e-09
44126318	chr2:44126318:T:C	4.54361e-15	-2.18695	-1.08457e-09	3.11584e-12	-1.87951	-1.08457e-09
44126734	chr2:44126734:G:A	9.72401e-15	-7.00909e-10	-1.42607	4.65704e-12	-7.00909e-10	-1.47762
44126871	chr2:44126871:A:G	1.69534e-15	-1.96064	-1.21214	6.79446e-13	-2.06284	-1.33964
44127061	chr2:44127061:GT:G	8.22204e-15	-7.00909e-10	-1.59385	4.15065e-12	-7.00909e-10	-1.59274
44127072	chr2:44127072:C:G	9.68159e-16	-2.18953	-1.5435	6.36106e-13	-2.08158	-1.38681
44127292	chr2:44127292:C:T	4.29405e-15	-0.906677	-1.33676	1.44002e-12	-1.37013	-1.28122
44127356	chr2:44127356:G:A	4.02994e-15	-0.867374	-1.43954	1.34022e-12	-1.33804	-1.38514
44127377	chr2:44127377:AG:A	8.22204e-15	-7.00909e-10	-1.59385	4.15065e-12	-7.00909e-10	-1.59274
44127644	chr2:44127644:T:C	3.70303e-15	-0.906185	-1.48533	1.18347e-12	-1.37189	-1.47566
44127675	chr2:44127675:T:A	5.213e-15	-0.619659	-1.42986	1.65491e-12	-1.16471	-1.34755
44127791	chr2:44127791:G:A	3.96075e-14	1.56199	-1.58364	1.30521e-11	1.12762	-1.57467
44127950	chr2:44127950:T:C	3.68557e-15	-0.849573	-1.54667	1.15587e-12	-1.32975	-1.5414
44128040	chr2:44128040:G:A	1.31368e-14	-7.00909e-10	-1.12525	6.05932e-12	-7.00909e-10	-1.21441
44128087	chr2:44128087:G:C	1.31355e-14	-7.00909e-10	-1.12535	6.47354e-12	-7.00909e-10	-1.14828
44128117	chr2:44128117:AAC:A	1.04158e-15	-2.09884	-1.56109	4.9392e-13	-2.14277	-1.57862
44128210	chr2:44128210:G:A	2.61864e-15	-1.97302	-0.764999	9.87503e-13	-2.08397	-0.944613
44128234	chr2:44128234:T:C	2.45656e-14	-7.00909e-10	-0.499322	1.5471e-11	-7.00909e-10	-0.277038
44128300	chr2:44128300:A:G	3.54491e-14	-7.00909e-10	-0.132571	2.80047e-11	-7.00909e-10	0.316368
44128404	chr2:44128404:T:A	4.89329e-15	-2.1128	-1.08457e-09	2.43835e-12	-2.12468	-1.08457e-09
44128553	chr2:44128553:A:T	1.40143e-14	-7.00909e-10	-1.06059	8.65001e-12	-7.00909e-10	-0.858444
44128764	chr2:44128764:A:G	3.59111e-14	-7.00909e-10	-0.119622	2.83984e-11	-7.00909e-10	0.330328
44128780	chr2:44128780:G:A	8.36055e-15	-7.00909e-10	-1.57714	4.26987e-12	-7.00909e-10	-1.56442
44129159	chr2:44129159:A:G	8.72792e-15	-7.00909e-10	-1.53414	4.22608e-12	-7.00909e-10	-1.57473
44129290	chr2:44129290:G:A	8.22224e-15	-7.00909e-10	-1.59383	4.15873e-12	-7.00909e-10	-1.59079
44129342	chr2:44129342:G:T	8.25752e-15	-7.00909e-10	-1.58954	4.18614e-12	-7.00909e-10	-1.58423
44129385	chr2:44129385:G:A	1.19867e-15	-2.12003	-1.39943	5.14725e-13	-2.18844	-1.49169
44129534	chr2:44129534:G:A	2.99431e-14	-0.301369	-1.08457e-09	7.38015e-12	-1.01721	-1.08457e-09
44129888	chr2:44129888:A:G	1.78132e-14	-7.00909e-10	-0.820728	1.08127e-11	-7.00909e-10	-0.635285
44130181	chr2:44130181:A:G	3.89396e-15	-0.80998	-1.53126	1.04572e-12	-1.47835	-1.49295
44130293	chr2:44130293:T:G	8.22801e-15	-7.00909e-10	-1.59312	4.14815e-12	-7.00909e-10	-1.59334
44130797	chr2:44130797:C:T	9.99198e-15	0.120907	-1.51979	1.8153e-12	-1.00488	-1.41487
44130818	chr2:44130818:A:G	4.5396e-15	-2.18783	-1.08457e-09	2.29799e-12	-2.18397	-1.08457e-09
44130972	chr2:44130972:T:C	1.60054e-14	-7.00909e-10	-0.927741	7.25461e-12	-7.00909e-10	-1.03437
44131161	chr2:44131161:C:T	1.0433e-15	-2.12709	-1.53119	6.42571e-13	-1.88008	-1.5782
44131365	chr2:44131365:A:C	2.06451e-14	0.903546	-1.57674	4.82649e-12	0.146282	-1.58817
44131415	chr2:44131415:T:C	2.15157e-15	-1.40919	-1.52528	6.87081e-13	-1.8929	-1.49841
44131494	chr2:44131494:T:G	9.94411e-15	-7.00909e-10	-1.40369	5.95726e-12	-7.00909e-10	-1.23139
44132108	chr2:44132108:T:A	9.37229e-15	-7.00909e-10	-1.46291	4.77789e-12	-7.00909e-10	-1.452
44132689	chr2:44132689:C:A	1.74008e-15	-2.10998	-1.03676	6.73312e-13	-2.18421	-1.22734
44132737	chr2:44132737:G:C	4.9008e-15	-2.11127	-1.08457e-09	3.456e-12	-1.77589	-1.08457e-09
44133013	chr2:44133013:G:A	3.49633e-14	-0.146371	-1.08457e-09	2.90207e-11	0.352003	-1.08457e-09
44133261	chr2:44133261:A:G	9.25187e-16	-2.18509	-1.59334	5.25654e-13	-2.06805	-1.59107
44133267	chr2:44133267:T:G	8.83545e-15	-7.00909e-10	-1.5219	4.47978e-12	-7.00909e-10	-1.51643
44133413	chr2:44133413:G:A	1.17228e-14	-7.00909e-10	-1.23913	7.05542e-12	-7.00909e-10	-1.06221
44133642	chr2:44133642:T:G	8.45631e-15	-7.00909e-10	-1.56576	4.31692e-12	-7.00909e-10	-1.55346
44133748	chr2:44133748:C:T	8.38366e-15	-7.00909e-10	-1.57438	4.26416e-12	-7.00909e-10	-1.56576
44133773	chr2:44133773:C:A	8.22313e-15	-7.00909e-10	-1.59372	4.14602e-12	-7.00909e-10	-1.59386
44134203	chr2:44134203:T:G	8.2581e-15	-7.00909e-10	-1.58947	4.15232e-12	-7.00909e-10	-1.59234
44134530	chr2:44134530:T:A	1.25376e-14	-1.17194	-1.08457e-09	2.84932e-12	-1.96893	-1.08457e-09
44134949	chr2:44134949:G:A	1.40756e-14	-7.00909e-10	-1.05623	8.15043e-12	-7.00909e-10	-0.917934
44135022	chr2:44135022:A:G	3.55431e-15	-2.13356	-0.298954	1.64653e-12	-2.17629	-0.341047
44135830	chr2:44135830:T:C	4.8881e-15	-2.11386	-1.08457e-09	2.92086e-12	-1.94413	-1.08457e-09
44136226	chr2:44136226:T:A	1.3842e-14	-7.00909e-10	-1.07296	8.47697e-12	-7.00909e-10	-0.878652
44136233	chr2:44136233:G:A	4.33226e-14	-7.00909e-10	0.0680061	1.416e-11	-7.00909e-10	-0.365582
44136700	chr2:44136700:A:G	3.4737e-15	-2.10386	-0.351588	1.49439e-12	-2.15935	-0.454935
44136768	chr2:44136768:T:C	3.76513e-15	-2.1895	-0.185383	2.03359e-12	-2.15684	-0.149356
44136893	chr2:44136893:G:A	8.24454e-15	-7.00909e-10	-1.59112	4.17464e-12	-7.00909e-10	-1.58698
44136894	chr2:44136894:C:A	8.24454e-15	-7.00909e-10	-1.59112	4.17464e-12	-7.00909e-10	-1.58698
44136934	chr2:44136934:A:G	9.89712e-15	-7.00909e-10	-1.40842	4.82565e-12	-7.00909e-10	-1.44206
44137125	chr2:44137125:C:G	1.61608e-14	-7.00909e-10	-0.918081	9.6272e-12	-7.00909e-10	-0.751413
44137246	chr2:44137246:GA:G	7.17031e-14	-7.00909e-10	0.571865	3.29128e-11	-7.00909e-10	0.477858
44137367	chr2:44137367:A:G	3.82878e-14	-7.00909e-10	-0.0555364	1.40113e-11	-7.00909e-10	-0.376142
44137932	chr2:44137932:A:G	8.22262e-15	-7.00909e-10	-1.59378	4.15314e-12	-7.00909e-10	-1.59214
44138092	chr2:44138092:T:G	9.36019e-16	-2.17793	-1.58886	4.65444e-13	-2.18928	-1.59149
44138296	chr2:44138296:T:C	1.31381e-14	-7.00909e-10	-1.12516	5.48107e-12	-7.00909e-10	-1.3147
44138641	chr2:44138641:T:A	1.24822e-14	-1.06281	-0.11356	7.36856e-12	-1.07877	0.0599882
44138696	chr2:44138696:T:A	9.22693e-16	-2.1894	-1.59173	4.79739e-13	-2.1774	-1.57312
44139027	chr2:44139027:G:A	2.15987e-14	-7.00909e-10	-0.628035	1.20961e-11	-7.00909e-10	-0.52312
44139145	chr2:44139145:T:C	4.02743e-15	-2.15602	-0.151519	1.88142e-12	-2.18724	-0.196737
44139199	chr2:44139199:G:A	1.02757e-14	-7.00909e-10	-1.37089	6.02499e-12	-7.00909e-10	-1.22009
44139340	chr2:44139340:G:A	4.45996e-15	-2.11388	-0.0916466	2.02869e-12	-2.16665	-0.141961
44139808	chr2:44139808:T:TGAA	9.36507e-16	-2.18052	-1.58575	4.64633e-13	-2.18952	-1.59299
44140114	chr2:44140114:A:G	9.21611e-16	-2.18877	-1.59353	4.71801e-13	-2.1851	-1.5821
44140891	chr2:44140891:T:G	9.28976e-16	-2.18178	-1.59257	4.77343e-13	-2.18953	-1.566
44141093	chr2:44141093:T:C	1.50319e-15	-2.15662	-1.13645	7.82646e-13	-2.18331	-1.07777
44141452	chr2:44141452:C:T	8.32511e-15	-7.00909e-10	-1.58139	4.15328e-12	-7.00909e-10	-1.59211
44141539	chr2:44141539:C:T	1.36896e-14	-7.00909e-10	-1.08403	7.92106e-12	-7.00909e-10	-0.94648
44141653	chr2:44141653:G:C	1.35722e-14	-7.00909e-10	-1.09265	5.80745e-12	-7.00909e-10	-1.25686
44141688	chr2:44141688:A:G	1.1266e-15	-2.1886	-1.39287	6.16573e-13	-2.07414	-1.42545
44141881	chr2:44141881:A:T	9.19163e-15	-7.00909e-10	-1.48238	4.67952e-12	-7.00909e-10	-1.47281
44141949	chr2:44141949:G:A	2.49359e-15	-2.13243	-0.654519	1.10184e-12	-2.03315	-0.88587
44142053	chr2:44142053:G:A	9.42733e-16	-2.17134	-1.5883	4.81211e-13	-2.18749	-1.55997
44142166	chr2:44142166:G:T	1.83367e-15	-2.09604	-0.998311	8.67991e-13	-1.97201	-1.18557
44142240	chr2:44142240:T:A	9.6758e-16	-2.17157	-1.56206	5.09934e-13	-2.18749	-1.50199
44142290	chr2:44142290:T:G	9.35771e-16	-2.17572	-1.59133	4.76256e-13	-2.18846	-1.56934
44142397	chr2:44142397:G:A	3.19629e-15	-1.80851	-0.73017	1.04744e-12	-2.1523	-0.817354
44142812	chr2:44142812:C:T	2.96416e-14	-7.00909e-10	-0.311488	1.55929e-11	-7.00909e-10	-0.269189
44142852	chr2:44142852:A:C	1.41198e-14	-7.00909e-10	-1.05309	8.16191e-12	-7.00909e-10	-0.916527
44142868	chr2:44142868:C:T	9.33171e-16	-2.18941	-1.58043	4.89425e-13	-2.18476	-1.54577
44142945	chr2:44142945:G:A	9.26248e-15	-7.00909e-10	-1.4747	4.51e-12	-7.00909e-10	-1.50971
44143038	chr2:44143038:G:C	8.25071e-15	-7.00909e-10	-1.59037	4.14651e-12	-7.00909e-10	-1.59374
44143059	chr2:44143059:T:G	9.46148e-16	-2.18885	-1.56717	5.00999e-13	-2.18591	-1.52125
44144067	chr2:44144067:C:G	8.45352e-14	-7.00909e-10	0.736499	3.40347e-11	-7.00909e-10	0.511375
44144264	chr2:44144264:T:C	3.40705e-15	-1.27272	-1.2021	1.64905e-12	-1.18341	-1.3324
44144602	chr2:44144602:G:A	1.29311e-15	-2.18949	-1.25413	8.89203e-13	-2.10492	-1.02851
44144817	chr2:44144817:T:C	1.29736e-15	-2.11524	-1.32509	9.97155e-13	-1.86014	-1.15872
44144998	chr2:44144998:G:A	8.30376e-15	-7.00909e-10	-1.58396	4.14819e-12	-7.00909e-10	-1.59333
44145770	chr2:44145770:G:T	1.36883e-15	-2.0357	-1.35101	6.72959e-13	-2.02224	-1.38984
44145827	chr2:44145827:GT:G	1.28086e-14	-7.00909e-10	-1.15055	6.8801e-12	-7.00909e-10	-1.08737
44145953	chr2:44145953:A:G	3.05875e-15	-1.90563	-0.677028	2.94049e-12	-1.50846	-0.428972
44145970	chr2:44145970:TA:T	2.63891e-13	-7.00909e-10	1.87487	9.41861e-11	-7.00909e-10	1.52927
44146203	chr2:44146203:C:A	1.33522e-14	-7.00909e-10	-1.10899	6.71768e-12	-7.00909e-10	-1.11126
44146257	chr2:44146257:G:A	1.39013e-14	-7.00909e-10	-1.06868	7.78232e-12	-7.00909e-10	-0.964151
44146286	chr2:44146286:T:C	1.44472e-14	-7.00909e-10	-1.03017	7.24473e-12	-7.00909e-10	-1.03573
44146311	chr2:44146311:T:C	1.46587e-14	-7.00909e-10	-1.01563	7.35108e-12	-7.00909e-10	-1.02116
44146385	chr2:44146385:A:G	2.39867e-12	4.082	-1.08457e-09	3.14971e-10	2.73647	-1.08457e-09
44146481	chr2:44146481:G:C	8.55756e-15	-7.00909e-10	-1.55385	4.14599e-12	-7.00909e-10	-1.59386
44146692	chr2:44146692:A:G	1.14695e-15	-2.12966	-1.4339	6.8647e-13	-2.13296	-1.25923
44146772	chr2:44146772:A:G	1.62158e-14	-7.00909e-10	-0.914684	7.13477e-12	-7.00909e-10	-1.05102
44147302	chr2:44147302:C:T	8.33944e-15	-7.00909e-10	-1.57967	4.17959e-12	-7.00909e-10	-1.58579
44147811	chr2:44147811:G:A	1.59422e-14	-7.00909e-10	-0.931697	7.96645e-12	-7.00909e-10	-0.940766
44147899	chr2:44147899:A:G	1.05664e-15	-2.17124	-1.47434	5.75339e-13	-2.03578	-1.53302
44148246	chr2:44148246:G:A	2.0834e-14	-7.00909e-10	-0.664082	9.33446e-12	-7.00909e-10	-0.782292
44148473	chr2:44148473:G:A	1.43458e-14	-7.00909e-10	-1.03721	8.11962e-12	-7.00909e-10	-0.921722
44148909	chr2:44148909:G:A	4.19835e-15	-0.936872	-1.3291	9.87664e-13	-1.64624	-1.38218
44149387	chr2:44149387:A:G	1.14283e-15	-2.16092	-1.40624	5.64403e-13	-2.11489	-1.47311
44149496	chr2:44149496:G:A	8.27183e-15	-7.00909e-10	-1.58781	4.15414e-12	-7.00909e-10	-1.5919
44149933	chr2:44149933:T:C	1.13792e-15	-2.15343	-1.41804	5.63236e-13	-2.10803	-1.48203
44149986	chr2:44149986:C:T	1.43422e-15	-2.18942	-1.15062	7.0775e-13	-2.17691	-1.18476
44150099	chr2:44150099:G:C	8.2908e-15	-7.00909e-10	-1.58552	4.23067e-12	-7.00909e-10	-1.57364
44150238	chr2:44150238:C:G	9.43016e-15	-7.00909e-10	-1.45676	4.7884e-12	-7.00909e-10	-1.44981
44150315	chr2:44150315:G:T	1.14055e-15	-2.18128	-1.38787	5.51067e-13	-2.15241	-1.4595
44150464	chr2:44150464:T:C	1.15795e-15	-2.17035	-1.38366	5.62077e-13	-2.13618	-1.45594
44150916	chr2:44150916:T:C	2.83311e-15	-2.17024	-0.489052	1.72447e-12	-2.15751	-0.313575
44150930	chr2:44150930:G:A	1.90356e-14	-7.00909e-10	-0.754359	8.64018e-12	-7.00909e-10	-0.859582
44151195	chr2:44151195:A:G	5.74755e-15	-1.95189	-1.08457e-09	4.03786e-12	-1.62029	-1.08457e-09
44151255	chr2:44151255:G:A	2.17587e-15	-1.61868	-1.30456	6.72878e-13	-2.04866	-1.36354
44151291	chr2:44151291:A:G	8.8498e-15	-7.00909e-10	-1.52027	4.28455e-12	-7.00909e-10	-1.56099
44151319	chr2:44151319:A:AT	2.53012e-15	-1.29496	-1.47744	6.86128e-13	-1.8779	-1.5148
44151337	chr2:44151337:A:G	2.3457e-14	-7.00909e-10	-0.545498	1.089e-11	-7.00909e-10	-0.628159
44151396	chr2:44151396:G:T	1.27179e-15	-2.17078	-1.28946	9.11425e-13	-2.00926	-1.09949
44151541	chr2:44151541:G:A	1.26944e-15	-2.1875	-1.2746	6.30222e-13	-2.17035	-1.30734
44151852	chr2:44151852:T:A	1.47764e-14	-7.00909e-10	-1.00764	7.42047e-12	-7.00909e-10	-1.01176
44152443	chr2:44152443:C:T	2.47368e-15	-1.99302	-0.801947	1.0385e-12	-2.18864	-0.789582
44152502	chr2:44152502:G:A	1.15144e-15	-2.09304	-1.46661	5.87745e-13	-2.02867	-1.5188
44152794	chr2:44152794:A:G	9.8081e-15	-7.00909e-10	-1.41746	5.16023e-12	-7.00909e-10	-1.37502
44152824	chr2:44152824:G:A	1.01409e-15	-2.09289	-1.59379	4.78149e-13	-2.16975	-1.58409
44153196	chr2:44153196:C:T	1.42794e-15	-2.15033	-1.19411	7.4729e-13	-2.11703	-1.19027
44153524	chr2:44153524:C:G	8.24949e-15	-7.00909e-10	-1.59052	4.16507e-12	-7.00909e-10	-1.58927
44153577	chr2:44153577:T:G	2.43633e-14	-7.00909e-10	-0.507589	1.48849e-11	-7.00909e-10	-0.31566
44153604	chr2:44153604:G:A	7.57338e-15	-1.67603	-1.08457e-09	4.41905e-12	-1.53008	-1.08457e-09
44153648	chr2:44153648:C:T	8.92651e-15	-7.00909e-10	-1.51164	5.02653e-12	-7.00909e-10	-1.40127
44153973	chr2:44153973:A:G	9.28372e-16	-2.18123	-1.59376	4.98542e-13	-2.17217	-1.5399
44154021	chr2:44154021:G:A	9.01594e-15	-7.00909e-10	-1.50167	4.83241e-12	-7.00909e-10	-1.44066
44154161	chr2:44154161:G:A	1.28467e-15	-2.13012	-1.32005	6.82915e-13	-2.09415	-1.30324
44154232	chr2:44154232:G:A	1.83159e-15	-1.60824	-1.48724	9.3639e-13	-1.81703	-1.26469
44154309	chr2:44154309:T:A	8.66722e-15	-7.00909e-10	-1.54112	4.23483e-12	-7.00909e-10	-1.57266
44154827	chr2:44154827:T:C	4.99047e-15	-2.09314	-1.08457e-09	2.4328e-12	-2.12696	-1.08457e-09
44154862	chr2:44154862:G:T	1.10645e-14	-7.00909e-10	-1.29693	5.54965e-12	-7.00909e-10	-1.30227
44155137	chr2:44155137:A:G	1.3982e-14	-7.00909e-10	-1.0629	6.31593e-12	-7.00909e-10	-1.17293
44155236	chr2:44155236:G:A	9.46363e-16	-2.18947	-1.56633	5.31986e-13	-2.12577	-1.52137
44155357	chr2:44155357:T:C	9.73214e-15	-7.00909e-10	-1.42523	5.31834e-12	-7.00909e-10	-1.34484
44155609	chr2:44155609:A:C	1.59245e-15	-1.65722	-1.57818	5.53635e-13	-2.03333	-1.57393
44155672	chr2:44155672:C:T	9.14523e-15	-7.00909e-10	-1.48744	4.41052e-12	-7.00909e-10	-1.53201
44155831	chr2:44155831:C:T	1.35659e-15	-1.81147	-1.58422	4.90487e-13	-2.14476	-1.5836
44156921	chr2:44156921:G:A	1.65454e-15	-1.94351	-1.25363	6.4222e-13	-2.16858	-1.29025
44157046	chr2:44157046:T:C	1.17292e-15	-2.1311	-1.41007	6.29312e-13	-2.09091	-1.38823
44157216	chr2:44157216:C:T	5.27007e-15	-2.03863	-1.08457e-09	2.54801e-12	-2.08069	-1.08457e-09
44157422	chr2:44157422:A:G	1.39022e-15	-1.98347	-1.38774	7.58867e-13	-1.9505	-1.34144
44157850	chr2:44157850:GA:G	1.13105e-15	-2.18431	-1.39322	6.82027e-13	-2.09445	-1.30424
44157890	chr2:44157890:T:C	8.97845e-15	-7.00909e-10	-1.50584	4.86374e-12	-7.00909e-10	-1.4342
44158241	chr2:44158241:C:A	1.12375e-14	-7.00909e-10	-1.28141	4.75494e-12	-7.00909e-10	-1.45682
44158477	chr2:44158477:A:T	5.41218e-14	-7.00909e-10	0.290568	2.1805e-11	-7.00909e-10	0.0661361
44158512	chr2:44158512:T:G	8.32019e-15	-7.00909e-10	-1.58198	4.15611e-12	-7.00909e-10	-1.59143
44159016	chr2:44159016:A:G	2.43647e-14	-7.00909e-10	-0.507535	1.49054e-11	-7.00909e-10	-0.314281
44159300	chr2:44159300:T:C	3.16075e-14	-7.00909e-10	-0.247275	2.00032e-11	-7.00909e-10	-0.020111
44159398	chr2:44159398:T:C	1.3166e-15	-1.87394	-1.55168	9.05831e-13	-1.52435	-1.59055
44159619	chr2:44159619:G:A	1.33483e-15	-1.85851	-1.55336	9.22437e-13	-1.50577	-1.59097
44159837	chr2:44159837:C:T	1.33258e-15	-1.85718	-1.55637	9.18872e-13	-1.50873	-1.59188
44159944	chr2:44159944:G:A	9.09296e-15	-7.00909e-10	-1.49317	4.8537e-12	-7.00909e-10	-1.43626
44160367	chr2:44160367:C:T	9.24082e-15	-7.00909e-10	-1.47704	5.08435e-12	-7.00909e-10	-1.38984
44160582	chr2:44160582:G:A	1.04834e-14	-7.00909e-10	-1.35087	5.50554e-12	-7.00909e-10	-1.31025
44161047	chr2:44161047:A:G	3.21942e-14	-7.00909e-10	-0.228883	2.31393e-11	-7.00909e-10	0.12553
44161075	chr2:44161075:C:T	8.27496e-15	-7.00909e-10	-1.58743	4.14619e-12	-7.00909e-10	-1.59382
44161243	chr2:44161243:C:G	8.5799e-15	-7.00909e-10	-1.55125	4.48186e-12	-7.00909e-10	-1.51597
44161269	chr2:44161269:C:T	2.21324e-14	-7.00909e-10	-0.603624	1.06133e-11	-7.00909e-10	-0.653895
44161442	chr2:44161442:C:G	8.47042e-15	-7.00909e-10	-1.56409	4.39604e-12	-7.00909e-10	-1.5353
44161475	chr2:44161475:G:A	1.11263e-15	-2.18896	-1.40498	5.46492e-13	-2.17642	-1.44382
44162315	chr2:44162315:A:G	9.10252e-15	-7.00909e-10	-1.49212	4.77955e-12	-7.00909e-10	-1.45166
44162357	chr2:44162357:T:C	2.27745e-15	-2.09233	-0.785285	7.76098e-13	-2.13496	-1.13452
44163876	chr2:44163876:C:T	1.40796e-15	-2.03383	-1.3247	5.56728e-13	-2.09606	-1.50562
44163948	chr2:44163948:C:G	8.70538e-15	-7.00909e-10	-1.53673	4.57098e-12	-7.00909e-10	-1.49628
44164400	chr2:44164400:C:CCAGA	1.5578e-14	-7.00909e-10	-0.95481	7.66478e-12	-7.00909e-10	-0.979369
44164425	chr2:44164425:C:T	4.92185e-14	-7.00909e-10	0.195601	2.30104e-11	-7.00909e-10	0.119942
44164534	chr2:44164534:T:C	2.3948e-14	-7.00909e-10	-0.524785	1.1844e-11	-7.00909e-10	-0.544184
44164586	chr2:44164586:G:A	5.377e-14	-7.00909e-10	0.284047	2.61912e-11	-7.00909e-10	0.249419
44164596	chr2:44164596:C:T	5.78034e-15	-1.94621	-1.08457e-09	2.46903e-12	-2.11218	-1.08457e-09
44164726	chr2:44164726:T:C	5.89344e-14	-7.00909e-10	0.375757	2.8588e-11	-7.00909e-10	0.336981
44165126	chr2:44165126:T:C	5.27027e-14	-7.00909e-10	0.263998	2.5256e-11	-7.00909e-10	0.213058
44165132	chr2:44165132:C:A	4.65232e-15	-2.1633	-1.08457e-09	2.34086e-12	-2.16549	-1.08457e-09
44165200	chr2:44165200:A:C	5.33827e-14	-7.00909e-10	0.276818	2.55624e-11	-7.00909e-10	0.225117
44165256	chr2:44165256:G:A	3.43279e-15	-2.18952	-0.27777	1.30296e-12	-2.08721	-0.664157
44165463	chr2:44165463:T:C	2.66812e-15	-2.10083	-0.618467	9.03849e-13	-2.11041	-1.00669
44165486	chr2:44165486:T:C	4.39858e-14	-7.00909e-10	0.0831987	2.07267e-11	-7.00909e-10	0.0154169
44165714	chr2:44165714:A:G	5.78969e-14	-7.00909e-10	0.357995	2.77174e-11	-7.00909e-10	0.306055
44165747	chr2:44165747:C:T	8.86052e-15	-7.00909e-10	-1.51906	4.68666e-12	-7.00909e-10	-1.47129
44165762	chr2:44165762:C:A	8.86052e-15	-7.00909e-10	-1.51906	4.68666e-12	-7.00909e-10	-1.47129
44165956	chr2:44165956:C:T	1.00883e-14	-7.00909e-10	-1.38929	5.18457e-12	-7.00909e-10	-1.37032
44166393	chr2:44166393:A:G	1.38637e-15	-2.13685	-1.23713	6.3717e-13	-2.18067	-1.28606
44166470	chr2:44166470:G:A	1.14875e-15	-2.14184	-1.42016	5.02039e-13	-2.1518	-1.55328
44166582	chr2:44166582:A:G	8.27534e-15	-7.00909e-10	-1.58739	4.22603e-12	-7.00909e-10	-1.57474
44167115	chr2:44167115:G:A	1.10411e-14	-1.29904	-1.08457e-09	5.53431e-12	-1.30504	-1.08457e-09
44167796	chr2:44167796:C:T	9.3678e-15	-7.00909e-10	-1.46339	4.73827e-12	-7.00909e-10	-1.46033
44167954	chr2:44167954:C:G	1.01772e-15	-2.15682	-1.52628	5.09001e-13	-2.18781	-1.5035
44168475	chr2:44168475:C:T	1.79751e-13	-7.00909e-10	1.49091	9.41594e-11	-7.00909e-10	1.52898
44168733	chr2:44168733:C:T	2.54723e-15	-2.15673	-0.608926	1.41746e-12	-2.18683	-0.480305
44169029	chr2:44169029:G:A	8.85747e-15	-7.00909e-10	-1.51941	4.68467e-12	-7.00909e-10	-1.47171
44169269	chr2:44169269:C:T	1.92155e-14	-7.00909e-10	-0.744951	1.28103e-11	-7.00909e-10	-0.465758
44169646	chr2:44169646:G:A	4.6224e-14	-7.00909e-10	0.132832	2.22345e-11	-7.00909e-10	0.0856394
44169941	chr2:44169941:TTAAGAG:T	3.12592e-14	-7.00909e-10	-0.258353	1.3167e-11	-7.00909e-10	-0.43829
44170476	chr2:44170476:A:G	1.17349e-14	-1.2381	-1.08457e-09	5.91297e-12	-1.23886	-1.08457e-09
44170731	chr2:44170731:A:C	8.32379e-15	-7.00909e-10	-1.58155	4.28984e-12	-7.00909e-10	-1.55976
44170768	chr2:44170768:T:C	1.18205e-14	-0.603868	-0.626969	7.05218e-12	-0.81057	-0.252098
44170887	chr2:44170887:A:G	1.09118e-15	-2.10026	-1.51315	6.11441e-13	-2.09462	-1.41332
44171347	chr2:44171347:T:G	1.05901e-14	-7.00909e-10	-1.34075	5.27101e-12	-7.00909e-10	-1.35378
44171585	chr2:44171585:T:A	3.44325e-15	-2.06731	-0.396946	2.30698e-12	-2.03648	-0.14358
44171996	chr2:44171996:T:C	1.57972e-15	-1.69778	-1.54564	5.36034e-13	-2.08612	-1.55345
44171997	chr2:44171997:G:A	2.63291e-14	-7.00909e-10	-0.429994	1.17794e-11	-7.00909e-10	-0.549653
44172333	chr2:44172333:T:C	1.26565e-12	3.44267	-1.08457e-09	2.01443e-10	2.2895	-1.08457e-09
44172359	chr2:44172359:C:T	2.74844e-14	-7.00909e-10	-0.387051	1.2255e-11	-7.00909e-10	-0.51007
44172762	chr2:44172762:C:G	3.02015e-14	-7.00909e-10	-0.292777	1.34028e-11	-7.00909e-10	-0.420544
44173074	chr2:44173074:G:A	1.05901e-14	-7.00909e-10	-1.34075	5.27101e-12	-7.00909e-10	-1.35378
44173610	chr2:44173610:A:G	9.6727e-15	-7.00909e-10	-1.43136	4.82296e-12	-7.00909e-10	-1.44262
44173791	chr2:44173791:A:C	2.75784e-14	-7.00909e-10	-0.383634	1.19808e-11	-7.00909e-10	-0.532698
44173916	chr2:44173916:T:C	1.18622e-15	-2.12365	-1.40625	5.88712e-13	-2.17326	-1.37256
44174289	chr2:44174289:A:G	8.5798e-15	-7.00909e-10	-1.55126	4.43864e-12	-7.00909e-10	-1.52566
44174704	chr2:44174704:C:T	9.76312e-16	-2.13784	-1.5868	4.68188e-13	-2.18488	-1.59001
44175328	chr2:44175328:T:C	1.05471e-15	-2.1256	-1.52181	5.0247e-13	-2.18066	-1.52356
44175787	chr2:44175787:T:G	8.71737e-15	-7.00909e-10	-1.53535	4.32026e-12	-7.00909e-10	-1.55269
44175846	chr2:44175846:T:C	8.26527e-15	-7.00909e-10	-1.58861	4.23272e-12	-7.00909e-10	-1.57316
44176504	chr2:44176504:G:A	9.09461e-15	-7.00909e-10	-1.49299	4.25662e-12	-7.00909e-10	-1.56753
44176665	chr2:44176665:A:G	9.45451e-15	-7.00909e-10	-1.45418	4.93943e-12	-7.00909e-10	-1.41875
44176786	chr2:44176786:C:G	9.45357e-15	-7.00909e-10	-1.45428	4.63381e-12	-7.00909e-10	-1.48263
44177134	chr2:44177134:A:G	1.06485e-14	-7.00909e-10	-1.33525	5.28161e-12	-7.00909e-10	-1.35177
44177148	chr2:44177148:G:C	1.06463e-14	-7.00909e-10	-1.33546	5.28045e-12	-7.00909e-10	-1.35199
44177151	chr2:44177151:A:T	1.00333e-15	-2.10401	-1.59334	4.91453e-13	-2.15944	-1.56696
44177700	chr2:44177700:G:C	2.13193e-14	-7.00909e-10	-0.641056	1.09605e-11	-7.00909e-10	-0.621705
44178478	chr2:44178478:T:A	1.1256e-14	-7.00909e-10	-1.27977	6.13507e-12	-7.00909e-10	-1.20198
44178716	chr2:44178716:C:T	1.21214e-15	-2.15701	-1.35127	5.71202e-13	-2.18587	-1.39015
44178792	chr2:44178792:T:C	9.21997e-16	-2.18869	-1.59319	4.7256e-13	-2.17342	-1.59217
44178824	chr2:44178824:A:G	8.39773e-15	-7.00909e-10	-1.57271	4.35135e-12	-7.00909e-10	-1.54552
44178856	chr2:44178856:A:T	8.39762e-15	-7.00909e-10	-1.57272	4.35124e-12	-7.00909e-10	-1.54554
44178964	chr2:44178964:A:G	1.21856e-14	-7.00909e-10	-1.20041	5.97526e-12	-7.00909e-10	-1.22838
44179073	chr2:44179073:T:C	9.17871e-15	-7.00909e-10	-1.48378	4.43387e-12	-7.00909e-10	-1.52673
44179547	chr2:44179547:C:G	9.55712e-16	-2.18935	-1.55662	4.87253e-13	-2.16962	-1.56536
44179693	chr2:44179693:A:G	1.0385e-14	-7.00909e-10	-1.3603	5.12562e-12	-7.00909e-10	-1.38175
44179775	chr2:44179775:G:A	1.29619e-14	-7.00909e-10	-1.13866	6.35331e-12	-7.00909e-10	-1.16703
44179902	chr2:44179902:A:G	2.77059e-14	-7.00909e-10	-0.379023	2.05058e-11	-7.00909e-10	0.00470427
44180050	chr2:44180050:CT:C	9.22212e-16	-2.18914	-1.59251	4.80764e-13	-2.15782	-1.59056
44180079	chr2:44180079:G:T	7.58163e-15	-1.67494	-1.08457e-09	4.81763e-12	-1.44372	-1.08457e-09
44180479	chr2:44180479:G:A	9.46613e-16	-2.18927	-1.56626	4.82161e-13	-2.16976	-1.57572
44180542	chr2:44180542:A:G	2.80311e-13	-7.00909e-10	1.93523	6.57599e-10	-7.00909e-10	3.47259
44180641	chr2:44180641:C:G	8.31564e-15	-7.00909e-10	-1.58253	4.17897e-12	-7.00909e-10	-1.58594
44180846	chr2:44180846:G:A	9.33222e-16	-2.17595	-1.59383	4.64874e-13	-2.18813	-1.59386
44181026	chr2:44181026:C:T	4.54245e-15	-2.1872	-1.08457e-09	2.32119e-12	-2.17392	-1.08457e-09
44181103	chr2:44181103:C:G	1.25823e-15	-2.08967	-1.38129	5.0709e-13	-2.15605	-1.53902
44181445	chr2:44181445:A:G	9.01896e-15	-7.00909e-10	-1.50134	4.73612e-12	-7.00909e-10	-1.46079
44181448	chr2:44181448:G:C	9.70473e-16	-2.1514	-1.57924	5.17437e-13	-2.1466	-1.52827
44181726	chr2:44181726:C:T	1.61578e-14	-7.00909e-10	-0.918264	1.08658e-11	-7.00909e-10	-0.630385
44181781	chr2:44181781:C:G	5.0414e-15	-1.30001	-0.782975	1.02276e-12	-2.02142	-0.972077
44182082	chr2:44182082:T:TA	4.54152e-15	-2.18741	-1.08457e-09	2.28694e-12	-2.18879	-1.08457e-09
44182115	chr2:44182115:G:A	4.53218e-15	-2.18947	-1.08457e-09	2.34633e-12	-2.16315	-1.08457e-09
44183401	chr2:44183401:A:C	1.35953e-15	-2.05378	-1.33975	6.54251e-13	-2.06216	-1.37811
44183601	chr2:44183601:C:T	9.92104e-15	-7.00909e-10	-1.40601	4.89343e-12	-7.00909e-10	-1.42811
44183887	chr2:44183887:C:T	2.63814e-15	-2.05801	-0.672581	1.64523e-12	-2.04985	-0.46828
44183896	chr2:44183896:C:G	1.04529e-15	-2.09494	-1.56144	4.813e-13	-2.1548	-1.59247
44183981	chr2:44183981:G:A	8.61215e-15	-7.00909e-10	-1.54749	4.37793e-12	-7.00909e-10	-1.53943
44184616	chr2:44184616:A:G	1.17793e-15	-2.09119	-1.44572	5.9654e-13	-2.07753	-1.45508
44184719	chr2:44184719:T:C	8.28652e-15	-7.00909e-10	-1.58604	4.2729e-12	-7.00909e-10	-1.56371
44184924	chr2:44184924:A:G	8.33449e-15	-7.00909e-10	-1.58027	4.30043e-12	-7.00909e-10	-1.55729
44185190	chr2:44185190:T:A	8.27865e-15	-7.00909e-10	-1.58699	4.24593e-12	-7.00909e-10	-1.57004
44185542	chr2:44185542:A:G	1.06698e-15	-2.06247	-1.57337	5.72168e-13	-2.06219	-1.51214
44185724	chr2:44185724:TG:T	8.26288e-15	-7.00909e-10	-1.5889	4.30969e-12	-7.00909e-10	-1.55514
44186685	chr2:44186685:C:G	1.00994e-14	-7.00909e-10	-1.38819	4.81452e-12	-7.00909e-10	-1.44437
44187113	chr2:44187113:A:G	1.87788e-14	-7.00909e-10	-0.767941	8.7922e-12	-7.00909e-10	-0.84214
44187825	chr2:44187825:C:G	9.33394e-15	-7.00909e-10	-1.46701	4.8024e-12	-7.00909e-10	-1.44689
44187835	chr2:44187835:C:T	1.51596e-14	-0.982033	-1.08457e-09	4.83235e-12	-1.44067	-1.08457e-09
44187836	chr2:44187836:G:A	9.99295e-15	-7.00909e-10	-1.39879	4.96165e-12	-7.00909e-10	-1.41427
44188011	chr2:44188011:A:C	9.85578e-15	-7.00909e-10	-1.41261	4.88203e-12	-7.00909e-10	-1.43044
44188573	chr2:44188573:C:G	8.52122e-15	-7.00909e-10	-1.55811	4.58392e-12	-7.00909e-10	-1.49345
44188575	chr2:44188575:T:G	1.07383e-15	-2.14626	-1.48318	5.9882e-13	-2.13794	-1.39085
44189276	chr2:44189276:A:G	1.20158e-15	-2.12511	-1.39193	6.90114e-13	-2.11337	-1.27353
44190161	chr2:44190161:T:A	9.84779e-15	-7.00909e-10	-1.41342	4.85829e-12	-7.00909e-10	-1.43532
44190382	chr2:44190382:C:G	6.47976e-15	-1.83198	-1.08457e-09	4.00975e-12	-1.62728	-1.08457e-09
44190452	chr2:44190452:C:A	8.50545e-15	-7.00909e-10	-1.55996	4.22894e-12	-7.00909e-10	-1.57405
44190953	chr2:44190953:A:G	1.86285e-14	-7.00909e-10	-0.775978	1.29357e-11	-7.00909e-10	-0.456016
44191135	chr2:44191135:A:C	4.54956e-15	-2.18564	-1.08457e-09	2.2858e-12	-2.18929	-1.08457e-09
44191841	chr2:44191841:G:A	1.01669e-14	-7.00909e-10	-1.38153	5.00035e-12	-7.00909e-10	-1.4065
44192017	chr2:44192017:C:G	8.35501e-15	-7.00909e-10	-1.57781	4.31827e-12	-7.00909e-10	-1.55315
44192277	chr2:44192277:G:A	9.957e-15	-7.00909e-10	-1.40239	4.90846e-12	-7.00909e-10	-1.42504
44192342	chr2:44192342:C:T	9.55206e-15	-7.00909e-10	-1.44391	4.72604e-12	-7.00909e-10	-1.46292
44192364	chr2:44192364:A:G	8.27662e-15	-7.00909e-10	-1.58723	4.24272e-12	-7.00909e-10	-1.5708
44192722	chr2:44192722:G:T	8.23529e-15	-7.00909e-10	-1.59224	4.20113e-12	-7.00909e-10	-1.58065
44192960	chr2:44192960:C:T	4.66062e-15	-2.16152	-1.08457e-09	2.43037e-12	-2.12796	-1.08457e-09
44193135	chr2:44193135:A:G	1.1847e-12	3.37658	-1.08457e-09	8.92564e-10	3.77809	-1.08457e-09
44193155	chr2:44193155:A:T	8.32658e-15	-7.00909e-10	-1.58122	4.29222e-12	-7.00909e-10	-1.5592
44193272	chr2:44193272:T:C	8.36845e-15	-7.00909e-10	-1.5762	4.19439e-12	-7.00909e-10	-1.58226
44193639	chr2:44193639:C:G	1.07806e-15	-2.13524	-1.49026	6.15997e-13	-2.13737	-1.36315
44193933	chr2:44193933:C:T	8.54122e-15	-7.00909e-10	-1.55576	4.47107e-12	-7.00909e-10	-1.51838
44193939	chr2:44193939:A:G	8.8162e-15	-7.00909e-10	-1.52408	4.39374e-12	-7.00909e-10	-1.53582
44194351	chr2:44194351:C:G	8.7837e-15	-7.00909e-10	-1.52777	4.42395e-12	-7.00909e-10	-1.52897
44194403	chr2:44194403:T:C	8.84104e-15	-7.00909e-10	-1.52126	4.49564e-12	-7.00909e-10	-1.5129
44194807	chr2:44194807:G:A	1.15021e-14	-7.00909e-10	-1.25814	5.97162e-12	-7.00909e-10	-1.22899
44194836	chr2:44194836:G:A	1.07625e-14	-7.00909e-10	-1.3246	4.87535e-12	-7.00909e-10	-1.43181
44194882	chr2:44194882:G:A	1.00721e-15	-2.16086	-1.53263	5.78385e-13	-2.14233	-1.4212
44194963	chr2:44194963:A:G	4.53474e-15	-2.1889	-1.08457e-09	2.28663e-12	-2.18893	-1.08457e-09
44194972	chr2:44194972:G:A	9.80549e-16	-2.18893	-1.53138	5.10784e-13	-2.15987	-1.52795
44195112	chr2:44195112:C:G	2.51569e-14	-7.00909e-10	-0.475536	1.00223e-11	-7.00909e-10	-0.711194
44195455	chr2:44195455:C:G	1.8739e-15	-2.07023	-1.00241	1.21815e-12	-2.02853	-0.790139
44195788	chr2:44195788:C:T	1.33443e-14	-7.00909e-10	-1.10958	6.94451e-12	-7.00909e-10	-1.07805
44196094	chr2:44196094:T:G	8.24237e-15	-7.00909e-10	-1.59138	4.15163e-12	-7.00909e-10	-1.5925
44196322	chr2:44196322:C:T	8.45793e-15	-7.00909e-10	-1.56556	4.19211e-12	-7.00909e-10	-1.5828
44196419	chr2:44196419:C:T	8.22244e-15	-7.00909e-10	-1.5938	4.15197e-12	-7.00909e-10	-1.59242
44196675	chr2:44196675:C:T	8.5847e-15	-7.00909e-10	-1.55069	4.50698e-12	-7.00909e-10	-1.51038
44196832	chr2:44196832:G:T	9.60367e-15	-7.00909e-10	-1.43852	4.75768e-12	-7.00909e-10	-1.45624
44197051	chr2:44197051:T:G	1.10067e-14	-7.00909e-10	-1.30217	5.19646e-12	-7.00909e-10	-1.36803
44197407	chr2:44197407:C:CCA	8.22264e-15	-7.00909e-10	-1.59378	4.17311e-12	-7.00909e-10	-1.58734
44197837	chr2:44197837:G:A	4.54042e-15	-2.18765	-1.08457e-09	2.32556e-12	-2.17204	-1.08457e-09
44197923	chr2:44197923:G:T	8.49018e-15	-7.00909e-10	-1.56176	4.42889e-12	-7.00909e-10	-1.52786
44198004	chr2:44198004:C:T	4.66788e-15	-2.15996	-1.08457e-09	2.33611e-12	-2.16752	-1.08457e-09
44198369	chr2:44198369:C:T	8.49089e-15	-7.00909e-10	-1.56168	4.4293e-12	-7.00909e-10	-1.52776
44198387	chr2:44198387:T:G	7.27504e-15	-1.71622	-1.08457e-09	2.75427e-12	-2.00285	-1.08457e-09
44198407	chr2:44198407:C:T	1.01431e-14	-7.00909e-10	-1.38387	4.96921e-12	-7.00909e-10	-1.41274
44198975	chr2:44198975:A:C	1.77558e-15	-1.57642	-1.55012	5.38122e-13	-2.05175	-1.58393
44199149	chr2:44199149:C:T	1.01028e-14	-7.00909e-10	-1.38786	5.00593e-12	-7.00909e-10	-1.40538
44199170	chr2:44199170:G:A	1.02705e-15	-2.18899	-1.48499	5.98996e-13	-2.1845	-1.34401
44199350	chr2:44199350:A:G	8.28621e-15	-7.00909e-10	-1.58608	4.16747e-12	-7.00909e-10	-1.5887
44199430	chr2:44199430:A:G	9.80617e-16	-2.14022	-1.58002	4.70526e-13	-2.18057	-1.58933
44199712	chr2:44199712:A:G	1.02186e-14	-7.00909e-10	-1.37646	5.4112e-12	-7.00909e-10	-1.32753
44199943	chr2:44199943:A:G	1.45809e-14	-7.00909e-10	-1.02096	6.41499e-12	-7.00909e-10	-1.15737
44200347	chr2:44200347:T:C	8.54606e-15	-7.00909e-10	-1.5552	4.50425e-12	-7.00909e-10	-1.51098
44200405	chr2:44200405:A:G	8.37756e-15	-7.00909e-10	-1.57511	4.33011e-12	-7.00909e-10	-1.55041
44200540	chr2:44200540:A:G	1.00069e-15	-2.16673	-1.53325	5.63372e-13	-2.15929	-1.43053
44200628	chr2:44200628:T:C	9.93056e-15	-7.00909e-10	-1.40505	4.89783e-12	-7.00909e-10	-1.42721
44200800	chr2:44200800:C:T	8.94081e-15	-7.00909e-10	-1.51004	4.42191e-12	-7.00909e-10	-1.52943
44200808	chr2:44200808:A:G	8.32647e-15	-7.00909e-10	-1.58123	4.24001e-12	-7.00909e-10	-1.57144
44201103	chr2:44201103:G:A	1.28939e-14	-7.00909e-10	-1.14391	6.00734e-12	-7.00909e-10	-1.22302
44201196	chr2:44201196:A:G	8.24826e-15	-7.00909e-10	-1.59067	4.19625e-12	-7.00909e-10	-1.58181
44203090	chr2:44203090:G:T	6.5669e-15	-1.81863	-1.08457e-09	2.61624e-12	-2.05427	-1.08457e-09
44203099	chr2:44203099:T:C	8.24192e-15	-7.00909e-10	-1.59143	4.25691e-12	-7.00909e-10	-1.56746
44203630	chr2:44203630:A:G	1.26933e-15	-2.07727	-1.3849	5.76025e-13	-2.04817	-1.51944
44203710	chr2:44203710:G:A	2.76221e-15	-2.15084	-0.533796	1.89344e-12	-2.11756	-0.260053
44204011	chr2:44204011:C:G	1.54518e-14	-7.00909e-10	-0.962941	7.39663e-12	-7.00909e-10	-1.01498
44204535	chr2:44204535:G:T	1.02505e-14	-7.00909e-10	-1.37334	5.0774e-12	-7.00909e-10	-1.39121
44204580	chr2:44204580:A:G	5.33074e-15	-0.778051	-1.24913	7.96376e-13	-1.94255	-1.30114
44204732	chr2:44204732:G:A	2.53593e-14	-7.00909e-10	-0.467522	1.90226e-11	-7.00909e-10	-0.0703774
44204816	chr2:44204816:G:A	8.4219e-15	-7.00909e-10	-1.56983	4.70616e-12	-7.00909e-10	-1.46713
44205630	chr2:44205630:A:G	8.85121e-15	-1.52011	-1.08457e-09	3.22194e-12	-1.84602	-1.08457e-09
44206542	chr2:44206542:A:T	6.34226e-15	-1.85343	-1.08457e-09	2.54926e-12	-2.0802	-1.08457e-09
44206572	chr2:44206572:G:A	8.48946e-15	-7.00909e-10	-1.56184	4.4283e-12	-7.00909e-10	-1.52799
44206638	chr2:44206638:TTAAAAGAAATTAGATTTC:T	1.06347e-14	-7.00909e-10	-1.33655	5.65827e-12	-7.00909e-10	-1.28289
44206721	chr2:44206721:ATTCTTTTTTTGT:A	8.91627e-15	-7.00909e-10	-1.51279	4.27884e-12	-7.00909e-10	-1.56232
44206737	chr2:44206737:T:TAATATAAA	8.91523e-15	-7.00909e-10	-1.51291	4.27847e-12	-7.00909e-10	-1.56241
44206867	chr2:44206867:C:G	8.2735e-15	-7.00909e-10	-1.58761	4.22152e-12	-7.00909e-10	-1.57581
44207078	chr2:44207078:A:G	1.44332e-14	-7.00909e-10	-1.03114	6.40767e-12	-7.00909e-10	-1.15851
44207329	chr2:44207329:G:A	1.08131e-14	-7.00909e-10	-1.31991	5.75728e-12	-7.00909e-10	-1.26554
44207418	chr2:44207418:G:T	5.75391e-15	-1.95079	-1.08457e-09	2.42106e-12	-2.1318	-1.08457e-09
44207579	chr2:44207579:G:A	8.90856e-15	-7.00909e-10	-1.51366	4.40773e-12	-7.00909e-10	-1.53264
44207635	chr2:44207635:G:A	1.19791e-14	-7.00909e-10	-1.2175	6.71617e-12	-7.00909e-10	-1.11149
44207953	chr2:44207953:A:G	8.62973e-15	-7.00909e-10	-1.54546	4.56436e-12	-7.00909e-10	-1.49773
44208041	chr2:44208041:A:G	2.07168e-14	-7.00909e-10	-0.669721	1.00191e-11	-7.00909e-10	-0.711514
44208121	chr2:44208121:C:T	8.23359e-15	-7.00909e-10	-1.59245	4.15181e-12	-7.00909e-10	-1.59246
44208150	chr2:44208150:A:G	8.31287e-15	-7.00909e-10	-1.58286	4.15071e-12	-7.00909e-10	-1.59273
44208186	chr2:44208186:T:C	1.17457e-15	-1.98862	-1.55115	5.63507e-13	-1.99629	-1.59329
44208354	chr2:44208354:G:T	5.7455e-15	-1.95225	-1.08457e-09	2.42235e-12	-2.13127	-1.08457e-09
44208384	chr2:44208384:C:T	8.2344e-15	-7.00909e-10	-1.59235	4.15138e-12	-7.00909e-10	-1.59256
44208544	chr2:44208544:C:G	1.33516e-15	-1.83658	-1.57504	5.91636e-13	-1.95341	-1.58746
44208572	chr2:44208572:G:A	1.27557e-14	-7.00909e-10	-1.15469	6.17633e-12	-7.00909e-10	-1.19528
44208874	chr2:44208874:G:A	5.96099e-15	-1.91543	-1.08457e-09	3.08997e-12	-1.88784	-1.08457e-09
44209604	chr2:44209604:C:T	2.46968e-14	-0.493994	-1.08457e-09	1.48521e-11	-0.31786	-1.08457e-09
44210078	chr2:44210078:G:A	1.07834e-15	-2.12179	-1.50346	5.07729e-13	-2.10606	-1.58775
44210172	chr2:44210172:A:G	2.17373e-14	-7.00909e-10	-0.621637	8.86378e-12	-7.00909e-10	-0.834031
44210458	chr2:44210458:A:T	1.38777e-14	-7.00909e-10	-1.07038	6.71167e-12	-7.00909e-10	-1.11216
44210931	chr2:44210931:T:C	8.929e-15	-7.00909e-10	-1.51136	4.33916e-12	-7.00909e-10	-1.54832
44211002	chr2:44211002:G:C	2.31521e-15	-1.68626	-1.17491	7.66458e-13	-2.08348	-1.1985
44211029	chr2:44211029:C:T	1.80866e-14	-7.00909e-10	-0.805498	8.81161e-12	-7.00909e-10	-0.839935
44211332	chr2:44211332:G:A	1.0976e-14	-7.00909e-10	-1.30496	4.96065e-12	-7.00909e-10	-1.41447
44211589	chr2:44211589:AAT:A	1.53951e-15	-1.90744	-1.36176	6.11398e-13	-1.99535	-1.51266
44212084	chr2:44212084:G:A	1.70257e-15	-2.1339	-1.03463	1.1768e-12	-2.09144	-0.761764
44212586	chr2:44212586:G:T	8.31977e-15	-7.00909e-10	-1.58203	4.29413e-12	-7.00909e-10	-1.55875
44212749	chr2:44212749:G:A	2.38041e-14	-7.00909e-10	-0.530812	1.7498e-11	-7.00909e-10	-0.15392
44212773	chr2:44212773:G:A	9.45403e-16	-2.18756	-1.56926	4.94137e-13	-2.17757	-1.54338
44212894	chr2:44212894:T:A	1.2971e-15	-2.11351	-1.32703	5.20029e-13	-2.16255	-1.50733
44213405	chr2:44213405:C:T	1.49753e-15	-1.7133	-1.58356	5.06401e-13	-2.10416	-1.59227
44213431	chr2:44213431:G:A	1.18015e-12	3.37273	-1.08457e-09	1.90192e-10	2.23203	-1.08457e-09
44213480	chr2:44213480:T:C	1.03666e-14	-7.00909e-10	-1.36208	5.09343e-12	-7.00909e-10	-1.38805
44213641	chr2:44213641:T:TA	8.35982e-15	-7.00909e-10	-1.57723	4.30583e-12	-7.00909e-10	-1.55604
44213714	chr2:44213714:T:C	1.35866e-15	-1.8073	-1.58686	4.85874e-13	-2.14414	-1.59367
44213921	chr2:44213921:A:C	1.09154e-14	-7.00909e-10	-1.3105	5.38089e-12	-7.00909e-10	-1.33315
44214270	chr2:44214270:G:A	1.12327e-14	-7.00909e-10	-1.28184	6.01648e-12	-7.00909e-10	-1.2215
44214320	chr2:44214320:C:T	1.07336e-14	-7.00909e-10	-1.32729	5.72421e-12	-7.00909e-10	-1.2713
44214961	chr2:44214961:G:A	1.0807e-15	-2.0928	-1.53026	5.08292e-13	-2.1139	-1.5788
44215418	chr2:44215418:A:G	1.42013e-14	-7.00909e-10	-1.04733	6.27235e-12	-7.00909e-10	-1.17985
44215420	chr2:44215420:T:C	1.44362e-14	-7.00909e-10	-1.03093	6.36644e-12	-7.00909e-10	-1.16496
44215617	chr2:44215617:T:C	8.86926e-15	-7.00909e-10	-1.51808	4.31555e-12	-7.00909e-10	-1.55378
44215828	chr2:44215828:G:C	1.67009e-14	-7.00909e-10	-0.885204	7.19368e-12	-7.00909e-10	-1.0428
44215940	chr2:44215940:C:G	1.59606e-15	-1.70789	-1.52524	5.15951e-13	-2.10818	-1.56957
44216449	chr2:44216449:C:T	1.20314e-14	-1.21315	-1.08457e-09	4.54511e-12	-1.50195	-1.08457e-09
44216717	chr2:44216717:G:C	1.47736e-14	-7.00909e-10	-1.00783	6.52704e-12	-7.00909e-10	-1.14005
44216837	chr2:44216837:A:G	1.04356e-14	-7.00909e-10	-1.35545	5.57168e-12	-7.00909e-10	-1.29831
44217025	chr2:44217025:G:C	8.29987e-15	-7.00909e-10	-1.58443	4.14635e-12	-7.00909e-10	-1.59378
44218096	chr2:44218096:C:G	8.31977e-15	-7.00909e-10	-1.58203	4.29413e-12	-7.00909e-10	-1.55875
44218547	chr2:44218547:A:G	1.87973e-14	-7.00909e-10	-0.766953	1.38446e-11	-7.00909e-10	-0.388112
44219230	chr2:44219230:A:G	1.2397e-14	-7.00909e-10	-1.18322	6.41336e-12	-7.00909e-10	-1.15762
44219353	chr2:44219353:T:C	1.11885e-15	-2.00426	-1.58411	5.13688e-13	-2.09387	-1.58827
44219495	chr2:44219495:A:G	8.29078e-15	-7.00909e-10	-1.58552	4.28175e-12	-7.00909e-10	-1.56164
44219792	chr2:44219792:T:A	1.05859e-15	-2.05081	-1.59292	4.92562e-13	-2.13036	-1.59378
44220104	chr2:44220104:C:G	9.5265e-15	-7.00909e-10	-1.44659	4.69654e-12	-7.00909e-10	-1.46918
44220190	chr2:44220190:A:G	1.69872e-14	-7.00909e-10	-0.86821	8.37995e-12	-7.00909e-10	-0.890163
44220371	chr2:44220371:T:G	8.22597e-15	-7.00909e-10	-1.59337	4.24262e-12	-7.00909e-10	-1.57082
44220659	chr2:44220659:G:A	8.75895e-15	-7.00909e-10	-1.53059	4.24173e-12	-7.00909e-10	-1.57103
44220687	chr2:44220687:A:C	1.29387e-15	-1.86379	-1.57925	5.80478e-13	-1.97228	-1.58763
44220786	chr2:44220786:T:C	4.59376e-15	-2.17597	-1.08457e-09	2.28715e-12	-2.1887	-1.08457e-09
44220824	chr2:44220824:T:G	1.31916e-15	-1.87482	-1.54886	5.71629e-13	-1.98161	-1.59366
44221252	chr2:44221252:T:A	1.20329e-14	-7.00909e-10	-1.21302	6.26371e-12	-7.00909e-10	-1.18123
44221596	chr2:44221596:A:G	8.43715e-15	-7.00909e-10	-1.56802	4.22012e-12	-7.00909e-10	-1.57614
44221917	chr2:44221917:C:G	1.15616e-14	-7.00909e-10	-1.25298	5.37431e-12	-7.00909e-10	-1.33437
44222525	chr2:44222525:C:T	8.6267e-15	-7.00909e-10	-1.54581	4.28665e-12	-7.00909e-10	-1.5605
44222551	chr2:44222551:C:T	1.2931e-15	-1.86251	-1.58112	5.51907e-13	-2.026	-1.58438
44222552	chr2:44222552:C:T	9.22587e-15	-7.00909e-10	-1.47866	5.00775e-12	-7.00909e-10	-1.40502
44222882	chr2:44222882:G:A	1.22507e-14	-7.00909e-10	-1.19508	5.6063e-12	-7.00909e-10	-1.29211
44223385	chr2:44223385:G:A	1.04565e-15	-2.0935	-1.56253	5.13131e-13	-2.09099	-1.59224
44223456	chr2:44223456:T:G	1.6386e-14	-7.00909e-10	-0.904242	8.08744e-12	-7.00909e-10	-0.925692
44223908	chr2:44223908:A:G	8.24616e-15	-7.00909e-10	-1.59092	4.17942e-12	-7.00909e-10	-1.58583
44223969	chr2:44223969:T:G	9.70941e-15	-7.00909e-10	-1.42757	4.42113e-12	-7.00909e-10	-1.52961
44224231	chr2:44224231:G:A	1.18874e-14	-7.00909e-10	-1.22519	6.38837e-12	-7.00909e-10	-1.16153
44224700	chr2:44224700:TAA:T	1.15918e-15	-1.96553	-1.58743	5.2266e-13	-2.08666	-1.57817
44224988	chr2:44224988:C:T	3.72596e-15	-2.17142	-0.213923	1.30146e-12	-2.15677	-0.59574
44225015	chr2:44225015:T:C	1.36048e-15	-2.07706	-1.31577	8.37263e-13	-2.06557	-1.12805
44225168	chr2:44225168:A:T	8.22198e-15	-7.00909e-10	-1.59386	4.16674e-12	-7.00909e-10	-1.58887
44225251	chr2:44225251:C:T	1.18532e-15	-1.95708	-1.57358	5.87208e-13	-2.0813	-1.46708
44225314	chr2:44225314:A:G	1.43202e-14	-7.00909e-10	-1.039	6.27013e-12	-7.00909e-10	-1.18021
44225415	chr2:44225415:A:C	9.0509e-15	-7.00909e-10	-1.4978	4.3751e-12	-7.00909e-10	-1.54008
44225598	chr2:44225598:G:C	1.14213e-14	-7.00909e-10	-1.26518	6.65296e-12	-7.00909e-10	-1.12094
44226062	chr2:44226062:G:A	1.28621e-14	-7.00909e-10	-1.14638	6.68944e-12	-7.00909e-10	-1.11547
44226304	chr2:44226304:T:G	1.07738e-14	-7.00909e-10	-1.32355	5.27128e-12	-7.00909e-10	-1.35373
44226429	chr2:44226429:G:A	1.25034e-14	-7.00909e-10	-1.17467	6.51006e-12	-7.00909e-10	-1.14266
44226908	chr2:44226908:C:G	2.04642e-14	-7.00909e-10	-0.681993	9.82242e-12	-7.00909e-10	-0.731338
44227301	chr2:44227301:T:A	5.64813e-15	-1.96934	-1.08457e-09	3.54846e-12	-1.74949	-1.08457e-09
44227464	chr2:44227464:A:G	1.26106e-14	-7.00909e-10	-1.16613	5.72174e-12	-7.00909e-10	-1.27173
44227740	chr2:44227740:G:A	1.85017e-15	-1.49432	-1.59107	4.90488e-13	-2.1464	-1.58196
44228007	chr2:44228007:C:T	6.70266e-14	-7.00909e-10	0.504421	2.46473e-11	-7.00909e-10	0.188664
44228158	chr2:44228158:G:A	8.28308e-15	-7.00909e-10	-1.58645	4.2528e-12	-7.00909e-10	-1.56843
44228724	chr2:44228724:A:G	8.23111e-15	-7.00909e-10	-1.59275	4.1856e-12	-7.00909e-10	-1.58435
44229183	chr2:44229183:A:C	8.82517e-15	-7.00909e-10	-1.52306	4.36677e-12	-7.00909e-10	-1.54198
44229304	chr2:44229304:A:T	1.09146e-15	-2.0639	-1.54925	6.22579e-13	-2.11695	-1.37294
44229397	chr2:44229397:C:G	8.95204e-15	-7.00909e-10	-1.50879	4.47353e-12	-7.00909e-10	-1.51783
44230854	chr2:44230854:TA:T	8.47792e-15	-7.00909e-10	-1.5632	4.33643e-12	-7.00909e-10	-1.54895
44231627	chr2:44231627:A:G	8.32238e-15	-7.00909e-10	-1.58172	4.28876e-12	-7.00909e-10	-1.56001
44231770	chr2:44231770:T:A	1.12258e-14	-7.00909e-10	-1.28245	5.25739e-12	-7.00909e-10	-1.35637
44231876	chr2:44231876:A:G	1.02565e-14	-7.00909e-10	-1.37275	5.42927e-12	-7.00909e-10	-1.3242
44231915	chr2:44231915:A:G	2.20223e-15	-1.84331	-1.06789	6.82877e-13	-2.18216	-1.21529
44232136	chr2:44232136:C:T	1.07808e-15	-2.09522	-1.53026	5.25892e-13	-2.06815	-1.59051
44232665	chr2:44232665:T:C	8.23837e-15	-7.00909e-10	-1.59187	4.15034e-12	-7.00909e-10	-1.59282
44234580	chr2:44234580:G:A	8.23936e-15	-7.00909e-10	-1.59175	4.15068e-12	-7.00909e-10	-1.59273
44235319	chr2:44235319:T:C	9.05133e-15	-7.00909e-10	-1.49776	4.37877e-12	-7.00909e-10	-1.53924
44235677	chr2:44235677:C:T	1.02946e-15	-2.08664	-1.585	4.90308e-13	-2.15569	-1.57304
44235755	chr2:44235755:C:G	4.56374e-15	-2.18253	-1.08457e-09	2.68722e-12	-2.0275	-1.08457e-09
44236745	chr2:44236745:T:C	2.13166e-14	-7.00909e-10	-0.641184	8.70162e-12	-7.00909e-10	-0.852496
44237024	chr2:44237024:T:C	2.11084e-14	-7.00909e-10	-0.650999	1.51609e-11	-7.00909e-10	-0.297288
44237340	chr2:44237340:C:G	5.34952e-14	-7.00909e-10	0.278923	2.38479e-11	-7.00909e-10	0.155693
44237490	chr2:44237490:C:T	1.49179e-15	-2.18317	-1.11752	1.06152e-12	-2.12152	-0.834779
44237743	chr2:44237743:A:G	7.87799e-15	-1.6366	-1.08457e-09	3.22422e-12	-1.84531	-1.08457e-09
44238333	chr2:44238333:T:G	8.8631e-15	-7.00909e-10	-1.51877	4.26615e-12	-7.00909e-10	-1.56529
44238387	chr2:44238387:T:C	8.22358e-15	-7.00909e-10	-1.59366	4.19504e-12	-7.00909e-10	-1.5821
44238434	chr2:44238434:C:T	8.23662e-15	-7.00909e-10	-1.59208	4.20303e-12	-7.00909e-10	-1.5802
44238467	chr2:44238467:C:T	9.29948e-15	-7.00909e-10	-1.47071	4.4685e-12	-7.00909e-10	-1.51895
44238860	chr2:44238860:C:G	4.58441e-15	-2.17801	-1.08457e-09	2.74106e-12	-2.00766	-1.08457e-09
44238947	chr2:44238947:A:C	2.32379e-14	-7.00909e-10	-0.554884	1.81192e-11	-7.00909e-10	-0.119034
44239212	chr2:44239212:A:G	8.63578e-15	-7.00909e-10	-1.54475	4.57369e-12	-7.00909e-10	-1.49568
44239304	chr2:44239304:C:G	9.76628e-15	-7.00909e-10	-1.42173	5.14278e-12	-7.00909e-10	-1.37841
44239433	chr2:44239433:TTTTC:T	8.93437e-15	-1.51076	-1.08457e-09	6.19173e-12	-1.19279	-1.08457e-09
44239517	chr2:44239517:C:T	8.22363e-15	-7.00909e-10	-1.59366	4.19519e-12	-7.00909e-10	-1.58207
44239545	chr2:44239545:T:A	1.39029e-15	-1.80576	-1.56539	6.09764e-13	-2.04699	-1.46369
44239939	chr2:44239939:A:T	1.40433e-15	-1.80969	-1.55142	5.3499e-13	-2.05065	-1.59086
44240122	chr2:44240122:C:T	8.91193e-15	-7.00909e-10	-1.51328	4.71373e-12	-7.00909e-10	-1.46552
44240636	chr2:44240636:G:A	3.3928e-14	-7.00909e-10	-0.176428	1.73701e-11	-7.00909e-10	-0.161257
44240767	chr2:44240767:T:C	8.31999e-15	-7.00909e-10	-1.58201	4.21906e-12	-7.00909e-10	-1.57639
44241164	chr2:44241164:C:T	8.57061e-15	-7.00909e-10	-1.55233	4.82814e-12	-7.00909e-10	-1.44154
44241506	chr2:44241506:G:C	8.31417e-15	-7.00909e-10	-1.58271	4.79896e-12	-7.00909e-10	-1.44761
44241780	chr2:44241780:C:T	2.04899e-15	-1.9284	-1.05492	1.15574e-12	-2.16849	-0.702777
44241802	chr2:44241802:A:G	8.24587e-15	-7.00909e-10	-1.59096	4.23094e-12	-7.00909e-10	-1.57358
44241821	chr2:44241821:C:G	2.15178e-14	-7.00909e-10	-0.631788	1.06877e-11	-7.00909e-10	-0.646911
44241837	chr2:44241837:A:T	2.33522e-14	-7.00909e-10	-0.549976	1.82199e-11	-7.00909e-10	-0.113488
44242338	chr2:44242338:A:C	1.94326e-14	-7.00909e-10	-0.733714	8.06888e-12	-7.00909e-10	-0.92799
44242584	chr2:44242584:A:G	9.94991e-15	-7.00909e-10	-1.40311	5.23722e-12	-7.00909e-10	-1.36021
44242595	chr2:44242595:T:C	1.50494e-15	-2.1823	-1.10961	1.15197e-12	-2.10879	-0.765746
44242610	chr2:44242610:C:T	2.44377e-15	-2.076	-0.731129	8.31989e-13	-2.18952	-1.01042
44242730	chr2:44242730:T:C	1.94646e-14	-7.00909e-10	-0.732071	1.46398e-11	-7.00909e-10	-0.332259
44242883	chr2:44242883:G:A	1.10157e-15	-2.15043	-1.4535	6.6417e-13	-2.13603	-1.28919
44243110	chr2:44243110:C:T	1.0954e-14	-7.00909e-10	-1.30696	5.39125e-12	-7.00909e-10	-1.33123
44243120	chr2:44243120:C:T	1.21977e-14	-7.00909e-10	-1.19942	5.75641e-12	-7.00909e-10	-1.26569
44243598	chr2:44243598:T:C	1.32227e-13	-7.00909e-10	1.18385	4.99697e-11	-7.00909e-10	0.895412
44244034	chr2:44244034:T:C	1.04033e-14	-7.00909e-10	-1.35854	5.13492e-12	-7.00909e-10	-1.37994
44245151	chr2:44245151:C:G	1.09919e-14	-7.00909e-10	-1.30351	5.4091e-12	-7.00909e-10	-1.32792
44246705	chr2:44246705:T:C	9.90323e-15	-7.00909e-10	-1.40781	5.22019e-12	-7.00909e-10	-1.36347
44246834	chr2:44246834:G:T	1.12857e-15	-2.07475	-1.50497	4.95326e-13	-2.18948	-1.52906
44246921	chr2:44246921:T:A	9.33937e-15	-7.00909e-10	-1.46643	4.65081e-12	-7.00909e-10	-1.47896
44247355	chr2:44247355:A:G	9.78652e-15	-7.00909e-10	-1.41966	5.15507e-12	-7.00909e-10	-1.37603
44247491	chr2:44247491:C:A	2.93555e-15	-1.56101	-1.06276	9.01513e-13	-2.02126	-1.09843
44247503	chr2:44247503:T:A	8.46287e-15	-7.00909e-10	-1.56498	4.38966e-12	-7.00909e-10	-1.53675
44247664	chr2:44247664:C:T	9.31326e-15	-7.00909e-10	-1.46923	4.75173e-12	-7.00909e-10	-1.4575
44248308	chr2:44248308:G:A	7.76211e-15	-1.81662	0.165203	4.71709e-12	-1.75978	0.294968
44248400	chr2:44248400:T:C	8.27901e-15	-1.68325	0.0963073	4.57281e-12	-1.60038	0.104505
44248527	chr2:44248527:AAC:A	1.57943e-15	-2.01213	-1.23147	9.90684e-13	-1.96483	-1.06054
44248717	chr2:44248717:C:T	1.54574e-15	-2.09981	-1.16535	9.39734e-13	-1.88524	-1.19292
44249464	chr2:44249464:C:T	2.60792e-15	-1.96144	-0.780676	1.11507e-12	-1.87012	-1.03697
44250150	chr2:44250150:T:C	2.49476e-14	-7.00909e-10	-0.483889	1.87436e-11	-7.00909e-10	-0.0851547
44250449	chr2:44250449:G:A	1.19727e-15	-1.9271	-1.59352	4.9663e-13	-2.15687	-1.55904
44250485	chr2:44250485:T:C	1.01131e-14	-7.00909e-10	-1.38684	4.9015e-12	-7.00909e-10	-1.42646
44250645	chr2:44250645:T:TA	1.19372e-14	-7.00909e-10	-1.22101	5.78488e-12	-7.00909e-10	-1.26076
44250721	chr2:44250721:G:A	9.27704e-15	-7.00909e-10	-1.47313	4.40151e-12	-7.00909e-10	-1.53406
44250770	chr2:44250770:C:T	9.98987e-15	-7.00909e-10	-1.3991	4.73515e-12	-7.00909e-10	-1.46099
44250897	chr2:44250897:G:A	4.55033e-15	-2.18547	-1.08457e-09	2.59521e-12	-2.06234	-1.08457e-09
44250938	chr2:44250938:G:A	1.30457e-15	-2.17715	-1.25764	7.59187e-13	-2.08468	-1.20684
44251053	chr2:44251053:C:T	3.52727e-15	-2.05543	-0.38471	2.26118e-12	-1.96476	-0.235363
44251171	chr2:44251171:C:G	5.05258e-14	-7.00909e-10	0.221816	2.24281e-11	-7.00909e-10	0.0943119
44251510	chr2:44251510:C:G	1.12815e-15	-2.06244	-1.51765	5.13464e-13	-2.18433	-1.49825
44252283	chr2:44252283:T:A	9.2602e-15	-7.00909e-10	-1.47494	4.39529e-12	-7.00909e-10	-1.53547
44252359	chr2:44252359:C:T	7.98112e-14	-7.00909e-10	0.678996	3.30511e-11	-7.00909e-10	0.48205
44252809	chr2:44252809:G:A	1.43362e-14	-7.00909e-10	-1.03788	9.7909e-12	-7.00909e-10	-0.734551
44252843	chr2:44252843:G:C	1.15169e-15	-2.07253	-1.48691	5.37116e-13	-2.18548	-1.45206
44253515	chr2:44253515:C:G	8.77502e-15	-7.00909e-10	-1.52876	5.15961e-12	-7.00909e-10	-1.37514
44253767	chr2:44253767:A:G	4.26587e-14	-7.00909e-10	0.0525617	1.96268e-11	-7.00909e-10	-0.0391076
44254068	chr2:44254068:C:T	1.19178e-15	-2.0694	-1.45582	5.56332e-13	-2.18348	-1.41891
44254596	chr2:44254596:C:G	1.42721e-14	-7.00909e-10	-1.04236	7.27902e-12	-7.00909e-10	-1.03101
44254805	chr2:44254805:G:A	8.68691e-15	-7.00909e-10	-1.53885	4.47801e-12	-7.00909e-10	-1.51683
44254960	chr2:44254960:A:C	2.06909e-15	-2.13071	-0.842847	1.06222e-12	-2.15914	-0.79651
44255051	chr2:44255051:A:G	1.18193e-15	-2.04092	-1.4926	5.35408e-13	-2.18886	-1.45188
44255164	chr2:44255164:AAGAT:A	1.20057e-15	-2.03157	-1.48631	5.40247e-13	-2.18924	-1.44249
44255309	chr2:44255309:G:T	1.68243e-15	-2.17623	-1.00419	9.64003e-13	-2.09966	-0.953004
44255905	chr2:44255905:G:C	2.04034e-15	-2.17031	-0.817237	1.11735e-12	-2.11543	-0.789618
44256055	chr2:44256055:T:TC	1.13288e-14	-7.00909e-10	-1.27332	5.81368e-12	-7.00909e-10	-1.25579
44256143	chr2:44256143:G:A	9.68078e-15	-7.00909e-10	-1.43053	5.03718e-12	-7.00909e-10	-1.39916
44256343	chr2:44256343:T:C	1.07844e-14	-7.00909e-10	-1.32257	5.63792e-12	-7.00909e-10	-1.28649
44256500	chr2:44256500:A:G	2.48088e-14	-7.00909e-10	-0.48947	1.88918e-11	-7.00909e-10	-0.0772742
44256794	chr2:44256794:G:A	8.48217e-15	-7.00909e-10	-1.5627	4.34088e-12	-7.00909e-10	-1.54793
44256848	chr2:44256848:G:T	8.33325e-15	-7.00909e-10	-1.58042	4.14969e-12	-7.00909e-10	-1.59297
44256903	chr2:44256903:A:G	1.20775e-14	-7.00909e-10	-1.20933	5.9541e-12	-7.00909e-10	-1.23193
44257222	chr2:44257222:C:T	8.91932e-15	-7.00909e-10	-1.51245	4.4052e-12	-7.00909e-10	-1.53322
44257494	chr2:44257494:A:G	2.36369e-14	-7.00909e-10	-0.537858	1.7772e-11	-7.00909e-10	-0.138383
44258370	chr2:44258370:T:C	8.7116e-15	-7.00909e-10	-1.53601	4.34252e-12	-7.00909e-10	-1.54755
44258375	chr2:44258375:T:C	2.38687e-14	-7.00909e-10	-0.528101	1.1172e-11	-7.00909e-10	-0.602597
44258409	chr2:44258409:G:A	8.24861e-15	-7.00909e-10	-1.59062	4.16759e-12	-7.00909e-10	-1.58867
44258543	chr2:44258543:C:T	1.11388e-15	-2.08087	-1.51195	5.26685e-13	-2.18093	-1.47622
44258825	chr2:44258825:G:T	8.22972e-15	-7.00909e-10	-1.59292	4.14624e-12	-7.00909e-10	-1.5938
44258989	chr2:44258989:G:A	1.21959e-14	-7.00909e-10	-1.19957	5.878e-12	-7.00909e-10	-1.24479
44260143	chr2:44260143:G:C	2.24403e-14	-7.00909e-10	-0.589809	1.04527e-11	-7.00909e-10	-0.669149
44260259	chr2:44260259:T:C	1.09454e-15	-2.07849	-1.53184	5.13149e-13	-2.18218	-1.50102
44260303	chr2:44260303:T:C	1.13929e-14	-7.00909e-10	-1.26768	5.26267e-12	-7.00909e-10	-1.35537
44260347	chr2:44260347:G:A	1.05227e-15	-2.12802	-1.5217	5.28079e-13	-2.1592	-1.49532
44260473	chr2:44260473:C:G	1.04226e-15	-2.14294	-1.51634	5.44145e-13	-2.1432	-1.48135
44260772	chr2:44260772:C:A	1.50287e-15	-1.79916	-1.49414	5.44661e-13	-2.18699	-1.4366
44261377	chr2:44261377:C:T	1.24135e-15	-1.98391	-1.50056	5.30864e-13	-2.1876	-1.46165
44261466	chr2:44261466:C:T	9.20179e-15	-7.00909e-10	-1.48127	4.43526e-12	-7.00909e-10	-1.52642
44261471	chr2:44261471:C:T	1.05972e-15	-2.11379	-1.52887	5.21774e-13	-2.16956	-1.49696
44261472	chr2:44261472:G:A	4.53007e-14	-7.00909e-10	0.112653	1.99447e-11	-7.00909e-10	-0.0230417
44261489	chr2:44261489:T:C	1.10029e-14	-7.00909e-10	-1.30251	5.13723e-12	-7.00909e-10	-1.37949
44261509	chr2:44261509:A:G	5.69957e-15	-1.96028	-1.08457e-09	2.58846e-12	-2.06494	-1.08457e-09
44261673	chr2:44261673:C:T	8.78419e-15	-7.00909e-10	-1.52772	4.58209e-12	-7.00909e-10	-1.49385
44261721	chr2:44261721:G:A	1.26986e-14	-7.00909e-10	-1.15918	6.17033e-12	-7.00909e-10	-1.19625
44261896	chr2:44261896:T:A	8.74579e-15	-7.00909e-10	-1.5321	4.35806e-12	-7.00909e-10	-1.54398
44261914	chr2:44261914:C:G	8.40308e-15	-7.00909e-10	-1.57207	4.29357e-12	-7.00909e-10	-1.55889
44262008	chr2:44262008:C:G	1.38783e-14	-7.00909e-10	-1.07034	6.20092e-12	-7.00909e-10	-1.19131
44262251	chr2:44262251:C:T	4.06597e-14	-7.00909e-10	0.00456808	1.82036e-11	-7.00909e-10	-0.114386
44262329	chr2:44262329:G:A	1.11091e-15	-2.10834	-1.48715	5.47052e-13	-2.17237	-1.44685
44262487	chr2:44262487:A:G	1.76843e-14	-7.00909e-10	-0.827993	1.23257e-11	-7.00909e-10	-0.504317
44262592	chr2:44262592:C:T	1.11231e-15	-2.09516	-1.49907	5.36451e-13	-2.17767	-1.46112
44262672	chr2:44262672:A:G	5.22578e-15	-2.04706	-1.08457e-09	2.49887e-12	-2.10017	-1.08457e-09
44262817	chr2:44262817:T:C	2.01804e-15	-2.15283	-0.84571	1.06756e-12	-2.13693	-0.813704
44262836	chr2:44262836:A:AAGG	8.23453e-15	-7.00909e-10	-1.59233	4.21261e-12	-7.00909e-10	-1.57792
44263667	chr2:44263667:A:G	2.65647e-14	-1.77528	1.3542	1.93674e-11	-1.54293	1.49051
44263805	chr2:44263805:C:T	8.33799e-15	-7.00909e-10	-1.57985	4.15004e-12	-7.00909e-10	-1.59289
44263838	chr2:44263838:C:T	1.1944e-15	-2.09	-1.43303	5.78919e-13	-2.17905	-1.38355
44264246	chr2:44264246:G:T	8.33826e-15	-7.00909e-10	-1.57981	4.24947e-12	-7.00909e-10	-1.56921
44264316	chr2:44264316:C:T	1.1613e-15	-2.09932	-1.45181	5.68295e-13	-2.17536	-1.40576
44264606	chr2:44264606:A:G	1.91784e-13	-7.00909e-10	1.5557	8.0925e-11	-7.00909e-10	1.37752
44264705	chr2:44264705:C:T	1.31321e-14	-7.00909e-10	-1.12561	6.71735e-12	-7.00909e-10	-1.11131
44264963	chr2:44264963:G:T	1.1203e-15	-2.10255	-1.48452	5.47761e-13	-2.17443	-1.44349
44265065	chr2:44265065:T:C	2.81027e-14	-7.00909e-10	-0.364802	2.18117e-11	-7.00909e-10	0.0664411
44265614	chr2:44265614:C:T	2.16666e-15	-2.1534	-0.774085	1.18544e-12	-2.13655	-0.709337
44265728	chr2:44265728:A:G	6.2769e-15	-1.86379	-1.08457e-09	2.8883e-12	-1.95534	-1.08457e-09
44266287	chr2:44266287:G:A	2.24758e-14	-7.00909e-10	-0.588231	1.80305e-11	-7.00909e-10	-0.12394
44266461	chr2:44266461:C:G	9.91406e-15	-7.00909e-10	-1.40671	4.76859e-12	-7.00909e-10	-1.45395
44268706	chr2:44268706:A:G	1.43356e-15	-2.18273	-1.15778	9.107e-13	-2.02207	-1.08748
44268791	chr2:44268791:C:T	4.85732e-15	-2.12018	-1.08457e-09	2.29395e-12	-2.18573	-1.08457e-09
44268866	chr2:44268866:C:T	2.09362e-15	-2.17027	-0.791508	1.28422e-12	-2.06393	-0.701927
44269093	chr2:44269093:G:T	2.57994e-14	-7.00909e-10	-0.450318	1.98383e-11	-7.00909e-10	-0.0283915
44270405	chr2:44270405:C:G	2.06262e-15	-2.18155	-0.795139	1.31636e-12	-2.03017	-0.710964
44270500	chr2:44270500:A:G	1.97785e-14	-7.00909e-10	-0.716072	1.04931e-11	-7.00909e-10	-0.665283
44270553	chr2:44270553:G:T	3.04641e-14	-0.930082	0.645964	2.01518e-11	-0.737269	0.724557
44270691	chr2:44270691:C:T	8.77792e-15	-7.00909e-10	-1.52843	4.21576e-12	-7.00909e-10	-1.57718
44270714	chr2:44270714:A:G	8.62912e-15	-7.00909e-10	-1.54553	4.19002e-12	-7.00909e-10	-1.5833
44271299	chr2:44271299:A:G	3.2441e-14	-7.00909e-10	-0.221246	1.3003e-11	-7.00909e-10	-0.450823
44271420	chr2:44271420:GCAGAAAGCAACCAAT:G	4.09954e-14	-7.00909e-10	0.012791	1.82898e-11	-7.00909e-10	-0.109662
44271748	chr2:44271748:T:A	1.01188e-15	-2.11152	-1.57734	4.95676e-13	-2.14713	-1.57071
44272293	chr2:44272293:C:T	1.15642e-15	-2.17699	-1.37835	5.10739e-13	-2.18247	-1.50544
44272360	chr2:44272360:A:G	1.77847e-14	-7.00909e-10	-0.822332	9.39802e-12	-7.00909e-10	-0.775505
44272728	chr2:44272728:T:C	1.62129e-15	-2.17638	-1.04106	1.00662e-12	-2.0628	-0.946605
44272763	chr2:44272763:G:A	9.11396e-15	-7.00909e-10	-1.49086	4.49997e-12	-7.00909e-10	-1.51194
44273400	chr2:44273400:C:T	8.22276e-15	-7.00909e-10	-1.59376	4.16326e-12	-7.00909e-10	-1.58971
44273544	chr2:44273544:G:C	1.25742e-15	-2.17326	-1.29835	7.53155e-13	-2.06923	-1.23026
44273710	chr2:44273710:C:A	1.40136e-15	-2.16425	-1.19898	8.08148e-13	-2.09214	-1.13687
44273828	chr2:44273828:C:G	2.4164e-15	-1.2726	-1.5458	1.33279e-12	-1.21277	-1.51597
44273980	chr2:44273980:C:G	8.26997e-15	-7.00909e-10	-1.58804	4.2022e-12	-7.00909e-10	-1.5804
44274227	chr2:44274227:C:T	1.06021e-14	-7.00909e-10	-1.33961	5.31331e-12	-7.00909e-10	-1.34579
44274265	chr2:44274265:T:C	2.87851e-14	-7.00909e-10	-0.34081	2.24316e-11	-7.00909e-10	0.0944677
44274671	chr2:44274671:C:T	9.75265e-15	-7.00909e-10	-1.42313	4.91147e-12	-7.00909e-10	-1.42443
44274756	chr2:44274756:A:T	2.47041e-15	-2.14319	-0.653091	1.35262e-12	-2.12207	-0.591894
44275176	chr2:44275176:T:G	3.04224e-14	-7.00909e-10	-0.28549	2.39977e-11	-7.00909e-10	0.161952
44275649	chr2:44275649:A:C	1.64086e-15	-2.17567	-1.02978	1.01199e-12	-2.06111	-0.942969
44275835	chr2:44275835:C:T	1.06716e-14	-7.00909e-10	-1.33309	5.11122e-12	-7.00909e-10	-1.38457
44276503	chr2:44276503:A:G	3.7489e-15	-2.04834	-0.330869	2.28417e-12	-2.05588	-0.134121
44276611	chr2:44276611:AGCTACTTGGGAG:A	1.43211e-15	-2.07443	-1.26709	6.16198e-13	-2.09437	-1.40583
44276990	chr2:44276990:G:T	5.84344e-15	-1.21536	-0.719987	2.9198e-12	-1.5116	-0.432886
44276995	chr2:44276995:G:C	2.28029e-15	-1.29366	-1.58271	1.18148e-12	-1.25794	-1.59129
44277037	chr2:44277037:C:A	2.10636e-15	-1.39808	-1.55763	1.14251e-12	-1.34976	-1.53302
44277326	chr2:44277326:C:T	2.89259e-14	-7.00909e-10	-0.33593	1.37772e-11	-7.00909e-10	-0.392986
44277419	chr2:44277419:G:A	3.2665e-14	-7.00909e-10	-0.214366	1.54838e-11	-7.00909e-10	-0.276211
44277452	chr2:44277452:A:G	1.15591e-14	-7.00909e-10	-1.2532	5.58649e-12	-7.00909e-10	-1.29565
44277718	chr2:44277718:C:T	1.03176e-15	-2.18946	-1.47995	5.03012e-13	-2.17407	-1.52908
44277738	chr2:44277738:T:C	9.7895e-16	-2.1547	-1.56724	4.98779e-13	-2.13225	-1.57935
44278010	chr2:44278010:C:A	1.05582e-14	-7.00909e-10	-1.34376	4.77989e-12	-7.00909e-10	-1.45159
44278046	chr2:44278046:T:G	9.78173e-16	-2.16943	-1.55331	5.58741e-13	-2.07619	-1.52189
44278396	chr2:44278396:T:G	1.06784e-14	-7.00909e-10	-1.33245	5.11416e-12	-7.00909e-10	-1.38399
44278435	chr2:44278435:G:A	1.15732e-14	-7.00909e-10	-1.25198	5.59246e-12	-7.00909e-10	-1.29459
44278950	chr2:44278950:T:C	8.52254e-15	-7.00909e-10	-1.55795	4.19673e-12	-7.00909e-10	-1.5817
44279006	chr2:44279006:T:A	2.89731e-15	-1.8793	-0.757581	1.78382e-12	-1.84445	-0.592801
44279206	chr2:44279206:G:A	2.22441e-15	-2.06741	-0.833765	8.9697e-13	-2.18582	-0.938916
44279229	chr2:44279229:A:T	3.52651e-14	-7.00909e-10	-0.137774	2.79405e-11	-7.00909e-10	0.314071
44279601	chr2:44279601:T:C	8.32983e-15	-7.00909e-10	-1.58083	4.146e-12	-7.00909e-10	-1.59386
44279610	chr2:44279610:T:G	8.27063e-15	-7.00909e-10	-1.58796	4.20271e-12	-7.00909e-10	-1.58027
44279935	chr2:44279935:G:A	1.75906e-14	-7.00909e-10	-0.833304	8.44614e-12	-7.00909e-10	-0.882295
44280100	chr2:44280100:G:C	5.9653e-14	0.387877	-1.08457e-09	5.52932e-11	0.996645	-1.08457e-09
44280459	chr2:44280459:G:A	1.26151e-12	-7.00909e-10	3.4394	5.45698e-09	-7.00909e-10	5.58865
44280534	chr2:44280534:G:A	9.39969e-16	-2.17851	-1.58407	5.17674e-13	-2.08778	-1.58664
44280956	chr2:44280956:T:C	2.56522e-15	-1.50079	-1.25783	1.32863e-12	-1.4901	-1.24176
44281696	chr2:44281696:G:A	9.91577e-16	-2.13653	-1.5726	6.09114e-13	-1.92259	-1.58917
44282223	chr2:44282223:T:C	8.89861e-15	-7.00909e-10	-1.51477	4.72242e-12	-7.00909e-10	-1.46368
44282425	chr2:44282425:C:A	2.93659e-14	-7.00909e-10	-0.320833	2.18202e-11	-7.00909e-10	0.0668313
44282744	chr2:44282744:G:A	1.27664e-14	-7.00909e-10	-1.15385	6.13316e-12	-7.00909e-10	-1.20229
44283007	chr2:44283007:A:T	1.20972e-15	-2.18731	-1.32297	7.47748e-13	-2.11867	-1.18802
44283040	chr2:44283040:T:C	1.21699e-15	-1.92711	-1.57718	7.47834e-13	-1.75092	-1.55566
44283057	chr2:44283057:G:T	1.10402e-14	-0.703855	-0.595274	9.40703e-12	-0.60094	-0.173608
44283439	chr2:44283439:C:T	1.86971e-15	-1.64942	-1.42547	9.76809e-13	-1.6584	-1.38107
44284667	chr2:44284667:A:G	8.44399e-15	-7.00909e-10	-1.56721	4.17351e-12	-7.00909e-10	-1.58725
44285658	chr2:44285658:T:C	5.45712e-15	-2.00375	-1.08457e-09	3.26278e-12	-1.83343	-1.08457e-09
44285948	chr2:44285948:G:A	1.93029e-14	-7.00909e-10	-0.740416	8.96367e-12	-7.00909e-10	-0.822825
44285996	chr2:44285996:A:G	1.49569e-13	-7.00909e-10	1.30709	2.89653e-10	-7.00909e-10	2.65268
44287071	chr2:44287071:T:C	1.33163e-14	-7.00909e-10	-1.11168	6.39078e-12	-7.00909e-10	-1.16115
44287395	chr2:44287395:G:A	9.08939e-15	-7.00909e-10	-1.49356	4.67494e-12	-7.00909e-10	-1.47379
44287758	chr2:44287758:G:A	3.36674e-14	-7.00909e-10	-0.184137	2.52689e-11	-7.00909e-10	0.21357
44287929	chr2:44287929:A:G	9.46935e-15	-7.00909e-10	-1.45261	4.46239e-12	-7.00909e-10	-1.52032
44287945	chr2:44287945:C:T	1.03016e-14	-7.00909e-10	-1.36836	4.68191e-12	-7.00909e-10	-1.4723
44288399	chr2:44288399:C:T	1.14575e-14	-7.00909e-10	-1.26202	5.41814e-12	-7.00909e-10	-1.32625
44288517	chr2:44288517:T:A	1.14485e-14	-7.00909e-10	-1.26281	5.41373e-12	-7.00909e-10	-1.32707
44288712	chr2:44288712:C:T	1.94969e-15	-1.52131	-1.51168	8.83919e-13	-1.74271	-1.39668
44288720	chr2:44288720:G:A	1.12856e-14	-7.00909e-10	-1.27714	5.23528e-12	-7.00909e-10	-1.36058
44288948	chr2:44288948:C:A	8.50908e-15	-7.00909e-10	-1.55953	4.3736e-12	-7.00909e-10	-1.54042
44289143	chr2:44289143:A:G	1.13865e-15	-1.99248	-1.57834	6.90675e-13	-1.83954	-1.54655
44289492	chr2:44289492:T:C	1.79146e-15	-1.68399	-1.43364	6.92092e-13	-1.95695	-1.4271
44289753	chr2:44289753:C:A	1.0608e-14	-7.00909e-10	-1.33906	4.92337e-12	-7.00909e-10	-1.42201
44290009	chr2:44290009:A:G	9.31889e-15	-7.00909e-10	-1.46863	4.34397e-12	-7.00909e-10	-1.54722
44290051	chr2:44290051:T:A	9.31964e-15	-7.00909e-10	-1.46854	4.92788e-12	-7.00909e-10	-1.4211
44290337	chr2:44290337:T:G	8.48581e-15	-7.00909e-10	-1.56227	4.16741e-12	-7.00909e-10	-1.58871
44290523	chr2:44290523:T:C	1.05809e-15	-2.11265	-1.53155	6.81332e-13	-1.90584	-1.49387
44290583	chr2:44290583:G:A	8.27618e-15	-7.00909e-10	-1.58729	4.16979e-12	-7.00909e-10	-1.58814
44290613	chr2:44290613:G:A	1.28554e-15	-2.07574	-1.37375	9.23537e-13	-1.75926	-1.33629
44290620	chr2:44290620:T:C	1.79615e-15	-1.67578	-1.43925	9.49662e-13	-1.67086	-1.39679
44290700	chr2:44290700:G:A	1.82859e-15	-1.55408	-1.54305	1.16881e-12	-1.28949	-1.57053
44291420	chr2:44291420:G:A	8.96021e-14	-7.00909e-10	0.79471	7.68628e-11	-7.00909e-10	1.32602
44291439	chr2:44291439:T:C	1.1518e-14	-7.00909e-10	-1.25676	5.57827e-12	-7.00909e-10	-1.29713
44291613	chr2:44291613:G:T	8.39773e-15	-1.31913	-0.253574	5.63346e-12	-1.07133	-0.215952
44291934	chr2:44291934:T:C	1.64983e-14	-7.00909e-10	-0.89741	8.00952e-12	-7.00909e-10	-0.935374
44292003	chr2:44292003:A:G	4.6979e-15	-1.5013	-0.652251	3.71901e-12	-1.20815	-0.494402
44292151	chr2:44292151:C:T	2.26508e-14	-7.00909e-10	-0.580471	1.65936e-11	-7.00909e-10	-0.206985
44292205	chr2:44292205:A:C	9.12145e-15	-7.00909e-10	-1.49004	4.71887e-12	-7.00909e-10	-1.46444
44292630	chr2:44292630:T:C	9.34003e-15	-1.46636	-1.08457e-09	4.55541e-12	-1.49969	-1.08457e-09
44292914	chr2:44292914:C:T	6.84254e-15	-1.77751	-1.08457e-09	4.1076e-12	-1.60317	-1.08457e-09
44293146	chr2:44293146:G:C	1.48672e-14	-7.00909e-10	-1.00151	7.96455e-12	-7.00909e-10	-0.941004
44293577	chr2:44293577:A:G	2.51089e-15	-1.67378	-1.10625	1.93941e-12	-1.19619	-1.15743
44294107	chr2:44294107:A:G	1.14409e-15	-2.022	-1.54406	7.39014e-13	-1.75132	-1.56712
44294405	chr2:44294405:T:C	2.00001e-15	-1.41382	-1.59369	1.31514e-12	-1.15906	-1.583
44295032	chr2:44295032:C:G	1.16031e-14	-7.00909e-10	-1.24939	5.61043e-12	-7.00909e-10	-1.29138
44295261	chr2:44295261:G:A	1.08471e-14	-7.00909e-10	-1.31677	5.19708e-12	-7.00909e-10	-1.36791
44295602	chr2:44295602:A:C	1.02594e-14	-7.00909e-10	-1.37248	4.93368e-12	-7.00909e-10	-1.41992
44295689	chr2:44295689:T:C	1.10682e-14	-7.00909e-10	-1.2966	5.35947e-12	-7.00909e-10	-1.33714
44296789	chr2:44296789:C:T	8.71714e-15	-7.00909e-10	-1.53538	4.40638e-12	-7.00909e-10	-1.53295
44297436	chr2:44297436:T:C	1.03375e-15	-2.09766	-1.56981	6.6942e-13	-1.89329	-1.52406
44297491	chr2:44297491:T:A	8.53209e-15	-7.00909e-10	-1.55683	4.17609e-12	-7.00909e-10	-1.58663
44297513	chr2:44297513:T:G	1.02594e-14	-7.00909e-10	-1.37248	4.93368e-12	-7.00909e-10	-1.41992
44297626	chr2:44297626:C:T	8.22211e-15	-7.00909e-10	-1.59384	4.14599e-12	-7.00909e-10	-1.59386
44297760	chr2:44297760:C:A	9.6158e-15	-7.00909e-10	-1.43726	4.68277e-12	-7.00909e-10	-1.47212
44297797	chr2:44297797:T:A	1.72128e-15	-1.77201	-1.38559	9.39151e-13	-1.74944	-1.32935
44297806	chr2:44297806:C:T	2.15193e-15	-1.58221	-1.35209	7.87872e-13	-1.90635	-1.34807
44298100	chr2:44298100:G:C	6.24866e-15	-1.8683	-1.08457e-09	3.18099e-12	-1.85881	-1.08457e-09
44298239	chr2:44298239:G:A	1.02594e-14	-7.00909e-10	-1.37248	4.93368e-12	-7.00909e-10	-1.41992
44298501	chr2:44298501:C:T	1.53391e-14	-7.00909e-10	-0.97026	8.17913e-12	-7.00909e-10	-0.914419
44298871	chr2:44298871:G:A	1.03281e-15	-2.15454	-1.51385	6.42382e-13	-1.99693	-1.46165
44298934	chr2:44298934:A:G	8.38301e-15	-7.00909e-10	-1.57446	4.16199e-12	-7.00909e-10	-1.59001
44299145	chr2:44299145:T:TCACCTG	9.21033e-15	-7.00909e-10	-1.48034	4.611e-12	-7.00909e-10	-1.48756
44299965	chr2:44299965:C:G	1.11904e-14	-7.00909e-10	-1.28561	6.20219e-12	-7.00909e-10	-1.1911
44300282	chr2:44300282:T:A	9.10203e-15	-7.00909e-10	-1.49217	4.3266e-12	-7.00909e-10	-1.55122
44300525	chr2:44300525:C:A	2.51196e-14	-7.00909e-10	-0.477019	1.83154e-11	-7.00909e-10	-0.108264
44301463	chr2:44301463:G:A	9.66319e-15	-7.00909e-10	-1.43234	4.50819e-12	-7.00909e-10	-1.51011
44301558	chr2:44301558:G:A	2.0048e-15	-1.67605	-1.32908	7.62714e-13	-1.9638	-1.32308
44301783	chr2:44301783:C:G	1.65451e-15	-2.04251	-1.15466	6.6978e-13	-2.10022	-1.31659
44302013	chr2:44302013:C:G	3.4983e-14	-7.00909e-10	-0.145807	1.66543e-11	-7.00909e-10	-0.203338
44302104	chr2:44302104:ATT:A	1.52988e-15	-2.18525	-1.09023	8.41579e-13	-2.16818	-1.0203
44302285	chr2:44302285:A:G	8.23694e-15	-7.00909e-10	-1.59204	4.14636e-12	-7.00909e-10	-1.59377
44302566	chr2:44302566:A:G	9.11554e-15	-7.00909e-10	-1.49069	4.33383e-12	-7.00909e-10	-1.54955
44302576	chr2:44302576:C:T	1.81549e-15	-1.70512	-1.39919	9.57969e-13	-1.70558	-1.35336
44302583	chr2:44302583:C:T	1.07208e-14	-7.00909e-10	-1.32848	5.22099e-12	-7.00909e-10	-1.36332
44302650	chr2:44302650:T:C	2.88093e-14	-7.00909e-10	-0.339969	2.14234e-11	-7.00909e-10	0.0484796
44302834	chr2:44302834:G:A	1.51462e-15	-2.18949	-1.09602	8.25448e-13	-2.18155	-1.02628
44302945	chr2:44302945:T:A	3.5487e-15	-1.24047	-1.19362	1.13989e-12	-1.65906	-1.22601
44303284	chr2:44303284:C:T	1.70212e-15	-1.7487	-1.42009	1.234e-12	-1.47917	-1.32658
44303484	chr2:44303484:G:A	1.28119e-15	-2.18935	-1.26352	6.75374e-13	-2.18037	-1.22812
44303688	chr2:44303688:G:A	1.72204e-14	-7.00909e-10	-0.854576	7.14431e-12	-7.00909e-10	-1.04969
44303790	chr2:44303790:C:G	1.39163e-14	-0.037397	-1.03021	1.0554e-11	0.485074	-1.14458
44303809	chr2:44303809:C:T	2.78154e-14	-7.00909e-10	-0.375079	2.06299e-11	-7.00909e-10	0.010737
44304345	chr2:44304345:C:T	9.47266e-16	-2.18704	-1.5678	5.72125e-13	-2.05595	-1.51845
44304360	chr2:44304360:G:T	2.91589e-14	-7.00909e-10	-0.327907	2.17299e-11	-7.00909e-10	0.0626826
44304564	chr2:44304564:C:T	8.77377e-15	-7.00909e-10	-1.5289	4.44041e-12	-7.00909e-10	-1.52526
44305187	chr2:44305187:C:T	1.05759e-14	-0.618145	-0.723943	8.92884e-12	-0.491352	-0.335367
44305711	chr2:44305711:G:C	1.26968e-14	-7.00909e-10	-1.15932	5.49588e-12	-7.00909e-10	-1.31201
44305808	chr2:44305808:C:G	1.51047e-14	-7.00909e-10	-0.985665	8.08429e-12	-7.00909e-10	-0.926082
44305985	chr2:44305985:G:C	2.03043e-14	-7.00909e-10	-0.689835	8.24914e-12	-7.00909e-10	-0.905896
44306258	chr2:44306258:G:A	2.28207e-14	-7.00909e-10	-0.573002	1.63884e-11	-7.00909e-10	-0.219429
44306807	chr2:44306807:T:C	1.6686e-15	-1.6648	-1.52389	6.37439e-13	-1.94022	-1.52609
44306873	chr2:44306873:A:C	1.02889e-15	-2.17711	-1.49508	5.91255e-13	-2.1379	-1.40361
44306965	chr2:44306965:A:G	8.33535e-15	-7.00909e-10	-1.58016	4.27151e-12	-7.00909e-10	-1.56404
44307048	chr2:44307048:C:T	1.80465e-15	-1.78251	-1.32779	9.52201e-13	-1.78753	-1.27745
44307275	chr2:44307275:T:C	5.51387e-13	-7.00909e-10	2.61177	2.2771e-10	-7.00909e-10	2.41207
44307425	chr2:44307425:C:A	1.17747e-14	-7.00909e-10	-1.23472	5.68694e-12	-7.00909e-10	-1.27783
44308149	chr2:44308149:C:G	1.23555e-14	-7.00909e-10	-1.18656	6.82001e-12	-7.00909e-10	-1.09614
44308380	chr2:44308380:G:C	1.55807e-15	-1.66963	-1.58759	1.43539e-12	-1.19601	-1.45855
44308547	chr2:44308547:G:A	1.09902e-15	-2.03701	-1.56924	6.72475e-13	-1.87845	-1.53434
44308599	chr2:44308599:G:T	8.56696e-15	-1.05359	-0.499166	7.98619e-12	-0.917804	-0.020487
44308819	chr2:44308819:G:A	5.06515e-15	-1.23139	-0.846892	4.44723e-12	-1.12194	-0.401779
44309233	chr2:44309233:C:G	1.48644e-14	-7.00909e-10	-1.0017	8.10526e-12	-7.00909e-10	-0.923491
44309538	chr2:44309538:C:T	1.43236e-14	-7.00909e-10	-1.03876	7.66555e-12	-7.00909e-10	-0.979269
44309577	chr2:44309577:G:T	3.75107e-15	-0.786136	-1.59249	1.28878e-12	-1.1786	-1.58371
44309682	chr2:44309682:C:G	4.28823e-14	-7.00909e-10	0.0577909	2.15206e-11	-7.00909e-10	0.0530074
44309754	chr2:44309754:A:ATGAC	6.00634e-15	-1.90785	-1.08457e-09	2.52933e-12	-2.08805	-1.08457e-09
44310603	chr2:44310603:G:A	3.67173e-15	-0.812007	-1.588	1.27856e-12	-1.19495	-1.57532
44310941	chr2:44310941:C:T	1.43067e-15	-1.79369	-1.54884	5.79691e-13	-2.01826	-1.543
44311345	chr2:44311345:A:G	2.1408e-15	-1.93974	-0.999746	1.57114e-12	-1.70503	-0.859173
44311505	chr2:44311505:G:GA	1.18698e-14	-7.00909e-10	-1.22667	5.75008e-12	-7.00909e-10	-1.26679
44311790	chr2:44311790:G:T	1.20116e-14	-7.00909e-10	-1.2148	5.57785e-12	-7.00909e-10	-1.2972
44311824	chr2:44311824:G:A	1.67266e-15	-1.8065	-1.37975	6.74746e-13	-2.04263	-1.36679
44312148	chr2:44312148:T:G	2.29025e-14	-7.00909e-10	-0.569423	1.6342e-11	-7.00909e-10	-0.222269
44312280	chr2:44312280:G:C	1.06592e-14	-7.00909e-10	-1.33425	5.11803e-12	-7.00909e-10	-1.38323
44312779	chr2:44312779:C:T	2.43647e-14	-7.00909e-10	-0.507532	1.75763e-11	-7.00909e-10	-0.149453
44312781	chr2:44312781:T:TA	2.40872e-14	-7.00909e-10	-0.518987	1.73456e-11	-7.00909e-10	-0.162666
44313266	chr2:44313266:G:C	1.24085e-15	-1.91168	-1.57319	5.09122e-13	-2.10968	-1.58139
44313409	chr2:44313409:G:A	8.45863e-15	-7.00909e-10	-1.56548	4.14918e-12	-7.00909e-10	-1.59309
44313906	chr2:44313906:C:T	1.45179e-14	-7.00909e-10	-1.02529	7.73224e-12	-7.00909e-10	-0.970607
44314118	chr2:44314118:T:C	1.99757e-13	-7.00909e-10	1.59643	7.23438e-11	-7.00909e-10	1.26543
44314291	chr2:44314291:G:GAGA	8.42927e-15	-7.00909e-10	-1.56896	4.24775e-12	-7.00909e-10	-1.56962
44314373	chr2:44314373:C:T	1.09336e-14	-7.00909e-10	-1.30883	5.29846e-12	-7.00909e-10	-1.34859
44314549	chr2:44314549:A:G	1.55718e-14	-7.00909e-10	-0.955206	6.5256e-12	-7.00909e-10	-1.14027
44314612	chr2:44314612:T:A	8.27214e-15	-7.00909e-10	-1.58778	4.16931e-12	-7.00909e-10	-1.58825
44314665	chr2:44314665:A:G	3.13743e-14	-7.00909e-10	-0.254679	1.36255e-11	-7.00909e-10	-0.40406
44315022	chr2:44315022:C:G	6.12598e-14	-7.00909e-10	0.414456	2.70652e-11	-7.00909e-10	0.282246
44315051	chr2:44315051:C:T	8.25388e-15	-7.00909e-10	-1.58999	4.1607e-12	-7.00909e-10	-1.59032
44315145	chr2:44315145:G:A	8.22232e-15	-7.00909e-10	-1.59382	4.14623e-12	-7.00909e-10	-1.59381
44315811	chr2:44315811:TTGG:T	4.47812e-15	-0.617554	-1.58391	1.52205e-12	-1.02914	-1.5668
44315884	chr2:44315884:G:C	1.26948e-15	-1.8706	-1.59147	5.22808e-13	-2.07476	-1.58979
44315986	chr2:44315986:C:G	1.21151e-15	-2.13596	-1.37284	7.54461e-13	-2.02665	-1.27111
44316178	chr2:44316178:C:T	1.90167e-15	-2.12767	-0.930269	1.22475e-12	-2.01144	-0.801834
44316295	chr2:44316295:G:C	8.96304e-15	-7.00909e-10	-1.50756	4.66606e-12	-7.00909e-10	-1.47569
44316885	chr2:44316885:A:G	3.38774e-14	-7.00909e-10	-0.177919	1.46741e-11	-7.00909e-10	-0.329921
44316976	chr2:44316976:T:A	9.93268e-15	-1.40484	-1.08457e-09	2.76946e-12	-1.99735	-1.08457e-09
44317091	chr2:44317091:A:G	1.6453e-14	-7.00909e-10	-0.900159	7.78182e-12	-7.00909e-10	-0.964215
44317106	chr2:44317106:ACT:A	1.18231e-14	-7.00909e-10	-1.23061	5.73952e-12	-7.00909e-10	-1.26863
44317125	chr2:44317125:C:G	2.81396e-14	-7.00909e-10	-0.36349	2.06629e-11	-7.00909e-10	0.0123332
44317339	chr2:44317339:G:T	5.4517e-14	-7.00909e-10	0.297844	2.4487e-11	-7.00909e-10	0.182138
44317810	chr2:44317810:G:A	8.87028e-14	-7.00909e-10	0.784623	4.10762e-11	-7.00909e-10	0.699425
44317937	chr2:44317937:T:C	1.74692e-13	1.46236	-1.08457e-09	3.66459e-11	0.585296	-1.08457e-09
44317973	chr2:44317973:T:G	8.30921e-15	-7.00909e-10	-1.5833	4.23687e-12	-7.00909e-10	-1.57218
44318312	chr2:44318312:G:C	8.48681e-15	-7.00909e-10	-1.56215	4.17283e-12	-7.00909e-10	-1.58741
44318343	chr2:44318343:TG:T	9.03377e-15	-7.00909e-10	-1.4997	4.68977e-12	-7.00909e-10	-1.47062
44318345	chr2:44318345:C:A	9.02334e-15	-7.00909e-10	-1.50085	4.68346e-12	-7.00909e-10	-1.47197
44318406	chr2:44318406:T:G	1.0573e-14	-7.00909e-10	-1.34236	4.84694e-12	-7.00909e-10	-1.43766
44318566	chr2:44318566:C:G	3.78594e-15	-0.782132	-1.58724	1.29717e-12	-1.18417	-1.57165
44318637	chr2:44318637:C:A	8.24982e-15	-7.00909e-10	-1.59048	4.20896e-12	-7.00909e-10	-1.57879
44318877	chr2:44318877:C:T	3.36975e-15	-2.18612	-0.299709	2.1002e-12	-2.13739	-0.136586
44319036	chr2:44319036:CAT:C	1.19504e-14	-7.00909e-10	-1.21991	5.71573e-12	-7.00909e-10	-1.27278
44319264	chr2:44319264:T:A	1.25349e-12	-7.00909e-10	3.43302	5.29602e-09	-7.00909e-10	5.55871
44319367	chr2:44319367:T:C	9.60701e-15	-7.00909e-10	-1.43818	4.56683e-12	-7.00909e-10	-1.49719
44319462	chr2:44319462:C:A	2.07868e-14	-7.00909e-10	-0.666351	1.00025e-11	-7.00909e-10	-0.713172
44319493	chr2:44319493:CATTT:C	1.95451e-15	-1.4373	-1.59323	7.88061e-13	-1.66065	-1.59353
44319602	chr2:44319602:T:C	1.04157e-15	-2.1082	-1.55174	4.69251e-13	-2.18599	-1.58663
44320097	chr2:44320097:G:C	1.01592e-14	-7.00909e-10	-1.38229	6.36541e-12	-7.00909e-10	-1.16513
44320770	chr2:44320770:T:C	1.03972e-15	-2.14449	-1.51723	4.83047e-13	-2.17853	-1.56512
44321235	chr2:44321235:C:T	7.32261e-14	-7.00909e-10	0.592883	2.58476e-11	-7.00909e-10	0.236214
44321418	chr2:44321418:C:T	2.24969e-14	-7.00909e-10	-0.587292	1.05574e-11	-7.00909e-10	-0.65918
44321516	chr2:44321516:TTATC:T	5.19646e-14	-7.00909e-10	0.249895	2.68331e-11	-7.00909e-10	0.273633
44321791	chr2:44321791:G:A	2.80945e-14	-0.365096	-1.08457e-09	9.85405e-12	-0.728122	-1.08457e-09
44322065	chr2:44322065:A:G	3.23078e-15	-2.10665	-0.421292	1.75999e-12	-2.18931	-0.261384
44322090	chr2:44322090:G:A	3.11464e-15	-2.132	-0.432558	1.74526e-12	-2.18541	-0.273693
44322185	chr2:44322185:A:G	9.73592e-15	-7.00909e-10	-1.42485	5.15091e-12	-7.00909e-10	-1.37683
44322596	chr2:44322596:A:G	5.01166e-15	-2.0889	-1.08457e-09	2.30056e-12	-2.18285	-1.08457e-09
44322869	chr2:44322869:A:G	9.10506e-15	-7.00909e-10	-1.49184	4.55622e-12	-7.00909e-10	-1.49951
44323094	chr2:44323094:C:T	1.08368e-15	-2.14612	-1.47419	4.97967e-13	-2.17652	-1.53671
44323532	chr2:44323532:A:C	1.61399e-15	-1.70479	-1.51717	6.25112e-13	-1.96907	-1.51676
44323553	chr2:44323553:C:A	5.34333e-15	-2.02482	-1.08457e-09	2.50868e-12	-2.09625	-1.08457e-09
44323909	chr2:44323909:G:A	3.60871e-14	-7.00909e-10	-0.114733	1.54146e-11	-7.00909e-10	-0.280691
44325337	chr2:44325337:G:A	1.01824e-14	-7.00909e-10	-1.38001	6.52002e-12	-7.00909e-10	-1.14113
44325428	chr2:44325428:G:A	8.77523e-15	-7.00909e-10	-1.52874	4.63876e-12	-7.00909e-10	-1.48156
44325633	chr2:44325633:G:T	1.32473e-15	-1.9867	-1.43276	8.39702e-13	-1.8043	-1.38641
44325822	chr2:44325822:T:C	1.47379e-14	-7.00909e-10	-1.01025	7.0256e-12	-7.00909e-10	-1.06644
44325861	chr2:44325861:G:C	1.35934e-14	-7.00909e-10	-1.09109	6.65753e-12	-7.00909e-10	-1.12026
44325875	chr2:44325875:C:T	1.25268e-15	-2.09606	-1.37933	7.92113e-13	-1.95774	-1.29132
44325989	chr2:44325989:T:C	1.03224e-14	-7.00909e-10	-1.36635	6.66002e-12	-7.00909e-10	-1.11988
44326138	chr2:44326138:G:C	8.22197e-15	-7.00909e-10	-1.59386	4.14601e-12	-7.00909e-10	-1.59386
44326344	chr2:44326344:T:C	6.5265e-15	-1.8248	-1.08457e-09	2.58909e-12	-2.0647	-1.08457e-09
44326595	chr2:44326595:G:A	5.09159e-15	-2.07308	-1.08457e-09	2.28534e-12	-2.18949	-1.08457e-09
44327270	chr2:44327270:T:G	8.44691e-15	-7.00909e-10	-1.56687	4.17288e-12	-7.00909e-10	-1.5874
44327585	chr2:44327585:A:G	1.57325e-15	-2.03307	-1.21446	1.03359e-12	-1.86912	-1.11384
44328001	chr2:44328001:A:G	8.85484e-15	-7.00909e-10	-1.5197	4.55703e-12	-7.00909e-10	-1.49933
44329373	chr2:44329373:C:G	1.49861e-15	-2.17868	-1.11745	7.82062e-13	-2.18926	-1.07257
44329582	chr2:44329582:C:T	9.41823e-15	-7.00909e-10	-1.45802	4.95559e-12	-7.00909e-10	-1.41549
44329950	chr2:44329950:C:T	3.04029e-15	-2.08177	-0.506945	1.9912e-12	-1.93129	-0.395976
44329975	chr2:44329975:A:C	8.28604e-15	-7.00909e-10	-1.5861	4.22577e-12	-7.00909e-10	-1.5748
44330020	chr2:44330020:C:A	1.39747e-14	-7.00909e-10	-1.06342	7.02647e-12	-7.00909e-10	-1.06632
44330088	chr2:44330088:ATTG:A	4.72126e-15	-2.14859	-1.08457e-09	2.84117e-12	-1.97179	-1.08457e-09
44330246	chr2:44330246:TAA:T	1.04937e-15	-2.18783	-1.46465	5.37569e-13	-2.12142	-1.51529
44330542	chr2:44330542:T:C	1.20508e-14	-7.00909e-10	-1.21154	8.16111e-12	-7.00909e-10	-0.916624
44331004	chr2:44331004:G:A	1.20646e-14	-1.4512	0.240808	8.26497e-12	-1.17363	0.269654
44331295	chr2:44331295:A:G	5.69191e-15	-1.96162	-1.08457e-09	2.63122e-12	-2.04856	-1.08457e-09
44331542	chr2:44331542:A:G	1.10266e-14	-7.00909e-10	-1.30036	4.97139e-12	-7.00909e-10	-1.41231
44332033	chr2:44332033:G:A	8.24705e-15	-7.00909e-10	-1.59081	4.14818e-12	-7.00909e-10	-1.59334
44332339	chr2:44332339:T:C	8.34546e-15	-7.00909e-10	-1.57895	4.22322e-12	-7.00909e-10	-1.57541
44332390	chr2:44332390:C:T	5.95799e-15	-1.91593	-1.08457e-09	2.38927e-12	-2.14502	-1.08457e-09
44332816	chr2:44332816:C:T	5.78707e-15	-1.94504	-1.08457e-09	2.36545e-12	-2.15504	-1.08457e-09
44332981	chr2:44332981:A:C	1.61695e-14	-7.00909e-10	-0.91754	8.15674e-12	-7.00909e-10	-0.91716
44333585	chr2:44333585:T:C	6.07448e-15	-1.89657	-1.08457e-09	2.40776e-12	-2.13731	-1.08457e-09
44333714	chr2:44333714:A:T	8.49304e-15	-7.00909e-10	-1.56142	4.20742e-12	-7.00909e-10	-1.57915
44333826	chr2:44333826:A:G	8.81758e-15	-7.00909e-10	-1.52392	4.54772e-12	-7.00909e-10	-1.50138
44334195	chr2:44334195:G:A	1.29287e-13	-7.00909e-10	1.16136	6.84271e-11	-7.00909e-10	1.20976
44334744	chr2:44334744:T:C	8.32576e-15	-7.00909e-10	-1.58131	4.14951e-12	-7.00909e-10	-1.59301
44334836	chr2:44334836:T:C	1.22934e-14	-7.00909e-10	-1.19161	5.94164e-12	-7.00909e-10	-1.23402
44334968	chr2:44334968:C:T	1.28195e-14	-7.00909e-10	-1.1497	6.19057e-12	-7.00909e-10	-1.19298
44335225	chr2:44335225:C:A	1.48836e-15	-2.18555	-1.11745	7.82204e-13	-2.18908	-1.07257
44335395	chr2:44335395:C:T	2.1207e-15	-1.36447	-1.58446	7.23964e-13	-1.75698	-1.58204
44335510	chr2:44335510:A:G	7.57591e-14	-7.00909e-10	0.62689	3.92176e-11	-7.00909e-10	0.653122
44336217	chr2:44336217:T:C	4.90032e-15	-2.11137	-1.08457e-09	2.45767e-12	-2.11679	-1.08457e-09
44336536	chr2:44336536:A:G	7.71045e-14	0.644494	-1.08457e-09	2.35301e-11	0.142274	-1.08457e-09
44336671	chr2:44336671:G:A	5.73473e-15	-1.95413	-1.08457e-09	2.53089e-12	-2.08743	-1.08457e-09
44336699	chr2:44336699:C:T	2.43948e-14	-7.00909e-10	-0.506297	1.22784e-11	-7.00909e-10	-0.508166
44337141	chr2:44337141:T:A	9.73727e-15	-7.00909e-10	-1.42471	4.61019e-12	-7.00909e-10	-1.48774
44337242	chr2:44337242:T:A	2.82967e-14	-0.357922	-1.08457e-09	2.42986e-11	0.174413	-1.08457e-09
44337379	chr2:44337379:A:G	9.8876e-16	-2.17777	-1.5342	5.15381e-13	-2.11794	-1.56092
44337748	chr2:44337748:T:C	1.52492e-15	-1.68981	-1.58892	5.82649e-13	-1.96524	-1.59094
44337809	chr2:44337809:G:C	5.82939e-15	-1.93776	-1.08457e-09	2.37329e-12	-2.15173	-1.08457e-09
44337811	chr2:44337811:C:T	7.31727e-15	-1.71043	-1.08457e-09	3.55489e-12	-1.74768	-1.08457e-09
44337885	chr2:44337885:G:A	1.50603e-15	-2.17402	-1.11717	8.49174e-13	-2.15528	-1.02421
44338127	chr2:44338127:C:A	1.69006e-15	-2.17766	-0.998241	9.5053e-13	-2.14902	-0.917721
44338154	chr2:44338154:G:A	9.71374e-16	-2.18789	-1.54182	5.11211e-13	-2.10843	-1.57854
44338184	chr2:44338184:T:C	1.20154e-15	-2.18314	-1.33392	6.42662e-13	-2.1605	-1.29764
44338205	chr2:44338205:A:G	8.29281e-15	-7.00909e-10	-1.58528	4.14772e-12	-7.00909e-10	-1.59345
44338213	chr2:44338213:C:G	9.86485e-15	-7.00909e-10	-1.41169	5.12809e-12	-7.00909e-10	-1.38127
44338308	chr2:44338308:A:T	1.48073e-15	-2.18878	-1.11935	8.73045e-13	-2.10723	-1.04455
44338957	chr2:44338957:T:G	9.37542e-15	-7.00909e-10	-1.46258	4.76345e-12	-7.00909e-10	-1.45503
44339643	chr2:44339643:T:C	1.89535e-15	-2.18041	-0.880861	9.5875e-13	-2.16068	-0.89745
44339645	chr2:44339645:G:C	4.54897e-15	-2.18577	-1.08457e-09	2.49151e-12	-2.10312	-1.08457e-09
44339696	chr2:44339696:C:A	1.49545e-14	-7.00909e-10	-0.995653	7.51301e-12	-7.00909e-10	-0.999368
44339762	chr2:44339762:CAT:C	9.28245e-15	-7.00909e-10	-1.47254	4.6288e-12	-7.00909e-10	-1.48371
44339792	chr2:44339792:C:G	2.67636e-14	-7.00909e-10	-0.413626	1.18463e-11	-7.00909e-10	-0.543989
44339890	chr2:44339890:C:A	8.73332e-15	-7.00909e-10	-1.53352	4.47794e-12	-7.00909e-10	-1.51684
44339943	chr2:44339943:C:T	1.53799e-14	-7.00909e-10	-0.967608	7.73556e-12	-7.00909e-10	-0.970177
44340016	chr2:44340016:ATG:A	8.80593e-15	-7.00909e-10	-1.52524	4.5206e-12	-7.00909e-10	-1.50736
44340273	chr2:44340273:CAATT:C	5.56018e-15	-1.98504	-1.08457e-09	2.74024e-12	-2.00796	-1.08457e-09
44340833	chr2:44340833:T:C	9.27823e-16	-2.18281	-1.59278	4.85699e-13	-2.18877	-1.5494
44341176	chr2:44341176:C:T	1.25982e-14	-7.00909e-10	-1.16712	6.07978e-12	-7.00909e-10	-1.21104
44341242	chr2:44341242:C:T	1.19198e-14	-7.00909e-10	-1.22247	7.83733e-12	-7.00909e-10	-0.957107
44341360	chr2:44341360:A:G	1.46926e-15	-2.06902	-1.24689	7.57204e-13	-2.00581	-1.28832
44341462	chr2:44341462:T:C	1.2054e-14	-7.00909e-10	-1.21127	5.84236e-12	-7.00909e-10	-1.25087
44341555	chr2:44341555:T:G	1.41559e-15	-2.07328	-1.27984	7.2981e-13	-2.01033	-1.32064
44341649	chr2:44341649:CT:C	1.08347e-14	-7.00909e-10	-1.31791	5.04533e-12	-7.00909e-10	-1.39754
44341779	chr2:44341779:T:C	2.0085e-15	-2.0158	-0.987475	1.02218e-12	-1.93809	-1.05598
44341824	chr2:44341824:T:C	1.16627e-14	-7.00909e-10	-1.24427	7.61162e-12	-7.00909e-10	-0.986329
44341976	chr2:44341976:G:C	1.13104e-15	-2.18798	-1.38955	5.98738e-13	-2.17204	-1.3569
44341979	chr2:44341979:C:G	8.79129e-15	-7.00909e-10	-1.52691	4.51159e-12	-7.00909e-10	-1.50936
44342158	chr2:44342158:A:G	8.44386e-15	-7.00909e-10	-1.56723	4.17548e-12	-7.00909e-10	-1.58677
44342189	chr2:44342189:T:A	9.7261e-16	-2.18209	-1.54635	5.49843e-13	-2.13517	-1.47896
44342335	chr2:44342335:G:A	2.33938e-15	-2.18944	-0.66134	1.41418e-12	-2.05897	-0.61049
44342393	chr2:44342393:G:T	8.35185e-15	-7.00909e-10	-1.57819	4.15374e-12	-7.00909e-10	-1.592
44342561	chr2:44342561:AAAT:A	9.69047e-16	-2.18786	-1.54426	5.62275e-13	-2.11207	-1.4797
44342725	chr2:44342725:T:C	6.01048e-13	-7.00909e-10	2.69801	2.47241e-10	-7.00909e-10	2.49436
44342864	chr2:44342864:T:C	1.02485e-14	-7.00909e-10	-1.37353	4.95117e-12	-7.00909e-10	-1.41638
44342942	chr2:44342942:C:T	1.45155e-15	-2.18751	-1.14052	7.75378e-13	-2.17279	-1.09762
44342963	chr2:44342963:G:A	6.40774e-15	-1.84316	-1.08457e-09	2.587e-12	-2.06551	-1.08457e-09
44343090	chr2:44343090:A:G	1.26498e-15	-2.15865	-1.30697	6.38212e-13	-2.1269	-1.33819
44343373	chr2:44343373:A:G	1.13874e-14	-7.00909e-10	-1.26816	5.99484e-12	-7.00909e-10	-1.22511
44343503	chr2:44343503:G:C	1.6537e-15	-2.07988	-1.11777	8.78178e-13	-2.01377	-1.13214
44343637	chr2:44343637:C:T	1.07256e-15	-2.14354	-1.48708	5.30236e-13	-2.18021	-1.47023
44343665	chr2:44343665:C:A	1.14059e-15	-2.17551	-1.39361	6.18476e-13	-2.15035	-1.34615
44343869	chr2:44343869:A:T	8.4749e-15	-7.00909e-10	-1.56356	4.17713e-12	-7.00909e-10	-1.58638
44344076	chr2:44344076:CAAT:C	1.09308e-15	-2.17809	-1.43358	5.94319e-13	-2.14502	-1.39132
44344136	chr2:44344136:C:T	8.66345e-15	-7.00909e-10	-1.54156	4.55401e-12	-7.00909e-10	-1.5
44344268	chr2:44344268:G:C	8.49247e-15	-7.00909e-10	-1.56149	4.18706e-12	-7.00909e-10	-1.58401
44344278	chr2:44344278:T:C	3.04013e-13	-7.00909e-10	2.0164	1.10268e-10	-7.00909e-10	1.68691
44344673	chr2:44344673:ACT:A	1.28575e-14	-7.00909e-10	-1.14674	5.45291e-12	-7.00909e-10	-1.31986
44344710	chr2:44344710:G:A	1.00027e-15	-2.11048	-1.58992	5.27832e-13	-2.06308	-1.5919
44345007	chr2:44345007:T:A	1.03438e-15	-2.10292	-1.56394	5.42145e-13	-2.05352	-1.57471
44345025	chr2:44345025:C:T	2.01679e-15	-2.18596	-0.8132	1.188e-12	-2.08936	-0.75437
44345352	chr2:44345352:A:AT	1.04932e-15	-2.17824	-1.47428	5.23905e-13	-2.18886	-1.47359
```
