## Supplementary material for "Characterization of shared and ancestry-specific signals driving complex traits using multi-ancestry fine-mapping": susiex_nc2.cs80.summary

```
# chr2:42724004-44345437
CS_ID	CS_LENGTH	CS_PURITY	MAX_PIP_SNP	BP	REF_ALLELE	ALT_ALLELE	REF_FRQ	BETA	SE	-LOG10P	MAX_PIP	POST-HOC_PROB_POP1	POST-HOC_PROB_POP2
1	1	1	chr2:43845437:G:T	43845437	T,T	G,G	1,1	inf,inf	inf,inf	18.1149,3.49813	0.999566	1	0.98418
2	3	0.954135	chr2:43848344:T:C	43848344	C,C	T,T	1,1	inf,inf	inf,inf	17.7815,0.555562	0.498093	1	0.23035
```
