## Supplementary material for "Characterization of shared and ancestry-specific signals driving complex traits using multi-ancestry fine-mapping": susiex_nc3.cs80.cs

```
CS_ID	SNP	BP	REF_ALLELE	ALT_ALLELE	REF_FRQ	BETA	SE	-LOG10P	CS_PIP	OVRL_PIP
1	chr2:43845437:G:T	43845437	T,T	G,G	1,1	inf,inf	inf,inf	18.1149,3.49813	0.998299	0.998299
2	chr2:43848344:T:C	43848344	C,C	T,T	1,1	inf,inf	inf,inf	17.7815,0.555562	0.552363	0.552363
2	chr2:43835959:G:C	43835959	C,C	G,G	1,1	inf,inf	inf,inf	16.8906,0.977828	0.254553	0.254553
```
