## Supplementary material for "Characterization of shared and ancestry-specific signals driving complex traits using multi-ancestry fine-mapping": susiex_nc3.cs80.snp

```
BP	SNP	PIP(CS1)	LogBF(CS1,Pop1)	LogBF(CS1,Pop2)	PIP(CS2)	LogBF(CS2,Pop1)	LogBF(CS2,Pop2)
42724218	chr2:42724218:C:A	2.88555e-15	-7.00909e-10	-1.22204	1.55205e-14	-7.00909e-10	-1.21101
42724361	chr2:42724361:C:T	5.86657e-15	-7.00909e-10	-0.512487	2.57811e-14	-7.00909e-10	-0.703527
42724402	chr2:42724402:C:T	2.0162e-15	-7.00909e-10	-1.58054	1.06909e-14	-7.00909e-10	-1.58378
42724883	chr2:42724883:C:T	2.06252e-15	-7.00909e-10	-1.55783	1.10664e-14	-7.00909e-10	-1.54926
42724886	chr2:42724886:T:G	1.15549e-14	-7.00909e-10	0.165355	6.90985e-14	-7.00909e-10	0.282364
42725594	chr2:42725594:A:G	3.57505e-16	-2.18257	-1.12779	2.04589e-15	-2.17699	-1.06034
42725745	chr2:42725745:G:A	6.80107e-16	-1.87146	-0.795806	3.1166e-15	-1.84658	-0.96985
42725940	chr2:42725940:C:T	2.79319e-16	-2.12951	-1.42765	1.55581e-15	-2.18781	-1.32336
42725981	chr2:42725981:G:T	6.5458e-16	-1.86459	-0.840927	3.02063e-15	-1.83868	-1.00902
42726016	chr2:42726016:T:G	1.29072e-14	-7.00909e-10	0.276026	7.73782e-14	-7.00909e-10	0.395537
42726070	chr2:42726070:C:A	8.23364e-16	-1.87953	-0.596589	3.74146e-15	-1.85947	-0.774224
42726205	chr2:42726205:T:G	8.39799e-16	-1.88384	-0.572509	3.81175e-15	-1.85757	-0.757513
42726242	chr2:42726242:C:A	8.29412e-16	-1.88081	-0.587983	3.77248e-15	-1.85526	-0.770174
42726496	chr2:42726496:C:G	1.99548e-15	-7.00909e-10	-1.59087	1.05847e-14	-7.00909e-10	-1.59376
42726610	chr2:42726610:T:G	2.7649e-16	-1.97886	-1.58847	1.6395e-15	-1.93006	-1.52872
42727036	chr2:42727036:T:G	2.08115e-15	-7.00909e-10	-1.54884	1.09874e-14	-7.00909e-10	-1.55642
42727313	chr2:42727313:G:A	6.95519e-16	-2.03336	-0.611492	3.16474e-15	-2.00277	-0.798331
42727569	chr2:42727569:A:G	4.5574e-16	-2.00694	-1.06065	2.1751e-15	-1.97178	-1.20431
42728227	chr2:42728227:A:G	2.77364e-15	-7.00909e-10	-1.2616	1.51085e-14	-7.00909e-10	-1.23791
42728342	chr2:42728342:G:A	2.56371e-15	-7.00909e-10	-1.3403	1.39369e-14	-7.00909e-10	-1.31863
42728711	chr2:42728711:G:A	2.51939e-16	-2.14294	-1.51738	1.55299e-15	-2.11815	-1.39484
42729010	chr2:42729010:A:G	1.56543e-14	-7.00909e-10	0.46899	9.36171e-14	-7.00909e-10	0.586045
42729067	chr2:42729067:T:C	8.00368e-15	-7.00909e-10	-0.201856	4.70825e-14	-7.00909e-10	-0.101267
42729413	chr2:42729413:T:A	9.13192e-15	-0.0699815	-1.08457e-09	6.20167e-14	0.174236	-1.08457e-09
42730399	chr2:42730399:T:C	6.07198e-16	-2.06757	-0.713093	4.67748e-15	-1.99124	-0.419163
42730453	chr2:42730453:T:C	3.59839e-16	-2.05332	-1.25054	1.94169e-15	-1.93062	-1.35899
42730652	chr2:42730652:A:ATTGAC	2.16723e-15	-7.00909e-10	-1.50831	1.1615e-14	-7.00909e-10	-1.50087
42731279	chr2:42731279:A:G	2.2635e-15	-7.00909e-10	-1.46485	1.21406e-14	-7.00909e-10	-1.45661
42731427	chr2:42731427:T:A	2.5083e-15	-7.00909e-10	-1.36215	1.36359e-14	-7.00909e-10	-1.34046
42731602	chr2:42731602:C:T	9.33456e-16	-0.874962	-1.47566	8.27325e-15	-0.410294	-1.42985
42731695	chr2:42731695:A:G	2.26537e-15	-7.00909e-10	-1.46402	1.21718e-14	-7.00909e-10	-1.45405
42731743	chr2:42731743:C:T	1.99361e-15	-7.00909e-10	-1.59181	1.06217e-14	-7.00909e-10	-1.59027
42732038	chr2:42732038:C:T	3.53338e-16	-2.07524	-1.24685	2.69677e-15	-1.96571	-0.995407
42732110	chr2:42732110:T:C	4.09526e-16	-1.98571	-1.1888	2.17981e-15	-1.86806	-1.30587
42732665	chr2:42732665:CTA:C	2.94288e-15	-7.00909e-10	-1.20237	1.59611e-14	-7.00909e-10	-1.18301
42732944	chr2:42732944:C:G	3.39166e-16	-1.96035	-1.40267	1.89888e-15	-1.82839	-1.48351
42733159	chr2:42733159:G:A	7.91958e-14	-7.00909e-10	2.09017	4.19768e-13	-7.00909e-10	2.08653
42733611	chr2:42733611:A:T	8.13833e-16	-2.02868	-0.459078	4.08968e-15	-2.01522	-0.52948
42734096	chr2:42734096:G:C	8.23314e-15	-7.00909e-10	-0.173591	4.74238e-14	-7.00909e-10	-0.0940438
42734181	chr2:42734181:T:C	7.01157e-16	-1.96964	-0.667141	3.54035e-15	-1.84208	-0.846862
42734379	chr2:42734379:G:A	6.18184e-16	-1.9437	-0.81903	3.19068e-15	-1.80531	-0.987623
42734750	chr2:42734750:G:A	6.95751e-16	-2.01927	-0.625248	3.4453e-15	-1.90686	-0.809297
42734867	chr2:42734867:C:T	5.26567e-16	-1.97171	-0.951428	2.89084e-15	-1.8532	-1.03842
42734903	chr2:42734903:A:G	5.96851e-16	-2.03144	-0.766402	3.23878e-15	-1.92799	-0.849983
42734923	chr2:42734923:C:G	1.98965e-15	-7.00909e-10	-1.5938	1.05872e-14	-7.00909e-10	-1.59353
42735357	chr2:42735357:T:C	2.14938e-15	-7.00909e-10	-1.51658	1.15183e-14	-7.00909e-10	-1.50923
42735573	chr2:42735573:C:G	2.27335e-15	-7.00909e-10	-1.4605	1.2321e-14	-7.00909e-10	-1.44187
42735592	chr2:42735592:T:G	2.69426e-15	-7.00909e-10	-1.29064	1.43113e-14	-7.00909e-10	-1.29212
42735615	chr2:42735615:A:G	5.01245e-15	-7.00909e-10	-0.669832	2.71978e-14	-7.00909e-10	-0.650032
42735749	chr2:42735749:T:A	2.05543e-15	-7.00909e-10	-1.56127	1.10003e-14	-7.00909e-10	-1.55524
42735915	chr2:42735915:C:T	2.59502e-16	-2.13708	-1.49367	1.65804e-15	-2.06132	-1.38622
42736574	chr2:42736574:C:T	4.71448e-14	-7.00909e-10	1.57147	2.62616e-13	-7.00909e-10	1.61752
42736922	chr2:42736922:G:A	3.1072e-15	-7.00909e-10	-1.14804	1.72166e-14	-7.00909e-10	-1.10729
42737106	chr2:42737106:G:GTAAGCATTCC	1.99226e-15	-7.00909e-10	-1.59249	1.05874e-14	-7.00909e-10	-1.59351
42737321	chr2:42737321:T:C	1.82949e-14	-7.00909e-10	0.624862	1.01474e-13	-7.00909e-10	0.666638
42737358	chr2:42737358:G:A	1.10685e-15	-2.18024	-1.08457e-09	5.85283e-15	-2.18624	-1.08457e-09
42737593	chr2:42737593:G:C	2.94334e-15	-7.00909e-10	-1.20221	1.59078e-14	-7.00909e-10	-1.18636
42737681	chr2:42737681:T:C	2.66384e-15	-7.00909e-10	-1.30199	1.32294e-14	-7.00909e-10	-1.37073
42737987	chr2:42737987:A:T	1.36893e-14	-7.00909e-10	0.334855	7.54322e-14	-7.00909e-10	0.370066
42738476	chr2:42738476:C:T	3.12777e-16	-1.85016	-1.59386	1.67744e-15	-1.84854	-1.58736
42738518	chr2:42738518:C:T	2.96824e-15	-7.00909e-10	-1.19379	1.67197e-14	-7.00909e-10	-1.13658
42738546	chr2:42738546:C:T	2.01633e-15	-7.00909e-10	-1.58048	1.06815e-14	-7.00909e-10	-1.58466
42739047	chr2:42739047:G:C	3.89261e-16	-1.66978	-1.55549	2.21996e-15	-1.644	-1.51168
42739251	chr2:42739251:C:G	9.16023e-15	-7.00909e-10	-0.0668862	4.97238e-14	-7.00909e-10	-0.0466843
42739310	chr2:42739310:G:A	4.25424e-14	-7.00909e-10	1.46874	2.35274e-13	-7.00909e-10	1.50758
42739644	chr2:42739644:G:A	1.39284e-15	-1.87517	-0.0752461	6.47733e-15	-1.88451	-0.20035
42739748	chr2:42739748:C:G	2.1428e-15	-7.00909e-10	-1.51964	1.10918e-14	-7.00909e-10	-1.54696
42739929	chr2:42739929:C:T	9.46652e-14	-7.00909e-10	2.26859	5.09704e-13	-7.00909e-10	2.28066
42740111	chr2:42740111:C:T	9.47099e-14	-7.00909e-10	2.26906	5.10211e-13	-7.00909e-10	2.28166
42740302	chr2:42740302:G:C	1.36584e-15	-1.96998	-1.08457e-09	7.57718e-15	-1.92803	-1.08457e-09
42740346	chr2:42740346:A:G	6.60324e-14	-7.00909e-10	1.90839	3.45238e-13	-7.00909e-10	1.89107
42740444	chr2:42740444:C:T	1.99202e-15	-7.00909e-10	-1.59261	1.0587e-14	-7.00909e-10	-1.59355
42740723	chr2:42740723:G:A	1.23449e-15	-1.7731	-0.297997	5.89893e-15	-1.76159	-0.416811
42740731	chr2:42740731:G:A	2.67244e-16	-2.01978	-1.58157	1.80132e-15	-1.77143	-1.59322
42741357	chr2:42741357:G:T	3.13481e-16	-1.93857	-1.5032	1.78548e-15	-1.89688	-1.4766
42741796	chr2:42741796:C:T	3.06939e-16	-1.86901	-1.59385	1.73204e-15	-1.8115	-1.59236
42741888	chr2:42741888:C:T	2.86519e-16	-1.93785	-1.59386	1.61685e-15	-1.88003	-1.59266
42742069	chr2:42742069:G:A	3.17452e-16	-2.12292	-1.30627	1.79368e-15	-2.11246	-1.25643
42742130	chr2:42742130:C:T	3.41321e-16	-1.8181	-1.53859	1.90292e-15	-1.75651	-1.55327
42742242	chr2:42742242:A:G	2.89933e-16	-1.92842	-1.59144	1.63953e-15	-1.87323	-1.58553
42742462	chr2:42742462:A:G	2.00425e-15	-7.00909e-10	-1.58649	1.06492e-14	-7.00909e-10	-1.58768
42743021	chr2:42743021:C:T	3.18282e-16	-1.91911	-1.50746	1.82054e-15	-1.86863	-1.4854
42743266	chr2:42743266:G:T	2.02014e-15	-7.00909e-10	-1.57859	1.07373e-14	-7.00909e-10	-1.57944
42743689	chr2:42743689:G:A	3.31023e-14	1.21784	-1.08457e-09	1.56738e-13	1.10141	-1.08457e-09
42743850	chr2:42743850:T:G	4.09542e-16	-2.0736	-1.10088	2.04726e-15	-2.0294	-1.20727
42744008	chr2:42744008:C:G	3.75286e-14	-7.00909e-10	1.34335	1.94756e-13	-7.00909e-10	1.31858
42744547	chr2:42744547:C:T	4.00158e-16	-1.99475	-1.2029	2.16211e-15	-1.94781	-1.23427
42745358	chr2:42745358:G:T	4.19978e-15	-7.00909e-10	-0.846726	2.2893e-14	-7.00909e-10	-0.822337
42745605	chr2:42745605:C:T	2.18932e-15	-7.00909e-10	-1.49817	1.1414e-14	-7.00909e-10	-1.51833
42745674	chr2:42745674:C:T	4.70137e-14	-7.00909e-10	1.56868	2.70654e-13	-7.00909e-10	1.64767
42745884	chr2:42745884:G:T	1.14253e-15	-2.14852	-1.08457e-09	6.1877e-15	-2.1306	-1.08457e-09
42746228	chr2:42746228:T:C	1.09736e-15	-2.18885	-1.08457e-09	5.84552e-15	-2.18749	-1.08457e-09
42746248	chr2:42746248:C:T	4.59614e-14	-7.00909e-10	1.54604	2.3831e-13	-7.00909e-10	1.52041
42746299	chr2:42746299:G:A	3.22477e-16	-2.13662	-1.27686	1.75314e-15	-2.11918	-1.27258
42746342	chr2:42746342:C:T	1.1615e-15	-2.13205	-1.08457e-09	5.98977e-15	-2.16311	-1.08457e-09
42746855	chr2:42746855:C:T	2.53384e-16	-2.11223	-1.54237	1.40839e-15	-2.05271	-1.55801
42747105	chr2:42747105:G:A	3.74262e-16	-2.17599	-1.08857	2.02441e-15	-2.18084	-1.06705
42747428	chr2:42747428:C:T	3.49761e-16	-2.15176	-1.18051	2.11435e-15	-2.10598	-1.09844
42747436	chr2:42747436:G:T	1.31903e-15	-2.18603	0.181167	7.31684e-15	-2.18089	0.217903
42747462	chr2:42747462:T:C	4.59468e-15	-7.00909e-10	-0.756859	2.56184e-14	-7.00909e-10	-0.709856
42748197	chr2:42748197:GTGTT:G	2.13031e-15	-7.00909e-10	-1.52549	1.09564e-14	-7.00909e-10	-1.55924
42748449	chr2:42748449:G:A	2.91157e-15	-7.00909e-10	-1.21306	1.57088e-14	-7.00909e-10	-1.19895
42748483	chr2:42748483:A:G	6.63387e-15	-7.00909e-10	-0.389569	3.74606e-14	-7.00909e-10	-0.329878
42748675	chr2:42748675:A:G	1.10326e-15	-2.18349	-1.08457e-09	5.847e-15	-2.18724	-1.08457e-09
42748707	chr2:42748707:C:T	1.99473e-15	-7.00909e-10	-1.59125	1.06459e-14	-7.00909e-10	-1.588
42748928	chr2:42748928:C:T	1.98953e-15	-7.00909e-10	-1.59386	1.06112e-14	-7.00909e-10	-1.59126
42748937	chr2:42748937:C:T	2.01541e-15	-7.00909e-10	-1.58094	1.08069e-14	-7.00909e-10	-1.57298
42748939	chr2:42748939:A:G	2.07568e-15	-7.00909e-10	-1.55147	1.10343e-14	-7.00909e-10	-1.55216
42749022	chr2:42749022:C:T	3.191e-14	-7.00909e-10	1.18116	1.64885e-13	-7.00909e-10	1.15208
42749273	chr2:42749273:A:T	3.43979e-15	-7.00909e-10	-1.04635	1.85655e-14	-7.00909e-10	-1.03186
42749650	chr2:42749650:G:T	1.26109e-14	-7.00909e-10	0.252803	6.52177e-14	-7.00909e-10	0.224563
42749725	chr2:42749725:C:T	4.85086e-15	-7.00909e-10	-0.702602	2.64601e-14	-7.00909e-10	-0.677529
42749935	chr2:42749935:A:G	2.12377e-15	-7.00909e-10	-1.52857	1.09302e-14	-7.00909e-10	-1.56164
42750363	chr2:42750363:A:G	1.38234e-15	-1.69736	-0.260619	1.02527e-14	-1.49872	-0.126911
42750439	chr2:42750439:C:T	2.55818e-16	-2.17211	-1.47294	1.58661e-15	-2.14404	-1.34753
42750593	chr2:42750593:A:G	3.14784e-16	-2.16886	-1.26877	1.58287e-15	-2.16206	-1.33187
42750730	chr2:42750730:T:G	2.63947e-16	-2.12504	-1.48872	1.66648e-15	-2.07099	-1.37147
42750831	chr2:42750831:T:C	8.10302e-14	-7.00909e-10	2.11306	4.32144e-13	-7.00909e-10	2.11559
42751092	chr2:42751092:C:T	2.58761e-16	-2.06432	-1.56929	1.52274e-15	-1.98052	-1.55214
42751160	chr2:42751160:A:G	5.63965e-14	-7.00909e-10	1.75065	2.91147e-13	-7.00909e-10	1.72066
42751226	chr2:42751226:A:G	2.45378e-15	-7.00909e-10	-1.38413	1.29543e-14	-7.00909e-10	-1.39174
42751912	chr2:42751912:T:C	2.15249e-15	-7.00909e-10	-1.51513	1.18114e-14	-7.00909e-10	-1.4841
42752321	chr2:42752321:G:T	4.57299e-15	-7.00909e-10	-0.761591	2.49072e-14	-7.00909e-10	-0.738011
42752744	chr2:42752744:C:T	3.41005e-15	-7.00909e-10	-1.05503	1.81621e-14	-7.00909e-10	-1.05383
42752866	chr2:42752866:A:G	2.94867e-15	-7.00909e-10	-1.20041	1.65652e-14	-7.00909e-10	-1.14586
42752882	chr2:42752882:C:T	9.25676e-14	-7.00909e-10	2.24618	4.93145e-13	-7.00909e-10	2.24764
42754050	chr2:42754050:A:G	1.7489e-13	-7.00909e-10	2.8824	9.73034e-13	-7.00909e-10	2.92725
42754099	chr2:42754099:A:G	1.17071e-15	-2.17792	0.0537779	5.89191e-15	-2.17158	-0.00800462
42754388	chr2:42754388:G:A	2.92081e-15	-7.00909e-10	-1.2099	1.59041e-14	-7.00909e-10	-1.18659
42754477	chr2:42754477:C:T	4.59614e-14	-7.00909e-10	1.54604	2.3831e-13	-7.00909e-10	1.52041
42754836	chr2:42754836:C:T	6.4654e-15	-7.00909e-10	-0.415292	3.5116e-14	-7.00909e-10	-0.394512
42755029	chr2:42755029:G:A	6.98251e-16	-2.04994	-0.590993	3.72452e-15	-2.0141	-0.624127
42755035	chr2:42755035:G:A	4.75101e-16	-2.07087	-0.955117	2.49367e-15	-2.04052	-0.998896
42755289	chr2:42755289:C:T	4.93205e-15	-7.00909e-10	-0.686003	2.68858e-14	-7.00909e-10	-0.66157
42755360	chr2:42755360:C:A	2.27964e-16	-2.16707	-1.59325	1.35108e-15	-2.06444	-1.58783
42755864	chr2:42755864:T:C	3.73871e-16	-2.02774	-1.23786	1.98291e-15	-1.84851	-1.42009
42756489	chr2:42756489:G:T	5.05544e-15	-7.00909e-10	-0.661294	2.71981e-14	-7.00909e-10	-0.650022
42756529	chr2:42756529:A:G	3.13149e-15	-7.00909e-10	-1.14025	1.79734e-14	-7.00909e-10	-1.06427
42756904	chr2:42756904:T:C	1.3074e-15	-2.01372	-1.08457e-09	7.79625e-15	-1.89952	-1.08457e-09
42757200	chr2:42757200:G:A	3.42272e-16	-2.01201	-1.3419	2.15433e-15	-1.77473	-1.41096
42757605	chr2:42757605:A:G	1.22487e-15	-1.96001	-0.118916	1.13204e-14	-1.6487	0.122141
42757874	chr2:42757874:A:G	4.09864e-16	-2.11202	-1.06167	3.05564e-15	-1.94722	-0.888958
42758171	chr2:42758171:G:A	2.35035e-15	-1.42719	-1.08457e-09	1.05216e-14	-1.59974	-1.08457e-09
42758656	chr2:42758656:A:G	3.2831e-14	-7.00909e-10	1.20961	1.74301e-13	-7.00909e-10	1.20762
42758663	chr2:42758663:T:C	4.0579e-16	-2.10852	-1.07516	3.07463e-15	-1.93016	-0.899828
42758909	chr2:42758909:TTA:T	2.65855e-15	-7.00909e-10	-1.30398	1.42473e-14	-7.00909e-10	-1.2966
42759367	chr2:42759367:A:G	1.11024e-15	-2.17718	-1.08457e-09	5.93621e-15	-2.1721	-1.08457e-09
42760128	chr2:42760128:C:T	5.34758e-16	-2.16005	-0.747647	2.89382e-15	-2.16284	-0.727747
42760524	chr2:42760524:T:A	2.2552e-16	-2.18676	-1.58434	1.2785e-15	-2.1182	-1.58928
42761596	chr2:42761596:G:A	4.01608e-15	-7.00909e-10	-0.891452	2.24301e-14	-7.00909e-10	-0.842766
42761994	chr2:42761994:G:C	9.58402e-14	-7.00909e-10	2.28092	5.04279e-13	-7.00909e-10	2.26996
42762019	chr2:42762019:C:T	2.2645e-16	-2.18965	-1.57734	1.35115e-15	-2.13836	-1.51385
42762304	chr2:42762304:A:G	2.93557e-16	-2.10712	-1.40033	2.35857e-15	-1.90226	-1.19285
42762442	chr2:42762442:C:T	5.39591e-15	-7.00909e-10	-0.596117	2.89652e-14	-7.00909e-10	-0.587073
42762452	chr2:42762452:C:T	4.0443e-16	-1.67815	-1.50889	3.43274e-15	-1.25443	-1.46537
42762854	chr2:42762854:G:T	3.42785e-16	-1.8404	-1.51201	2.71906e-15	-1.48258	-1.4703
42762870	chr2:42762870:C:A	2.81199e-16	-1.97357	-1.57688	2.08492e-15	-1.67259	-1.54585
42762885	chr2:42762885:C:T	3.12433e-15	-7.00909e-10	-1.14254	1.61115e-14	-7.00909e-10	-1.17363
42762961	chr2:42762961:G:C	3.42793e-16	-1.84863	-1.50375	2.70898e-15	-1.49777	-1.45883
42763196	chr2:42763196:T:G	3.19048e-16	-2.16222	-1.26195	2.47023e-15	-2.05078	-0.998078
42763204	chr2:42763204:C:T	7.45381e-15	-7.00909e-10	-0.273032	4.52582e-14	-7.00909e-10	-0.140784
42763238	chr2:42763238:A:G	3.50494e-15	-7.00909e-10	-1.02759	1.71523e-14	-7.00909e-10	-1.11104
42763382	chr2:42763382:C:T	2.97058e-16	-1.94796	-1.54763	2.07746e-15	-1.6528	-1.56922
42764060	chr2:42764060:C:G	2.51162e-15	-1.36083	-1.08457e-09	1.47157e-14	-1.26425	-1.08457e-09
42764872	chr2:42764872:C:T	1.09684e-15	-2.18933	-1.08457e-09	5.83307e-15	-2.18962	-1.08457e-09
42764883	chr2:42764883:T:C	3.5964e-16	-2.12354	-1.18087	2.62227e-15	-2.05879	-0.93034
42765275	chr2:42765275:G:C	8.75962e-14	-7.00909e-10	2.19098	4.62033e-13	-7.00909e-10	2.18247
42765918	chr2:42765918:C:T	2.00219e-15	-7.00909e-10	-1.58752	1.06411e-14	-7.00909e-10	-1.58844
42766026	chr2:42766026:T:G	3.71935e-16	-2.12184	-1.14895	2.76461e-15	-2.05155	-0.884717
42766266	chr2:42766266:C:T	9.81222e-14	-7.00909e-10	2.30446	5.08715e-13	-7.00909e-10	2.27872
42766642	chr2:42766642:T:C	3.47549e-16	-2.15042	-1.18819	2.51696e-15	-2.09778	-0.932332
42766884	chr2:42766884:C:T	1.49729e-15	-1.8781	-1.08457e-09	9.27824e-15	-1.7255	-1.08457e-09
42766894	chr2:42766894:G:A	1.68707e-15	-1.75877	-1.08457e-09	9.54739e-15	-1.6969	-1.08457e-09
42767317	chr2:42767317:C:A	5.04682e-15	-7.00909e-10	-0.663	2.79246e-14	-7.00909e-10	-0.623659
42767331	chr2:42767331:G:T	1.56549e-15	-1.83356	-1.08457e-09	7.93822e-15	-1.88148	-1.08457e-09
42767365	chr2:42767365:G:C	2.24006e-15	-1.47525	-1.08457e-09	1.12797e-14	-1.53016	-1.08457e-09
42767552	chr2:42767552:T:C	2.12937e-15	-7.00909e-10	-1.52593	1.10983e-14	-7.00909e-10	-1.54637
42768700	chr2:42768700:T:C	2.6536e-16	-2.15151	-1.45691	1.53793e-15	-2.16246	-1.36027
42768708	chr2:42768708:G:A	2.54042e-16	-2.17693	-1.47508	1.28829e-15	-2.17938	-1.52047
42769380	chr2:42769380:C:T	1.31122e-15	-2.0108	-1.08457e-09	1.07784e-14	-1.57562	-1.08457e-09
42769679	chr2:42769679:G:A	1.15917e-15	-1.34546	-0.788591	5.82189e-15	-1.43152	-0.760027
42769978	chr2:42769978:A:G	3.69496e-15	-0.974788	-1.08457e-09	3.33508e-14	-0.446085	-1.08457e-09
42770070	chr2:42770070:C:T	3.71459e-15	-7.00909e-10	-0.969489	2.03815e-14	-7.00909e-10	-0.938539
42770433	chr2:42770433:A:G	1.09704e-15	-2.18914	-1.08457e-09	5.99077e-15	-2.16295	-1.08457e-09
42770474	chr2:42770474:G:A	2.40023e-16	-2.12642	-1.58235	1.36153e-15	-2.05632	-1.58825
42770808	chr2:42770808:G:A	1.49713e-15	-1.87821	-1.08457e-09	9.54227e-15	-1.69744	-1.08457e-09
42770810	chr2:42770810:T:C	2.93329e-16	-2.18829	-1.31992	1.62388e-15	-2.17751	-1.29084
42770892	chr2:42770892:C:G	3.27196e-16	-2.18266	-1.21629	1.87427e-15	-2.15869	-1.16626
42770976	chr2:42770976:C:A	3.02923e-14	-7.00909e-10	1.12914	1.72148e-13	-7.00909e-10	1.19519
42771701	chr2:42771701:G:T	3.64825e-16	-2.1631	-1.12699	2.11336e-15	-2.12768	-1.0772
42772027	chr2:42772027:T:C	2.00197e-15	-7.00909e-10	-1.58763	1.07412e-14	-7.00909e-10	-1.57908
42772307	chr2:42772307:C:T	2.38381e-16	-2.12315	-1.59249	1.35346e-15	-2.06113	-1.58938
42772339	chr2:42772339:G:T	1.49517e-15	-1.87952	-1.08457e-09	9.22637e-15	-1.7311	-1.08457e-09
42772585	chr2:42772585:T:C	6.76715e-15	-7.00909e-10	-0.369678	3.96604e-14	-7.00909e-10	-0.272813
42772908	chr2:42772908:TGATA:T	2.32318e-15	-7.00909e-10	-1.43882	1.2307e-14	-7.00909e-10	-1.443
42773142	chr2:42773142:A:G	9.80189e-14	-7.00909e-10	2.3034	4.77856e-13	-7.00909e-10	2.21614
42773293	chr2:42773293:A:C	2.26272e-15	-7.00909e-10	-1.46519	1.19864e-14	-7.00909e-10	-1.46939
42773377	chr2:42773377:C:G	1.02735e-13	-7.00909e-10	2.3504	5.08963e-13	-7.00909e-10	2.27921
42773759	chr2:42773759:T:C	2.40239e-16	-2.182	-1.52588	1.36047e-15	-2.18734	-1.45799
42774129	chr2:42774129:C:T	7.78574e-14	-7.00909e-10	2.07312	3.88242e-13	-7.00909e-10	2.00846
42774524	chr2:42774524:A:C	1.09494e-13	-7.00909e-10	2.41411	5.46224e-13	-7.00909e-10	2.34986
42774915	chr2:42774915:A:G	2.39634e-16	-2.15925	-1.55115	1.33932e-15	-2.17208	-1.48893
42775118	chr2:42775118:G:A	2.35464e-16	-2.17507	-1.55288	1.32244e-15	-2.14819	-1.5255
42775205	chr2:42775205:C:G	2.91453e-16	-1.95621	-1.55842	1.79333e-15	-1.78123	-1.58787
42775275	chr2:42775275:T:C	9.66461e-15	-7.00909e-10	-0.0132864	5.75914e-14	-7.00909e-10	0.100204
42775489	chr2:42775489:A:G	2.70783e-16	-2.14731	-1.44089	1.50181e-15	-2.09317	-1.45332
42775790	chr2:42775790:G:A	2.2346e-16	-2.18975	-1.59053	1.21734e-15	-2.18853	-1.56796
42776344	chr2:42776344:A:C	2.92806e-16	-1.98942	-1.52058	1.5981e-15	-1.9788	-1.50555
42776564	chr2:42776564:C:T	1.26062e-15	-2.05016	-1.08457e-09	8.89538e-15	-1.76764	-1.08457e-09
42776620	chr2:42776620:C:T	2.08989e-15	-7.00909e-10	-1.54465	1.11575e-14	-7.00909e-10	-1.54106
42777918	chr2:42777918:C:G	2.43619e-16	-2.17413	-1.51978	1.37477e-15	-2.15543	-1.47945
42777996	chr2:42777996:ACT:A	3.58122e-16	-2.11374	-1.1949	1.98075e-15	-1.96069	-1.309
42778550	chr2:42778550:G:C	2.33048e-16	-2.1453	-1.59296	1.27871e-15	-2.12	-1.58732
42778551	chr2:42778551:A:C	2.32471e-16	-2.14757	-1.59318	1.27401e-15	-2.12304	-1.58795
42779049	chr2:42779049:A:G	2.31589e-16	-2.17654	-1.56801	1.27302e-15	-2.16238	-1.5494
42779070	chr2:42779070:A:G	2.32856e-16	-2.15083	-1.58826	1.28109e-15	-2.12645	-1.579
42779408	chr2:42779408:G:A	2.25737e-16	-2.18636	-1.58378	1.20765e-15	-2.18887	-1.57562
42779442	chr2:42779442:C:G	2.23119e-15	-7.00909e-10	-1.47922	1.24365e-14	-7.00909e-10	-1.43253
42779510	chr2:42779510:C:T	2.3513e-16	-2.14592	-1.58345	1.29566e-15	-2.12199	-1.57216
42779610	chr2:42779610:G:A	2.03291e-15	-7.00909e-10	-1.57229	1.06935e-14	-7.00909e-10	-1.58353
42779612	chr2:42779612:G:A	3.21385e-15	-7.00909e-10	-1.11429	1.62302e-14	-7.00909e-10	-1.16629
42779695	chr2:42779695:T:C	2.19287e-15	-7.00909e-10	-1.49655	1.13728e-14	-7.00909e-10	-1.52194
42779878	chr2:42779878:C:T	2.80788e-16	-2.1444	-1.40751	1.60925e-15	-2.11864	-1.35876
42779905	chr2:42779905:T:C	2.6384e-16	-2.14976	-1.46441	1.50111e-15	-2.12385	-1.42311
42780049	chr2:42780049:A:T	6.77395e-14	-7.00909e-10	1.93391	3.34825e-13	-7.00909e-10	1.86044
42780126	chr2:42780126:C:T	2.26422e-16	-2.18317	-1.58395	1.27631e-15	-2.11538	-1.59381
42780293	chr2:42780293:C:T	2.45986e-16	-2.15393	-1.5303	1.38333e-15	-2.12917	-1.4995
42780523	chr2:42780523:G:A	2.62945e-16	-2.12992	-1.48765	1.49716e-15	-2.09958	-1.45002
42780720	chr2:42780720:T:G	2.2224e-15	-7.00909e-10	-1.48317	1.14764e-14	-7.00909e-10	-1.51288
42780834	chr2:42780834:A:G	2.27425e-16	-2.17099	-1.5917	1.2284e-15	-2.1782	-1.56925
42780875	chr2:42780875:G:A	2.52584e-16	-2.1626	-1.49517	1.43242e-15	-2.1394	-1.4544
42781055	chr2:42781055:C:T	2.67127e-16	-2.13605	-1.46574	1.52617e-15	-2.10728	-1.42313
42781206	chr2:42781206:A:G	2.80936e-16	-2.18546	-1.36593	1.66501e-15	-2.18923	-1.2541
42781243	chr2:42781243:A:G	3.42421e-16	-2.11057	-1.24291	1.90104e-15	-1.95286	-1.35791
42781375	chr2:42781375:T:C	2.82591e-16	-2.13877	-1.40674	1.62995e-15	-2.11055	-1.35407
42781383	chr2:42781383:T:C	2.7942e-16	-2.12726	-1.42953	1.6093e-15	-2.09617	-1.3812
42781731	chr2:42781731:G:A	2.48547e-16	-2.15797	-1.51592	1.401e-15	-2.13483	-1.48115
42781771	chr2:42781771:A:G	2.56316e-16	-2.16122	-1.48188	1.45108e-15	-2.1405	-1.44036
42781805	chr2:42781805:C:T	2.96354e-15	-1.19537	-1.08457e-09	2.10267e-14	-0.907373	-1.08457e-09
42781861	chr2:42781861:T:C	1.24054e-15	-2.06621	-1.08457e-09	7.03404e-15	-2.00241	-1.08457e-09
42782365	chr2:42782365:C:T	6.08831e-16	-1.5745	-1.20348	3.57559e-15	-1.45387	-1.22516
42782976	chr2:42782976:C:T	3.77768e-15	-7.00909e-10	-0.952648	1.88514e-14	-7.00909e-10	-1.01658
42782990	chr2:42782990:AC:A	2.23367e-16	-2.18957	-1.59113	1.23672e-15	-2.14958	-1.59112
42783599	chr2:42783599:C:T	3.16054e-16	-2.07369	-1.35991	1.8202e-15	-2.03428	-1.31994
42784655	chr2:42784655:C:T	5.69366e-16	-1.30158	-1.54341	4.16056e-15	-1.03384	-1.49368
42784734	chr2:42784734:G:A	2.02339e-15	-7.00909e-10	-1.57698	1.09725e-14	-7.00909e-10	-1.55777
42785132	chr2:42785132:A:G	2.2855e-15	-7.00909e-10	-1.45517	1.18143e-14	-7.00909e-10	-1.48386
42785492	chr2:42785492:G:A	2.62074e-16	-2.04962	-1.57127	1.50298e-15	-1.99703	-1.54869
42786197	chr2:42786197:G:T	2.41225e-16	-2.12445	-1.57933	1.25079e-15	-2.13648	-1.59291
42786632	chr2:42786632:C:T	2.58523e-16	-2.04568	-1.58885	1.34264e-15	-2.08562	-1.57291
42786701	chr2:42786701:C:T	2.65349e-15	-7.00909e-10	-1.30588	1.43402e-14	-7.00909e-10	-1.2901
42786713	chr2:42786713:G:A	2.39144e-16	-2.18786	-1.52459	1.27538e-15	-2.13886	-1.57106
42786747	chr2:42786747:C:T	4.01562e-15	-7.00909e-10	-0.891566	1.91199e-14	-7.00909e-10	-1.00244
42787032	chr2:42787032:G:A	1.64248e-15	-1.78555	-1.08457e-09	9.24236e-15	-1.72937	-1.08457e-09
42787164	chr2:42787164:C:A	2.37477e-16	-2.12684	-1.5926	1.25183e-15	-2.13819	-1.59037
42787733	chr2:42787733:T:G	2.44681e-15	-7.00909e-10	-1.38697	1.39754e-14	-7.00909e-10	-1.31587
42787979	chr2:42787979:C:T	2.79539e-16	-1.97378	-1.58259	1.37573e-15	-2.06074	-1.57345
42788084	chr2:42788084:A:G	2.49439e-16	-2.09903	-1.57127	1.27994e-15	-2.11549	-1.59086
42788101	chr2:42788101:C:G	2.80106e-16	-1.98676	-1.56758	1.7424e-15	-1.88783	-1.51007
42788175	chr2:42788175:A:C	3.97465e-15	-7.00909e-10	-0.90182	2.08439e-14	-7.00909e-10	-0.916109
42788226	chr2:42788226:T:A	2.56041e-16	-2.11168	-1.5325	1.29047e-15	-2.12677	-1.57139
42788256	chr2:42788256:C:T	3.16398e-15	-7.00909e-10	-1.12993	1.77904e-14	-7.00909e-10	-1.07451
42788261	chr2:42788261:T:C	2.77798e-16	-2.07256	-1.49006	1.37246e-15	-2.09147	-1.5451
42788292	chr2:42788292:T:C	2.93205e-16	-2.16489	-1.34375	1.30184e-15	-2.17588	-1.5135
42788579	chr2:42788579:T:C	2.60318e-16	-2.0765	-1.55111	1.31525e-15	-2.09705	-1.58209
42788617	chr2:42788617:G:A	2.72876e-16	-2.1174	-1.4631	1.34353e-15	-2.132	-1.52587
42788743	chr2:42788743:T:C	4.37774e-15	-7.00909e-10	-0.805224	2.45425e-14	-7.00909e-10	-0.752761
42788867	chr2:42788867:A:G	2.76322e-16	-2.12159	-1.44635	1.35442e-15	-2.13572	-1.51407
42788925	chr2:42788925:G:A	2.62035e-16	-2.08952	-1.53152	1.31677e-15	-2.10719	-1.57079
42789311	chr2:42789311:T:A	2.66908e-15	-7.00909e-10	-1.30002	1.53055e-14	-7.00909e-10	-1.22496
42789330	chr2:42789330:C:T	3.44521e-15	-7.00909e-10	-1.04477	1.89895e-14	-7.00909e-10	-1.00928
42789698	chr2:42789698:C:T	3.11992e-16	-2.05463	-1.3919	1.52275e-15	-2.07632	-1.45633
42789905	chr2:42789905:T:C	2.71201e-16	-2.01985	-1.5668	1.37359e-15	-2.04594	-1.5898
42789955	chr2:42789955:A:G	2.44493e-16	-2.13184	-1.55849	1.24617e-15	-2.14711	-1.58598
42789984	chr2:42789984:T:A	2.28988e-16	-2.17681	-1.57903	1.25802e-15	-2.1884	-1.53523
42790276	chr2:42790276:T:C	2.62048e-16	-2.06091	-1.56008	1.32452e-15	-2.08494	-1.58718
42790380	chr2:42790380:A:G	2.4805e-16	-2.13796	-1.53792	1.25384e-15	-2.15196	-1.575
42790625	chr2:42790625:G:A	2.45625e-16	-2.15459	-1.53112	1.3624e-15	-2.18849	-1.45543
42790648	chr2:42790648:C:T	2.12932e-15	-7.00909e-10	-1.52595	1.13859e-14	-7.00909e-10	-1.52079
42790714	chr2:42790714:C:T	2.54069e-16	-2.07455	-1.57735	1.30263e-15	-2.09578	-1.59301
42790914	chr2:42790914:T:C	2.53208e-16	-2.07991	-1.57539	1.29574e-15	-2.10157	-1.59252
42791012	chr2:42791012:T:C	7.82022e-15	-7.00909e-10	-0.225045	5.0029e-14	-7.00909e-10	-0.0405654
42791169	chr2:42791169:G:A	3.71467e-15	-7.00909e-10	-0.969468	2.08085e-14	-7.00909e-10	-0.917807
42791394	chr2:42791394:T:G	2.46294e-16	-2.10473	-1.57826	1.26846e-15	-2.12211	-1.59326
42791480	chr2:42791480:GTTGGCCATGTGGTA:G	5.65623e-15	-7.00909e-10	-0.549001	2.99625e-14	-7.00909e-10	-0.553222
42791499	chr2:42791499:A:G	3.17214e-15	-7.00909e-10	-1.12735	1.79172e-14	-7.00909e-10	-1.06741
42791504	chr2:42791504:A:G	2.51259e-16	-2.07617	-1.58686	1.30039e-15	-2.09703	-1.59348
42791776	chr2:42791776:A:G	3.11689e-16	-2.1034	-1.34411	1.53041e-15	-2.11771	-1.40992
42791964	chr2:42791964:G:A	5.28877e-15	-7.00909e-10	-0.616172	3.29441e-14	-7.00909e-10	-0.458356
42792224	chr2:42792224:G:C	3.05023e-16	-2.12174	-1.34738	1.49919e-15	-2.13524	-1.413
42792590	chr2:42792590:A:G	3.13779e-16	-2.15696	-1.28387	1.54374e-15	-2.16505	-1.35392
42792668	chr2:42792668:C:A	3.72614e-15	-1.57143	0.605048	1.64763e-14	-1.64144	0.490198
42792787	chr2:42792787:T:C	2.45578e-16	-2.12994	-1.55596	1.25095e-15	-2.14424	-1.58503
42793077	chr2:42793077:C:T	1.27353e-15	-1.60941	-0.430555	7.31119e-15	-1.66037	-0.303388
42793096	chr2:42793096:G:C	2.42875e-16	-2.14326	-1.55371	1.23892e-15	-2.15531	-1.58362
42793535	chr2:42793535:A:G	2.69913e-14	-7.00909e-10	1.01376	1.35968e-13	-7.00909e-10	0.959249
42793701	chr2:42793701:T:C	2.41419e-16	-2.16488	-1.5381	1.22655e-15	-2.17465	-1.57431
42793754	chr2:42793754:G:C	1.53627e-15	-1.84581	-0.00659165	8.9423e-15	-1.88886	0.126489
42793774	chr2:42793774:A:G	2.41094e-16	-2.16189	-1.54244	1.22673e-15	-2.17175	-1.57706
42793927	chr2:42793927:C:G	2.17989e-15	-7.00909e-10	-1.50248	1.21514e-14	-7.00909e-10	-1.45572
42794053	chr2:42794053:T:C	1.31758e-15	-2.18824	0.182276	8.20916e-15	-2.11639	0.268469
42794170	chr2:42794170:A:C	5.3781e-15	-7.00909e-10	-0.599423	3.24971e-14	-7.00909e-10	-0.472016
42794196	chr2:42794196:T:A	2.95303e-16	-1.92659	-1.57492	1.47189e-15	-1.97662	-1.59
42794609	chr2:42794609:C:T	2.36259e-16	-2.16843	-1.55615	1.21154e-15	-2.17681	-1.58446
42794639	chr2:42794639:T:C	1.40472e-15	-1.94192	-1.08457e-09	7.11142e-15	-1.99147	-1.08457e-09
42795209	chr2:42795209:A:G	4.89218e-15	-7.00909e-10	-0.69412	2.57166e-14	-7.00909e-10	-0.706033
42795268	chr2:42795268:T:G	2.43655e-16	-2.14752	-1.54624	1.23962e-15	-2.15942	-1.57894
42795327	chr2:42795327:T:TC	3.36925e-15	-7.00909e-10	-1.06707	1.92294e-14	-7.00909e-10	-0.99673
42795356	chr2:42795356:T:G	2.35425e-16	-2.18871	-1.53941	1.20778e-15	-2.18975	-1.57464
42795828	chr2:42795828:G:A	2.76661e-16	-2.18054	-1.38618	1.35193e-15	-2.18475	-1.46688
42796343	chr2:42796343:T:C	2.14229e-15	-1.83831	0.31843	8.89647e-15	-1.93583	0.168317
42796518	chr2:42796518:C:T	2.33206e-16	-2.15405	-1.58355	1.2145e-15	-2.16501	-1.59383
42796520	chr2:42796520:C:T	2.38176e-16	-2.12359	-1.59291	1.44198e-15	-1.99906	-1.58809
42797402	chr2:42797402:G:A	7.85564e-16	-1.9511	-0.572014	4.32356e-15	-1.98417	-0.504921
42797536	chr2:42797536:C:A	2.39988e-16	-2.15233	-1.5566	1.23269e-15	-2.16312	-1.58084
42797756	chr2:42797756:T:C	6.04659e-16	-1.89646	-0.888393	5.62576e-15	-1.46012	-0.765689
42797963	chr2:42797963:G:A	2.30835e-16	-2.18915	-1.55865	1.19447e-15	-2.18975	-1.58571
42798601	chr2:42798601:A:G	2.44464e-16	-2.15961	-1.53084	1.24125e-15	-2.1672	-1.56985
42798901	chr2:42798901:A:T	2.47755e-16	-2.15965	-1.51742	1.26121e-15	-2.16613	-1.55497
42799384	chr2:42799384:C:T	8.27523e-16	-2.04199	-0.429084	4.55474e-15	-2.07298	-0.364017
42800726	chr2:42800726:T:A	2.38556e-16	-2.15524	-1.55967	1.31602e-15	-2.1897	-1.48886
42800992	chr2:42800992:G:A	6.28376e-16	-1.7109	-1.03547	4.50926e-15	-1.40171	-1.04532
42801304	chr2:42801304:A:C	2.25609e-15	-7.00909e-10	-1.46813	1.27133e-14	-7.00909e-10	-1.41052
42801720	chr2:42801720:A:G	1.29728e-15	-1.94715	-0.0743381	9.59749e-15	-1.54894	-0.142721
42801969	chr2:42801969:A:G	2.12385e-15	-7.00909e-10	-1.52853	1.1939e-14	-7.00909e-10	-1.47336
42802332	chr2:42802332:C:G	2.0502e-15	-7.00909e-10	-1.56382	1.07048e-14	-7.00909e-10	-1.58248
42802466	chr2:42802466:A:C	2.31708e-15	-7.00909e-10	-1.44145	1.23272e-14	-7.00909e-10	-1.44136
42802486	chr2:42802486:C:G	2.02246e-15	-7.00909e-10	-1.57744	1.06236e-14	-7.00909e-10	-1.59009
42802804	chr2:42802804:T:G	2.08353e-15	-7.00909e-10	-1.54769	1.16587e-14	-7.00909e-10	-1.49711
42802960	chr2:42802960:T:C	6.58548e-15	-7.00909e-10	-0.396891	3.39968e-14	-7.00909e-10	-0.426902
42803422	chr2:42803422:G:C	1.16565e-15	-1.89611	-0.232373	8.87854e-15	-1.46651	-0.303021
42803547	chr2:42803547:T:C	2.68034e-16	-2.18874	-1.40966	1.33566e-15	-2.1894	-1.47435
42803558	chr2:42803558:G:A	1.61518e-14	-7.00909e-10	0.500276	1.04199e-13	-7.00909e-10	0.693131
42803639	chr2:42803639:A:G	7.91007e-16	-1.93452	-0.581682	6.81317e-15	-1.5283	-0.506015
42803884	chr2:42803884:A:G	6.60965e-16	-1.24541	-1.4504	3.48332e-15	-1.325	-1.38018
42803914	chr2:42803914:A:C	5.54746e-16	-2.07719	-0.793816	2.96107e-15	-1.93953	-0.928083
42805011	chr2:42805011:T:C	7.05422e-15	-7.00909e-10	-0.328132	4.27522e-14	-7.00909e-10	-0.197748
42805101	chr2:42805101:C:T	3.2952e-16	-2.11287	-1.27901	1.40422e-15	-2.13346	-1.48023
42805203	chr2:42805203:C:A	2.42567e-15	-7.00909e-10	-1.39565	1.27971e-14	-7.00909e-10	-1.40395
42805369	chr2:42805369:G:A	1.73199e-15	-1.73249	-1.08457e-09	9.43697e-15	-1.70853	-1.08457e-09
42805644	chr2:42805644:C:T	2.5607e-15	-7.00909e-10	-1.34148	1.49884e-14	-7.00909e-10	-1.24589
42805705	chr2:42805705:T:C	2.1753e-15	-7.00909e-10	-1.50459	1.17297e-14	-7.00909e-10	-1.49104
42805727	chr2:42805727:T:C	4.4321e-15	-7.00909e-10	-0.792884	2.33478e-14	-7.00909e-10	-0.802665
42806026	chr2:42806026:A:G	3.24207e-16	-2.11441	-1.29372	1.4227e-15	-2.13175	-1.46886
42806143	chr2:42806143:G:A	2.50067e-15	-7.00909e-10	-1.3652	1.26812e-14	-7.00909e-10	-1.41305
42806791	chr2:42806791:G:T	2.089e-15	-1.54507	-1.08457e-09	1.12782e-14	-1.5303	-1.08457e-09
42806798	chr2:42806798:C:T	4.22247e-15	-7.00909e-10	-0.841338	2.25177e-14	-7.00909e-10	-0.838864
42806942	chr2:42806942:C:T	2.47403e-15	-7.00909e-10	-1.37591	1.31773e-14	-7.00909e-10	-1.37467
42807458	chr2:42807458:A:T	6.56918e-16	-1.4298	-1.27215	3.6493e-15	-1.27559	-1.38304
42807662	chr2:42807662:T:C	2.57824e-16	-2.1635	-1.47374	1.47767e-15	-2.13522	-1.42748
42807793	chr2:42807793:CAGG:C	3.41016e-15	-7.00909e-10	-1.055	1.83278e-14	-7.00909e-10	-1.04475
42807815	chr2:42807815:C:T	2.2369e-15	-7.00909e-10	-1.47667	1.18251e-14	-7.00909e-10	-1.48295
42808171	chr2:42808171:C:G	2.2961e-16	-2.16104	-1.59209	1.25385e-15	-2.13348	-1.59347
42808658	chr2:42808658:A:G	6.7041e-15	-7.00909e-10	-0.379039	3.56693e-14	-7.00909e-10	-0.378879
42808952	chr2:42808952:A:C	6.40277e-15	-7.00909e-10	-0.425027	3.41233e-14	-7.00909e-10	-0.423188
42809098	chr2:42809098:T:C	8.86462e-15	-7.00909e-10	-0.0996893	4.66442e-14	-7.00909e-10	-0.11062
42809960	chr2:42809960:C:T	4.06547e-16	-2.12143	-1.06038	2.05554e-15	-2.09227	-1.14036
42810904	chr2:42810904:C:G	4.18265e-15	-7.00909e-10	-0.850812	2.21351e-14	-7.00909e-10	-0.856002
42811045	chr2:42811045:G:T	4.45913e-16	-2.16228	-0.927113	2.73281e-15	-2.13312	-0.814719
42811449	chr2:42811449:A:G	2.86422e-15	-7.00909e-10	-1.22946	1.47273e-14	-7.00909e-10	-1.26346
42811598	chr2:42811598:A:T	4.43243e-15	-7.00909e-10	-0.79281	2.75928e-14	-7.00909e-10	-0.635613
42811813	chr2:42811813:C:A	4.65377e-15	-7.00909e-10	-0.744081	2.46534e-14	-7.00909e-10	-0.748254
42811814	chr2:42811814:C:A	2.52838e-15	-7.00909e-10	-1.35418	1.43737e-14	-7.00909e-10	-1.28777
42813125	chr2:42813125:C:A	2.15369e-15	-7.00909e-10	-1.51457	1.15726e-14	-7.00909e-10	-1.50453
42814526	chr2:42814526:A:G	3.27539e-15	-7.00909e-10	-1.09532	1.79749e-14	-7.00909e-10	-1.06419
42815484	chr2:42815484:C:T	4.31597e-15	-7.00909e-10	-0.819435	2.51489e-14	-7.00909e-10	-0.728355
42815512	chr2:42815512:C:T	2.82597e-15	-7.00909e-10	-1.24291	1.68342e-14	-7.00909e-10	-1.12975
42815976	chr2:42815976:G:A	2.7482e-16	-2.13048	-1.44291	1.43957e-15	-2.08017	-1.50865
42816168	chr2:42816168:T:G	1.47405e-15	-0.969332	-0.924409	5.25895e-15	-1.10641	-1.18682
42816251	chr2:42816251:T:C	2.31406e-16	-2.18354	-1.5618	1.33061e-15	-2.13361	-1.53392
42816388	chr2:42816388:C:T	8.18813e-16	-1.05809	-1.42357	3.90561e-15	-1.13668	-1.45407
42816488	chr2:42816488:G:T	2.75593e-15	-1.08405	-0.18395	1.18907e-14	-1.17343	-0.303982
42817011	chr2:42817011:T:G	2.37517e-15	-7.00909e-10	-1.41669	1.28582e-14	-7.00909e-10	-1.39919
42817744	chr2:42817744:G:A	1.99986e-15	-7.00909e-10	-1.58868	1.06451e-14	-7.00909e-10	-1.58807
42818495	chr2:42818495:T:C	5.24526e-16	-2.1545	-0.772518	3.33586e-15	-2.00488	-0.743555
42818844	chr2:42818844:T:A	2.50103e-15	-0.849166	-0.51589	1.00498e-14	-0.971178	-0.67444
42818887	chr2:42818887:T:C	2.72824e-15	-7.00909e-10	-1.2781	1.61898e-14	-7.00909e-10	-1.16879
42819171	chr2:42819171:A:G	5.92066e-16	-2.15814	-0.647755	3.49991e-15	-2.01584	-0.684594
42819888	chr2:42819888:C:T	4.29836e-16	-2.15343	-0.972675	2.22217e-15	-2.11827	-1.03642
42820014	chr2:42820014:C:T	6.11546e-15	-1.41908	0.948142	3.24533e-14	-1.43189	0.958525
42820423	chr2:42820423:C:T	2.60908e-15	-0.598866	-0.723894	1.05129e-14	-0.731268	-0.869296
42821681	chr2:42821681:C:T	3.48625e-16	-1.9782	-1.35731	1.74539e-15	-1.94404	-1.45215
42822111	chr2:42822111:A:G	2.7009e-16	-2.18965	-1.4011	1.80209e-15	-2.15049	-1.21373
42822504	chr2:42822504:G:A	3.10215e-16	-2.1756	-1.27665	1.36023e-15	-2.18266	-1.46285
42822505	chr2:42822505:T:C	1.0731e-15	-0.766124	-1.44508	4.74994e-15	-0.902933	-1.4921
42822777	chr2:42822777:C:G	2.00023e-15	-0.785169	-0.803327	8.32219e-15	-0.90842	-0.925822
42823171	chr2:42823171:C:T	7.18818e-16	-1.23598	-1.37593	3.63842e-15	-1.25947	-1.40215
42823215	chr2:42823215:A:G	2.22209e-15	-7.00909e-10	-1.48331	1.25774e-14	-7.00909e-10	-1.42126
42823244	chr2:42823244:T:C	1.40372e-14	-7.00909e-10	0.35995	7.39123e-14	-7.00909e-10	0.349712
42823328	chr2:42823328:A:G	2.46857e-16	-2.16792	-1.51278	1.20845e-15	-2.17695	-1.58688
42823405	chr2:42823405:C:G	1.10272e-15	-2.18398	-1.08457e-09	5.87723e-15	-2.18208	-1.08457e-09
42823605	chr2:42823605:C:G	6.06835e-15	-1.35639	0.87772	3.22099e-14	-1.36896	0.888068
42823744	chr2:42823744:G:A	4.41499e-15	-7.00909e-10	-0.796753	2.19292e-14	-7.00909e-10	-0.86535
42824035	chr2:42824035:C:T	1.79705e-15	-0.832608	-0.863004	7.45615e-15	-0.947795	-0.996334
42824725	chr2:42824725:A:T	2.07477e-15	-7.00909e-10	-1.55191	1.15018e-14	-7.00909e-10	-1.51067
42825145	chr2:42825145:A:G	2.08798e-15	-7.00909e-10	-1.54556	1.16344e-14	-7.00909e-10	-1.49921
42825177	chr2:42825177:G:A	1.12173e-15	-2.16688	-1.08457e-09	5.99757e-15	-2.16181	-1.08457e-09
42825217	chr2:42825217:G:T	2.83811e-15	-7.00909e-10	-1.23862	1.69835e-14	-7.00909e-10	-1.12092
42825243	chr2:42825243:T:C	4.51385e-14	-7.00909e-10	1.52798	2.16721e-13	-7.00909e-10	1.42544
42825417	chr2:42825417:C:T	4.04924e-15	-0.53638	-0.346847	2.17547e-14	-0.522092	-0.351244
42825625	chr2:42825625:C:T	5.12852e-16	-2.1556	-0.793927	2.43152e-15	-2.17518	-0.88947
42826031	chr2:42826031:G:A	4.33234e-16	-2.17448	-0.943758	2.47458e-15	-2.18111	-0.865986
42826232	chr2:42826232:C:T	2.73615e-15	-0.974254	-0.300952	1.48967e-14	-0.956871	-0.295156
42826422	chr2:42826422:A:G	1.90813e-14	-7.00909e-10	0.666953	1.19003e-13	-7.00909e-10	0.825978
42826834	chr2:42826834:A:C	2.6833e-16	-2.07808	-1.51922	1.49569e-15	-2.17366	-1.37692
42826986	chr2:42826986:G:A	4.22946e-16	-2.09992	-1.04235	2.00752e-15	-2.17829	-1.07798
42827137	chr2:42827137:C:T	3.07574e-16	-2.18973	-1.27106	1.48586e-15	-2.18702	-1.37016
42827229	chr2:42827229:T:C	3.23901e-16	-2.18974	-1.21934	1.55164e-15	-2.18619	-1.32766
42827947	chr2:42827947:G:C	2.69581e-15	-7.00909e-10	-1.29006	1.54189e-14	-7.00909e-10	-1.21757
42828439	chr2:42828439:A:G	2.87669e-15	-1.22512	-1.08457e-09	1.61088e-14	-1.17381	-1.08457e-09
42828520	chr2:42828520:A:C	1.11971e-15	-2.16869	-1.08457e-09	5.9981e-15	-2.16173	-1.08457e-09
42828526	chr2:42828526:A:C	1.36191e-15	-1.97287	-1.08457e-09	6.86907e-15	-2.02614	-1.08457e-09
42828665	chr2:42828665:A:G	2.23322e-16	-2.1871	-1.59379	1.23289e-15	-2.18927	-1.55453
42828999	chr2:42828999:T:G	2.90633e-16	-2.18534	-1.33212	1.40592e-15	-2.18795	-1.42453
42829197	chr2:42829197:C:T	2.13489e-15	-7.00909e-10	-1.52334	1.1925e-14	-7.00909e-10	-1.47453
42829315	chr2:42829315:C:T	1.82596e-15	-0.320607	-1.35905	8.21864e-15	-0.413659	-1.4331
42829546	chr2:42829546:T:G	2.19784e-15	-7.00909e-10	-1.49428	1.17539e-14	-7.00909e-10	-1.48899
42829610	chr2:42829610:G:A	1.69271e-15	-0.392395	-1.36303	7.68968e-15	-0.477312	-1.43598
42829868	chr2:42829868:C:T	3.69256e-15	-7.00909e-10	-0.975438	2.01463e-14	-7.00909e-10	-0.950148
42829881	chr2:42829881:A:C	1.27911e-15	-0.470779	-1.56482	6.23882e-15	-0.539283	-1.58309
42829888	chr2:42829888:G:A	2.46604e-15	-7.00909e-10	-1.37914	1.34128e-14	-7.00909e-10	-1.35696
42829929	chr2:42829929:C:T	2.48821e-15	-1.37019	-1.08457e-09	1.09346e-14	-1.56124	-1.08457e-09
42830066	chr2:42830066:A:G	2.25205e-16	-2.18743	-1.58508	1.19498e-15	-2.18878	-1.58626
42830327	chr2:42830327:A:G	2.5939e-15	-7.00909e-10	-1.3286	1.52843e-14	-7.00909e-10	-1.22634
42830541	chr2:42830541:C:T	1.02787e-14	-7.00909e-10	0.0483191	5.93579e-14	-7.00909e-10	0.130418
42830946	chr2:42830946:G:A	4.1466e-16	-2.17838	-0.983679	2.02863e-15	-2.18633	-1.05948
42831047	chr2:42831047:AAAAAAG:A	2.38466e-15	-7.00909e-10	-1.4127	1.3577e-14	-7.00909e-10	-1.34479
42831138	chr2:42831138:G:A	8.177e-16	-0.935907	-1.54711	4.2976e-15	-0.948888	-1.54622
42831174	chr2:42831174:A:G	5.44985e-15	-7.00909e-10	-0.586169	2.94668e-14	-7.00909e-10	-0.569905
42831465	chr2:42831465:G:A	3.82703e-15	-7.00909e-10	-0.93967	2.0886e-14	-7.00909e-10	-0.914089
42831597	chr2:42831597:C:T	8.05305e-16	-0.918203	-1.58009	4.20391e-15	-0.956692	-1.56046
42831781	chr2:42831781:A:G	2.80331e-15	-7.00909e-10	-1.25096	1.66901e-14	-7.00909e-10	-1.13836
42832429	chr2:42832429:G:A	3.35065e-15	-1.83426	0.761656	1.69175e-14	-1.80239	0.677568
42832544	chr2:42832544:A:T	9.13243e-15	-0.0699262	-1.08457e-09	4.64029e-14	-0.115806	-1.08457e-09
42833256	chr2:42833256:G:A	1.68025e-15	-0.203912	-1.5589	7.63219e-15	-0.339278	-1.58152
42833574	chr2:42833574:C:G	5.09979e-16	-2.18797	-0.767177	2.56526e-15	-2.17439	-0.836717
42833749	chr2:42833749:CTGAGG:C	7.47259e-16	-1.0084	-1.5647	3.64532e-15	-1.08731	-1.57242
42833813	chr2:42833813:A:T	7.71481e-16	-1.37201	-1.16919	2.69948e-15	-1.70238	-1.25773
42833928	chr2:42833928:G:A	2.4038e-14	-7.00909e-10	0.89788	1.50897e-13	-7.00909e-10	1.06343
42834001	chr2:42834001:T:A	2.75502e-15	-7.00909e-10	-1.26833	1.64351e-14	-7.00909e-10	-1.15375
42834102	chr2:42834102:G:C	2.36294e-15	-7.00909e-10	-1.42185	1.27755e-14	-7.00909e-10	-1.40564
42835273	chr2:42835273:T:C	2.41592e-15	-7.00909e-10	-1.39968	1.35027e-14	-7.00909e-10	-1.35028
42836255	chr2:42836255:G:C	5.41151e-15	-7.00909e-10	-0.593229	2.89642e-14	-7.00909e-10	-0.587108
42836258	chr2:42836258:G:A	1.53634e-15	-1.85236	-1.08457e-09	8.63853e-15	-1.79694	-1.08457e-09
42836448	chr2:42836448:G:A	5.78791e-15	-7.00909e-10	-0.525987	3.11374e-14	-7.00909e-10	-0.51476
42836647	chr2:42836647:G:T	2.50684e-16	-2.18443	-1.48088	1.2901e-15	-2.18976	-1.50869
42836712	chr2:42836712:C:G	5.3697e-15	-7.00909e-10	-0.600985	2.87447e-14	-7.00909e-10	-0.594715
42837140	chr2:42837140:A:G	5.13408e-15	-7.00909e-10	-0.645857	2.74727e-14	-7.00909e-10	-0.639974
42837194	chr2:42837194:T:A	5.56669e-16	-2.18837	-0.679175	2.87677e-15	-2.18039	-0.716113
42837415	chr2:42837415:C:G	7.55593e-16	-1.0036	-1.55841	3.30004e-15	-1.21108	-1.54816
42838135	chr2:42838135:C:A	6.67706e-15	-7.00909e-10	-0.38308	3.98901e-14	-7.00909e-10	-0.26704
42838415	chr2:42838415:T:C	5.30898e-16	-2.10682	-0.808128	2.29487e-15	-2.14179	-0.980696
42838449	chr2:42838449:G:A	2.40403e-15	-7.00909e-10	-1.40461	1.39144e-14	-7.00909e-10	-1.32024
42838639	chr2:42838639:G:GC	3.79872e-15	-7.00909e-10	-0.947094	2.06632e-14	-7.00909e-10	-0.924816
42838841	chr2:42838841:C:G	2.28247e-15	-7.00909e-10	-1.4565	1.26855e-14	-7.00909e-10	-1.41271
42838999	chr2:42838999:T:C	3.88127e-15	-7.00909e-10	-0.925595	2.11245e-14	-7.00909e-10	-0.902732
42839092	chr2:42839092:A:G	3.98602e-15	-7.00909e-10	-0.898963	2.16719e-14	-7.00909e-10	-0.87715
42839446	chr2:42839446:T:C	5.00937e-16	-2.10871	-0.864326	2.00195e-15	-2.1416	-1.11745
42839579	chr2:42839579:C:T	3.73228e-15	-7.00909e-10	-0.964738	2.03023e-14	-7.00909e-10	-0.942433
42840392	chr2:42840392:C:T	3.58198e-15	-7.00909e-10	-1.00584	2.10501e-14	-7.00909e-10	-0.906265
42840413	chr2:42840413:C:A	6.87379e-16	-2.18926	-0.46737	3.45982e-15	-2.15874	-0.553215
42840852	chr2:42840852:G:T	2.63327e-16	-2.05195	-1.56417	1.33628e-15	-2.08376	-1.57952
42841081	chr2:42841081:G:A	2.01989e-15	-7.00909e-10	-1.57871	1.10521e-14	-7.00909e-10	-1.55055
42841688	chr2:42841688:C:T	2.68204e-16	-2.01687	-1.5809	1.35641e-15	-2.05708	-1.59124
42841754	chr2:42841754:G:A	3.5476e-15	-7.00909e-10	-1.01549	1.92994e-14	-7.00909e-10	-0.993095
42841838	chr2:42841838:T:C	1.58735e-15	-0.31894	-1.50075	9.33957e-15	-0.259387	-1.45952
42842296	chr2:42842296:G:A	1.14369e-15	-0.555434	-1.59206	6.46352e-15	-0.503156	-1.58384
42842510	chr2:42842510:T:C	2.35694e-15	-7.00909e-10	-1.42439	1.28614e-14	-7.00909e-10	-1.39893
42842585	chr2:42842585:CT:C	1.21454e-15	-0.51545	-1.57194	7.1293e-15	-0.437666	-1.55129
42842591	chr2:42842591:T:C	1.12916e-15	-0.588691	-1.57159	6.62451e-15	-0.51176	-1.55063
42842701	chr2:42842701:G:T	5.7837e-16	-2.18701	-0.642284	2.8871e-15	-2.17675	-0.716169
42842783	chr2:42842783:G:A	2.58943e-15	-1.33032	-1.08457e-09	1.4541e-14	-1.2762	-1.08457e-09
42842836	chr2:42842836:C:A	4.15901e-16	-2.18934	-0.969725	2.21717e-15	-2.18927	-0.967667
42843281	chr2:42843281:CA:C	6.33768e-16	-2.18971	-0.548122	3.21604e-15	-2.15948	-0.625538
42843384	chr2:42843384:A:C	6.28493e-15	-7.00909e-10	-0.443603	3.20515e-14	-7.00909e-10	-0.485825
42843767	chr2:42843767:T:A	3.04431e-16	-1.87735	-1.59372	2.10636e-15	-1.62602	-1.58219
42844073	chr2:42844073:C:T	2.25354e-14	-7.00909e-10	0.83333	9.3736e-14	-7.00909e-10	0.587314
42844201	chr2:42844201:A:G	3.94264e-15	-7.00909e-10	-0.909906	2.02024e-14	-7.00909e-10	-0.947365
42844518	chr2:42844518:C:T	1.18807e-14	0.19316	-1.08457e-09	7.01443e-14	0.297386	-1.08457e-09
42845036	chr2:42845036:A:C	8.87918e-16	-1.02949	-1.37115	4.45044e-15	-1.12345	-1.33671
42845329	chr2:42845329:C:T	2.80429e-16	-2.0754	-1.47779	1.37969e-15	-2.11023	-1.52108
42845857	chr2:42845857:G:T	2.65622e-16	-2.07947	-1.52797	1.39702e-15	-2.06126	-1.55756
42845914	chr2:42845914:G:A	2.16631e-15	-7.00909e-10	-1.50873	1.1598e-14	-7.00909e-10	-1.50233
42846395	chr2:42846395:C:T	2.00872e-15	-7.00909e-10	-1.58426	1.06757e-14	-7.00909e-10	-1.5852
42846408	chr2:42846408:G:T	1.04841e-15	-1.07155	-1.16293	6.64852e-15	-0.968399	-1.09037
42846487	chr2:42846487:C:T	2.21026e-15	-7.00909e-10	-1.48865	1.16295e-14	-7.00909e-10	-1.49963
42846526	chr2:42846526:C:G	3.83425e-15	-7.00909e-10	-0.937784	1.96762e-14	-7.00909e-10	-0.973759
42847015	chr2:42847015:A:G	3.41228e-15	-7.00909e-10	-1.05438	1.7528e-14	-7.00909e-10	-1.08937
42847293	chr2:42847293:T:C	3.19662e-15	-7.00909e-10	-1.11966	1.63777e-14	-7.00909e-10	-1.15725
42847328	chr2:42847328:C:T	9.03955e-16	-0.796643	-1.58609	6.17424e-15	-0.561649	-1.57113
42847423	chr2:42847423:T:C	1.99038e-15	-7.00909e-10	-1.59343	1.05912e-14	-7.00909e-10	-1.59315
42848423	chr2:42848423:A:G	5.05917e-15	-1.09049	0.429933	4.0014e-14	-0.794281	0.530343
42848870	chr2:42848870:T:C	5.15066e-15	-7.00909e-10	-0.642632	3.01188e-14	-7.00909e-10	-0.548019
42849086	chr2:42849086:C:A	9.91527e-16	-1.4307	-0.859564	7.34029e-15	-1.12513	-0.834657
42849131	chr2:42849131:G:A	8.5751e-16	-1.43472	-1.00076	5.92779e-15	-1.19702	-0.976492
42849414	chr2:42849414:C:T	4.50933e-15	-7.00909e-10	-0.77561	2.29396e-14	-7.00909e-10	-0.820304
42849416	chr2:42849416:T:C	2.01587e-15	-7.00909e-10	-1.58071	1.05886e-14	-7.00909e-10	-1.59339
42849897	chr2:42849897:G:T	2.77405e-16	-2.18768	-1.37635	1.25483e-15	-2.18974	-1.53643
42849999	chr2:42849999:G:A	2.29019e-15	-7.00909e-10	-1.45312	1.24855e-14	-7.00909e-10	-1.4286
42850052	chr2:42850052:T:C	3.4291e-16	-2.18835	-1.16369	1.58182e-15	-2.17601	-1.31858
42850195	chr2:42850195:C:G	2.20351e-15	-7.00909e-10	-1.49171	1.16007e-14	-7.00909e-10	-1.5021
42850369	chr2:42850369:T:C	2.63733e-16	-2.18645	-1.42813	1.29766e-15	-2.18953	-1.50307
42850462	chr2:42850462:G:A	8.52854e-16	-1.60987	-0.831059	6.04375e-15	-1.35802	-0.796127
42850975	chr2:42850975:T:C	2.46535e-15	-7.00909e-10	-1.37942	1.2958e-14	-7.00909e-10	-1.39146
42851315	chr2:42851315:A:G	3.68706e-16	-2.18583	-1.09368	1.68624e-15	-2.16951	-1.26116
42851419	chr2:42851419:G:A	2.02971e-15	-7.00909e-10	-1.57387	1.06183e-14	-7.00909e-10	-1.59058
42851530	chr2:42851530:C:T	4.58208e-16	-1.56229	-1.4999	3.2957e-15	-1.31184	-1.44871
42851618	chr2:42851618:C:T	8.2169e-16	-1.57285	-0.905295	5.75011e-15	-1.32916	-0.874785
42851872	chr2:42851872:A:T	1.99332e-15	-7.00909e-10	-1.59195	1.06765e-14	-7.00909e-10	-1.58512
42851929	chr2:42851929:G:C	1.99145e-15	-7.00909e-10	-1.5929	1.07047e-14	-7.00909e-10	-1.58248
42852073	chr2:42852073:A:G	5.62851e-15	-7.00909e-10	-0.553913	3.47036e-14	-7.00909e-10	-0.406325
42852199	chr2:42852199:A:G	6.78896e-15	-7.00909e-10	-0.36646	4.08551e-14	-7.00909e-10	-0.243136
42852483	chr2:42852483:G:A	2.94844e-15	-7.00909e-10	-1.20048	1.55094e-14	-7.00909e-10	-1.21172
42852676	chr2:42852676:C:T	3.42628e-15	-7.00909e-10	-1.05028	1.94171e-14	-7.00909e-10	-0.987016
42852698	chr2:42852698:C:T	2.3935e-16	-2.18975	-1.52183	1.24597e-15	-2.18511	-1.54814
42852769	chr2:42852769:C:T	2.0111e-15	-7.00909e-10	-1.58308	1.05989e-14	-7.00909e-10	-1.59242
42852818	chr2:42852818:G:A	2.0113e-15	-7.00909e-10	-1.58298	1.06004e-14	-7.00909e-10	-1.59227
42852899	chr2:42852899:A:G	3.38876e-16	-2.18956	-1.17432	1.42462e-15	-2.18362	-1.41564
42853220	chr2:42853220:G:A	1.99951e-15	-7.00909e-10	-1.58886	1.05839e-14	-7.00909e-10	-1.59383
42853378	chr2:42853378:C:T	1.99391e-15	-7.00909e-10	-1.59166	1.05869e-14	-7.00909e-10	-1.59355
42853463	chr2:42853463:C:T	1.99549e-15	-7.00909e-10	-1.59087	1.05847e-14	-7.00909e-10	-1.59376
42853768	chr2:42853768:C:T	2.18958e-15	-7.00909e-10	-1.49805	1.18879e-14	-7.00909e-10	-1.47765
42853789	chr2:42853789:A:C	3.53499e-15	-7.00909e-10	-1.01905	1.82676e-14	-7.00909e-10	-1.04804
42853797	chr2:42853797:G:A	1.99821e-15	-7.00909e-10	-1.58951	1.05837e-14	-7.00909e-10	-1.59386
42854043	chr2:42854043:G:A	2.1321e-15	-7.00909e-10	-1.52465	1.10174e-14	-7.00909e-10	-1.55369
42854068	chr2:42854068:CAT:C	2.10958e-15	-7.00909e-10	-1.53527	1.09319e-14	-7.00909e-10	-1.56148
42854169	chr2:42854169:T:A	2.13376e-15	-7.00909e-10	-1.52387	1.07582e-14	-7.00909e-10	-1.5775
42854299	chr2:42854299:A:G	2.66717e-16	-2.18239	-1.42094	1.35586e-15	-2.17305	-1.47568
42854546	chr2:42854546:G:A	2.35754e-16	-2.13346	-1.59326	1.23804e-15	-2.16362	-1.57601
42854569	chr2:42854569:T:TC	2.17557e-15	-7.00909e-10	-1.50447	1.0864e-14	-7.00909e-10	-1.56772
42854633	chr2:42854633:C:T	2.06403e-15	-7.00909e-10	-1.55709	1.09117e-14	-7.00909e-10	-1.56334
42854724	chr2:42854724:G:A	4.08605e-15	-7.00909e-10	-0.87418	2.15573e-14	-7.00909e-10	-0.882452
42854772	chr2:42854772:G:A	3.63518e-16	-1.76757	-1.52611	2.28939e-15	-1.59011	-1.53478
42854788	chr2:42854788:A:G	2.25577e-16	-2.17909	-1.59176	1.24962e-15	-2.15093	-1.5794
42855176	chr2:42855176:C:T	3.11898e-15	-7.00909e-10	-1.14425	1.54306e-14	-7.00909e-10	-1.21682
42855437	chr2:42855437:C:A	3.0794e-15	-7.00909e-10	-1.15702	1.52907e-14	-7.00909e-10	-1.22593
42855652	chr2:42855652:C:T	8.78734e-16	-1.75987	-0.651162	4.17106e-15	-1.71468	-0.810313
42855741	chr2:42855741:A:T	2.14894e-15	-7.00909e-10	-1.51678	1.16593e-14	-7.00909e-10	-1.49707
42855808	chr2:42855808:C:T	7.74616e-16	-1.79765	-0.739493	3.70265e-15	-1.75464	-0.889479
42855870	chr2:42855870:G:T	3.07225e-15	-7.00909e-10	-1.15935	1.51829e-14	-7.00909e-10	-1.233
42856015	chr2:42856015:T:A	2.96349e-15	-7.00909e-10	-1.19539	1.4645e-14	-7.00909e-10	-1.26907
42856142	chr2:42856142:C:T	3.04728e-15	-7.00909e-10	-1.16751	1.50193e-14	-7.00909e-10	-1.24383
42856147	chr2:42856147:T:TC	2.71023e-15	-7.00909e-10	-1.28472	1.35231e-14	-7.00909e-10	-1.34877
42856654	chr2:42856654:C:T	5.19332e-16	-2.07436	-0.862608	2.63482e-15	-2.08989	-0.894459
42856691	chr2:42856691:T:G	3.59491e-16	-2.14839	-1.15644	1.45058e-15	-2.17574	-1.40546
42856886	chr2:42856886:C:T	3.68005e-16	-2.14247	-1.13895	1.7627e-15	-2.1671	-1.21922
42856971	chr2:42856971:A:G	2.6936e-16	-2.04831	-1.54515	1.26059e-15	-2.13001	-1.59157
42856988	chr2:42856988:A:G	1.99162e-15	-7.00909e-10	-1.59281	1.06721e-14	-7.00909e-10	-1.58554
42857157	chr2:42857157:C:T	2.07633e-15	-7.00909e-10	-1.55116	1.07055e-14	-7.00909e-10	-1.58241
42857253	chr2:42857253:T:C	2.50507e-15	-1.42467	0.0612238	1.20967e-14	-1.36122	-0.0990103
42857733	chr2:42857733:G:A	4.8441e-16	-2.18031	-0.826266	2.47536e-15	-2.18711	-0.85967
42857748	chr2:42857748:G:T	1.33501e-14	-7.00909e-10	0.309767	5.74997e-14	-7.00909e-10	0.0986111
42857807	chr2:42857807:C:G	2.59986e-16	-2.18694	-1.44195	1.36321e-15	-2.18975	-1.45358
42857834	chr2:42857834:G:A	2.5576e-15	-7.00909e-10	-1.34269	1.29445e-14	-7.00909e-10	-1.39249
42858206	chr2:42858206:G:A	2.96237e-16	-1.94902	-1.54934	1.80326e-15	-1.84633	-1.51724
42858459	chr2:42858459:G:A	1.57083e-15	-1.83015	-1.08457e-09	9.92179e-15	-1.65843	-1.08457e-09
42858886	chr2:42858886:T:C	3.20364e-16	-2.06567	-1.35438	1.61127e-15	-2.09984	-1.3763
42859121	chr2:42859121:G:T	2.07312e-15	-7.00909e-10	-1.5527	1.12445e-14	-7.00909e-10	-1.53329
42859282	chr2:42859282:A:G	2.49562e-15	-7.00909e-10	-1.36722	1.36819e-14	-7.00909e-10	-1.3371
42859585	chr2:42859585:CCTGT:C	4.20231e-16	-2.01504	-1.13367	2.14956e-15	-2.05311	-1.13479
42859720	chr2:42859720:G:A	2.00057e-15	-7.00909e-10	-1.58832	1.06144e-14	-7.00909e-10	-1.59096
42860441	chr2:42860441:G:T	7.69488e-15	-7.00909e-10	-0.241203	3.67375e-14	-7.00909e-10	-0.349371
42860520	chr2:42860520:G:C	2.04945e-15	-7.00909e-10	-1.56419	1.08287e-14	-7.00909e-10	-1.57097
42860530	chr2:42860530:C:T	3.03441e-15	-7.00909e-10	-1.17174	1.55127e-14	-7.00909e-10	-1.21151
42860653	chr2:42860653:T:TG	2.51973e-16	-2.16521	-1.49499	1.43394e-15	-2.13292	-1.45982
42861164	chr2:42861164:G:A	2.49974e-16	-2.10979	-1.55836	1.32398e-15	-2.09052	-1.582
42861252	chr2:42861252:T:C	2.19661e-15	-7.00909e-10	-1.49484	1.1597e-14	-7.00909e-10	-1.50242
42861330	chr2:42861330:C:A	3.69752e-16	-2.06277	-1.21391	1.59312e-15	-2.05007	-1.4374
42861507	chr2:42861507:A:G	3.18353e-16	-1.88761	-1.53875	1.95863e-15	-1.77247	-1.50845
42862199	chr2:42862199:C:A	1.99439e-15	-7.00909e-10	-1.59142	1.05877e-14	-7.00909e-10	-1.59348
42862471	chr2:42862471:T:A	2.02252e-15	-7.00909e-10	-1.57741	1.07076e-14	-7.00909e-10	-1.58221
42862616	chr2:42862616:T:C	2.17767e-15	-7.00909e-10	-1.5035	1.1526e-14	-7.00909e-10	-1.50856
42862846	chr2:42862846:G:A	2.92762e-15	-7.00909e-10	-1.20757	1.59912e-14	-7.00909e-10	-1.18113
42863650	chr2:42863650:A:G	2.69682e-16	-2.18637	-1.4059	1.50993e-15	-2.18094	-1.36017
42863817	chr2:42863817:G:C	4.74854e-16	-1.71871	-1.3078	2.2988e-15	-1.7534	-1.36739
42863835	chr2:42863835:G:A	2.39318e-15	-7.00909e-10	-1.40913	1.30998e-14	-7.00909e-10	-1.38057
42863841	chr2:42863841:G:A	1.5357e-15	-1.85277	-1.08457e-09	8.31855e-15	-1.83468	-1.08457e-09
42863916	chr2:42863916:C:T	2.22484e-15	-7.00909e-10	-1.48207	1.16672e-14	-7.00909e-10	-1.49639
42863960	chr2:42863960:G:A	4.6232e-16	-1.73226	-1.321	2.1981e-15	-1.78619	-1.37939
42863990	chr2:42863990:G:A	2.2387e-15	-7.00909e-10	-1.47586	1.16515e-14	-7.00909e-10	-1.49773
42864023	chr2:42864023:G:C	3.8181e-16	-2.12713	-1.11746	2.04702e-15	-2.10231	-1.13447
42864285	chr2:42864285:G:C	2.27366e-15	-1.46037	-1.08457e-09	1.91203e-14	-1.00242	-1.08457e-09
42864351	chr2:42864351:A:G	8.47873e-15	-7.00909e-10	-0.144196	4.98314e-14	-7.00909e-10	-0.0445227
42864367	chr2:42864367:C:T	2.69212e-15	-7.00909e-10	-1.29143	1.32107e-14	-7.00909e-10	-1.37214
42864410	chr2:42864410:G:A	3.25845e-16	-1.8618	-1.54129	1.89563e-15	-1.74244	-1.57118
42864565	chr2:42864565:C:A	2.02829e-15	-7.00909e-10	-1.57457	1.102e-14	-7.00909e-10	-1.55346
42864608	chr2:42864608:T:C	2.03631e-15	-7.00909e-10	-1.57062	1.10899e-14	-7.00909e-10	-1.54714
42864719	chr2:42864719:C:T	2.16175e-15	-7.00909e-10	-1.51084	1.14436e-14	-7.00909e-10	-1.51574
42865157	chr2:42865157:C:T	2.72134e-16	-1.99061	-1.59261	1.58866e-15	-1.897	-1.59328
42865460	chr2:42865460:A:G	3.38273e-15	-7.00909e-10	-1.06307	1.88898e-14	-7.00909e-10	-1.01455
42865757	chr2:42865757:C:T	1.99423e-15	-7.00909e-10	-1.5915	1.05868e-14	-7.00909e-10	-1.59356
42865980	chr2:42865980:G:T	3.20026e-15	-7.00909e-10	-1.11853	1.78318e-14	-7.00909e-10	-1.07219
42866271	chr2:42866271:A:G	2.01e-15	-7.00909e-10	-1.58362	1.05973e-14	-7.00909e-10	-1.59256
42866320	chr2:42866320:C:T	2.60215e-14	-7.00909e-10	0.977164	1.21546e-13	-7.00909e-10	0.847123
42866627	chr2:42866627:A:G	5.56014e-16	-1.40716	-1.46156	2.64895e-15	-1.49041	-1.48859
42866751	chr2:42866751:A:G	3.16272e-15	-7.00909e-10	-1.13033	1.69151e-14	-7.00909e-10	-1.12496
42867220	chr2:42867220:A:G	1.19797e-15	-2.12739	0.026264	6.32972e-15	-2.07725	-0.0306594
42868011	chr2:42868011:G:A	2.30878e-16	-2.18481	-1.56281	1.26848e-15	-2.18746	-1.52789
42868148	chr2:42868148:G:A	7.88744e-15	-7.00909e-10	-0.216487	3.7581e-14	-7.00909e-10	-0.326669
42868497	chr2:42868497:G:C	2.98825e-15	-7.00909e-10	-1.18707	1.64423e-14	-7.00909e-10	-1.15331
42868595	chr2:42868595:C:T	7.90481e-15	-7.00909e-10	-0.214286	3.77004e-14	-7.00909e-10	-0.323497
42868646	chr2:42868646:C:T	2.41434e-16	-2.16848	-1.53443	1.3703e-15	-2.13844	-1.4997
42868731	chr2:42868731:T:C	2.297e-16	-2.18907	-1.56367	1.21153e-15	-2.18924	-1.57205
42868848	chr2:42868848:C:T	2.72998e-16	-2.18761	-1.39244	1.51203e-15	-2.17136	-1.36835
42868996	chr2:42868996:T:C	2.35051e-16	-2.18506	-1.54465	1.22889e-15	-2.18956	-1.5575
42869039	chr2:42869039:G:A	2.68369e-16	-2.18454	-1.41261	1.49469e-15	-2.16334	-1.3879
42869202	chr2:42869202:A:G	3.38483e-15	-7.00909e-10	-1.06245	1.90687e-14	-7.00909e-10	-1.00512
42869231	chr2:42869231:A:AT	2.73061e-16	-2.18887	-1.39094	1.50966e-15	-2.17563	-1.36565
42869350	chr2:42869350:T:G	3.8868e-16	-2.09535	-1.13141	1.63986e-15	-2.07271	-1.38585
42869511	chr2:42869511:G:A	2.98825e-15	-7.00909e-10	-1.18707	1.64423e-14	-7.00909e-10	-1.15331
42869691	chr2:42869691:T:C	2.87904e-16	-2.16172	-1.36516	1.64503e-15	-2.12464	-1.33077
42869753	chr2:42869753:A:C	2.85118e-16	-2.16469	-1.37192	1.62356e-15	-2.1306	-1.33794
42869786	chr2:42869786:A:G	2.80828e-16	-2.17062	-1.38115	1.59622e-15	-2.13877	-1.34676
42869801	chr2:42869801:T:A	6.5371e-15	-7.00909e-10	-0.404265	3.39203e-14	-7.00909e-10	-0.429153
42870310	chr2:42870310:A:G	2.01991e-15	-7.00909e-10	-1.5787	1.10202e-14	-7.00909e-10	-1.55344
42870466	chr2:42870466:T:TG	7.56766e-15	-7.00909e-10	-0.257874	4.31944e-14	-7.00909e-10	-0.187457
42870567	chr2:42870567:G:A	3.14638e-15	-7.00909e-10	-1.13551	1.84771e-14	-7.00909e-10	-1.03664
42870649	chr2:42870649:C:A	2.04657e-15	-7.00909e-10	-1.56559	1.10041e-14	-7.00909e-10	-1.5549
42870748	chr2:42870748:AT:A	3.12408e-15	-7.00909e-10	-1.14262	1.83446e-14	-7.00909e-10	-1.04383
42870781	chr2:42870781:C:T	3.15139e-15	-7.00909e-10	-1.13392	1.85178e-14	-7.00909e-10	-1.03444
42870788	chr2:42870788:C:G	4.11756e-16	-2.11758	-1.0515	1.69184e-15	-2.09912	-1.32823
42870839	chr2:42870839:T:C	2.08285e-15	-7.00909e-10	-1.54802	1.12496e-14	-7.00909e-10	-1.53284
42870873	chr2:42870873:T:C	2.6683e-16	-2.1841	-1.4188	1.49758e-15	-2.1502	-1.39912
42871137	chr2:42871137:C:T	8.69445e-15	-7.00909e-10	-0.119073	5.03137e-14	-7.00909e-10	-0.0348909
42871152	chr2:42871152:C:A	3.30453e-15	-7.00909e-10	-1.08646	1.94654e-14	-7.00909e-10	-0.984532
42871384	chr2:42871384:T:C	1.99687e-15	-7.00909e-10	-1.59018	1.06831e-14	-7.00909e-10	-1.58451
42871819	chr2:42871819:T:G	6.29437e-15	-7.00909e-10	-0.442103	4.00057e-14	-7.00909e-10	-0.264145
42872126	chr2:42872126:G:C	6.8553e-16	-1.91906	-0.740255	4.01301e-15	-1.8239	-0.739721
42872187	chr2:42872187:AC:A	7.29696e-15	-7.00909e-10	-0.2943	4.68954e-14	-7.00909e-10	-0.105249
42872205	chr2:42872205:GAGAGAGAGAGAGAGAGAGAGAC:G	4.71958e-15	-7.00909e-10	-0.730038	2.98741e-14	-7.00909e-10	-0.556177
42872322	chr2:42872322:G:A	6.76349e-15	-7.00909e-10	-0.370218	4.32358e-14	-7.00909e-10	-0.1865
42872482	chr2:42872482:G:A	2.61375e-16	-2.1166	-1.50695	1.43489e-15	-2.12057	-1.47151
42872486	chr2:42872486:C:T	6.28673e-15	-7.00909e-10	-0.443316	3.99601e-14	-7.00909e-10	-0.265285
42872494	chr2:42872494:G:A	6.27706e-15	-7.00909e-10	-0.444856	3.98929e-14	-7.00909e-10	-0.266969
42872560	chr2:42872560:G:A	6.50851e-15	-7.00909e-10	-0.408647	4.15071e-14	-7.00909e-10	-0.227304
42872605	chr2:42872605:C:G	2.77002e-16	-2.17458	-1.39091	1.46739e-15	-2.17819	-1.3915
42872816	chr2:42872816:C:T	2.85842e-16	-2.14083	-1.39324	1.65983e-15	-2.073	-1.37345
42873163	chr2:42873163:A:T	5.37758e-16	-2.18949	-0.712613	3.47648e-15	-2.17515	-0.531999
42873308	chr2:42873308:A:G	6.72669e-15	-7.00909e-10	-0.375675	3.14402e-14	-7.00909e-10	-0.505082
42873440	chr2:42873440:T:C	1.08467e-14	-7.00909e-10	0.102099	5.6392e-14	-7.00909e-10	0.0791597
42873466	chr2:42873466:T:G	9.33774e-15	-7.00909e-10	-0.0476935	6.12859e-14	-7.00909e-10	0.162382
42873671	chr2:42873671:T:C	9.30837e-15	-7.00909e-10	-0.0508437	6.13516e-14	-7.00909e-10	0.163453
42873675	chr2:42873675:A:G	8.81326e-15	-7.00909e-10	-0.1055	5.79219e-14	-7.00909e-10	0.105928
42873796	chr2:42873796:A:G	8.34418e-15	-7.00909e-10	-0.160194	3.84975e-14	-7.00909e-10	-0.302576
42874073	chr2:42874073:C:T	1.53159e-15	-1.85545	-1.08457e-09	7.0657e-15	-1.99792	-1.08457e-09
42874317	chr2:42874317:T:A	4.84158e-16	-2.01132	-0.995785	1.97356e-15	-1.98488	-1.28845
42874330	chr2:42874330:G:A	5.50089e-16	-1.54764	-1.33179	2.66383e-15	-1.59564	-1.37777
42875187	chr2:42875187:C:T	2.09954e-15	-0.165103	-1.37494	1.29828e-14	-0.0851178	-1.30442
42875467	chr2:42875467:G:A	1.78636e-15	-0.91116	-0.79042	6.53023e-15	-1.11123	-0.965492
42875560	chr2:42875560:A:G	5.18079e-15	-7.00909e-10	-0.636799	3.26748e-14	-7.00909e-10	-0.466565
42875646	chr2:42875646:A:G	2.51409e-15	-7.00909e-10	-1.35985	1.39012e-14	-7.00909e-10	-1.32119
42876044	chr2:42876044:C:T	2.46182e-16	-2.18279	-1.50065	1.36946e-15	-2.18235	-1.4564
42876300	chr2:42876300:T:G	5.96414e-16	-2.1827	-0.615877	3.28383e-15	-2.17464	-0.589512
42876326	chr2:42876326:C:T	1.55552e-15	-1.83995	-1.08457e-09	9.10665e-15	-1.74416	-1.08457e-09
42877097	chr2:42877097:A:T	2.27732e-15	-7.00909e-10	-1.45876	1.17717e-14	-7.00909e-10	-1.48747
42877242	chr2:42877242:G:C	2.95823e-16	-1.95903	-1.54072	1.4324e-15	-2.04537	-1.54845
42877446	chr2:42877446:G:T	2.44586e-16	-2.17725	-1.5127	1.29296e-15	-2.12179	-1.57445
42877461	chr2:42877461:C:A	3.03166e-16	-2.12551	-1.34972	1.41428e-15	-2.18206	-1.42449
42877582	chr2:42877582:A:G	4.95848e-15	-7.00909e-10	-0.680658	2.32153e-14	-7.00909e-10	-0.808358
42877835	chr2:42877835:C:T	2.27713e-16	-2.18581	-1.57561	1.19704e-15	-2.18466	-1.58866
42878283	chr2:42878283:A:T	2.34231e-15	-7.00909e-10	-1.43062	1.26216e-14	-7.00909e-10	-1.41776
42878356	chr2:42878356:C:A	3.43691e-16	-2.0957	-1.25407	1.58619e-15	-2.17274	-1.31909
42878692	chr2:42878692:C:T	3.96769e-15	-7.00909e-10	-0.903573	1.9319e-14	-7.00909e-10	-0.992077
42878698	chr2:42878698:G:C	2.32401e-16	-2.15924	-1.58181	1.19989e-15	-2.17723	-1.59371
42878783	chr2:42878783:C:T	2.35472e-16	-2.14271	-1.58521	1.19172e-15	-2.18484	-1.59293
42878867	chr2:42878867:C:T	2.05287e-15	-7.00909e-10	-1.56252	1.07447e-14	-7.00909e-10	-1.57876
42878941	chr2:42878941:G:A	1.99187e-15	-7.00909e-10	-1.59268	1.06241e-14	-7.00909e-10	-1.59004
42878953	chr2:42878953:C:G	4.0861e-16	-2.10807	-1.06868	1.94419e-15	-2.08012	-1.2082
42879137	chr2:42879137:A:G	3.19558e-16	-2.12768	-1.2949	1.46547e-15	-2.09499	-1.476
42879149	chr2:42879149:G:GA	1.99461e-15	-7.00909e-10	-1.59131	1.06077e-14	-7.00909e-10	-1.59159
42879238	chr2:42879238:C:T	1.98957e-15	-7.00909e-10	-1.59384	1.05842e-14	-7.00909e-10	-1.59381
42879816	chr2:42879816:C:T	4.82274e-16	-1.80066	-1.21034	2.29877e-15	-2.02291	-1.09788
42879899	chr2:42879899:C:T	2.60571e-16	-2.10415	-1.52249	1.36518e-15	-2.17255	-1.46933
42879914	chr2:42879914:T:C	5.07895e-15	-7.00909e-10	-0.656654	3.18048e-14	-7.00909e-10	-0.493551
42880039	chr2:42880039:A:C	2.23949e-15	-7.00909e-10	-1.47551	1.22093e-14	-7.00909e-10	-1.45097
42880844	chr2:42880844:G:C	3.66439e-15	-7.00909e-10	-0.983095	1.74312e-14	-7.00909e-10	-1.0949
42881128	chr2:42881128:C:T	2.67983e-15	-7.00909e-10	-1.296	1.45041e-14	-7.00909e-10	-1.27873
42881157	chr2:42881157:G:A	7.3475e-15	-7.00909e-10	-0.287398	3.54094e-14	-7.00909e-10	-0.38619
42881189	chr2:42881189:G:C	4.90689e-15	-7.00909e-10	-0.691118	3.08833e-14	-7.00909e-10	-0.522953
42881237	chr2:42881237:G:A	3.80575e-14	-7.00909e-10	1.35734	1.67694e-13	-7.00909e-10	1.16897
42881803	chr2:42881803:A:G	4.23632e-15	-7.00909e-10	-0.838064	2.72163e-14	-7.00909e-10	-0.649351
42881902	chr2:42881902:G:T	4.69011e-16	-1.83879	-1.20009	2.21799e-15	-2.06576	-1.0908
42882099	chr2:42882099:A:G	6.68311e-15	-7.00909e-10	-0.382174	3.84563e-14	-7.00909e-10	-0.303645
42882317	chr2:42882317:G:A	2.90485e-15	-7.00909e-10	-1.21538	1.65174e-14	-7.00909e-10	-1.14876
42882443	chr2:42882443:A:G	1.65617e-15	-1.56126	-0.215988	1.25057e-14	-1.11106	-0.315917
42883168	chr2:42883168:C:G	3.67349e-15	-7.00909e-10	-0.980616	1.76462e-14	-7.00909e-10	-1.08265
42883336	chr2:42883336:G:C	2.50859e-16	-2.08338	-1.58124	1.3556e-15	-2.05512	-1.59381
42883565	chr2:42883565:A:G	2.15543e-15	-7.00909e-10	-1.51377	1.17683e-14	-7.00909e-10	-1.48776
42883753	chr2:42883753:C:T	2.55159e-16	-2.10981	-1.53782	1.68007e-15	-1.96101	-1.47332
42884201	chr2:42884201:G:A	4.76394e-15	-7.00909e-10	-0.720682	2.20841e-14	-7.00909e-10	-0.858311
42884441	chr2:42884441:A:T	4.21305e-15	-7.00909e-10	-0.843571	2.0532e-14	-7.00909e-10	-0.931183
42884528	chr2:42884528:G:A	4.07594e-16	-1.6756	-1.50364	3.20194e-15	-1.31321	-1.4762
42884592	chr2:42884592:T:C	5.37748e-15	-7.00909e-10	-0.599538	3.17306e-14	-7.00909e-10	-0.495886
42884728	chr2:42884728:G:C	6.11721e-15	-7.00909e-10	-0.470652	3.60976e-14	-7.00909e-10	-0.366942
42884935	chr2:42884935:T:G	2.05663e-15	-7.00909e-10	-1.56069	1.10667e-14	-7.00909e-10	-1.54923
42885032	chr2:42885032:G:A	1.91993e-15	-0.712696	-0.916772	9.68395e-15	-0.744908	-0.937791
42885146	chr2:42885146:C:T	2.04906e-15	-7.00909e-10	-1.56438	1.10153e-14	-7.00909e-10	-1.55388
42885147	chr2:42885147:G:A	5.23723e-15	-7.00909e-10	-0.625966	2.33998e-14	-7.00909e-10	-0.800442
42885149	chr2:42885149:G:T	5.27745e-15	-7.00909e-10	-0.618315	2.35571e-14	-7.00909e-10	-0.793743
42885238	chr2:42885238:G:C	2.05923e-15	-7.00909e-10	-1.55943	1.10867e-14	-7.00909e-10	-1.54742
42885714	chr2:42885714:A:G	4.37389e-15	-7.00909e-10	-0.806104	2.34924e-14	-7.00909e-10	-0.796493
42885748	chr2:42885748:C:T	6.43917e-16	-1.30722	-1.41472	3.57726e-15	-1.33786	-1.34071
42885865	chr2:42885865:C:G	2.05923e-15	-7.00909e-10	-1.55943	1.10867e-14	-7.00909e-10	-1.54742
42886066	chr2:42886066:C:T	7.03196e-16	-2.09064	-0.543233	3.2471e-15	-2.0802	-0.695211
42886217	chr2:42886217:C:T	6.75028e-16	-1.35245	-1.32231	2.69437e-15	-1.73021	-1.23179
42886395	chr2:42886395:G:A	4.0337e-15	-7.00909e-10	-0.887074	1.96131e-14	-7.00909e-10	-0.976972
42886501	chr2:42886501:G:A	5.49894e-16	-1.54568	-1.33411	2.30298e-15	-1.87667	-1.2423
42886649	chr2:42886649:G:A	5.52195e-15	-0.801478	0.228451	2.46376e-14	-0.837405	0.0885126
42887028	chr2:42887028:C:T	2.46047e-16	-2.09024	-1.59375	1.35065e-15	-2.07136	-1.58122
42887048	chr2:42887048:T:G	1.37835e-14	-7.00909e-10	0.341716	7.9783e-14	-7.00909e-10	0.426142
42887139	chr2:42887139:A:C	2.06036e-15	-7.00909e-10	-1.55888	1.10977e-14	-7.00909e-10	-1.54643
42887356	chr2:42887356:G:A	1.40591e-15	-1.00378	-0.937299	7.03186e-15	-0.984983	-1.01773
42887442	chr2:42887442:T:C	5.22496e-16	-1.55638	-1.37451	2.17097e-15	-1.89119	-1.2868
42887835	chr2:42887835:C:T	4.84091e-15	-7.00909e-10	-0.704655	2.17125e-14	-7.00909e-10	-0.87528
42887918	chr2:42887918:G:A	1.9926e-15	-7.00909e-10	-1.59232	1.06221e-14	-7.00909e-10	-1.59023
42888362	chr2:42888362:G:A	3.83078e-16	-1.77947	-1.4618	2.89871e-15	-1.43584	-1.45306
42888392	chr2:42888392:A:AT	2.51075e-15	-7.00909e-10	-1.36118	1.36974e-14	-7.00909e-10	-1.33597
42888453	chr2:42888453:C:T	1.45671e-15	-1.90558	-1.08457e-09	1.1416e-14	-1.51815	-1.08457e-09
42888612	chr2:42888612:A:AG	5.22809e-15	-7.00909e-10	-0.627712	2.9319e-14	-7.00909e-10	-0.574931
42888779	chr2:42888779:T:C	2.24827e-15	-7.00909e-10	-1.4716	1.2334e-14	-7.00909e-10	-1.4408
42888820	chr2:42888820:T:C	5.4045e-15	-7.00909e-10	-0.594525	2.48858e-14	-7.00909e-10	-0.73887
42888834	chr2:42888834:A:G	3.1587e-15	-7.00909e-10	-1.1316	1.80504e-14	-7.00909e-10	-1.06
42889032	chr2:42889032:A:G	1.05922e-15	-0.767765	-1.45646	6.79196e-15	-0.719836	-1.31759
42889060	chr2:42889060:A:G	2.51217e-15	-7.00909e-10	-1.36061	1.28033e-14	-7.00909e-10	-1.40347
42889157	chr2:42889157:A:G	3.41319e-15	-7.00909e-10	-1.05411	1.85701e-14	-7.00909e-10	-1.03162
42889351	chr2:42889351:T:C	2.54989e-15	-7.00909e-10	-1.34571	1.38293e-14	-7.00909e-10	-1.32638
42889558	chr2:42889558:T:C	1.94996e-15	-1.61395	-1.08457e-09	9.29012e-15	-1.72422	-1.08457e-09
42889942	chr2:42889942:A:G	3.45749e-15	-7.00909e-10	-1.04121	1.70421e-14	-7.00909e-10	-1.11748
42890053	chr2:42890053:T:G	2.05926e-15	-7.00909e-10	-1.55941	1.1087e-14	-7.00909e-10	-1.54739
42890106	chr2:42890106:A:G	3.40347e-16	-2.03383	-1.32572	1.60816e-15	-2.0033	-1.47478
42890110	chr2:42890110:A:T	3.45749e-15	-7.00909e-10	-1.04121	1.70421e-14	-7.00909e-10	-1.11748
42890134	chr2:42890134:C:A	1.99009e-15	-7.00909e-10	-1.59358	1.05852e-14	-7.00909e-10	-1.59371
42890216	chr2:42890216:G:A	2.3391e-15	-1.43199	-1.08457e-09	1.28144e-14	-1.4026	-1.08457e-09
42890494	chr2:42890494:C:G	2.38479e-15	-7.00909e-10	-1.41265	1.23573e-14	-7.00909e-10	-1.43892
42890760	chr2:42890760:C:T	2.34024e-15	-7.00909e-10	-1.4315	1.29118e-14	-7.00909e-10	-1.39503
42890984	chr2:42890984:G:T	3.34353e-15	-1.07473	-1.08457e-09	1.82881e-14	-1.04692	-1.08457e-09
42891278	chr2:42891278:C:T	2.63568e-15	-7.00909e-10	-1.31262	1.43461e-14	-7.00909e-10	-1.28969
42891289	chr2:42891289:G:A	3.53828e-15	-7.00909e-10	-1.01812	1.7389e-14	-7.00909e-10	-1.09733
42891658	chr2:42891658:G:A	5.99134e-15	-7.00909e-10	-0.491443	2.62251e-14	-7.00909e-10	-0.686449
42891732	chr2:42891732:G:A	2.0967e-15	-2.17531	0.633915	9.92313e-15	-2.18797	0.529669
42891835	chr2:42891835:T:C	4.15949e-15	-7.00909e-10	-0.856366	2.11911e-14	-7.00909e-10	-0.899589
42892112	chr2:42892112:G:C	2.50995e-15	-7.00909e-10	-1.3615	1.28464e-14	-7.00909e-10	-1.40011
42892160	chr2:42892160:A:T	2.66662e-15	-7.00909e-10	-1.30095	1.46849e-14	-7.00909e-10	-1.26635
42892309	chr2:42892309:G:T	2.10474e-15	-7.00909e-10	-1.53756	1.09561e-14	-7.00909e-10	-1.55927
42892590	chr2:42892590:G:A	2.85008e-15	-7.00909e-10	-1.23441	1.42939e-14	-7.00909e-10	-1.29334
42892647	chr2:42892647:C:T	2.21026e-15	-7.00909e-10	-1.48865	1.14816e-14	-7.00909e-10	-1.51243
42893110	chr2:42893110:A:G	2.54161e-16	-2.17382	-1.47772	1.34373e-15	-2.08004	-1.57768
42893130	chr2:42893130:C:G	3.75148e-16	-1.79886	-1.46333	2.2269e-15	-1.6882	-1.46435
42893290	chr2:42893290:A:G	4.53462e-16	-1.58157	-1.49103	2.05635e-15	-1.81917	-1.41306
42893455	chr2:42893455:C:T	2.2524e-15	-7.00909e-10	-1.46976	1.19002e-14	-7.00909e-10	-1.47661
42893553	chr2:42893553:G:C	3.90267e-15	-7.00909e-10	-0.920097	2.1382e-14	-7.00909e-10	-0.890619
42893609	chr2:42893609:G:A	2.67072e-15	-2.18881	0.889396	1.61607e-14	-2.1432	0.972617
42893944	chr2:42893944:A:G	3.06193e-15	-7.00909e-10	-1.16271	1.80159e-14	-7.00909e-10	-1.06191
42894448	chr2:42894448:C:A	2.85918e-15	-1.23122	-1.08457e-09	1.13228e-14	-1.52635	-1.08457e-09
42894527	chr2:42894527:C:T	3.77626e-15	-7.00909e-10	-0.953023	2.07188e-14	-7.00909e-10	-0.922126
42894582	chr2:42894582:A:T	2.65861e-15	-7.00909e-10	-1.30395	1.44184e-14	-7.00909e-10	-1.28466
42894586	chr2:42894586:C:A	7.23999e-16	-1.61034	-0.994386	2.8139e-15	-1.83273	-1.08587
42894713	chr2:42894713:T:C	3.56569e-16	-1.77243	-1.54056	1.73708e-15	-1.80977	-1.5912
42894778	chr2:42894778:A:G	4.28382e-16	-1.54072	-1.58878	2.23429e-15	-1.55625	-1.59299
42895078	chr2:42895078:T:G	6.49506e-16	-1.40728	-1.30602	2.90457e-15	-1.7069	-1.17999
42895150	chr2:42895150:C:T	4.01021e-16	-1.70119	-1.49431	2.39088e-15	-1.5899	-1.49161
42895374	chr2:42895374:C:G	3.96736e-16	-1.73823	-1.46801	2.40591e-15	-1.60898	-1.46626
42895541	chr2:42895541:A:G	4.70659e-16	-1.50174	-1.53364	2.03514e-15	-1.77172	-1.47089
42895626	chr2:42895626:G:A	2.90963e-16	-2.18784	-1.32848	1.32005e-15	-2.18192	-1.49358
42895664	chr2:42895664:G:A	2.48173e-15	-7.00909e-10	-1.3728	1.26332e-14	-7.00909e-10	-1.41684
42895695	chr2:42895695:G:A	2.4423e-15	-7.00909e-10	-1.38882	1.34449e-14	-7.00909e-10	-1.35457
42895771	chr2:42895771:C:T	2.21135e-15	-7.00909e-10	-1.48815	1.15779e-14	-7.00909e-10	-1.50407
42896099	chr2:42896099:C:T	4.31714e-16	-1.69402	-1.42773	2.59242e-15	-1.57536	-1.42521
42896219	chr2:42896219:C:T	5.47744e-15	-7.00909e-10	-0.58112	2.93096e-14	-7.00909e-10	-0.575253
42896458	chr2:42896458:C:T	2.56162e-15	-7.00909e-10	-1.34112	1.42165e-14	-7.00909e-10	-1.29877
42896566	chr2:42896566:A:G	6.12021e-16	-1.49822	-1.27453	2.89934e-15	-1.74685	-1.14183
42896591	chr2:42896591:G:A	3.34719e-15	-7.00909e-10	-1.07364	1.91026e-14	-7.00909e-10	-1.00334
42896638	chr2:42896638:C:T	2.49546e-15	-7.00909e-10	-1.36729	1.26171e-14	-7.00909e-10	-1.41811
42896677	chr2:42896677:C:T	3.53405e-15	-1.01931	-1.08457e-09	2.1499e-14	-0.88516	-1.08457e-09
42896879	chr2:42896879:G:T	2.31537e-15	-7.00909e-10	-1.44219	1.22136e-14	-7.00909e-10	-1.45062
42896880	chr2:42896880:C:T	2.31537e-15	-7.00909e-10	-1.44219	1.22136e-14	-7.00909e-10	-1.45062
42897184	chr2:42897184:A:C	2.02251e-15	-7.00909e-10	-1.57742	1.06395e-14	-7.00909e-10	-1.58859
42897387	chr2:42897387:T:G	3.76469e-15	-7.00909e-10	-0.956092	2.27091e-14	-7.00909e-10	-0.830402
42897472	chr2:42897472:G:A	2.18631e-15	-7.00909e-10	-1.49954	1.15785e-14	-7.00909e-10	-1.50402
42897473	chr2:42897473:G:A	4.85874e-15	-7.00909e-10	-0.700978	2.88084e-14	-7.00909e-10	-0.592501
42897700	chr2:42897700:C:T	2.21653e-15	-7.00909e-10	-1.48581	1.21462e-14	-7.00909e-10	-1.45615
42897754	chr2:42897754:T:G	5.89721e-16	-1.5702	-1.23967	2.84035e-15	-1.80573	-1.10352
42897898	chr2:42897898:C:G	4.1697e-16	-1.70809	-1.44841	2.52607e-15	-1.57588	-1.45063
42898111	chr2:42898111:T:G	4.17227e-15	-7.00909e-10	-0.853298	2.46654e-14	-7.00909e-10	-0.747765
42898123	chr2:42898123:A:C	5.26328e-16	-1.60038	-1.32321	2.12561e-15	-1.82071	-1.3784
42898130	chr2:42898130:A:G	5.21699e-15	-7.00909e-10	-0.629836	2.98884e-14	-7.00909e-10	-0.555696
42898260	chr2:42898260:C:T	2.80937e-15	-7.00909e-10	-1.2488	1.41181e-14	-7.00909e-10	-1.30571
42898279	chr2:42898279:T:C	1.99873e-15	-7.00909e-10	-1.58924	1.0598e-14	-7.00909e-10	-1.59251
42898841	chr2:42898841:A:G	1.38965e-15	-1.85375	-0.0989523	7.97955e-15	-2.0511	0.174815
42898875	chr2:42898875:G:A	3.79478e-15	-7.00909e-10	-0.948131	2.00317e-14	-7.00909e-10	-0.955851
42899715	chr2:42899715:T:C	4.26863e-15	-7.00909e-10	-0.830466	2.53911e-14	-7.00909e-10	-0.718768
42899905	chr2:42899905:A:G	3.46273e-16	-2.16744	-1.17484	1.50769e-15	-2.15711	-1.38548
42900283	chr2:42900283:A:G	3.42002e-15	-7.00909e-10	-1.05211	1.80946e-14	-7.00909e-10	-1.05756
42900365	chr2:42900365:G:C	1.86081e-14	-7.00909e-10	0.641837	1.28052e-13	-7.00909e-10	0.89927
42900577	chr2:42900577:T:C	1.51739e-15	-0.278089	-1.58668	1.03342e-14	-0.0827303	-1.53498
42900646	chr2:42900646:A:C	8.62596e-16	-1.77373	-0.655837	4.706e-15	-2.01065	-0.393684
42900676	chr2:42900676:C:T	3.35815e-16	-1.80222	-1.57073	2.00748e-15	-1.68534	-1.57095
42900818	chr2:42900818:A:G	2.0052e-15	-7.00909e-10	-1.58601	1.08665e-14	-7.00909e-10	-1.56748
42900860	chr2:42900860:G:A	4.35681e-16	-1.8937	-1.2189	1.81208e-15	-2.04383	-1.31486
42900993	chr2:42900993:G:C	2.60013e-15	-0.0429788	-1.28322	2.06974e-14	0.175275	-1.09843
42901226	chr2:42901226:A:G	1.56837e-15	-2.07653	0.244811	1.25766e-14	-1.95063	0.529298
42901232	chr2:42901232:G:T	2.18777e-15	-7.00909e-10	-1.49887	1.19839e-14	-7.00909e-10	-1.4696
42901263	chr2:42901263:A:C	3.20042e-15	-7.00909e-10	-1.11848	1.69049e-14	-7.00909e-10	-1.12556
42901459	chr2:42901459:TCA:T	2.00497e-15	-7.00909e-10	-1.58613	1.06169e-14	-7.00909e-10	-1.59072
42901815	chr2:42901815:G:A	2.39492e-16	-2.18907	-1.52193	1.23192e-15	-2.18717	-1.55742
42901827	chr2:42901827:G:A	3.96409e-15	-7.00909e-10	-0.904482	2.10828e-14	-7.00909e-10	-0.904711
42901842	chr2:42901842:G:A	2.0374e-15	-7.00909e-10	-1.57008	1.06867e-14	-7.00909e-10	-1.58417
42901997	chr2:42901997:T:C	3.14245e-15	-7.00909e-10	-1.13676	1.82586e-14	-7.00909e-10	-1.04853
42902095	chr2:42902095:C:T	2.72772e-15	-1.01918	-0.259108	1.93883e-14	-0.897989	-0.0905083
42902616	chr2:42902616:G:A	4.51586e-15	-7.00909e-10	-0.774163	2.63759e-14	-7.00909e-10	-0.680717
42903268	chr2:42903268:C:T	2.70706e-15	0.274942	-1.56084	1.4241e-14	0.2829	-1.57994
42903455	chr2:42903455:A:G	2.3243e-15	-7.00909e-10	-1.43834	1.29284e-14	-7.00909e-10	-1.39374
42903463	chr2:42903463:C:T	3.04114e-15	-7.00909e-10	-1.16953	1.80619e-14	-7.00909e-10	-1.05936
42903641	chr2:42903641:C:T	1.99142e-15	-7.00909e-10	-1.59291	1.05838e-14	-7.00909e-10	-1.59384
42903783	chr2:42903783:T:C	2.49724e-16	-2.18882	-1.48034	1.20947e-15	-2.18657	-1.57642
42903870	chr2:42903870:A:AT	2.54193e-15	-7.00909e-10	-1.34883	1.45342e-14	-7.00909e-10	-1.27666
42904214	chr2:42904214:T:G	2.18235e-15	-7.00909e-10	-1.50135	1.18248e-14	-7.00909e-10	-1.48297
42904969	chr2:42904969:T:C	1.21588e-15	-1.13647	-0.949818	4.85991e-15	-1.37978	-0.992372
42905006	chr2:42905006:G:A	5.86709e-15	0.701778	-1.21418	2.43109e-14	0.599103	-1.36135
42905084	chr2:42905084:G:C	4.26339e-15	-1.94773	1.11603	2.81632e-14	-1.77468	1.15953
42905144	chr2:42905144:T:A	5.03585e-14	-0.544172	2.18158	2.65737e-13	-0.50102	2.13036
42905182	chr2:42905182:C:G	4.35534e-15	-7.00909e-10	-0.810356	2.75249e-14	-7.00909e-10	-0.638075
42905205	chr2:42905205:G:A	1.09976e-15	-2.18666	-1.08457e-09	6.57497e-15	-2.0699	-1.08457e-09
42905384	chr2:42905384:C:T	1.25847e-14	0.330373	-0.0796455	5.35343e-14	0.275442	-0.248288
42905980	chr2:42905980:T:C	4.35702e-16	-2.11316	-0.999397	2.20239e-15	-2.119	-1.04462
42906352	chr2:42906352:A:G	2.77117e-16	-2.18922	-1.37586	1.31272e-15	-2.18782	-1.49325
42906968	chr2:42906968:A:G	6.34207e-15	-0.434552	-1.08457e-09	5.05694e-14	-0.0298209	-1.08457e-09
42907261	chr2:42907261:G:T	1.09637e-15	-2.18976	-1.08457e-09	5.84801e-15	-2.18707	-1.08457e-09
42907462	chr2:42907462:T:C	7.2394e-15	-2.18794	1.88572	3.82169e-14	-2.18825	1.87836
42907797	chr2:42907797:C:T	4.3934e-16	-1.89951	-1.20474	2.2296e-15	-1.88234	-1.26901
42907831	chr2:42907831:G:T	2.51239e-15	-2.18629	0.825764	1.21524e-14	-2.18575	0.730105
42908073	chr2:42908073:G:T	2.85398e-16	-2.05693	-1.4787	1.38383e-15	-2.12314	-1.50518
42908652	chr2:42908652:C:T	2.98303e-16	-2.18965	-1.30175	1.32578e-15	-2.1895	-1.48166
42908675	chr2:42908675:A:G	3.82656e-16	-1.69448	-1.5479	1.81942e-15	-1.8064	-1.54825
42909240	chr2:42909240:C:A	3.74885e-15	-7.00909e-10	-0.96031	2.00626e-14	-7.00909e-10	-0.954311
42909394	chr2:42909394:G:A	3.71545e-15	-7.00909e-10	-0.969259	2.16586e-14	-7.00909e-10	-0.877767
42910739	chr2:42910739:G:C	8.01065e-16	-0.953402	-1.55017	3.02919e-15	-1.25118	-1.59369
42910978	chr2:42910978:G:A	1.96723e-15	-1.60513	-1.08457e-09	1.29835e-14	-1.38949	-1.08457e-09
42911630	chr2:42911630:C:T	4.26185e-16	-1.56129	-1.57335	2.0082e-15	-1.68941	-1.56652
42911634	chr2:42911634:A:C	4.50787e-16	-1.52293	-1.55558	2.12067e-15	-1.65442	-1.54701
42911650	chr2:42911650:T:C	2.51758e-15	-7.00909e-10	-1.35846	1.36508e-14	-7.00909e-10	-1.33937
42911823	chr2:42911823:G:C	3.59827e-15	-7.00909e-10	-1.0013	2.09471e-14	-7.00909e-10	-0.911166
42912044	chr2:42912044:C:T	1.04216e-15	-1.4426	-0.797864	4.17388e-15	-1.61605	-0.908268
42912235	chr2:42912235:C:A	5.52447e-16	-2.1123	-0.762851	2.65343e-15	-2.11613	-0.861182
42912936	chr2:42912936:A:G	3.04015e-15	-7.00909e-10	-1.16985	1.79822e-14	-7.00909e-10	-1.06378
42913290	chr2:42913290:C:G	2.92149e-16	-1.9245	-1.58775	1.60893e-15	-1.8868	-1.59079
42913370	chr2:42913370:G:A	2.21179e-15	-7.00909e-10	-1.48795	1.21594e-14	-7.00909e-10	-1.45507
42913513	chr2:42913513:T:C	7.87642e-16	-1.43063	-1.08984	2.78241e-15	-1.6523	-1.27755
42913645	chr2:42913645:A:C	2.10412e-15	-7.00909e-10	-1.53786	1.14586e-14	-7.00909e-10	-1.51443
42913794	chr2:42913794:A:T	8.49106e-16	-1.28414	-1.16119	3.48653e-15	-1.47925	-1.22501
42913821	chr2:42913821:C:T	4.97133e-16	-1.43932	-1.54134	2.29162e-15	-1.59622	-1.52769
42913934	chr2:42913934:G:A	3.71237e-15	-2.16821	1.19812	1.88645e-14	-2.16593	1.15004
42914106	chr2:42914106:A:G	4.92476e-16	-1.46076	-1.52931	2.25355e-15	-1.63739	-1.50327
42914216	chr2:42914216:A:C	2.05757e-15	-7.00909e-10	-1.56023	1.11405e-14	-7.00909e-10	-1.54258
42914238	chr2:42914238:G:A	2.36177e-15	-7.00909e-10	-1.42235	1.28917e-14	-7.00909e-10	-1.39659
42914345	chr2:42914345:C:G	4.96855e-15	-1.99246	1.31383	3.30057e-14	-1.82496	1.36847
42914441	chr2:42914441:A:G	2.63232e-15	-7.00909e-10	-1.31389	1.44011e-14	-7.00909e-10	-1.28587
42914629	chr2:42914629:A:T	3.29067e-16	-2.16166	-1.23159	1.43076e-15	-2.15332	-1.44164
42914960	chr2:42914960:A:G	5.99946e-15	-7.00909e-10	-0.490088	2.97266e-14	-7.00909e-10	-0.561126
42914977	chr2:42914977:A:G	4.57095e-15	-7.00909e-10	-0.762036	2.71439e-14	-7.00909e-10	-0.652016
42915047	chr2:42915047:C:G	2.15064e-15	-7.00909e-10	-1.51599	1.17358e-14	-7.00909e-10	-1.49053
42915307	chr2:42915307:AT:A	2.58666e-15	-0.799081	-0.532309	1.31553e-14	-0.747425	-0.628916
42915859	chr2:42915859:G:T	3.40954e-16	-1.78765	-1.57011	1.61793e-15	-1.92853	-1.54349
42916237	chr2:42916237:T:G	1.96789e-15	-0.936163	-0.668631	9.96364e-15	-0.89727	-0.756956
42916310	chr2:42916310:A:G	2.63918e-15	-7.00909e-10	-1.31129	1.4437e-14	-7.00909e-10	-1.28338
42916726	chr2:42916726:T:A	3.1931e-15	-7.00909e-10	-1.12077	1.61182e-14	-7.00909e-10	-1.17322
42917332	chr2:42917332:T:C	2.64027e-15	-7.00909e-10	-1.31088	1.43875e-14	-7.00909e-10	-1.28681
42917790	chr2:42917790:G:A	4.88998e-16	-1.41396	-1.5832	2.89729e-15	-1.33523	-1.55417
42918274	chr2:42918274:C:T	1.98953e-15	-7.00909e-10	-1.59386	1.06039e-14	-7.00909e-10	-1.59194
42918293	chr2:42918293:T:C	9.21783e-16	-2.10062	-0.262581	6.00199e-15	-2.0857	-0.0753816
42918456	chr2:42918456:T:C	5.11793e-15	-7.00909e-10	-0.649008	2.97883e-14	-7.00909e-10	-0.559054
42918840	chr2:42918840:C:T	3.81088e-15	-7.00909e-10	-0.943899	2.11192e-14	-7.00909e-10	-0.902985
42919047	chr2:42919047:G:A	2.12581e-15	-1.5276	-1.08457e-09	1.23005e-14	-1.44353	-1.08457e-09
42919281	chr2:42919281:T:C	7.59004e-15	-7.00909e-10	-0.254921	4.46395e-14	-7.00909e-10	-0.154548
42919660	chr2:42919660:T:C	5.00874e-16	-2.1347	-0.838454	3.42137e-15	-2.03072	-0.692406
42919782	chr2:42919782:G:A	1.1804e-15	-2.1159	-1.08457e-09	6.74507e-15	-2.04436	-1.08457e-09
42919844	chr2:42919844:A:G	4.25304e-15	-0.834124	-1.08457e-09	2.82471e-14	-0.612177	-1.08457e-09
42920078	chr2:42920078:C:G	2.74144e-15	-7.00909e-10	-1.27327	1.3967e-14	-7.00909e-10	-1.31647
42920118	chr2:42920118:C:T	2.76246e-15	-7.00909e-10	-1.26563	1.4082e-14	-7.00909e-10	-1.30827
42920176	chr2:42920176:G:A	5.51955e-15	-7.00909e-10	-0.573462	3.20086e-14	-7.00909e-10	-0.487165
42920351	chr2:42920351:C:T	1.17962e-14	-7.00909e-10	0.186022	7.162e-14	-7.00909e-10	0.318206
42920630	chr2:42920630:T:G	7.83872e-16	-2.14601	-0.379256	5.62687e-15	-2.05303	-0.172585
42920704	chr2:42920704:T:C	2.57942e-16	-2.05002	-1.58676	1.24573e-15	-2.16562	-1.56783
42920851	chr2:42920851:C:G	6.13474e-16	-1.64325	-1.12713	4.16168e-15	-1.38503	-1.14222
42920878	chr2:42920878:C:T	6.32591e-15	-2.07319	1.63609	4.33163e-14	-1.92041	1.73577
42921031	chr2:42921031:T:C	2.04299e-15	-7.00909e-10	-1.56734	1.10318e-14	-7.00909e-10	-1.55239
42921150	chr2:42921150:G:A	3.38337e-15	-7.00909e-10	-1.06288	1.87276e-14	-7.00909e-10	-1.02317
42921347	chr2:42921347:G:A	4.52823e-16	-1.78508	-1.28893	2.38511e-15	-1.77245	-1.31147
42921428	chr2:42921428:A:G	2.71993e-16	-1.99924	-1.5845	1.28754e-15	-2.13661	-1.56382
42921508	chr2:42921508:A:G	4.50274e-16	-1.56734	-1.51232	2.54755e-15	-1.56194	-1.4561
42921564	chr2:42921564:G:C	3.53144e-15	-7.00909e-10	-1.02005	1.96109e-14	-7.00909e-10	-0.977081
42921595	chr2:42921595:G:A	4.09875e-16	-2.01491	-1.15875	1.79844e-15	-2.14635	-1.21989
42921699	chr2:42921699:T:G	3.03092e-16	-2.01067	-1.46481	1.59354e-15	-2.05549	-1.43172
42921957	chr2:42921957:A:G	5.67115e-16	-1.95745	-0.891498	3.10214e-15	-1.95746	-0.86362
42921966	chr2:42921966:C:T	3.8586e-16	-1.76519	-1.46885	2.06043e-15	-1.8235	-1.40676
42922143	chr2:42922143:C:T	1.81664e-14	0.617818	-1.08457e-09	1.01299e-13	0.664912	-1.08457e-09
42922345	chr2:42922345:A:C	3.13389e-16	-2.18912	-1.25295	1.55496e-15	-2.18422	-1.3275
42922475	chr2:42922475:T:C	2.38983e-16	-2.18612	-1.527	1.18987e-15	-2.18928	-1.59005
42922546	chr2:42922546:T:C	2.53855e-16	-2.18679	-1.46596	1.20986e-15	-2.18938	-1.57328
42922681	chr2:42922681:G:C	2.35224e-16	-2.18944	-1.53953	1.19043e-15	-2.18699	-1.59186
42922758	chr2:42922758:C:A	2.92058e-16	-2.0367	-1.47586	1.34379e-15	-2.15006	-1.50762
42922887	chr2:42922887:T:G	2.15023e-15	-7.00909e-10	-1.51618	1.12278e-14	-7.00909e-10	-1.53477
42922968	chr2:42922968:C:G	7.73603e-16	-1.78027	-0.758187	5.10269e-15	-1.67234	-0.651059
42922972	chr2:42922972:T:G	2.72493e-16	-2.00077	-1.58113	1.31778e-15	-2.09774	-1.57948
42922974	chr2:42922974:T:C	2.23311e-16	-2.18917	-1.59178	1.21401e-15	-2.18899	-1.57025
42923412	chr2:42923412:T:C	2.64879e-15	-7.00909e-10	-1.30766	1.37642e-14	-7.00909e-10	-1.3311
42923499	chr2:42923499:C:T	2.03549e-15	-7.00909e-10	-1.57102	1.06682e-14	-7.00909e-10	-1.5859
42923526	chr2:42923526:G:C	2.51612e-15	-7.00909e-10	-1.35904	1.44153e-14	-7.00909e-10	-1.28488
42923691	chr2:42923691:A:G	4.59292e-16	-1.46787	-1.59196	1.74243e-15	-1.80606	-1.59182
42923760	chr2:42923760:C:T	4.16781e-16	-1.56425	-1.5927	1.62959e-15	-1.874	-1.59084
42923783	chr2:42923783:T:C	7.29318e-16	-1.14721	-1.45019	2.60606e-15	-1.4773	-1.51803
42923784	chr2:42923784:G:A	6.30322e-16	-1.21868	-1.52461	2.33847e-15	-1.53938	-1.56429
42923830	chr2:42923830:G:A	2.26532e-16	-2.17374	-1.59289	1.19702e-15	-2.18504	-1.58829
42923853	chr2:42923853:G:A	3.86273e-16	-1.64092	-1.59205	1.53511e-15	-1.93289	-1.59168
42923855	chr2:42923855:A:T	2.71439e-15	-7.00909e-10	-1.28319	1.45938e-14	-7.00909e-10	-1.27257
42923895	chr2:42923895:T:G	4.0629e-16	-1.58991	-1.59254	1.59616e-15	-1.89445	-1.59111
42923900	chr2:42923900:C:T	2.55192e-15	-0.92851	-0.416402	1.25869e-14	-0.916249	-0.504261
42923936	chr2:42923936:C:T	4.14321e-16	-1.56948	-1.59339	1.64671e-15	-1.86499	-1.58939
42923962	chr2:42923962:T:C	2.46111e-16	-2.16752	-1.51621	1.45294e-15	-2.09248	-1.4871
42924100	chr2:42924100:C:T	1.16674e-14	-7.00909e-10	0.175045	7.03042e-14	-7.00909e-10	0.299663
42924179	chr2:42924179:G:A	4.96264e-16	-1.7405	-1.2419	2.99735e-15	-1.55502	-1.30042
42924298	chr2:42924298:G:A	2.30432e-16	-2.18673	-1.56282	1.1886e-15	-2.18976	-1.59064
42924330	chr2:42924330:A:G	9.12664e-16	-1.73949	-0.633657	4.63874e-15	-1.71016	-0.708569
42924633	chr2:42924633:C:T	2.81459e-15	-7.00909e-10	-1.24694	1.43356e-14	-7.00909e-10	-1.29042
42925152	chr2:42925152:G:A	2.1646e-15	-7.00909e-10	-1.50952	1.14496e-14	-7.00909e-10	-1.51521
42925164	chr2:42925164:C:T	3.08031e-16	-2.07553	-1.38379	1.84689e-15	-1.94161	-1.39805
42925180	chr2:42925180:G:A	2.71142e-16	-2.13932	-1.44755	1.41922e-15	-2.16027	-1.44279
42925295	chr2:42925295:G:C	2.62845e-15	-7.00909e-10	-1.31537	1.47374e-14	-7.00909e-10	-1.26278
42925398	chr2:42925398:AGAGAGAGAGAGAGAGT:A	2.18057e-15	-7.00909e-10	-1.50217	1.13938e-14	-7.00909e-10	-1.52009
42925506	chr2:42925506:G:T	1.29029e-15	-2.02689	-1.08457e-09	8.60899e-15	-1.80036	-1.08457e-09
42925657	chr2:42925657:C:A	2.51393e-16	-2.07364	-1.58886	1.24459e-15	-2.14098	-1.59338
42925738	chr2:42925738:G:T	3.65343e-16	-2.03235	-1.25633	2.44301e-15	-1.84903	-1.21091
42925949	chr2:42925949:C:T	2.276e-15	-7.00909e-10	-1.45934	1.25541e-14	-7.00909e-10	-1.42312
42925975	chr2:42925975:T:C	4.24152e-16	-2.17958	-0.95984	1.97967e-15	-2.18816	-1.08208
42926103	chr2:42926103:A:G	8.04695e-15	-1.91954	1.72308	6.52622e-14	-1.68287	1.90812
42926523	chr2:42926523:C:T	2.4519e-15	-7.00909e-10	-1.38489	1.3226e-14	-7.00909e-10	-1.37098
42926632	chr2:42926632:C:T	4.39409e-16	-2.18921	-0.914868	1.95581e-15	-2.18931	-1.09305
42926654	chr2:42926654:A:T	2.91256e-15	-2.18819	0.975468	2.15093e-14	-2.17661	1.29193
42926968	chr2:42926968:G:A	3.9715e-16	-1.61197	-1.59323	2.21951e-15	-1.56516	-1.59072
42927070	chr2:42927070:A:C	1.4468e-15	-2.06065	0.148252	8.78843e-15	-2.01949	0.239753
42927210	chr2:42927210:A:G	1.98953e-15	-7.00909e-10	-1.59386	1.05978e-14	-7.00909e-10	-1.59252
42927870	chr2:42927870:C:T	3.61623e-15	-7.00909e-10	-0.996327	1.9763e-14	-7.00909e-10	-0.969358
42928347	chr2:42928347:C:T	1.99277e-15	-7.00909e-10	-1.59223	1.06056e-14	-7.00909e-10	-1.59178
42928403	chr2:42928403:G:A	2.44289e-16	-2.18632	-1.50484	1.32527e-15	-2.123	-1.54855
42928470	chr2:42928470:C:T	2.12087e-15	-7.00909e-10	-1.52993	1.14683e-14	-7.00909e-10	-1.51358
42928616	chr2:42928616:A:C	1.40723e-15	-1.64932	-0.290813	8.53654e-15	-1.58992	-0.218893
42928741	chr2:42928741:T:TTATATGGGGGG	3.1291e-16	-2.06476	-1.37884	1.66554e-15	-2.05758	-1.38543
42928747	chr2:42928747:C:CT	3.27098e-16	-2.11954	-1.27972	1.75952e-15	-2.10353	-1.2846
42928748	chr2:42928748:C:T	3.26991e-16	-2.11986	-1.27972	1.75887e-15	-2.1039	-1.2846
42928749	chr2:42928749:A:ATAT	3.27019e-16	-2.11978	-1.27972	1.75898e-15	-2.10384	-1.2846
42928803	chr2:42928803:A:C	2.6894e-16	-2.18769	-1.40733	1.432e-15	-2.17148	-1.42261
42929031	chr2:42929031:T:G	3.28348e-16	-2.09447	-1.30098	1.76852e-15	-2.07811	-1.30491
42929151	chr2:42929151:C:T	7.88518e-16	-1.19771	-1.32165	7.07326e-15	-0.861815	-1.13503
42929186	chr2:42929186:C:T	2.64995e-16	-2.08911	-1.52069	1.43858e-15	-2.07695	-1.51256
42929421	chr2:42929421:G:A	1.98979e-15	-7.00909e-10	-1.59373	1.05863e-14	-7.00909e-10	-1.59361
42929589	chr2:42929589:G:C	4.61371e-16	-1.9389	-1.11641	2.92571e-15	-1.82452	-1.05511
42930307	chr2:42930307:T:C	3.02883e-16	-2.1895	-1.28667	1.54486e-15	-2.1418	-1.37644
42930588	chr2:42930588:C:G	1.9914e-15	-7.00909e-10	-1.59292	1.05963e-14	-7.00909e-10	-1.59266
42931035	chr2:42931035:G:A	2.25018e-16	-2.18063	-1.59271	1.46164e-15	-1.97982	-1.59379
42931402	chr2:42931402:G:A	4.70303e-16	-1.91579	-1.12035	3.5483e-15	-1.58702	-1.09968
42931554	chr2:42931554:C:T	2.29974e-15	-7.00909e-10	-1.44896	1.22922e-14	-7.00909e-10	-1.4442
42931662	chr2:42931662:G:T	3.49227e-15	-7.00909e-10	-1.03121	2.09526e-14	-7.00909e-10	-0.910907
42931878	chr2:42931878:T:G	7.53891e-16	-2.10907	-0.4552	3.85258e-15	-2.17603	-0.428393
42932063	chr2:42932063:G:C	1.28445e-15	-2.03143	-1.08457e-09	1.21214e-14	-1.4582	-1.08457e-09
42932821	chr2:42932821:T:G	3.63797e-16	-1.72968	-1.56323	1.98227e-15	-1.68731	-1.58161
42932933	chr2:42932933:T:C	4.54734e-16	-2.12521	-0.944589	2.77178e-15	-2.14715	-0.786526
42932934	chr2:42932934:G:A	2.85491e-15	-7.00909e-10	-1.23272	1.43596e-14	-7.00909e-10	-1.28875
42932975	chr2:42932975:C:T	2.10562e-15	-1.53715	-1.08457e-09	1.2801e-14	-1.40364	-1.08457e-09
42933008	chr2:42933008:T:C	3.65719e-16	-1.809	-1.47865	3.3576e-15	-1.17618	-1.56576
42933246	chr2:42933246:T:C	7.03377e-16	-2.18606	-0.447562	3.79923e-15	-2.18638	-0.43199
42933678	chr2:42933678:A:G	3.36036e-16	-1.95741	-1.41489	2.07154e-15	-1.88638	-1.33849
42933690	chr2:42933690:C:T	2.26007e-15	-7.00909e-10	-1.46636	1.17657e-14	-7.00909e-10	-1.48798
42934380	chr2:42934380:T:C	5.07016e-16	-1.75457	-1.2064	5.35781e-15	-1.10043	-1.17418
42934633	chr2:42934633:G:A	1.99557e-15	-7.00909e-10	-1.59083	1.06043e-14	-7.00909e-10	-1.59191
42934645	chr2:42934645:T:C	4.00119e-16	-1.72427	-1.47348	4.12198e-15	-1.03504	-1.50179
42935148	chr2:42935148:C:T	2.05811e-15	-7.00909e-10	-1.55997	1.08913e-14	-7.00909e-10	-1.5652
42935259	chr2:42935259:A:T	2.13201e-15	-1.52469	-1.08457e-09	1.38057e-14	-1.32808	-1.08457e-09
42935409	chr2:42935409:C:A	2.31086e-15	-7.00909e-10	-1.44414	1.19695e-14	-7.00909e-10	-1.4708
42935719	chr2:42935719:G:A	1.98965e-15	-7.00909e-10	-1.5938	1.07119e-14	-7.00909e-10	-1.58181
42936118	chr2:42936118:G:A	2.32349e-15	-7.00909e-10	-1.43869	1.18665e-14	-7.00909e-10	-1.47945
42936220	chr2:42936220:A:T	3.32816e-16	-1.95511	-1.42681	1.93796e-15	-1.83129	-1.46024
42936674	chr2:42936674:A:G	2.28969e-15	-7.00909e-10	-1.45334	1.19996e-14	-7.00909e-10	-1.4683
42936960	chr2:42936960:C:T	3.24838e-16	-2.15289	-1.2533	1.46258e-15	-2.1456	-1.42737
42937053	chr2:42937053:G:A	5.67474e-15	-7.00909e-10	-0.545733	3.44618e-14	-7.00909e-10	-0.413316
42937083	chr2:42937083:T:C	2.16575e-15	-7.00909e-10	-1.50899	1.09641e-14	-7.00909e-10	-1.55854
42937089	chr2:42937089:T:G	2.57081e-15	-7.00909e-10	-1.33754	1.38914e-14	-7.00909e-10	-1.3219
42937148	chr2:42937148:C:T	3.08535e-16	-2.13561	-1.32207	1.42954e-15	-2.128	-1.46782
42937399	chr2:42937399:A:G	2.0244e-15	-7.00909e-10	-1.57648	1.06677e-14	-7.00909e-10	-1.58594
42937612	chr2:42937612:T:C	3.62602e-16	-1.82586	-1.47034	2.09969e-15	-1.7214	-1.48998
42938007	chr2:42938007:T:C	3.85178e-16	-1.71763	-1.51818	3.97349e-15	-1.02596	-1.54757
42938039	chr2:42938039:C:A	3.96591e-15	-2.18967	1.28565	3.09203e-14	-2.18316	1.66141
42938134	chr2:42938134:G:A	5.15065e-16	-1.96209	-0.983129	2.84158e-15	-1.85239	-1.05641
42938385	chr2:42938385:T:C	4.29908e-16	-1.64886	-1.47708	4.35867e-15	-0.963355	-1.51765
42938400	chr2:42938400:C:T	2.25997e-16	-2.18454	-1.58444	1.6623e-15	-1.85236	-1.59261
42938562	chr2:42938562:C:T	2.96615e-16	-2.02677	-1.47031	1.51529e-15	-2.03332	-1.50424
42938862	chr2:42938862:G:C	2.281e-16	-2.1669	-1.59283	1.24399e-15	-2.1653	-1.56955
42938870	chr2:42938870:C:G	1.33658e-15	-1.99164	-1.08457e-09	8.06573e-15	-1.86554	-1.08457e-09
42938926	chr2:42938926:TGCTC:T	1.73147e-15	-1.73279	-1.08457e-09	9.79322e-15	-1.67148	-1.08457e-09
42939146	chr2:42939146:A:G	2.32279e-15	-7.00909e-10	-1.43899	1.14953e-14	-7.00909e-10	-1.51123
42939284	chr2:42939284:CA:C	2.44957e-15	-7.00909e-10	-1.38585	1.3209e-14	-7.00909e-10	-1.37227
42939481	chr2:42939481:G:A	2.37703e-16	-2.14717	-1.57132	2.14685e-15	-1.65985	-1.52932
42939543	chr2:42939543:G:A	3.95453e-15	-2.18915	1.28226	3.06617e-14	-2.18815	1.658
42939636	chr2:42939636:T:C	2.35244e-15	-7.00909e-10	-1.4263	1.2491e-14	-7.00909e-10	-1.42816
42939694	chr2:42939694:G:A	2.50136e-16	-2.09168	-1.57583	1.31112e-15	-2.09336	-1.58893
42939758	chr2:42939758:A:C	2.6452e-15	-7.00909e-10	-1.30901	1.41407e-14	-7.00909e-10	-1.30411
42939920	chr2:42939920:T:A	2.56535e-16	-2.05139	-1.59086	1.36604e-15	-2.05932	-1.58193
42940409	chr2:42940409:C:T	1.80415e-15	-1.69167	-1.08457e-09	1.03728e-14	-1.61398	-1.08457e-09
42940410	chr2:42940410:G:A	3.13815e-16	-1.96177	-1.47894	1.78167e-15	-1.86566	-1.50995
42940435	chr2:42940435:C:G	2.0432e-15	-7.00909e-10	-1.56724	1.1244e-14	-7.00909e-10	-1.53333
42940738	chr2:42940738:A:C	4.2364e-15	-2.1845	1.34646	3.31917e-14	-2.17341	1.72254
42941103	chr2:42941103:C:G	4.56198e-15	-7.00909e-10	-0.764	2.30427e-14	-7.00909e-10	-0.815821
42941144	chr2:42941144:A:G	1.75071e-15	-1.72174	-1.08457e-09	9.9211e-15	-1.6585	-1.08457e-09
42941253	chr2:42941253:C:T	4.05254e-15	-7.00909e-10	-0.882413	2.41344e-14	-7.00909e-10	-0.769528
42941442	chr2:42941442:G:A	3.75056e-16	-1.69178	-1.57066	2.05959e-15	-1.64364	-1.58702
42941647	chr2:42941647:G:T	2.1297e-15	-7.00909e-10	-1.52578	1.1141e-14	-7.00909e-10	-1.54253
42941792	chr2:42941792:G:A	2.13784e-15	-7.00909e-10	-1.52196	1.11787e-14	-7.00909e-10	-1.53916
42941886	chr2:42941886:C:A	6.04377e-16	-1.52788	-1.25743	3.99414e-15	-1.39145	-1.17689
42942132	chr2:42942132:A:G	5.43749e-16	-1.6144	-1.27663	5.01228e-15	-0.908387	-1.43289
42942149	chr2:42942149:A:G	6.61661e-16	-1.66094	-1.03382	5.49019e-15	-0.98628	-1.26393
42942286	chr2:42942286:T:G	3.7847e-16	-1.87102	-1.38235	2.35439e-15	-1.78624	-1.31064
42942327	chr2:42942327:C:T	3.4345e-16	-1.7935	-1.55697	1.84132e-15	-1.76329	-1.5794
42942338	chr2:42942338:C:A	2.78972e-15	-7.00909e-10	-1.25582	1.48372e-14	-7.00909e-10	-1.25603
42942365	chr2:42942365:C:T	2.67364e-16	-2.07287	-1.52804	2.55895e-15	-1.46462	-1.54895
42943060	chr2:42943060:G:A	6.12529e-15	-7.00909e-10	-0.469331	3.29941e-14	-7.00909e-10	-0.45684
42943211	chr2:42943211:T:C	9.22536e-15	-7.00909e-10	-0.0598014	5.66263e-14	-7.00909e-10	0.0833047
42943221	chr2:42943221:A:G	2.12574e-15	-7.00909e-10	-1.52764	1.11158e-14	-7.00909e-10	-1.5448
42943365	chr2:42943365:C:T	2.24314e-16	-2.18472	-1.59175	1.66253e-15	-1.88647	-1.55836
42943414	chr2:42943414:C:T	2.68847e-15	-7.00909e-10	-1.29279	1.28716e-14	-7.00909e-10	-1.39815
42943502	chr2:42943502:G:A	2.82445e-15	-7.00909e-10	-1.24345	1.50208e-14	-7.00909e-10	-1.24373
42943575	chr2:42943575:G:A	2.25535e-16	-2.18138	-1.58966	1.6686e-15	-1.89126	-1.54993
42943598	chr2:42943598:A:G	2.62419e-16	-2.1606	-1.45897	1.63416e-15	-2.17326	-1.28878
42943656	chr2:42943656:G:A	2.231e-16	-2.18867	-1.59322	1.58192e-15	-1.92943	-1.56509
42944043	chr2:42944043:C:T	2.38812e-16	-2.17986	-1.53397	1.31511e-15	-2.1876	-1.49164
42944049	chr2:42944049:C:A	2.28401e-15	-7.00909e-10	-1.45582	1.27813e-14	-7.00909e-10	-1.40519
42944208	chr2:42944208:G:A	1.11551e-15	-2.17245	-1.08457e-09	6.058e-15	-2.15179	-1.08457e-09
42944376	chr2:42944376:T:C	3.29088e-16	-1.83969	-1.5535	1.75815e-15	-1.81127	-1.57764
42944483	chr2:42944483:G:C	3.50008e-16	-1.798	-1.53356	1.85452e-15	-1.77014	-1.5654
42944555	chr2:42944555:C:A	4.42982e-16	-1.95934	-1.13664	3.0167e-15	-1.47593	-1.37308
42945042	chr2:42945042:T:G	2.24607e-15	-7.00909e-10	-1.47257	1.32032e-14	-7.00909e-10	-1.37271
42945584	chr2:42945584:G:T	6.76542e-16	-2.1289	-0.543617	4.70029e-15	-2.18592	-0.21962
42946150	chr2:42946150:A:T	3.62651e-16	-1.80043	-1.49564	2.10431e-15	-1.67764	-1.53154
42946152	chr2:42946152:CA:C	3.57917e-16	-1.80097	-1.50825	2.08214e-15	-1.67845	-1.54132
42946156	chr2:42946156:A:G	3.53804e-16	-1.82093	-1.49984	2.0488e-15	-1.70117	-1.53474
42946311	chr2:42946311:A:G	3.51404e-16	-1.84436	-1.48322	2.06335e-15	-1.70922	-1.51962
42946738	chr2:42946738:G:A	2.59505e-15	-1.32815	-1.08457e-09	1.38002e-14	-1.32849	-1.08457e-09
42946797	chr2:42946797:C:T	4.07753e-16	-1.75776	-1.42109	2.0925e-15	-1.73137	-1.48344
42947275	chr2:42947275:A:T	2.0479e-15	-7.00909e-10	-1.56494	1.07641e-14	-7.00909e-10	-1.57695
42947714	chr2:42947714:C:T	4.45489e-15	-7.00909e-10	-0.787755	2.24561e-14	-7.00909e-10	-0.841606
42947732	chr2:42947732:T:C	2.31426e-15	-7.00909e-10	-1.44267	1.14959e-14	-7.00909e-10	-1.51118
42948452	chr2:42948452:G:A	1.58912e-15	-1.81858	-1.08457e-09	1.02552e-14	-1.62539	-1.08457e-09
42948644	chr2:42948644:C:T	2.2587e-15	-7.00909e-10	-1.46697	1.16275e-14	-7.00909e-10	-1.4998
42948722	chr2:42948722:C:T	2.79801e-16	-2.00219	-1.55324	1.33582e-15	-2.16597	-1.49765
42948862	chr2:42948862:C:T	3.55477e-16	-1.73735	-1.5787	1.96086e-15	-1.71757	-1.56221
42948872	chr2:42948872:G:A	2.6342e-16	-2.06011	-1.55566	1.37323e-15	-2.15584	-1.48016
42949101	chr2:42949101:T:C	4.32914e-15	-7.00909e-10	-0.81639	2.34199e-14	-7.00909e-10	-0.799581
42950100	chr2:42950100:A:T	2.81564e-15	-7.00909e-10	-1.24657	1.42128e-14	-7.00909e-10	-1.29902
42950162	chr2:42950162:C:G	2.39185e-15	-1.40969	-1.08457e-09	1.04626e-14	-1.60536	-1.08457e-09
42950642	chr2:42950642:A:G	3.3221e-15	-7.00909e-10	-1.08116	1.96045e-14	-7.00909e-10	-0.977407
42950984	chr2:42950984:G:A	4.04765e-15	-7.00909e-10	-0.883621	2.63558e-14	-7.00909e-10	-0.681479
42951446	chr2:42951446:A:G	3.90407e-16	-2.08029	-1.14203	1.78112e-15	-2.12158	-1.25435
42952000	chr2:42952000:T:A	3.49814e-15	-7.00909e-10	-1.02953	2.20846e-14	-7.00909e-10	-0.858285
42952122	chr2:42952122:C:T	3.02083e-16	-2.02435	-1.45446	2.18966e-15	-1.87224	-1.29718
42952146	chr2:42952146:T:C	3.26225e-15	-7.00909e-10	-1.09934	2.02148e-14	-7.00909e-10	-0.946751
42952266	chr2:42952266:T:C	3.0181e-15	-7.00909e-10	-1.17713	1.85055e-14	-7.00909e-10	-1.0351
42952381	chr2:42952381:C:T	5.76967e-15	-7.00909e-10	-0.529142	3.15114e-14	-7.00909e-10	-0.502819
42952397	chr2:42952397:T:C	6.4618e-15	-7.00909e-10	-0.41585	2.98353e-14	-7.00909e-10	-0.557477
42952418	chr2:42952418:C:T	2.44401e-15	-7.00909e-10	-1.38812	1.39317e-14	-7.00909e-10	-1.319
42952481	chr2:42952481:G:A	2.00128e-15	-7.00909e-10	-1.58797	1.05846e-14	-7.00909e-10	-1.59377
42952787	chr2:42952787:C:T	6.54871e-15	-7.00909e-10	-0.40249	3.05774e-14	-7.00909e-10	-0.532906
42952857	chr2:42952857:C:G	2.71924e-15	-7.00909e-10	-1.2814	1.60022e-14	-7.00909e-10	-1.18044
42952900	chr2:42952900:A:G	2.13406e-15	-7.00909e-10	-1.52373	1.17336e-14	-7.00909e-10	-1.49071
42953068	chr2:42953068:A:C	4.68528e-15	-7.00909e-10	-0.737333	2.50629e-14	-7.00909e-10	-0.731778
42953102	chr2:42953102:C:T	5.74207e-15	-0.533938	-1.08457e-09	2.66085e-14	-0.671938	-1.08457e-09
42953186	chr2:42953186:C:T	2.29104e-13	-7.00909e-10	3.15242	1.01374e-12	-7.00909e-10	2.96823
42953482	chr2:42953482:C:T	3.61969e-15	-7.00909e-10	-0.995371	1.92678e-14	-7.00909e-10	-0.994732
42953935	chr2:42953935:G:A	3.12346e-15	-7.00909e-10	-1.14282	1.75165e-14	-7.00909e-10	-1.09003
42954052	chr2:42954052:C:G	5.22075e-15	-7.00909e-10	-0.629117	2.43714e-14	-7.00909e-10	-0.759757
42954054	chr2:42954054:G:A	7.48613e-15	-7.00909e-10	-0.268705	3.91771e-14	-7.00909e-10	-0.285075
42954549	chr2:42954549:A:T	2.41545e-15	-7.00909e-10	-1.39987	1.25382e-14	-7.00909e-10	-1.42439
42954975	chr2:42954975:G:A	4.90929e-15	-7.00909e-10	-0.690629	2.31513e-14	-7.00909e-10	-0.811117
42955293	chr2:42955293:T:C	2.09155e-15	-7.00909e-10	-1.54385	1.14909e-14	-7.00909e-10	-1.51161
42955321	chr2:42955321:A:G	4.85583e-15	-0.701578	-1.08457e-09	3.0897e-14	-0.52251	-1.08457e-09
42955553	chr2:42955553:A:C	4.80302e-15	-7.00909e-10	-0.712514	2.6081e-14	-7.00909e-10	-0.69196
42955979	chr2:42955979:C:G	4.72725e-15	0.747046	-1.47546	1.52074e-14	0.170833	-1.40222
42956213	chr2:42956213:G:A	3.63285e-16	-2.16845	-1.12587	2.23522e-15	-2.18164	-0.967192
42956518	chr2:42956518:C:G	2.64747e-15	-7.00909e-10	-1.30815	1.39698e-14	-7.00909e-10	-1.31627
42956583	chr2:42956583:C:T	2.28466e-15	-7.00909e-10	-1.45554	1.2411e-14	-7.00909e-10	-1.43459
42956799	chr2:42956799:G:A	4.92632e-16	-1.40259	-1.58716	2.59392e-15	-1.4134	-1.5866
42956807	chr2:42956807:T:C	2.07676e-15	-7.00909e-10	-1.55095	1.1063e-14	-7.00909e-10	-1.54956
42957122	chr2:42957122:T:C	1.37636e-15	-1.09993	-0.862381	6.50778e-15	-1.13571	-0.944457
42957177	chr2:42957177:A:C	3.41324e-15	-7.00909e-10	-1.0541	2.11632e-14	-7.00909e-10	-0.900902
42957333	chr2:42957333:A:T	2.25057e-15	-7.00909e-10	-1.47058	1.22654e-14	-7.00909e-10	-1.44638
42957343	chr2:42957343:AGTGGTTACAGATAT:A	2.13274e-15	-7.00909e-10	-1.52435	1.13548e-14	-7.00909e-10	-1.52352
42957357	chr2:42957357:T:C	2.02376e-15	-7.00909e-10	-1.5768	1.11415e-14	-7.00909e-10	-1.54249
42957364	chr2:42957364:T:C	3.0724e-16	-1.88696	-1.57492	1.94701e-15	-1.70198	-1.58489
42957383	chr2:42957383:A:G	1.12446e-15	-2.16446	-1.08457e-09	7.17295e-15	-1.98285	-1.08457e-09
42957560	chr2:42957560:G:A	3.26699e-16	-1.82329	-1.57719	2.26253e-15	-1.56526	-1.57143
42957589	chr2:42957589:C:T	5.8266e-16	-1.47263	-1.34928	2.89547e-15	-1.49455	-1.39548
42957667	chr2:42957667:A:G	5.80189e-16	-1.45111	-1.37505	2.73309e-15	-1.49793	-1.4498
42958077	chr2:42958077:T:A	3.13511e-13	-7.00909e-10	3.46608	2.22437e-12	-7.00909e-10	3.75406
42958081	chr2:42958081:G:A	2.03417e-15	-7.00909e-10	-1.57167	1.07394e-14	-7.00909e-10	-1.57925
42958144	chr2:42958144:C:T	1.4664e-15	-1.89895	-1.08457e-09	9.66991e-15	-1.68415	-1.08457e-09
42958178	chr2:42958178:C:T	2.49419e-15	-7.00909e-10	-1.36779	1.40995e-14	-7.00909e-10	-1.30703
42958250	chr2:42958250:G:A	1.06213e-14	-7.00909e-10	0.0811054	5.29332e-14	-7.00909e-10	0.0158635
42958392	chr2:42958392:A:G	4.15819e-16	-1.60705	-1.55221	2.00398e-15	-1.67687	-1.58116
42958719	chr2:42958719:C:T	4.57021e-15	-0.762199	-1.08457e-09	1.32967e-14	-1.36565	-1.08457e-09
42958733	chr2:42958733:T:C	4.1342e-16	-1.58096	-1.58409	2.14825e-15	-1.66882	-1.5197
42958921	chr2:42958921:G:A	5.19847e-15	-7.00909e-10	-0.633394	2.70525e-14	-7.00909e-10	-0.655387
42959061	chr2:42959061:G:A	7.38238e-16	-1.01016	-1.57508	2.17627e-15	-1.59208	-1.58347
42959123	chr2:42959123:G:A	1.80063e-15	-1.69362	-1.08457e-09	9.38482e-15	-1.71407	-1.08457e-09
42959171	chr2:42959171:A:C	2.54392e-16	-2.05923	-1.59141	1.21299e-15	-2.16686	-1.59322
42959172	chr2:42959172:C:G	2.23842e-15	-7.00909e-10	-1.47599	1.18844e-14	-7.00909e-10	-1.47794
42959228	chr2:42959228:G:C	2.6643e-15	-7.00909e-10	-1.30182	1.5986e-14	-7.00909e-10	-1.18146
42959244	chr2:42959244:C:T	3.72795e-15	-7.00909e-10	-0.965898	2.30261e-14	-7.00909e-10	-0.816542
42959375	chr2:42959375:A:G	2.1172e-15	-7.00909e-10	-1.53166	1.08409e-14	-7.00909e-10	-1.56984
42959399	chr2:42959399:A:G	2.92749e-16	-1.92212	-1.58808	1.19257e-15	-2.18448	-1.59257
42959530	chr2:42959530:A:G	2.12671e-15	-7.00909e-10	-1.52718	1.18617e-14	-7.00909e-10	-1.47985
42959663	chr2:42959663:G:A	2.13297e-15	-7.00909e-10	-1.52424	1.11226e-14	-7.00909e-10	-1.54419
42959957	chr2:42959957:C:G	1.3488e-15	-1.38218	-0.600366	6.2801e-15	-1.73672	-0.379064
42960391	chr2:42960391:A:G	3.93945e-15	-7.00909e-10	-0.910715	1.9364e-14	-7.00909e-10	-0.989755
42960831	chr2:42960831:G:A	1.09752e-15	-2.1887	-1.08457e-09	5.95414e-15	-2.16908	-1.08457e-09
42960881	chr2:42960881:T:C	8.02129e-14	-7.00909e-10	2.10293	4.14922e-13	-7.00909e-10	2.07492
42960988	chr2:42960988:T:C	2.0844e-15	-7.00909e-10	-1.54728	1.10596e-14	-7.00909e-10	-1.54987
42961077	chr2:42961077:G:A	6.19083e-14	-7.00909e-10	1.8439	3.212e-13	-7.00909e-10	1.81889
42961085	chr2:42961085:G:T	6.17159e-14	-7.00909e-10	1.84078	3.20251e-13	-7.00909e-10	1.81594
42961140	chr2:42961140:A:G	2.35692e-15	-7.00909e-10	-1.4244	1.31576e-14	-7.00909e-10	-1.37617
42961185	chr2:42961185:C:G	2.86092e-16	-2.13441	-1.39879	1.70171e-15	-2.02891	-1.39262
42961359	chr2:42961359:G:T	3.33463e-16	-1.82878	-1.5512	1.76768e-15	-1.89313	-1.49037
42961598	chr2:42961598:G:A	3.4106e-16	-2.0701	-1.28735	1.71543e-15	-2.132	-1.2815
42961980	chr2:42961980:G:A	5.8426e-16	-2.10697	-0.712201	2.95325e-15	-2.18081	-0.689451
42962078	chr2:42962078:TCA:T	2.07508e-15	-7.00909e-10	-1.55176	1.09128e-14	-7.00909e-10	-1.56323
42962233	chr2:42962233:G:A	3.60805e-16	-1.72557	-1.57561	1.90404e-15	-1.71915	-1.59004
42962786	chr2:42962786:G:A	4.6321e-15	-7.00909e-10	-0.748747	2.39958e-14	-7.00909e-10	-0.77529
42962809	chr2:42962809:A:G	1.99409e-15	-7.00909e-10	-1.59157	1.05936e-14	-7.00909e-10	-1.59292
42963073	chr2:42963073:C:A	2.55844e-16	-2.05142	-1.59352	1.23686e-15	-2.14721	-1.59338
42963133	chr2:42963133:C:A	5.01033e-15	-7.00909e-10	-0.670256	2.59538e-14	-7.00909e-10	-0.696849
42963245	chr2:42963245:G:C	5.69662e-15	-7.00909e-10	-0.541885	3.82952e-14	-7.00909e-10	-0.307844
42963248	chr2:42963248:A:G	4.11835e-16	-1.71543	-1.45346	2.52993e-15	-1.50956	-1.51541
42963318	chr2:42963318:G:T	2.20298e-15	-7.00909e-10	-1.49195	1.2368e-14	-7.00909e-10	-1.43805
42963356	chr2:42963356:A:C	4.35685e-15	-7.00909e-10	-0.810007	2.79139e-14	-7.00909e-10	-0.624044
42963773	chr2:42963773:C:T	1.06523e-14	-7.00909e-10	0.084017	7.2202e-14	-7.00909e-10	0.3263
42963852	chr2:42963852:C:G	3.11971e-15	-7.00909e-10	-1.14402	1.84554e-14	-7.00909e-10	-1.03781
42964509	chr2:42964509:C:T	1.99819e-15	-7.00909e-10	-1.58952	1.06187e-14	-7.00909e-10	-1.59055
42964632	chr2:42964632:G:C	2.87773e-16	-1.9531	-1.57424	1.61253e-15	-1.97512	-1.50024
42964651	chr2:42964651:C:T	1.21354e-15	-2.08822	-1.08457e-09	8.75374e-15	-1.78369	-1.08457e-09
42965150	chr2:42965150:C:T	2.6635e-16	-2.03766	-1.56704	1.22803e-15	-2.16896	-1.5788
42965290	chr2:42965290:C:T	2.00792e-15	-7.00909e-10	-1.58466	1.08197e-14	-7.00909e-10	-1.5718
42965297	chr2:42965297:A:C	3.303e-16	-1.80306	-1.58646	1.81976e-15	-1.8234	-1.53107
42965663	chr2:42965663:T:C	2.63098e-16	-2.04232	-1.57466	1.23175e-15	-2.16509	-1.57964
42965670	chr2:42965670:A:AT	1.37361e-15	-2.01452	0.0502019	8.25749e-15	-1.85284	0.0107924
42965865	chr2:42965865:A:G	2.07829e-15	-7.00909e-10	-1.55021	1.09355e-14	-7.00909e-10	-1.56115
42966207	chr2:42966207:T:C	3.30118e-16	-2.09728	-1.29278	1.85781e-15	-2.08922	-1.24455
42966324	chr2:42966324:G:C	4.70539e-15	-7.00909e-10	-0.733049	2.9945e-14	-7.00909e-10	-0.553805
42966522	chr2:42966522:G:A	2.03278e-15	-7.00909e-10	-1.57236	1.10033e-14	-7.00909e-10	-1.55497
42966707	chr2:42966707:T:C	2.44128e-16	-2.10356	-1.58825	1.26035e-15	-2.1312	-1.59058
42967480	chr2:42967480:A:G	4.63012e-15	-7.00909e-10	-0.749175	2.44164e-14	-7.00909e-10	-0.757914
42967581	chr2:42967581:G:A	3.02138e-15	-7.00909e-10	-1.17604	1.86085e-14	-7.00909e-10	-1.02955
42967616	chr2:42967616:T:C	3.02775e-14	-7.00909e-10	1.12865	1.83284e-13	-7.00909e-10	1.25787
42967901	chr2:42967901:C:G	2.45626e-15	-7.00909e-10	-1.38312	1.43677e-14	-7.00909e-10	-1.28819
42968045	chr2:42968045:C:T	5.86895e-15	-7.00909e-10	-0.512082	3.14803e-14	-7.00909e-10	-0.503806
42968330	chr2:42968330:G:T	2.9792e-16	-1.89922	-1.59347	1.1853e-15	-2.18935	-1.59383
42968544	chr2:42968544:C:T	4.22027e-16	-1.76031	-1.38414	1.49335e-15	-2.18022	-1.37192
42968818	chr2:42968818:A:G	2.38781e-15	-7.00909e-10	-1.41138	1.30593e-14	-7.00909e-10	-1.38367
42969348	chr2:42969348:A:G	1.02026e-14	-7.00909e-10	0.0408861	6.28095e-14	-7.00909e-10	0.186938
42969391	chr2:42969391:C:A	1.11888e-15	-2.16943	-1.08457e-09	5.83231e-15	-2.18975	-1.08457e-09
42969536	chr2:42969536:G:A	2.35945e-16	-2.17957	-1.54634	1.35934e-15	-2.12419	-1.52198
42969554	chr2:42969554:A:T	4.2217e-15	-2.17281	1.33129	3.2562e-14	-2.15451	1.68449
42969566	chr2:42969566:G:C	3.97755e-16	-1.7549	-1.44878	2.35325e-15	-1.56626	-1.53111
42969969	chr2:42969969:G:A	2.36085e-15	-7.00909e-10	-1.42274	1.34922e-14	-7.00909e-10	-1.35106
42969995	chr2:42969995:G:A	4.6041e-16	-2.0562	-1.00119	2.21772e-15	-2.15573	-1.00096
42970080	chr2:42970080:C:T	2.10422e-15	-1.53781	-1.08457e-09	9.29938e-15	-1.72322	-1.08457e-09
42970573	chr2:42970573:T:C	2.54053e-15	-7.00909e-10	-1.34938	1.32934e-14	-7.00909e-10	-1.3659
42970770	chr2:42970770:T:A	4.9771e-16	-1.52389	-1.45561	2.92726e-15	-1.41082	-1.46828
42971863	chr2:42971863:G:A	2.92912e-15	-7.00909e-10	-1.20705	1.53733e-14	-7.00909e-10	-1.22054
42971945	chr2:42971945:A:G	1.99839e-15	-7.00909e-10	-1.58941	1.06098e-14	-7.00909e-10	-1.59139
42971973	chr2:42971973:C:T	1.99566e-15	-7.00909e-10	-1.59078	1.06234e-14	-7.00909e-10	-1.59011
42972036	chr2:42972036:C:T	1.99544e-15	-7.00909e-10	-1.59089	1.06267e-14	-7.00909e-10	-1.5898
42972967	chr2:42972967:C:A	1.81351e-15	-0.933783	-0.75271	1.16977e-14	-0.715432	-0.778348
42972968	chr2:42972968:T:C	3.55736e-16	-1.73006	-1.58526	1.94567e-15	-1.70534	-1.58222
42973008	chr2:42973008:T:C	4.98362e-16	-1.41635	-1.56184	3.34558e-15	-1.25711	-1.48842
42973108	chr2:42973108:T:C	2.05562e-15	-7.00909e-10	-1.56118	1.16545e-14	-7.00909e-10	-1.49748
42973228	chr2:42973228:C:T	7.34657e-15	-7.00909e-10	-0.287524	3.78835e-14	-7.00909e-10	-0.318652
42973245	chr2:42973245:A:T	2.00555e-15	-7.00909e-10	-1.58584	1.07446e-14	-7.00909e-10	-1.57876
42973462	chr2:42973462:G:A	5.63529e-15	-7.00909e-10	-0.552709	3.18382e-14	-7.00909e-10	-0.492502
42974366	chr2:42974366:T:C	2.02192e-15	-7.00909e-10	-1.57771	1.05858e-14	-7.00909e-10	-1.59366
42974417	chr2:42974417:T:G	2.76964e-16	-2.05322	-1.51241	1.97231e-15	-1.81731	-1.45665
42974465	chr2:42974465:T:G	1.99025e-15	-7.00909e-10	-1.5935	1.06852e-14	-7.00909e-10	-1.58431
42974496	chr2:42974496:G:T	3.55549e-16	-1.92052	-1.39533	1.74108e-15	-1.99098	-1.40768
42974523	chr2:42974523:C:CT	4.5169e-16	-1.66842	-1.4081	2.36362e-15	-1.62278	-1.47019
42974685	chr2:42974685:C:CA	1.2305e-15	-2.07434	-1.08457e-09	6.28367e-15	-2.11521	-1.08457e-09
42974761	chr2:42974761:G:A	1.98979e-15	-7.00909e-10	-1.59373	1.07629e-14	-7.00909e-10	-1.57707
42975011	chr2:42975011:G:A	3.38357e-15	-7.00909e-10	-1.06283	1.8755e-14	-7.00909e-10	-1.02171
42975111	chr2:42975111:G:A	2.43799e-16	-2.09999	-1.59318	1.56757e-15	-1.9171	-1.58654
42975223	chr2:42975223:C:G	1.991e-15	-7.00909e-10	-1.59312	1.05837e-14	-7.00909e-10	-1.59385
42975447	chr2:42975447:C:T	4.37559e-16	-1.53187	-1.57643	2.34926e-15	-1.51291	-1.58616
42975877	chr2:42975877:C:T	5.8124e-16	-1.52121	-1.30314	3.62672e-15	-1.23207	-1.43276
42976303	chr2:42976303:A:G	7.31583e-16	-1.05698	-1.53732	4.60642e-15	-0.848942	-1.57677
42976307	chr2:42976307:G:A	7.83533e-16	-2.18918	-0.336516	5.22424e-15	-2.17843	-0.121433
42976318	chr2:42976318:A:G	2.31723e-15	-7.00909e-10	-1.44139	1.33858e-14	-7.00909e-10	-1.35897
42976440	chr2:42976440:C:T	2.04436e-15	-1.56668	-1.08457e-09	1.14472e-14	-1.51542	-1.08457e-09
42976528	chr2:42976528:G:T	2.245e-15	-7.00909e-10	-1.47305	1.28494e-14	-7.00909e-10	-1.39987
42976727	chr2:42976727:G:A	2.21018e-15	-7.00909e-10	-1.48868	1.13313e-14	-7.00909e-10	-1.5256
42977055	chr2:42977055:T:A	2.35337e-15	-7.00909e-10	-1.42591	1.35942e-14	-7.00909e-10	-1.34352
42977094	chr2:42977094:T:C	5.37842e-16	-1.35675	-1.5452	3.83061e-15	-1.07229	-1.53785
42977264	chr2:42977264:T:C	4.9485e-16	-1.41402	-1.57123	3.80237e-15	-1.10443	-1.51311
42977318	chr2:42977318:G:A	1.90459e-14	1.0893	-0.424208	7.96762e-14	0.782367	-0.357564
42977501	chr2:42977501:G:A	2.46285e-15	-7.00909e-10	-1.38044	1.43585e-14	-7.00909e-10	-1.28882
42977627	chr2:42977627:C:T	2.04952e-15	-7.00909e-10	-1.56415	1.0738e-14	-7.00909e-10	-1.57938
42978092	chr2:42978092:A:AAG	1.8349e-15	-0.365713	-1.30905	1.51452e-14	-0.135281	-1.10021
42978160	chr2:42978160:A:T	7.77231e-15	-7.00909e-10	-0.23119	4.80422e-14	-7.00909e-10	-0.0810884
42978291	chr2:42978291:C:T	6.17365e-15	-7.00909e-10	-0.461468	3.79455e-14	-7.00909e-10	-0.317016
42978476	chr2:42978476:G:C	2.01948e-15	-7.00909e-10	-1.57892	1.06355e-14	-7.00909e-10	-1.58897
42978541	chr2:42978541:G:A	2.70503e-16	-2.18461	-1.40462	1.36787e-15	-2.18976	-1.45016
42978545	chr2:42978545:C:T	2.05116e-15	-7.00909e-10	-1.56335	1.07415e-14	-7.00909e-10	-1.57906
42978604	chr2:42978604:CTGGATGGAGGGCACATGGGTCTGGGGCCTGGGCCTCCCAG:C	6.71597e-16	-1.0915	-1.58835	4.52621e-15	-0.908142	-1.53514
42978856	chr2:42978856:C:T	8.55803e-16	-0.854541	-1.58293	7.76426e-15	-0.328514	-1.57512
42979173	chr2:42979173:G:A	2.22308e-15	-7.00909e-10	-1.48286	1.2088e-14	-7.00909e-10	-1.46095
42979474	chr2:42979474:G:T	2.31182e-15	-7.00909e-10	-1.44372	1.2118e-14	-7.00909e-10	-1.45848
42979625	chr2:42979625:G:A	1.99401e-15	-7.00909e-10	-1.59161	1.06507e-14	-7.00909e-10	-1.58754
42979703	chr2:42979703:G:A	6.39351e-16	-1.15789	-1.57117	5.99268e-15	-0.63145	-1.53118
42979841	chr2:42979841:A:G	1.50423e-15	-0.555571	-1.31791	1.23042e-14	-0.322326	-1.12091
42980031	chr2:42980031:G:A	2.10502e-15	-7.00909e-10	-1.53743	1.11101e-14	-7.00909e-10	-1.54532
42980441	chr2:42980441:A:G	5.10053e-16	-1.41348	-1.54152	3.0872e-15	-1.24535	-1.58055
42980444	chr2:42980444:CATCTCAGGGCTTGTTAG:C	3.26104e-16	-2.17452	-1.22778	1.73251e-15	-2.17659	-1.227
42980614	chr2:42980614:C:T	2.12864e-15	-7.00909e-10	-1.52627	1.12115e-14	-7.00909e-10	-1.53623
42980713	chr2:42980713:G:A	2.55915e-16	-2.16026	-1.48441	1.24772e-15	-2.17662	-1.55522
42980732	chr2:42980732:G:T	5.62798e-16	-1.49809	-1.3585	3.23698e-15	-1.34677	-1.43176
42980786	chr2:42980786:G:A	2.3009e-15	-7.00909e-10	-1.44846	1.24417e-14	-7.00909e-10	-1.43212
42980930	chr2:42980930:C:T	2.29057e-15	-1.45296	-1.08457e-09	1.24217e-14	-1.43372	-1.08457e-09
42981012	chr2:42981012:C:T	2.04732e-15	-7.00909e-10	-1.56523	1.08673e-14	-7.00909e-10	-1.56741
42981063	chr2:42981063:C:CA	3.89489e-16	-1.65457	-1.57011	2.57889e-15	-1.47534	-1.53047
42981188	chr2:42981188:T:C	4.74435e-16	-1.50643	-1.52095	3.50958e-15	-1.22143	-1.47624
42981267	chr2:42981267:C:T	7.85401e-15	-7.00909e-10	-0.220734	4.04808e-14	-7.00909e-10	-0.252339
42981406	chr2:42981406:T:G	2.1546e-15	-7.00909e-10	-1.51415	1.13171e-14	-7.00909e-10	-1.52685
42981933	chr2:42981933:A:G	5.14849e-16	-1.35208	-1.59355	3.25315e-15	-1.19703	-1.57652
42982070	chr2:42982070:TAAAGA:T	1.98965e-15	-7.00909e-10	-1.5938	1.0601e-14	-7.00909e-10	-1.59222
42982165	chr2:42982165:C:A	2.04394e-15	-7.00909e-10	-1.56688	1.12005e-14	-7.00909e-10	-1.53721
42982228	chr2:42982228:AAG:A	1.13563e-15	-2.15925	0.00467765	5.94048e-15	-2.16581	-0.0055689
42982243	chr2:42982243:G:A	1.98998e-15	-7.00909e-10	-1.59363	1.05872e-14	-7.00909e-10	-1.59352
42982325	chr2:42982325:A:G	4.55644e-16	-1.49084	-1.57696	3.17115e-15	-1.20927	-1.5898
42982428	chr2:42982428:G:C	2.15785e-15	-7.00909e-10	-1.51265	1.18928e-14	-7.00909e-10	-1.47723
42982880	chr2:42982880:A:G	4.40813e-15	-7.00909e-10	-0.798308	2.34225e-14	-7.00909e-10	-0.799473
42982893	chr2:42982893:C:A	2.12031e-15	-7.00909e-10	-1.5302	1.1235e-14	-7.00909e-10	-1.53413
42983400	chr2:42983400:C:T	4.51572e-15	-7.00909e-10	-0.774193	2.4031e-14	-7.00909e-10	-0.773822
42983596	chr2:42983596:T:C	2.53446e-16	-2.13846	-1.5159	1.24901e-15	-2.16384	-1.56698
42983758	chr2:42983758:G:A	5.39503e-15	-7.00909e-10	-0.596279	2.77412e-14	-7.00909e-10	-0.630249
42983771	chr2:42983771:A:G	8.04797e-15	-7.00909e-10	-0.196338	4.89635e-14	-7.00909e-10	-0.0620928
42983778	chr2:42983778:A:G	2.62253e-15	-7.00909e-10	-1.31762	1.31144e-14	-7.00909e-10	-1.37946
42983914	chr2:42983914:A:G	3.82834e-15	-7.00909e-10	-0.939327	2.02859e-14	-7.00909e-10	-0.943244
42983930	chr2:42983930:A:G	2.1858e-15	-7.00909e-10	-1.49977	1.14436e-14	-7.00909e-10	-1.51573
42983974	chr2:42983974:T:G	3.91357e-16	-1.65426	-1.56564	2.6592e-15	-1.44773	-1.52741
42984066	chr2:42984066:A:G	3.13727e-16	-2.16057	-1.28042	1.51905e-15	-2.16214	-1.37294
42984254	chr2:42984254:G:A	2.33242e-15	-7.00909e-10	-1.43485	1.19107e-14	-7.00909e-10	-1.47573
42984484	chr2:42984484:G:A	2.43971e-15	-7.00909e-10	-1.38988	1.31558e-14	-7.00909e-10	-1.3763
42984511	chr2:42984511:C:T	5.05343e-16	-2.1256	-0.838676	2.28293e-15	-2.1632	-0.964509
42984523	chr2:42984523:C:T	4.80673e-16	-1.98486	-1.02946	2.44981e-15	-1.96508	-1.09207
42984822	chr2:42984822:G:A	1.99851e-15	-7.00909e-10	-1.58936	1.07042e-14	-7.00909e-10	-1.58253
42985255	chr2:42985255:T:C	1.0609e-15	-1.75578	-0.466864	6.30199e-15	-1.70855	-0.403753
42985276	chr2:42985276:G:A	5.24014e-16	-1.34239	-1.5856	3.97557e-15	-1.00448	-1.56852
42985651	chr2:42985651:A:G	1.058e-15	-1.76406	-0.461318	6.30903e-15	-1.7123	-0.398885
42985806	chr2:42985806:A:AGAT	3.88654e-15	-7.00909e-10	-0.924238	2.05074e-14	-7.00909e-10	-0.932384
42985958	chr2:42985958:A:T	2.09798e-15	-7.00909e-10	-1.54078	1.10272e-14	-7.00909e-10	-1.5528
42986004	chr2:42986004:T:C	1.58348e-15	-1.82214	-1.08457e-09	6.38861e-15	-2.09865	-1.08457e-09
42986014	chr2:42986014:A:G	6.69307e-16	-2.17545	-0.507822	3.60548e-15	-2.18756	-0.48315
42986271	chr2:42986271:T:C	6.78186e-16	-1.62428	-1.04581	3.8284e-15	-1.58785	-1.02287
42986629	chr2:42986629:C:T	4.44957e-16	-1.53893	-1.55261	2.95185e-15	-1.29029	-1.58044
42986856	chr2:42986856:G:A	4.05092e-16	-2.18412	-1.00128	2.10739e-15	-2.18967	-1.01805
42986911	chr2:42986911:C:T	1.99382e-15	-7.00909e-10	-1.59171	1.06844e-14	-7.00909e-10	-1.58438
42987198	chr2:42987198:G:A	1.42537e-15	-1.92733	-1.08457e-09	6.10282e-15	-2.14442	-1.08457e-09
42987371	chr2:42987371:T:G	1.29152e-15	-2.02594	-1.08457e-09	6.59889e-15	-2.06627	-1.08457e-09
42987606	chr2:42987606:T:C	3.32023e-15	-7.00909e-10	-1.08172	1.55439e-14	-7.00909e-10	-1.2095
42987884	chr2:42987884:C:T	6.44667e-15	-7.00909e-10	-0.418194	3.53839e-14	-7.00909e-10	-0.386912
42988201	chr2:42988201:G:C	1.99078e-15	-7.00909e-10	-1.59323	1.0585e-14	-7.00909e-10	-1.59373
42988331	chr2:42988331:T:C	2.34799e-15	-7.00909e-10	-1.4282	1.19213e-14	-7.00909e-10	-1.47484
42988431	chr2:42988431:G:A	5.11457e-16	-1.35868	-1.59357	3.41327e-15	-1.13456	-1.59094
42988715	chr2:42988715:T:C	9.6741e-16	-1.57194	-0.742949	6.07672e-15	-1.44176	-0.706938
42988932	chr2:42988932:T:C	2.84857e-16	-2.16973	-1.3678	1.62533e-15	-2.14175	-1.32571
42988950	chr2:42988950:G:A	2.76233e-15	-7.00909e-10	-1.26568	1.62505e-14	-7.00909e-10	-1.16504
42989149	chr2:42989149:A:G	2.00968e-15	-7.00909e-10	-1.58378	1.06474e-14	-7.00909e-10	-1.58785
42989250	chr2:42989250:T:C	4.18474e-15	-7.00909e-10	-0.850312	2.20293e-14	-7.00909e-10	-0.860794
42989475	chr2:42989475:C:T	3.15496e-15	-7.00909e-10	-1.13278	1.6868e-14	-7.00909e-10	-1.12775
42989819	chr2:42989819:C:A	4.73475e-15	-7.00909e-10	-0.72683	2.49676e-14	-7.00909e-10	-0.735588
42989892	chr2:42989892:C:T	2.15221e-15	-7.00909e-10	-1.51526	1.13805e-14	-7.00909e-10	-1.52127
42990718	chr2:42990718:A:G	3.70105e-16	-2.18683	-1.08889	2.01013e-15	-2.18974	-1.06523
42992046	chr2:42992046:C:T	2.11157e-15	-7.00909e-10	-1.53433	1.18762e-14	-7.00909e-10	-1.47863
42992327	chr2:42992327:G:A	3.96061e-16	-1.7909	-1.41704	2.45476e-15	-1.54443	-1.5107
42992384	chr2:42992384:C:T	2.13455e-15	-7.00909e-10	-1.5235	1.17814e-14	-7.00909e-10	-1.48665
42992975	chr2:42992975:CCTAA:C	2.54968e-15	-7.00909e-10	-1.34579	1.34486e-14	-7.00909e-10	-1.35429
42993936	chr2:42993936:A:G	5.62425e-15	-7.00909e-10	-0.55467	2.97369e-14	-7.00909e-10	-0.560778
42994137	chr2:42994137:A:C	2.44108e-15	-7.00909e-10	-1.38932	1.23282e-14	-7.00909e-10	-1.44128
42994291	chr2:42994291:C:T	5.23466e-16	-2.18972	-0.739317	2.97094e-15	-2.18784	-0.676444
42994408	chr2:42994408:T:C	4.29982e-15	-7.00909e-10	-0.823184	2.27297e-14	-7.00909e-10	-0.829496
42995144	chr2:42995144:T:C	4.95707e-16	-1.63671	-1.34682	3.40192e-15	-1.37952	-1.34931
42995651	chr2:42995651:G:A	4.65248e-16	-2.12193	-0.925011	2.29893e-15	-2.13141	-0.989318
42995847	chr2:42995847:G:A	4.29404e-16	-1.63458	-1.49254	2.38801e-15	-1.62691	-1.4558
42995857	chr2:42995857:G:C	6.47016e-16	-2.18915	-0.527992	3.34428e-15	-2.18589	-0.560027
42995862	chr2:42995862:C:T	1.98952e-15	-7.00909e-10	-1.59386	1.06115e-14	-7.00909e-10	-1.59123
42995979	chr2:42995979:G:C	3.18893e-16	-1.85891	-1.56574	2.04494e-15	-1.70792	-1.52988
42996462	chr2:42996462:T:A	2.35079e-16	-2.15691	-1.57268	1.23131e-15	-2.16712	-1.57797
42996482	chr2:42996482:A:G	2.3128e-16	-2.1627	-1.58318	1.22174e-15	-2.16544	-1.58745
42996501	chr2:42996501:A:G	2.28307e-16	-2.16657	-1.59225	1.21136e-15	-2.16783	-1.59359
42996554	chr2:42996554:C:G	1.99214e-15	-7.00909e-10	-1.59255	1.07823e-14	-7.00909e-10	-1.57526
42996644	chr2:42996644:A:G	2.3104e-16	-2.15719	-1.58973	1.24323e-15	-2.14327	-1.59218
42996717	chr2:42996717:A:T	3.01978e-16	-1.89796	-1.5812	1.99826e-15	-1.70827	-1.55262
42996751	chr2:42996751:A:G	2.16232e-15	-7.00909e-10	-1.51058	1.2322e-14	-7.00909e-10	-1.44178
42996976	chr2:42996976:T:C	7.96601e-15	-7.00909e-10	-0.206574	4.04896e-14	-7.00909e-10	-0.252122
42997000	chr2:42997000:G:A	2.09481e-15	-7.00909e-10	-1.5423	1.17859e-14	-7.00909e-10	-1.48626
42997092	chr2:42997092:G:C	7.12672e-15	-7.00909e-10	-0.317907	4.18463e-14	-7.00909e-10	-0.219166
42997597	chr2:42997597:T:C	2.81445e-15	-7.00909e-10	-1.24699	1.5481e-14	-7.00909e-10	-1.21355
42998073	chr2:42998073:A:G	1.98983e-15	-7.00909e-10	-1.59371	1.0608e-14	-7.00909e-10	-1.59156
42998213	chr2:42998213:T:G	2.01e-15	-7.00909e-10	-1.58362	1.10232e-14	-7.00909e-10	-1.55316
42998567	chr2:42998567:A:G	7.13195e-15	-7.00909e-10	-0.317173	4.18847e-14	-7.00909e-10	-0.218248
42998634	chr2:42998634:T:C	2.34696e-15	-7.00909e-10	-1.42864	1.18794e-14	-7.00909e-10	-1.47836
42998686	chr2:42998686:AC:A	7.50591e-16	-1.66405	-0.9046	3.96281e-15	-1.44102	-1.13519
42998948	chr2:42998948:C:G	3.05674e-16	-2.17743	-1.28956	1.3686e-15	-2.18805	-1.45133
42999003	chr2:42999003:C:G	4.09903e-15	-7.00909e-10	-0.871008	2.18348e-14	-7.00909e-10	-0.869665
42999087	chr2:42999087:A:G	4.89395e-15	-7.00909e-10	-0.693758	2.89737e-14	-7.00909e-10	-0.586778
42999188	chr2:42999188:G:A	2.09103e-15	-7.00909e-10	-1.5441	1.092e-14	-7.00909e-10	-1.56258
42999431	chr2:42999431:G:A	3.55179e-15	-7.00909e-10	-1.01431	1.90934e-14	-7.00909e-10	-1.00383
42999727	chr2:42999727:A:G	1.48533e-15	-1.15443	-0.731689	1.16721e-14	-0.947956	-0.548008
42999729	chr2:42999729:C:A	1.66079e-15	-1.03536	-0.7391	1.31847e-14	-0.81534	-0.558767
42999962	chr2:42999962:G:A	1.84776e-15	-0.922266	-0.74552	1.46953e-14	-0.701266	-0.564375
43000414	chr2:43000414:G:A	2.10324e-15	-7.00909e-10	-1.53828	1.1797e-14	-7.00909e-10	-1.48533
43000517	chr2:43000517:A:G	2.63008e-16	-2.18963	-1.42769	1.43472e-15	-2.18574	-1.40646
43000736	chr2:43000736:G:C	2.00197e-15	-7.00909e-10	-1.58763	1.07293e-14	-7.00909e-10	-1.58019
43001075	chr2:43001075:T:C	4.98344e-16	-1.3935	-1.58472	2.94642e-15	-1.2937	-1.57888
43001179	chr2:43001179:A:C	2.00806e-15	-7.00909e-10	-1.58459	1.09483e-14	-7.00909e-10	-1.55998
43001205	chr2:43001205:G:A	2.13509e-15	-1.52325	-1.08457e-09	1.00757e-14	-1.64304	-1.08457e-09
43001581	chr2:43001581:G:A	2.2325e-15	-7.00909e-10	-1.47864	1.28402e-14	-7.00909e-10	-1.40059
43001640	chr2:43001640:G:A	2.23698e-15	-7.00909e-10	-1.47663	1.16588e-14	-7.00909e-10	-1.49711
43001828	chr2:43001828:G:A	2.58414e-15	-7.00909e-10	-1.33237	1.38158e-14	-7.00909e-10	-1.32736
43002048	chr2:43002048:A:G	2.51048e-16	-2.16341	-1.50045	1.4074e-15	-2.13594	-1.47549
43002154	chr2:43002154:G:A	2.48833e-15	-7.00909e-10	-1.37014	1.34644e-14	-7.00909e-10	-1.35312
43002183	chr2:43002183:A:C	2.43214e-15	-7.00909e-10	-1.39299	1.32683e-14	-7.00909e-10	-1.36779
43002223	chr2:43002223:C:T	5.79715e-15	-7.00909e-10	-0.52439	2.95151e-14	-7.00909e-10	-0.568267
43002306	chr2:43002306:CAT:C	3.89048e-16	-2.16757	-1.05824	2.61523e-15	-2.12656	-0.865262
43002559	chr2:43002559:T:C	2.67884e-16	-2.17633	-1.42263	1.48134e-15	-2.15923	-1.40099
43002587	chr2:43002587:AAAAC:A	1.99823e-15	-7.00909e-10	-1.5895	1.05944e-14	-7.00909e-10	-1.59284
43002747	chr2:43002747:CCAT:C	6.04456e-16	-1.21544	-1.56975	4.38702e-15	-0.883112	-1.5914
43002769	chr2:43002769:A:G	6.14326e-16	-1.38582	-1.38317	4.7785e-15	-1.07236	-1.31668
43002792	chr2:43002792:G:A	2.03314e-15	-7.00909e-10	-1.57218	1.06563e-14	-7.00909e-10	-1.58701
43002815	chr2:43002815:A:T	4.34949e-16	-2.18272	-0.931563	2.13306e-15	-2.18926	-1.00635
43002946	chr2:43002946:T:C	1.99061e-15	-7.00909e-10	-1.59332	1.06805e-14	-7.00909e-10	-1.58475
43003279	chr2:43003279:A:C	7.46028e-16	-1.69437	-0.880383	3.46541e-15	-1.76982	-0.940513
43003441	chr2:43003441:G:A	4.55082e-15	-7.00909e-10	-0.766451	2.3136e-14	-7.00909e-10	-0.811776
43003512	chr2:43003512:CAG:C	2.12594e-15	-7.00909e-10	-1.52754	1.20496e-14	-7.00909e-10	-1.46413
43003521	chr2:43003521:G:A	3.12763e-15	-7.00909e-10	-1.14148	1.53962e-14	-7.00909e-10	-1.21905
43003677	chr2:43003677:T:C	2.00343e-15	-7.00909e-10	-1.5869	1.06413e-14	-7.00909e-10	-1.58842
43003708	chr2:43003708:T:C	2.68067e-16	-2.18231	-1.41597	1.47405e-15	-2.17206	-1.3931
43003751	chr2:43003751:C:T	1.10325e-15	-2.1835	-1.08457e-09	5.84207e-15	-2.18808	-1.08457e-09
43004341	chr2:43004341:C:T	1.9908e-15	-7.00909e-10	-1.59322	1.06234e-14	-7.00909e-10	-1.59011
43004369	chr2:43004369:GGA:G	2.50022e-15	-7.00909e-10	-1.36538	1.3555e-14	-7.00909e-10	-1.34641
43004437	chr2:43004437:C:G	1.99083e-15	-7.00909e-10	-1.59321	1.06239e-14	-7.00909e-10	-1.59007
43004483	chr2:43004483:C:T	4.63282e-15	-7.00909e-10	-0.748592	2.36539e-14	-7.00909e-10	-0.789641
43004747	chr2:43004747:C:G	2.20154e-15	-7.00909e-10	-1.4926	1.26205e-14	-7.00909e-10	-1.41785
43004977	chr2:43004977:C:T	9.09999e-16	-1.0064	-1.36967	6.20567e-15	-0.779545	-1.34816
43005027	chr2:43005027:A:G	3.5363e-15	-7.00909e-10	-1.01868	1.92188e-14	-7.00909e-10	-0.997278
43005097	chr2:43005097:C:CT	1.879e-15	-0.884111	-0.766908	1.39183e-14	-0.648496	-0.671465
43005216	chr2:43005216:A:G	3.31846e-16	-2.18454	-1.2003	1.47253e-15	-2.18976	-1.37643
43005981	chr2:43005981:C:T	5.66378e-15	-7.00909e-10	-0.547667	2.89686e-14	-7.00909e-10	-0.586955
43006016	chr2:43006016:C:A	2.44379e-15	-7.00909e-10	-1.38821	1.32128e-14	-7.00909e-10	-1.37198
43006348	chr2:43006348:T:C	6.73301e-16	-1.12211	-1.55521	4.98425e-15	-0.763555	-1.58333
43006403	chr2:43006403:G:A	2.01804e-15	-7.00909e-10	-1.57963	1.06181e-14	-7.00909e-10	-1.59061
43006423	chr2:43006423:T:C	2.13939e-15	-7.00909e-10	-1.52124	1.09961e-14	-7.00909e-10	-1.55563
43006773	chr2:43006773:A:G	4.71766e-15	-7.00909e-10	-0.730445	2.38382e-14	-7.00909e-10	-0.781877
43006851	chr2:43006851:C:T	3.78074e-16	-2.17637	-1.07806	2.23342e-15	-2.15383	-0.99581
43006962	chr2:43006962:C:T	1.18578e-15	-2.11135	-1.08457e-09	5.9766e-15	-2.16532	-1.08457e-09
43007001	chr2:43007001:A:G	2.56937e-16	-2.18364	-1.45704	1.41599e-15	-2.17053	-1.43481
43007967	chr2:43007967:G:A	3.05623e-15	-7.00909e-10	-1.16458	1.53203e-14	-7.00909e-10	-1.22399
43008196	chr2:43008196:C:T	3.3062e-16	-1.80197	-1.58657	2.18233e-15	-1.60953	-1.56324
43008397	chr2:43008397:T:C	3.79272e-16	-1.76182	-1.48944	2.2554e-15	-1.71991	-1.41993
43008426	chr2:43008426:C:T	2.28445e-15	-7.00909e-10	-1.45563	1.27072e-14	-7.00909e-10	-1.411
43008431	chr2:43008431:C:G	2.3432e-16	-2.14049	-1.59233	1.34325e-15	-2.07213	-1.58595
43008510	chr2:43008510:C:T	2.41051e-15	-1.40192	-1.08457e-09	1.1461e-14	-1.51422	-1.08457e-09
43008727	chr2:43008727:C:T	2.29944e-16	-2.16438	-1.5873	1.27161e-15	-2.11902	-1.59386
43009468	chr2:43009468:T:C	7.2181e-16	-1.30768	-1.30007	5.03774e-15	-1.01612	-1.32009
43009619	chr2:43009619:C:T	2.70263e-15	-7.00909e-10	-1.28753	1.43179e-14	-7.00909e-10	-1.29166
43009779	chr2:43009779:G:A	2.00352e-15	-7.00909e-10	-1.58685	1.06708e-14	-7.00909e-10	-1.58566
43009836	chr2:43009836:AG:A	4.952e-16	-1.42805	-1.5565	3.4378e-15	-1.14106	-1.57728
43009920	chr2:43009920:C:T	3.15925e-15	-7.00909e-10	-1.13142	1.52244e-14	-7.00909e-10	-1.23027
43010007	chr2:43010007:C:T	3.07044e-15	-7.00909e-10	-1.15994	1.48354e-14	-7.00909e-10	-1.25615
43010489	chr2:43010489:T:C	4.93116e-15	-7.00909e-10	-0.686183	2.51935e-14	-7.00909e-10	-0.726582
43010556	chr2:43010556:C:T	5.69073e-16	-2.14644	-0.699069	2.63817e-15	-2.15015	-0.832932
43010557	chr2:43010557:G:A	4.27456e-15	-7.00909e-10	-0.829077	2.18949e-14	-7.00909e-10	-0.866916
43010916	chr2:43010916:A:C	4.67424e-15	-7.00909e-10	-0.73969	2.59233e-14	-7.00909e-10	-0.698024
43011241	chr2:43011241:A:C	2.94432e-16	-2.1518	-1.35267	1.56375e-15	-2.14265	-1.36343
43011257	chr2:43011257:A:G	4.72931e-16	-2.13347	-0.897092	2.59988e-15	-2.16108	-0.836618
43011488	chr2:43011488:G:A	3.47318e-16	-1.92325	-1.41603	2.51624e-15	-1.82017	-1.21023
43011671	chr2:43011671:T:G	2.07769e-15	-7.00909e-10	-1.5505	1.14169e-14	-7.00909e-10	-1.51807
43011737	chr2:43011737:A:G	3.27375e-16	-1.95185	-1.44656	1.71522e-15	-1.85613	-1.5575
43012109	chr2:43012109:A:G	5.54366e-15	-7.00909e-10	-0.569103	2.72307e-14	-7.00909e-10	-0.648824
43012270	chr2:43012270:T:C	2.45943e-16	-2.14769	-1.53672	1.21595e-15	-2.17473	-1.58291
43012286	chr2:43012286:C:T	2.61954e-16	-2.18574	-1.4356	1.27606e-15	-2.18322	-1.52616
43012783	chr2:43012783:G:C	2.23458e-15	-7.00909e-10	-1.4777	1.23455e-14	-7.00909e-10	-1.43987
43012878	chr2:43012878:C:G	2.31221e-16	-2.17917	-1.56697	1.30791e-15	-2.17608	-1.50866
43013068	chr2:43013068:G:A	2.45252e-16	-2.1309	-1.55633	1.30631e-15	-2.12516	-1.5608
43013547	chr2:43013547:C:G	2.8539e-15	-7.00909e-10	-1.23307	1.45018e-14	-7.00909e-10	-1.27889
43013611	chr2:43013611:A:C	2.18015e-15	-2.18696	0.684599	1.40885e-14	-2.17554	0.867731
43014095	chr2:43014095:A:C	2.38979e-16	-2.13197	-1.58116	1.41958e-15	-2.07006	-1.53275
43014367	chr2:43014367:T:C	2.13637e-15	-7.00909e-10	-1.52265	1.15683e-14	-7.00909e-10	-1.5049
43014505	chr2:43014505:G:A	3.10821e-16	-1.85867	-1.59162	1.77671e-15	-1.78633	-1.59207
43014565	chr2:43014565:A:G	5.9531e-16	-1.45493	-1.34551	4.37878e-15	-1.20382	-1.27258
43014697	chr2:43014697:A:G	2.14082e-15	-7.00909e-10	-1.52057	1.19427e-14	-7.00909e-10	-1.47305
43015181	chr2:43015181:T:C	2.54497e-16	-2.18475	-1.46547	1.41393e-15	-2.16526	-1.44154
43015219	chr2:43015219:T:C	2.51315e-16	-2.186	-1.47681	1.39708e-15	-2.18836	-1.43042
43015470	chr2:43015470:C:A	1.99955e-15	-7.00909e-10	-1.58883	1.06818e-14	-7.00909e-10	-1.58463
43015698	chr2:43015698:C:T	5.55316e-16	-1.366	-1.50398	3.93683e-15	-1.12744	-1.45535
43015714	chr2:43015714:T:G	2.02598e-15	-7.00909e-10	-1.57571	1.09636e-14	-7.00909e-10	-1.55859
43015748	chr2:43015748:T:C	2.64413e-16	-2.17369	-1.43831	1.49893e-15	-2.13747	-1.41095
43015756	chr2:43015756:T:G	1.99322e-15	-7.00909e-10	-1.592	1.05884e-14	-7.00909e-10	-1.59341
43016012	chr2:43016012:C:T	7.99037e-15	-7.00909e-10	-0.20352	3.99851e-14	-7.00909e-10	-0.264662
43016224	chr2:43016224:A:T	1.70064e-15	-1.75075	-1.08457e-09	8.30501e-15	-1.83631	-1.08457e-09
43016266	chr2:43016266:A:G	2.8281e-16	-2.18756	-1.35718	1.42238e-15	-2.18716	-1.41368
43016699	chr2:43016699:T:C	2.01408e-15	-7.00909e-10	-1.5816	1.10058e-14	-7.00909e-10	-1.55474
43016745	chr2:43016745:C:T	3.57848e-16	-1.72154	-1.58787	2.37553e-15	-1.52414	-1.5638
43016763	chr2:43016763:C:T	2.21426e-15	-7.00909e-10	-1.48684	1.22466e-14	-7.00909e-10	-1.44792
43016778	chr2:43016778:C:T	1.12627e-15	-2.17764	0.0147878	5.41264e-15	-2.11215	-0.152276
43016808	chr2:43016808:A:T	3.15438e-16	-2.16311	-1.27244	1.91657e-15	-2.06974	-1.23289
43016829	chr2:43016829:A:G	2.51552e-15	-7.00909e-10	-1.35928	1.43224e-14	-7.00909e-10	-1.29134
43017437	chr2:43017437:A:G	2.95413e-16	-2.16262	-1.33852	1.36626e-15	-2.18449	-1.4566
43017551	chr2:43017551:G:C	3.88374e-16	-2.14192	-1.08562	1.86071e-15	-2.12796	-1.20425
43017795	chr2:43017795:A:C	2.84789e-16	-1.94395	-1.59381	1.56361e-15	-1.9134	-1.59278
43018256	chr2:43018256:T:C	5.89683e-15	-7.00909e-10	-0.507342	2.68806e-14	-7.00909e-10	-0.661762
43018346	chr2:43018346:A:C	5.47835e-16	-2.00067	-0.882871	3.39939e-15	-1.829	-0.90057
43018445	chr2:43018445:G:A	5.30644e-15	-7.00909e-10	-0.612837	2.72609e-14	-7.00909e-10	-0.647715
43018450	chr2:43018450:T:C	4.6145e-15	-7.00909e-10	-0.752555	2.39934e-14	-7.00909e-10	-0.775389
43018831	chr2:43018831:G:A	4.47554e-15	-7.00909e-10	-0.783131	2.23963e-14	-7.00909e-10	-0.844271
43018874	chr2:43018874:T:A	5.82024e-15	-7.00909e-10	-0.520416	2.65015e-14	-7.00909e-10	-0.675967
43019892	chr2:43019892:T:G	2.44297e-15	-7.00909e-10	-1.38854	1.25861e-14	-7.00909e-10	-1.42057
43019989	chr2:43019989:C:T	2.31881e-15	-7.00909e-10	-1.4407	1.33733e-14	-7.00909e-10	-1.3599
43020076	chr2:43020076:T:C	3.78067e-16	-1.69722	-1.55722	2.60261e-15	-1.45197	-1.54469
43020121	chr2:43020121:A:T	2.48677e-16	-2.18861	-1.48475	1.5306e-15	-2.15917	-1.36834
43020176	chr2:43020176:G:A	2.04399e-15	-7.00909e-10	-1.56685	1.1431e-14	-7.00909e-10	-1.51684
43020360	chr2:43020360:C:T	4.06472e-16	-2.16904	-1.01296	1.91117e-15	-2.16294	-1.14251
43020706	chr2:43020706:G:A	4.04031e-15	-7.00909e-10	-0.885435	2.05141e-14	-7.00909e-10	-0.932053
43021308	chr2:43021308:C:T	2.01935e-15	-7.00909e-10	-1.57898	1.09213e-14	-7.00909e-10	-1.56245
43021309	chr2:43021309:G:A	2.97061e-15	-7.00909e-10	-1.19299	1.74449e-14	-7.00909e-10	-1.09412
43021783	chr2:43021783:C:G	1.11889e-15	-2.16942	-1.08457e-09	5.84944e-15	-2.18682	-1.08457e-09
43022043	chr2:43022043:T:G	4.62535e-15	-7.00909e-10	-0.750206	2.41499e-14	-7.00909e-10	-0.768886
43022545	chr2:43022545:G:T	4.84194e-15	-7.00909e-10	-0.704443	2.46421e-14	-7.00909e-10	-0.748713
43022586	chr2:43022586:G:C	2.27881e-14	-7.00909e-10	0.844479	1.5904e-13	-7.00909e-10	1.11599
43022684	chr2:43022684:A:G	1.49272e-15	-1.94578	0.0646223	1.00065e-14	-1.7948	0.144864
43022918	chr2:43022918:C:A	3.46241e-16	-2.12772	-1.21466	1.41559e-15	-2.1643	-1.44132
43023322	chr2:43023322:G:A	2.11071e-15	-7.00909e-10	-1.53473	1.09997e-14	-7.00909e-10	-1.5553
43023681	chr2:43023681:C:T	1.34757e-14	0.319127	-1.08457e-09	6.79283e-14	0.265285	-1.08457e-09
43024258	chr2:43024258:G:A	1.103e-15	-2.18372	-1.08457e-09	5.98296e-15	-2.16425	-1.08457e-09
43024429	chr2:43024429:A:G	2.02025e-15	-7.00909e-10	-1.57854	1.06717e-14	-7.00909e-10	-1.58558
43024694	chr2:43024694:GA:G	2.47313e-16	-2.17096	-1.5079	1.34841e-15	-2.18702	-1.46722
43025013	chr2:43025013:T:C	3.01057e-16	-2.15664	-1.32558	1.92713e-15	-2.13354	-1.16359
43025129	chr2:43025129:G:C	6.19646e-16	-2.18926	-0.571103	4.02959e-15	-2.072	-0.487506
43025545	chr2:43025545:C:T	3.40893e-15	-7.00909e-10	-1.05536	2.00648e-14	-7.00909e-10	-0.954203
43025552	chr2:43025552:C:T	3.69041e-15	-2.03991	1.06389	1.4419e-14	-2.01707	0.732446
43025710	chr2:43025710:A:C	2.99561e-15	-1.19912	0.0145064	1.18817e-14	-1.45123	-0.0269439
43026103	chr2:43026103:T:A	6.06866e-15	-2.01395	1.53533	3.33668e-14	-1.66263	1.21702
43026208	chr2:43026208:C:T	1.02847e-15	-1.33696	-0.916723	5.03173e-15	-1.40018	-0.937229
43026295	chr2:43026295:G:A	2.65835e-15	-7.00909e-10	-1.30405	1.3852e-14	-7.00909e-10	-1.32474
43026466	chr2:43026466:C:T	2.93782e-15	-7.00909e-10	-1.20409	1.68603e-14	-7.00909e-10	-1.12821
43026593	chr2:43026593:T:C	1.16063e-15	-2.18097	0.0481746	5.13391e-15	-2.18218	-0.135117
43026663	chr2:43026663:G:A	2.64276e-15	-7.00909e-10	-1.30993	1.35606e-14	-7.00909e-10	-1.346
43026688	chr2:43026688:C:T	1.16469e-15	-0.955907	-1.1734	4.88348e-15	-1.18348	-1.18383
43026757	chr2:43026757:A:G	1.06439e-15	-1.6899	-0.529453	7.43648e-15	-1.31143	-0.635338
43026773	chr2:43026773:C:T	3.23345e-15	-7.00909e-10	-1.10821	1.89536e-14	-7.00909e-10	-1.01117
43026789	chr2:43026789:C:T	8.67769e-15	-7.00909e-10	-0.121002	5.98627e-14	-7.00909e-10	0.138886
43026994	chr2:43026994:C:T	3.02805e-15	-7.00909e-10	-1.17384	1.75441e-14	-7.00909e-10	-1.08845
43027139	chr2:43027139:A:G	3.74906e-15	-7.00909e-10	-0.960254	2.25472e-14	-7.00909e-10	-0.837558
43027177	chr2:43027177:A:T	3.73757e-15	-7.00909e-10	-0.963323	2.24732e-14	-7.00909e-10	-0.840845
43027260	chr2:43027260:G:T	6.60462e-16	-2.185	-0.511579	2.81497e-15	-2.1812	-0.737015
43027287	chr2:43027287:T:C	5.50481e-16	-2.03792	-0.840797	2.11859e-15	-2.12981	-1.07261
43027658	chr2:43027658:C:T	2.00262e-15	-7.00909e-10	-1.5873	1.05867e-14	-7.00909e-10	-1.59357
43027667	chr2:43027667:G:A	2.1463e-15	-7.00909e-10	-1.51801	1.13572e-14	-7.00909e-10	-1.52332
43027779	chr2:43027779:T:C	3.44686e-15	-7.00909e-10	-1.0443	1.99249e-14	-7.00909e-10	-0.961197
43028120	chr2:43028120:G:T	2.46058e-15	-7.00909e-10	-1.38136	1.2395e-14	-7.00909e-10	-1.43587
43028638	chr2:43028638:G:A	1.12183e-15	-2.1668	-1.08457e-09	5.93377e-15	-2.17251	-1.08457e-09
43028765	chr2:43028765:G:T	2.36624e-15	-7.00909e-10	-1.42046	1.30811e-14	-7.00909e-10	-1.382
43028768	chr2:43028768:G:A	1.1983e-15	-2.05225	-0.0486045	4.86614e-15	-2.06571	-0.305161
43029310	chr2:43029310:C:T	3.99684e-15	-7.00909e-10	-0.896254	1.95321e-14	-7.00909e-10	-0.981111
43029373	chr2:43029373:A:G	5.27998e-15	-7.00909e-10	-0.617836	3.60622e-14	-7.00909e-10	-0.367924
43029504	chr2:43029504:T:C	4.53849e-15	-7.00909e-10	-0.769164	2.37424e-14	-7.00909e-10	-0.785904
43029747	chr2:43029747:G:A	1.10607e-15	-2.18094	-1.08457e-09	5.83258e-15	-2.18971	-1.08457e-09
43029780	chr2:43029780:G:A	2.23298e-14	-7.00909e-10	0.824166	1.4971e-13	-7.00909e-10	1.05553
43029817	chr2:43029817:C:A	2.01939e-15	-7.00909e-10	-1.57896	1.0686e-14	-7.00909e-10	-1.58423
43029840	chr2:43029840:G:A	5.07196e-15	-7.00909e-10	-0.65803	3.37536e-14	-7.00909e-10	-0.43408
43029878	chr2:43029878:G:A	5.29427e-15	-7.00909e-10	-0.615132	3.54168e-14	-7.00909e-10	-0.385983
43029903	chr2:43029903:G:A	4.99766e-15	-7.00909e-10	-0.672787	2.61387e-14	-7.00909e-10	-0.689751
43029981	chr2:43029981:A:G	4.50136e-15	-7.00909e-10	-0.777378	2.96759e-14	-7.00909e-10	-0.562832
43029998	chr2:43029998:C:A	3.90057e-15	-7.00909e-10	-0.920634	2.52816e-14	-7.00909e-10	-0.72309
43030001	chr2:43030001:AC:A	5.87127e-15	-7.00909e-10	-0.511688	3.26462e-14	-7.00909e-10	-0.467441
43030006	chr2:43030006:C:A	6.09648e-15	-7.00909e-10	-0.474047	4.18328e-14	-7.00909e-10	-0.219487
43030406	chr2:43030406:C:T	1.10881e-15	-1.90642	-0.272048	4.78697e-15	-1.9033	-0.483973
43030511	chr2:43030511:C:T	2.04122e-15	-7.00909e-10	-1.56821	1.11948e-14	-7.00909e-10	-1.53772
43030564	chr2:43030564:A:G	2.24472e-15	-7.00909e-10	-1.47318	1.28117e-14	-7.00909e-10	-1.40281
43030595	chr2:43030595:G:T	3.56486e-15	-7.00909e-10	-1.01063	1.70646e-14	-7.00909e-10	-1.11616
43030808	chr2:43030808:T:G	1.43026e-15	-1.9239	-1.08457e-09	7.22093e-15	-1.97618	-1.08457e-09
43031231	chr2:43031231:G:A	2.0986e-15	-7.00909e-10	-1.54049	1.09065e-14	-7.00909e-10	-1.56381
43031627	chr2:43031627:C:T	2.78202e-15	-7.00909e-10	-1.25858	1.60268e-14	-7.00909e-10	-1.17891
43031828	chr2:43031828:G:C	2.25942e-15	-7.00909e-10	-1.46665	1.1685e-14	-7.00909e-10	-1.49486
43032025	chr2:43032025:C:T	3.84032e-16	-1.79697	-1.44182	1.68377e-15	-2.00998	-1.42215
43033232	chr2:43033232:G:A	2.41032e-15	-7.00909e-10	-1.402	1.23683e-14	-7.00909e-10	-1.43803
43033428	chr2:43033428:G:A	2.44784e-15	-7.00909e-10	-1.38655	1.35723e-14	-7.00909e-10	-1.34514
43033983	chr2:43033983:T:C	1.13827e-15	-1.60731	-0.544938	4.21223e-15	-2.02192	-0.49326
43034054	chr2:43034054:C:T	1.21698e-15	-2.08538	-1.08457e-09	5.97985e-15	-2.16477	-1.08457e-09
43034057	chr2:43034057:T:C	4.73874e-15	-7.00909e-10	-0.725985	2.29823e-14	-7.00909e-10	-0.818446
43034095	chr2:43034095:CATGCCAT:C	2.33885e-15	-7.00909e-10	-1.4321	1.30241e-14	-7.00909e-10	-1.38637
43034612	chr2:43034612:T:A	5.87797e-15	-7.00909e-10	-0.510546	3.13703e-14	-7.00909e-10	-0.507306
43034741	chr2:43034741:G:A	2.00043e-15	-7.00909e-10	-1.5884	1.06948e-14	-7.00909e-10	-1.58341
43034764	chr2:43034764:G:T	6.07697e-15	-7.00909e-10	-0.477251	3.7004e-14	-7.00909e-10	-0.342143
43034777	chr2:43034777:G:A	4.50419e-16	-1.48594	-1.5934	1.53954e-15	-1.9352	-1.58649
43034878	chr2:43034878:A:C	2.53385e-15	-7.00909e-10	-1.35202	1.30289e-14	-7.00909e-10	-1.386
43034996	chr2:43034996:G:T	4.89941e-16	-1.49209	-1.50314	1.60896e-15	-1.93449	-1.54309
43035280	chr2:43035280:A:T	5.54116e-15	-7.00909e-10	-0.569555	3.37498e-14	-7.00909e-10	-0.434192
43035656	chr2:43035656:C:T	1.26928e-15	-2.15928	0.115969	6.50992e-15	-2.1894	0.109564
43035744	chr2:43035744:G:A	1.5853e-14	-7.00909e-10	0.481601	8.52122e-14	-7.00909e-10	0.491977
43035801	chr2:43035801:C:T	3.60572e-15	-0.999237	-1.08457e-09	1.72144e-14	-1.10742	-1.08457e-09
43035865	chr2:43035865:G:A	2.44357e-15	-7.00909e-10	-1.3883	1.25697e-14	-7.00909e-10	-1.42188
43035875	chr2:43035875:G:A	4.70669e-16	-1.46737	-1.56799	1.62779e-15	-1.92179	-1.54416
43036666	chr2:43036666:T:G	5.34501e-16	-1.82657	-1.08161	1.95915e-15	-2.13329	-1.14736
43037000	chr2:43037000:T:C	2.11439e-15	-7.00909e-10	-1.53299	1.15883e-14	-7.00909e-10	-1.50317
43037732	chr2:43037732:A:T	3.65897e-16	-2.16385	-1.12331	1.69052e-15	-2.18944	-1.23869
43037911	chr2:43037911:C:T	4.11513e-16	-1.85692	-1.31276	1.54963e-15	-2.14094	-1.37421
43038861	chr2:43038861:C:T	6.49945e-15	-7.00909e-10	-0.41004	3.37895e-14	-7.00909e-10	-0.433017
43038930	chr2:43038930:C:T	2.97965e-15	-7.00909e-10	-1.18995	1.50252e-14	-7.00909e-10	-1.24344
43038956	chr2:43038956:C:T	3.69038e-15	-7.00909e-10	-0.976027	1.81932e-14	-7.00909e-10	-1.05212
43039155	chr2:43039155:G:A	3.89435e-15	-7.00909e-10	-0.92223	2.07486e-14	-7.00909e-10	-0.920688
43039662	chr2:43039662:C:G	1.99415e-15	-7.00909e-10	-1.59154	1.07632e-14	-7.00909e-10	-1.57704
43039872	chr2:43039872:C:G	1.09765e-15	-2.18859	-1.08457e-09	5.86954e-15	-2.18339	-1.08457e-09
43039926	chr2:43039926:C:T	1.2909e-15	-1.01138	-1.01504	5.50716e-15	-1.34661	-0.900513
43040377	chr2:43040377:C:T	2.06169e-15	-7.00909e-10	-1.55823	1.09651e-14	-7.00909e-10	-1.55845
43040454	chr2:43040454:T:C	3.1477e-15	-7.00909e-10	-1.13508	1.57932e-14	-7.00909e-10	-1.19359
43040527	chr2:43040527:C:T	2.00978e-15	-7.00909e-10	-1.58373	1.06843e-14	-7.00909e-10	-1.5844
43040697	chr2:43040697:A:G	2.02448e-15	-7.00909e-10	-1.57644	1.08063e-14	-7.00909e-10	-1.57304
43041034	chr2:43041034:G:A	3.75601e-15	-7.00909e-10	-0.958402	2.13311e-14	-7.00909e-10	-0.893003
43041310	chr2:43041310:C:A	3.73249e-15	-7.00909e-10	-0.964682	2.26852e-14	-7.00909e-10	-0.831455
43041350	chr2:43041350:C:T	1.05163e-14	0.0711656	-1.08457e-09	9.25027e-14	0.57407	-1.08457e-09
43041482	chr2:43041482:A:G	8.93601e-16	-1.91344	-0.480809	6.57625e-15	-1.7961	-0.273602
43041831	chr2:43041831:G:A	2.0017e-15	-7.00909e-10	-1.58776	1.06357e-14	-7.00909e-10	-1.58895
43041922	chr2:43041922:G:A	6.23959e-15	-7.00909e-10	-0.450844	3.93671e-14	-7.00909e-10	-0.280237
43042582	chr2:43042582:T:TC	2.53901e-15	-7.00909e-10	-1.34998	1.30311e-14	-7.00909e-10	-1.38583
43042629	chr2:43042629:A:T	4.56075e-15	-7.00909e-10	-0.764272	2.14258e-14	-7.00909e-10	-0.888571
43042789	chr2:43042789:T:C	4.13256e-15	-7.00909e-10	-0.862861	1.86368e-14	-7.00909e-10	-1.02803
43042873	chr2:43042873:A:G	2.50932e-15	-7.00909e-10	-1.36175	1.38848e-14	-7.00909e-10	-1.32237
43042900	chr2:43042900:G:A	2.22426e-15	-7.00909e-10	-1.48234	1.17254e-14	-7.00909e-10	-1.49141
43043148	chr2:43043148:A:G	2.2387e-16	-2.1896	-1.58885	1.23489e-15	-2.16989	-1.5723
43043199	chr2:43043199:C:G	1.23017e-15	-1.6083	-0.466304	6.16345e-15	-1.61462	-0.519908
43043369	chr2:43043369:G:T	3.31579e-15	-7.00909e-10	-1.08306	1.86077e-14	-7.00909e-10	-1.02959
43043528	chr2:43043528:A:T	1.99239e-15	-7.00909e-10	-1.59242	1.05953e-14	-7.00909e-10	-1.59276
43043565	chr2:43043565:G:T	3.31559e-16	-1.83339	-1.55232	1.63908e-15	-1.94589	-1.51315
43043655	chr2:43043655:G:A	8.22747e-16	-1.29183	-1.18504	3.12608e-15	-1.54347	-1.26992
43043878	chr2:43043878:C:T	3.28881e-15	-7.00909e-10	-1.09123	1.6505e-14	-7.00909e-10	-1.1495
43044460	chr2:43044460:A:T	4.21124e-16	-1.59584	-1.55075	2.11934e-15	-1.68851	-1.51355
43044479	chr2:43044479:G:A	3.89541e-15	-0.921959	-1.08457e-09	1.02684e-14	-1.6241	-1.08457e-09
43044482	chr2:43044482:C:G	2.63979e-15	-1.14396	-0.167096	1.37846e-14	-1.14282	-0.186798
43044510	chr2:43044510:T:C	2.46993e-16	-2.18698	-1.49317	1.52896e-15	-2.16071	-1.36787
43044579	chr2:43044579:T:C	1.45064e-15	-1.90976	-1.08457e-09	7.07959e-15	-1.99595	-1.08457e-09
43044642	chr2:43044642:C:T	5.64572e-15	-7.00909e-10	-0.55086	3.02953e-14	-7.00909e-10	-0.542175
43044661	chr2:43044661:T:A	2.18062e-15	-7.00909e-10	-1.50215	1.11413e-14	-7.00909e-10	-1.54251
43044674	chr2:43044674:C:T	2.3582e-15	-1.42386	-1.08457e-09	2.30184e-14	-0.816872	-1.08457e-09
43044776	chr2:43044776:T:C	1.98975e-15	-7.00909e-10	-1.59375	1.05956e-14	-7.00909e-10	-1.59273
43045307	chr2:43045307:G:A	3.38645e-15	-7.00909e-10	-1.06198	1.69311e-14	-7.00909e-10	-1.12402
43045428	chr2:43045428:G:C	7.91236e-16	-1.49067	-1.02524	4.24314e-15	-1.5911	-0.916762
43045839	chr2:43045839:C:T	3.46555e-15	-7.00909e-10	-1.03888	1.732e-14	-7.00909e-10	-1.10131
43046091	chr2:43046091:C:T	5.68183e-16	-1.4623	-1.38477	2.99665e-15	-1.53625	-1.31943
43046173	chr2:43046173:C:T	8.28553e-16	-2.05002	-0.419807	4.44069e-15	-2.00168	-0.460678
43046406	chr2:43046406:C:A	3.82271e-15	-7.00909e-10	-0.940798	1.89304e-14	-7.00909e-10	-1.0124
43046733	chr2:43046733:C:G	4.1338e-16	-2.04908	-1.11607	2.20807e-15	-2.00549	-1.15556
43047077	chr2:43047077:C:T	3.82794e-15	-7.00909e-10	-0.939432	1.89318e-14	-7.00909e-10	-1.01233
43047236	chr2:43047236:G:T	4.57147e-15	-7.00909e-10	-0.761924	2.24705e-14	-7.00909e-10	-0.840963
43047358	chr2:43047358:C:T	2.28707e-15	-7.00909e-10	-1.45449	1.17977e-14	-7.00909e-10	-1.48526
43047588	chr2:43047588:G:A	2.20668e-15	-7.00909e-10	-1.49027	1.13988e-14	-7.00909e-10	-1.51966
43047618	chr2:43047618:G:A	3.25904e-15	-7.00909e-10	-1.10033	1.77125e-14	-7.00909e-10	-1.0789
43047683	chr2:43047683:A:T	2.23568e-15	-1.81186	0.334643	1.27408e-14	-1.77579	0.36743
43047750	chr2:43047750:C:T	2.6369e-14	-7.00909e-10	0.99043	1.75105e-13	-7.00909e-10	1.21222
43047761	chr2:43047761:A:G	3.64787e-16	-2.07075	-1.21945	1.70048e-15	-2.15237	-1.26989
43047846	chr2:43047846:A:G	2.11513e-15	-7.00909e-10	-1.53264	1.09763e-14	-7.00909e-10	-1.55743
43047896	chr2:43047896:A:C	2.21671e-15	-7.00909e-10	-1.48573	1.14e-14	-7.00909e-10	-1.51955
43048232	chr2:43048232:C:T	2.26656e-15	-1.46349	-1.08457e-09	1.02146e-14	-1.62935	-1.08457e-09
43048302	chr2:43048302:G:A	2.42473e-16	-2.11139	-1.58723	1.2413e-15	-2.16636	-1.57065
43048325	chr2:43048325:C:G	2.10415e-15	-7.00909e-10	-1.53785	1.10991e-14	-7.00909e-10	-1.5463
43048479	chr2:43048479:C:T	5.2227e-16	-1.39845	-1.53288	2.11647e-15	-1.62671	-1.57671
43048564	chr2:43048564:C:T	3.10687e-15	-7.00909e-10	-1.14814	1.67701e-14	-7.00909e-10	-1.13357
43048608	chr2:43048608:G:A	1.99021e-15	-7.00909e-10	-1.59352	1.05856e-14	-7.00909e-10	-1.59367
43048658	chr2:43048658:A:T	2.17418e-15	-1.50511	-1.08457e-09	1.02247e-14	-1.62836	-1.08457e-09
43048702	chr2:43048702:G:A	2.41228e-16	-2.12703	-1.57674	1.26509e-15	-2.17885	-1.53917
43048839	chr2:43048839:T:A	2.12944e-15	-7.00909e-10	-1.5259	1.11992e-14	-7.00909e-10	-1.53733
43048849	chr2:43048849:G:A	2.47292e-15	-7.00909e-10	-1.37636	1.29344e-14	-7.00909e-10	-1.39328
43049349	chr2:43049349:G:A	2.15128e-15	-7.00909e-10	-1.51569	1.09828e-14	-7.00909e-10	-1.55684
43049724	chr2:43049724:C:G	4.85835e-15	-7.00909e-10	-0.701059	3.01418e-14	-7.00909e-10	-0.547254
43049858	chr2:43049858:C:T	3.18245e-14	-7.00909e-10	1.17848	1.71326e-13	-7.00909e-10	1.1904
43050240	chr2:43050240:G:A	2.00834e-15	-7.00909e-10	-1.58445	1.06075e-14	-7.00909e-10	-1.59161
43050242	chr2:43050242:G:A	5.1227e-16	-2.16921	-0.781453	2.82822e-15	-2.1404	-0.773117
43050437	chr2:43050437:G:A	8.73392e-16	-1.50081	-0.91632	4.69551e-15	-1.59741	-0.809147
43050655	chr2:43050655:G:A	1.09925e-15	-2.18713	-1.08457e-09	6.13446e-15	-2.13925	-1.08457e-09
43050668	chr2:43050668:C:T	2.47995e-16	-2.08686	-1.58925	1.24519e-15	-2.14126	-1.59261
43050685	chr2:43050685:G:C	2.49459e-16	-2.0881	-1.58212	1.24131e-15	-2.14333	-1.59367
43050910	chr2:43050910:G:A	6.55046e-16	-2.15523	-0.549577	3.6401e-15	-2.12826	-0.532893
43051329	chr2:43051329:C:G	7.54702e-16	-2.13213	-0.43106	3.48715e-15	-2.12351	-0.580574
43051403	chr2:43051403:T:G	2.30406e-16	-2.1779	-1.57177	1.29919e-15	-2.18937	-1.50206
43051601	chr2:43051601:C:T	2.43978e-15	-7.00909e-10	-1.38985	1.22241e-14	-7.00909e-10	-1.44976
43051607	chr2:43051607:C:T	2.62035e-15	-7.00909e-10	-1.31845	1.45238e-14	-7.00909e-10	-1.27738
43051756	chr2:43051756:G:C	2.22156e-15	-7.00909e-10	-1.48355	1.14591e-14	-7.00909e-10	-1.51438
43051867	chr2:43051867:A:G	4.28476e-15	-7.00909e-10	-0.826694	2.20184e-14	-7.00909e-10	-0.861288
43052334	chr2:43052334:A:G	2.96954e-15	-1.46564	0.272286	1.17736e-14	-1.66259	0.17528
43052385	chr2:43052385:G:A	2.1361e-15	-7.00909e-10	-1.52278	1.16235e-14	-7.00909e-10	-1.50014
43052677	chr2:43052677:G:A	1.4845e-15	-1.8102	-0.0764874	6.90651e-15	-1.93878	-0.0819218
43052913	chr2:43052913:A:G	6.03966e-15	-1.63154	1.14813	2.39965e-14	-1.82594	1.05068
43053112	chr2:43053112:C:T	2.12444e-15	-7.00909e-10	-1.52825	1.11936e-14	-7.00909e-10	-1.53782
43053186	chr2:43053186:G:T	2.32975e-16	-2.14545	-1.59313	1.20768e-15	-2.18269	-1.58178
43053255	chr2:43053255:T:C	2.10546e-15	-7.00909e-10	-1.53722	1.11028e-14	-7.00909e-10	-1.54597
43053464	chr2:43053464:C:T	4.61837e-15	-1.46626	0.714545	1.80917e-14	-1.66524	0.607522
43053886	chr2:43053886:T:C	2.36866e-15	-7.00909e-10	-1.41944	1.25478e-14	-7.00909e-10	-1.42362
43054115	chr2:43054115:A:C	2.38412e-15	-7.00909e-10	-1.41293	1.23298e-14	-7.00909e-10	-1.44115
43054227	chr2:43054227:C:T	2.28744e-16	-2.16319	-1.59372	1.19021e-15	-2.18906	-1.58998
43054342	chr2:43054342:AC:A	2.24499e-16	-2.18179	-1.59385	1.19503e-15	-2.18843	-1.58656
43054847	chr2:43054847:A:G	2.26878e-16	-2.17633	-1.58877	1.18486e-15	-2.18976	-1.59378
43055022	chr2:43055022:T:C	2.06962e-15	-7.00909e-10	-1.55439	1.15944e-14	-7.00909e-10	-1.50265
43055081	chr2:43055081:G:A	3.82586e-15	-7.00909e-10	-0.939974	2.23482e-14	-7.00909e-10	-0.846422
43055324	chr2:43055324:G:A	2.28579e-16	-2.16867	-1.58897	1.20971e-15	-2.18953	-1.57326
43055410	chr2:43055410:C:T	2.01924e-15	-7.00909e-10	-1.57904	1.0681e-14	-7.00909e-10	-1.5847
43055440	chr2:43055440:C:T	2.10897e-15	-7.00909e-10	-1.53556	1.11036e-14	-7.00909e-10	-1.5459
43055441	chr2:43055441:G:A	2.38342e-16	-2.15388	-1.56192	1.19769e-15	-2.1861	-1.58667
43055552	chr2:43055552:C:T	2.17031e-15	-7.00909e-10	-1.50689	1.1245e-14	-7.00909e-10	-1.53324
43055670	chr2:43055670:T:C	2.33829e-16	-2.14464	-1.59028	1.205e-15	-2.17326	-1.59342
43055719	chr2:43055719:C:T	2.65757e-15	-7.00909e-10	-1.30434	1.54149e-14	-7.00909e-10	-1.21784
43055737	chr2:43055737:A:G	2.33745e-16	-2.14257	-1.59271	1.20712e-15	-2.18231	-1.58261
43055765	chr2:43055765:T:C	2.1895e-15	-7.00909e-10	-1.49808	1.18214e-14	-7.00909e-10	-1.48326
43056115	chr2:43056115:C:T	3.79739e-15	-7.00909e-10	-0.947444	2.28779e-14	-7.00909e-10	-0.822995
43056280	chr2:43056280:C:T	5.66608e-15	-7.00909e-10	-0.547261	2.93457e-14	-7.00909e-10	-0.574023
43056395	chr2:43056395:GT:G	2.44799e-16	-2.16953	-1.51954	1.22711e-15	-2.18976	-1.55875
43056528	chr2:43056528:A:G	2.356e-16	-2.14748	-1.5799	1.19436e-15	-2.18383	-1.59172
43056561	chr2:43056561:T:C	2.38021e-15	-7.00909e-10	-1.41457	1.25043e-14	-7.00909e-10	-1.42709
43056896	chr2:43056896:C:G	2.03222e-15	-1.57263	-1.08457e-09	8.10329e-15	-1.8609	-1.08457e-09
43056900	chr2:43056900:A:C	1.7211e-15	-1.7388	-1.08457e-09	8.18158e-15	-1.85128	-1.08457e-09
43056910	chr2:43056910:C:T	1.69775e-15	-1.75245	-1.08457e-09	8.0623e-15	-1.86597	-1.08457e-09
43056917	chr2:43056917:T:C	3.21575e-15	-7.00909e-10	-1.1137	1.78502e-14	-7.00909e-10	-1.07116
43057294	chr2:43057294:G:A	2.3765e-16	-2.1351	-1.58362	1.1921e-15	-2.18376	-1.59369
43057319	chr2:43057319:C:T	2.27416e-15	-7.00909e-10	-1.46015	1.19275e-14	-7.00909e-10	-1.47432
43057360	chr2:43057360:G:A	3.42116e-15	-7.00909e-10	-1.05178	2.01162e-14	-7.00909e-10	-0.951644
43057754	chr2:43057754:A:T	1.03448e-13	-7.00909e-10	2.35731	3.74045e-13	-7.00909e-10	1.97121
43057770	chr2:43057770:A:G	2.00098e-15	-7.00909e-10	-1.58812	1.08223e-14	-7.00909e-10	-1.57156
43058714	chr2:43058714:A:G	2.10269e-15	-7.00909e-10	-1.53854	1.09684e-14	-7.00909e-10	-1.55815
43059064	chr2:43059064:A:G	1.98975e-15	-7.00909e-10	-1.59375	1.05849e-14	-7.00909e-10	-1.59374
43059095	chr2:43059095:G:A	4.80454e-15	-7.00909e-10	-0.712197	2.72977e-14	-7.00909e-10	-0.646365
43059472	chr2:43059472:G:T	3.27115e-16	-1.85285	-1.54635	1.53276e-15	-1.9518	-1.5743
43059983	chr2:43059983:G:A	1.47077e-15	-1.89597	-1.08457e-09	7.03778e-15	-2.00188	-1.08457e-09
43060491	chr2:43060491:G:C	7.19036e-16	-1.84222	-0.769384	3.494e-15	-1.93996	-0.762162
43060609	chr2:43060609:A:G	4.37028e-15	-7.00909e-10	-0.806931	2.32622e-14	-7.00909e-10	-0.806337
43060675	chr2:43060675:G:T	2.03833e-15	-7.00909e-10	-1.56963	1.09352e-14	-7.00909e-10	-1.56118
43061019	chr2:43061019:T:C	3.19201e-16	-2.16765	-1.25604	1.90789e-15	-2.16627	-1.1409
43061115	chr2:43061115:C:T	2.84748e-15	-7.00909e-10	-1.23532	1.50974e-14	-7.00909e-10	-1.23865
43061147	chr2:43061147:T:C	2.60905e-15	-7.00909e-10	-1.32277	1.32993e-14	-7.00909e-10	-1.36545
43061305	chr2:43061305:G:T	6.4514e-16	-1.59032	-1.12973	2.5739e-15	-1.70244	-1.3053
43061359	chr2:43061359:T:C	3.11011e-15	-7.00909e-10	-1.1471	1.62289e-14	-7.00909e-10	-1.16638
43061460	chr2:43061460:A:G	5.41511e-15	-7.00909e-10	-0.592565	3.08608e-14	-7.00909e-10	-0.52368
43061544	chr2:43061544:T:C	5.8479e-15	-7.00909e-10	-0.515675	3.16894e-14	-7.00909e-10	-0.497185
43061808	chr2:43061808:C:T	4.25944e-16	-2.18974	-0.945466	2.59228e-15	-2.18971	-0.810918
43063359	chr2:43063359:C:T	2.63335e-16	-2.03121	-1.58488	1.28166e-15	-2.11147	-1.59354
43063384	chr2:43063384:G:A	5.22011e-16	-1.93449	-0.997336	2.14084e-15	-2.03028	-1.16169
43063815	chr2:43063815:A:G	5.06238e-16	-1.87639	-1.08612	2.46014e-15	-1.98719	-1.06576
43064195	chr2:43064195:C:T	2.0049e-15	-7.00909e-10	-1.58616	1.05898e-14	-7.00909e-10	-1.59327
43064294	chr2:43064294:C:T	2.67331e-15	-7.00909e-10	-1.29844	1.36015e-14	-7.00909e-10	-1.34299
43064403	chr2:43064403:T:C	3.06829e-14	-7.00909e-10	1.14195	1.67569e-13	-7.00909e-10	1.16823
43064551	chr2:43064551:G:A	3.20564e-16	-2.1756	-1.24384	1.90127e-15	-2.1817	-1.12895
43064646	chr2:43064646:G:C	3.19959e-15	-7.00909e-10	-1.11873	1.83042e-14	-7.00909e-10	-1.04604
43064778	chr2:43064778:G:C	3.25062e-16	-1.85634	-1.54915	1.50159e-15	-1.97253	-1.57411
43064997	chr2:43064997:C:T	6.08432e-15	-7.00909e-10	-0.476043	3.34819e-14	-7.00909e-10	-0.442163
43065058	chr2:43065058:A:C	1.99902e-15	-7.00909e-10	-1.5891	1.05851e-14	-7.00909e-10	-1.59372
43065165	chr2:43065165:C:T	2.93078e-16	-1.96902	-1.54006	1.36131e-15	-2.07805	-1.56667
43065477	chr2:43065477:A:AT	2.84067e-15	-7.00909e-10	-1.23772	1.51821e-14	-7.00909e-10	-1.23305
43065694	chr2:43065694:G:A	3.39831e-16	-2.18679	-1.17427	2.01951e-15	-2.18905	-1.06126
43065765	chr2:43065765:GC:G	3.90943e-15	-7.00909e-10	-0.918367	2.11345e-14	-7.00909e-10	-0.902263
43065787	chr2:43065787:G:A	1.98969e-15	-7.00909e-10	-1.59378	1.05937e-14	-7.00909e-10	-1.59291
43066221	chr2:43066221:C:T	1.18508e-15	-2.11195	-1.08457e-09	5.98726e-15	-2.16353	-1.08457e-09
43066637	chr2:43066637:C:G	4.14936e-16	-2.16847	-0.992921	2.5349e-15	-2.18552	-0.837493
43066849	chr2:43066849:C:T	2.70718e-15	-7.00909e-10	-1.28585	1.37886e-14	-7.00909e-10	-1.32933
43067155	chr2:43067155:G:A	3.47908e-15	-7.00909e-10	-1.03499	1.89628e-14	-7.00909e-10	-1.01069
43067171	chr2:43067171:C:T	2.73619e-16	-2.1849	-1.39287	1.5725e-15	-2.18313	-1.31737
43067201	chr2:43067201:T:C	2.31391e-16	-2.1547	-1.5907	1.26299e-15	-2.14319	-1.57649
43067336	chr2:43067336:T:C	2.45617e-15	-7.00909e-10	-1.38315	1.28694e-14	-7.00909e-10	-1.39832
43067488	chr2:43067488:A:G	2.0772e-15	-7.00909e-10	-1.55074	1.10846e-14	-7.00909e-10	-1.54761
43068350	chr2:43068350:T:C	1.02393e-14	-7.00909e-10	0.0444719	5.60974e-14	-7.00909e-10	0.0739211
43068489	chr2:43068489:A:G	9.01758e-16	-1.79226	-0.592905	4.56486e-15	-1.91613	-0.518648
43068731	chr2:43068731:C:A	2.18586e-15	-7.00909e-10	-1.49975	1.18553e-14	-7.00909e-10	-1.48039
43068827	chr2:43068827:T:C	2.35805e-16	-2.17665	-1.54986	1.24816e-15	-2.14161	-1.58989
43069188	chr2:43069188:A:G	2.00824e-15	-7.00909e-10	-1.5845	1.0681e-14	-7.00909e-10	-1.5847
43069317	chr2:43069317:G:C	2.21314e-15	-7.00909e-10	-1.48735	1.1907e-14	-7.00909e-10	-1.47604
43069431	chr2:43069431:G:A	4.05177e-15	-7.00909e-10	-0.882604	1.97855e-14	-7.00909e-10	-0.968216
43069485	chr2:43069485:G:A	1.99022e-15	-7.00909e-10	-1.59351	1.0808e-14	-7.00909e-10	-1.57288
43069701	chr2:43069701:A:G	7.66658e-16	-1.88026	-0.667216	3.28702e-15	-2.10191	-0.66128
43069796	chr2:43069796:C:T	3.00091e-16	-2.17769	-1.30774	1.72402e-15	-2.18684	-1.22168
43070435	chr2:43070435:C:T	2.0606e-15	-7.00909e-10	-1.55876	1.06369e-14	-7.00909e-10	-1.58884
43070606	chr2:43070606:T:C	5.9579e-15	-7.00909e-10	-0.49704	3.16927e-14	-7.00909e-10	-0.497082
43070749	chr2:43070749:T:C	5.95854e-15	-7.00909e-10	-0.496932	3.17005e-14	-7.00909e-10	-0.496837
43071040	chr2:43071040:C:T	1.19058e-15	-2.10732	-1.08457e-09	8.00968e-15	-1.87252	-1.08457e-09
43071041	chr2:43071041:T:G	3.61652e-16	-2.09481	-1.20402	1.84636e-15	-2.12349	-1.21646
43071052	chr2:43071052:T:C	4.42821e-15	-7.00909e-10	-0.793762	2.56817e-14	-7.00909e-10	-0.707391
43071083	chr2:43071083:C:T	1.17385e-15	-2.12147	-1.08457e-09	7.75346e-15	-1.90503	-1.08457e-09
43071154	chr2:43071154:G:C	2.10308e-15	-7.00909e-10	-1.53835	1.13221e-14	-7.00909e-10	-1.52641
43072021	chr2:43072021:T:C	2.62773e-15	-7.00909e-10	-1.31564	1.5165e-14	-7.00909e-10	-1.23418
43072134	chr2:43072134:C:T	3.38097e-16	-2.12802	-1.23816	2.05529e-15	-1.98229	-1.25046
43072199	chr2:43072199:A:G	3.19082e-15	-7.00909e-10	-1.12148	1.80988e-14	-7.00909e-10	-1.05732
43072245	chr2:43072245:G:A	3.95601e-16	-1.75691	-1.45219	1.59098e-15	-2.07113	-1.41769
43072314	chr2:43072314:C:T	2.01221e-15	-7.00909e-10	-1.58252	1.06253e-14	-7.00909e-10	-1.58993
43072684	chr2:43072684:G:C	2.38351e-15	-7.00909e-10	-1.41318	1.25114e-14	-7.00909e-10	-1.42653
43072984	chr2:43072984:A:C	1.86353e-15	-1.65928	-1.08457e-09	1.09803e-14	-1.55706	-1.08457e-09
43073395	chr2:43073395:T:C	2.80407e-16	-2.18411	-1.36916	1.80698e-15	-2.1291	-1.23241
43073447	chr2:43073447:G:C	4.13072e-16	-1.8048	-1.36109	1.41306e-15	-2.11628	-1.49113
43073749	chr2:43073749:G:A	2.2799e-15	-7.00909e-10	-1.45763	1.20759e-14	-7.00909e-10	-1.46196
43073879	chr2:43073879:T:C	2.04357e-15	-7.00909e-10	-1.56706	1.08053e-14	-7.00909e-10	-1.57313
43074113	chr2:43074113:C:T	2.14009e-15	-7.00909e-10	-1.52091	1.14936e-14	-7.00909e-10	-1.51138
43074520	chr2:43074520:T:C	4.35204e-15	-7.00909e-10	-0.811114	2.36571e-14	-7.00909e-10	-0.789505
43074623	chr2:43074623:A:G	3.21264e-16	-1.97366	-1.44359	1.27473e-15	-2.17264	-1.5378
43074644	chr2:43074644:T:G	6.04452e-15	-7.00909e-10	-0.482605	3.31825e-14	-7.00909e-10	-0.451144
43075433	chr2:43075433:G:A	2.7569e-16	-2.01493	-1.5553	1.22293e-15	-2.15999	-1.59193
43075537	chr2:43075537:A:G	4.37964e-15	-7.00909e-10	-0.804791	2.35781e-14	-7.00909e-10	-0.79285
43075615	chr2:43075615:C:T	1.47066e-15	-1.60141	-0.294635	7.27954e-15	-1.83957	-0.128532
43075821	chr2:43075821:C:T	2.01347e-15	-7.00909e-10	-1.5819	1.0604e-14	-7.00909e-10	-1.59194
43076506	chr2:43076506:C:G	4.50234e-15	-7.00909e-10	-0.777161	2.45106e-14	-7.00909e-10	-0.754064
43076545	chr2:43076545:C:T	1.99076e-15	-7.00909e-10	-1.59324	1.05865e-14	-7.00909e-10	-1.59359
43076616	chr2:43076616:C:G	2.40666e-15	-7.00909e-10	-1.40352	1.29037e-14	-7.00909e-10	-1.39565
43076730	chr2:43076730:G:C	2.25821e-16	-2.18266	-1.58711	1.38696e-15	-2.08543	-1.54062
43077260	chr2:43077260:A:G	2.15829e-15	-7.00909e-10	-1.51244	1.177e-14	-7.00909e-10	-1.48762
43077267	chr2:43077267:C:T	2.0716e-15	-7.00909e-10	-1.55344	1.10016e-14	-7.00909e-10	-1.55513
43077448	chr2:43077448:G:A	2.48689e-16	-2.13507	-1.53824	1.22125e-15	-2.1646	-1.58869
43077702	chr2:43077702:G:A	3.78201e-15	-7.00909e-10	-0.951503	2.0738e-14	-7.00909e-10	-0.9212
43077871	chr2:43077871:A:T	2.14186e-15	-7.00909e-10	-1.52008	1.16595e-14	-7.00909e-10	-1.49704
43077875	chr2:43077875:A:G	2.86988e-15	-7.00909e-10	-1.22749	1.42446e-14	-7.00909e-10	-1.29679
43077951	chr2:43077951:G:A	2.28813e-15	-7.00909e-10	-1.45402	1.23019e-14	-7.00909e-10	-1.44341
43077955	chr2:43077955:C:T	2.28813e-15	-7.00909e-10	-1.45402	1.23019e-14	-7.00909e-10	-1.44341
43078003	chr2:43078003:C:A	2.1186e-15	-7.00909e-10	-1.531	1.08568e-14	-7.00909e-10	-1.56838
43078042	chr2:43078042:G:C	2.03426e-15	-7.00909e-10	-1.57163	1.10017e-14	-7.00909e-10	-1.55512
43078151	chr2:43078151:A:C	2.05304e-15	-7.00909e-10	-1.56243	1.07784e-14	-7.00909e-10	-1.57563
43078165	chr2:43078165:T:C	2.0145e-15	-7.00909e-10	-1.58139	1.06598e-14	-7.00909e-10	-1.58669
43078253	chr2:43078253:C:T	2.43358e-16	-2.14747	-1.54752	1.22889e-15	-2.15468	-1.59238
43078429	chr2:43078429:A:C	2.75386e-16	-2.18572	-1.38562	1.6976e-15	-2.11576	-1.30819
43078454	chr2:43078454:T:A	2.57666e-15	-7.00909e-10	-1.33526	1.47531e-14	-7.00909e-10	-1.26172
43078539	chr2:43078539:C:G	1.99375e-15	-7.00909e-10	-1.59174	1.06959e-14	-7.00909e-10	-1.58331
43078732	chr2:43078732:A:G	2.28437e-16	-2.16681	-1.59144	1.23968e-15	-2.18976	-1.54855
43078788	chr2:43078788:G:A	2.34297e-16	-2.14128	-1.59164	1.45089e-15	-1.99012	-1.59087
43078791	chr2:43078791:C:A	2.49025e-15	-7.00909e-10	-1.36938	1.41495e-14	-7.00909e-10	-1.30349
43078808	chr2:43078808:G:A	3.65215e-15	-7.00909e-10	-0.986442	1.79436e-14	-7.00909e-10	-1.06594
43078928	chr2:43078928:C:T	2.42358e-16	-2.11113	-1.58796	1.53026e-15	-1.93439	-1.59334
43079025	chr2:43079025:C:T	2.3357e-16	-2.15998	-1.57605	1.3844e-15	-2.03498	-1.59293
43079090	chr2:43079090:C:T	3.95477e-16	-1.71006	-1.49936	2.45567e-15	-1.64944	-1.40532
43079241	chr2:43079241:A:G	2.41682e-16	-2.17162	-1.53027	1.2621e-15	-2.13356	-1.58683
43079284	chr2:43079284:A:G	3.19857e-15	-7.00909e-10	-1.11906	1.88111e-14	-7.00909e-10	-1.01872
43079523	chr2:43079523:C:T	2.26707e-15	-7.00909e-10	-1.46327	1.14109e-14	-7.00909e-10	-1.51859
43079534	chr2:43079534:A:T	2.29617e-16	-2.17307	-1.58003	1.34821e-15	-2.06084	-1.59355
43079547	chr2:43079547:G:A	2.58999e-16	-2.18862	-1.44407	1.61345e-15	-2.09483	-1.37997
43079580	chr2:43079580:A:G	2.70842e-15	-7.00909e-10	-1.28539	1.55921e-14	-7.00909e-10	-1.2064
43079678	chr2:43079678:T:C	2.03243e-15	-7.00909e-10	-1.57253	1.08826e-14	-7.00909e-10	-1.566
43079693	chr2:43079693:C:T	4.37866e-15	-7.00909e-10	-0.805015	2.14835e-14	-7.00909e-10	-0.885882
43080021	chr2:43080021:G:A	6.07335e-15	-7.00909e-10	-0.477847	2.76572e-14	-7.00909e-10	-0.633282
43080076	chr2:43080076:T:C	6.04839e-15	-7.00909e-10	-0.481966	2.75504e-14	-7.00909e-10	-0.63715
43080184	chr2:43080184:T:C	5.89683e-15	-7.00909e-10	-0.507343	2.6889e-14	-7.00909e-10	-0.661452
43080226	chr2:43080226:T:C	5.88847e-15	-7.00909e-10	-0.508762	2.68503e-14	-7.00909e-10	-0.662891
43080275	chr2:43080275:C:T	2.03812e-15	-7.00909e-10	-1.56973	1.07554e-14	-7.00909e-10	-1.57776
43080316	chr2:43080316:C:A	2.56823e-15	-7.00909e-10	-1.33854	1.29193e-14	-7.00909e-10	-1.39445
43080486	chr2:43080486:G:A	7.33661e-15	-7.00909e-10	-0.288881	3.87886e-14	-7.00909e-10	-0.295041
43080638	chr2:43080638:C:G	2.55731e-16	-2.12861	-1.51678	1.76011e-15	-1.96652	-1.42127
43080724	chr2:43080724:A:G	2.44688e-15	-7.00909e-10	-1.38694	1.25003e-14	-7.00909e-10	-1.42742
43080844	chr2:43080844:C:T	4.66099e-15	-7.00909e-10	-0.742531	2.1824e-14	-7.00909e-10	-0.870159
43081003	chr2:43081003:A:G	1.40926e-14	-7.00909e-10	0.363891	7.22332e-14	-7.00909e-10	0.326732
43081422	chr2:43081422:T:A	2.5755e-15	-7.00909e-10	-1.33572	1.33698e-14	-7.00909e-10	-1.36017
43082026	chr2:43082026:C:T	1.84423e-14	-7.00909e-10	0.632888	1.09959e-13	-7.00909e-10	0.746939
43082109	chr2:43082109:T:C	9.23157e-16	-1.09195	-1.26976	3.56987e-15	-1.6	-1.08064
43082129	chr2:43082129:A:G	3.05813e-15	-7.00909e-10	-1.16395	1.844e-14	-7.00909e-10	-1.03865
43082854	chr2:43082854:A:G	3.08379e-16	-2.08268	-1.37551	1.79334e-15	-2.14192	-1.22717
43083344	chr2:43083344:G:A	8.62904e-15	-0.126624	-1.08457e-09	2.83908e-14	-0.607103	-1.08457e-09
43083361	chr2:43083361:G:A	2.11042e-15	-7.00909e-10	-1.53487	1.09786e-14	-7.00909e-10	-1.55722
43083461	chr2:43083461:G:A	2.01105e-15	-7.00909e-10	-1.5831	1.06821e-14	-7.00909e-10	-1.5846
43083748	chr2:43083748:T:C	2.58844e-15	-7.00909e-10	-1.3307	1.63061e-14	-7.00909e-10	-1.16163
43083810	chr2:43083810:C:T	3.7302e-15	-7.00909e-10	-0.965297	1.86881e-14	-7.00909e-10	-1.02528
43084421	chr2:43084421:T:C	2.63507e-16	-2.10871	-1.50672	1.2333e-15	-2.18787	-1.5556
43084555	chr2:43084555:G:A	3.14238e-15	-7.00909e-10	-1.13678	1.78109e-14	-7.00909e-10	-1.07335
43084682	chr2:43084682:G:T	1.99633e-15	-7.00909e-10	-1.59045	1.05901e-14	-7.00909e-10	-1.59325
43084845	chr2:43084845:A:C	7.8225e-15	-7.00909e-10	-0.224754	3.87958e-14	-7.00909e-10	-0.294857
43084980	chr2:43084980:C:T	2.02289e-15	-7.00909e-10	-1.57723	1.05986e-14	-7.00909e-10	-1.59244
43085021	chr2:43085021:T:G	1.98985e-15	-7.00909e-10	-1.5937	1.05912e-14	-7.00909e-10	-1.59314
43085063	chr2:43085063:A:G	1.99982e-15	-7.00909e-10	-1.5887	1.06514e-14	-7.00909e-10	-1.58747
43085497	chr2:43085497:T:C	1.54998e-15	-1.84352	-1.08457e-09	7.4883e-15	-1.93983	-1.08457e-09
43085671	chr2:43085671:G:T	1.87988e-15	-0.661701	-0.988851	1.66831e-14	-0.179294	-0.959479
43085947	chr2:43085947:C:T	5.44354e-16	-2.18226	-0.707654	3.36792e-15	-2.18799	-0.550883
43085972	chr2:43085972:G:C	2.34032e-16	-2.17019	-1.56387	1.24761e-15	-2.18963	-1.54231
43086051	chr2:43086051:C:T	2.34816e-16	-2.18117	-1.54954	1.22294e-15	-2.16969	-1.58222
43086079	chr2:43086079:C:G	7.53497e-16	-0.980903	-1.58389	7.66468e-15	-0.322979	-1.59357
43086335	chr2:43086335:G:C	2.08804e-15	-7.00909e-10	-1.54553	1.1134e-14	-7.00909e-10	-1.54317
43086403	chr2:43086403:C:T	3.02785e-15	-7.00909e-10	-1.1739	1.66837e-14	-7.00909e-10	-1.13874
43086446	chr2:43086446:C:G	3.57878e-16	-1.88796	-1.42136	2.56912e-15	-1.56415	-1.44546
43086489	chr2:43086489:C:G	9.23562e-16	-1.05647	-1.3048	8.26831e-15	-0.497075	-1.34366
43086698	chr2:43086698:G:C	3.47996e-16	-2.09188	-1.24545	2.13059e-15	-1.88503	-1.31174
43086862	chr2:43086862:G:A	4.24951e-16	-1.6406	-1.49694	1.36351e-15	-2.09041	-1.55269
43086886	chr2:43086886:C:T	1.28532e-14	0.235872	0.0359628	1.27217e-13	0.983589	-0.0908623
43086978	chr2:43086978:C:A	4.73185e-15	0.808595	-1.53604	5.29553e-14	1.5504	-1.53412
43087037	chr2:43087037:T:C	2.42154e-15	0.196384	-1.59374	2.65419e-14	0.917487	-1.59193
43087149	chr2:43087149:G:C	2.98772e-15	-0.158932	-1.02832	6.6537e-15	-1.16151	-0.896481
43087221	chr2:43087221:A:T	5.31422e-15	-7.00909e-10	-0.611372	3.2035e-14	-7.00909e-10	-0.486339
43087484	chr2:43087484:C:T	6.92584e-15	-7.00909e-10	-0.346499	4.22216e-14	-7.00909e-10	-0.210236
43087581	chr2:43087581:C:A	2.09874e-15	-7.00909e-10	-1.54042	1.08975e-14	-7.00909e-10	-1.56463
43087669	chr2:43087669:C:G	8.00202e-15	-7.00909e-10	-0.202063	4.67337e-14	-7.00909e-10	-0.108703
43087705	chr2:43087705:C:T	3.6499e-16	-1.98813	-1.30151	2.64969e-15	-1.66567	-1.31305
43087874	chr2:43087874:T:A	2.81115e-16	-2.10721	-1.44354	1.40661e-15	-2.14886	-1.46312
43087901	chr2:43087901:T:C	2.11085e-15	-7.00909e-10	-1.53466	1.20727e-14	-7.00909e-10	-1.46222
43087954	chr2:43087954:G:T	3.71016e-16	-1.71944	-1.55383	2.59873e-15	-1.43934	-1.5588
43088012	chr2:43088012:G:C	3.56122e-16	-2.02084	-1.2934	2.59875e-15	-1.68613	-1.31201
43088061	chr2:43088061:T:C	5.68202e-15	-7.00909e-10	-0.54445	3.68765e-14	-7.00909e-10	-0.345593
43088079	chr2:43088079:A:T	1.72312e-15	-1.73762	-1.08457e-09	7.54045e-15	-1.93289	-1.08457e-09
43088454	chr2:43088454:C:T	2.53204e-16	-2.11865	-1.53666	1.27811e-15	-2.14645	-1.56133
43088477	chr2:43088477:C:G	2.4404e-16	-2.13412	-1.55806	1.23883e-15	-2.15838	-1.58062
43088710	chr2:43088710:C:T	6.69769e-16	-1.46888	-1.2137	2.75728e-15	-1.84813	-1.09079
43089279	chr2:43089279:T:C	3.70671e-16	-1.6911	-1.5831	2.66941e-15	-1.39192	-1.57939
43089340	chr2:43089340:C:T	4.59181e-16	-2.11524	-0.944831	2.25896e-15	-2.16389	-0.974375
43089474	chr2:43089474:A:G	1.98997e-15	-7.00909e-10	-1.59364	1.05916e-14	-7.00909e-10	-1.5931
43089875	chr2:43089875:A:G	1.98953e-15	-7.00909e-10	-1.59386	1.05848e-14	-7.00909e-10	-1.59374
43090115	chr2:43090115:A:G	3.54843e-16	-1.72681	-1.59102	2.58341e-15	-1.42095	-1.58311
43090212	chr2:43090212:G:A	3.67444e-16	-1.69869	-1.58425	2.75381e-15	-1.36156	-1.57862
43090240	chr2:43090240:A:C	2.07657e-15	-7.00909e-10	-1.55104	1.11891e-14	-7.00909e-10	-1.53823
43090322	chr2:43090322:C:T	9.05324e-16	-0.808172	-1.57305	2.39872e-15	-1.48614	-1.59209
43090323	chr2:43090323:G:A	2.60726e-15	-1.32346	-1.08457e-09	1.29862e-14	-1.38928	-1.08457e-09
43090793	chr2:43090793:G:A	2.29174e-16	-2.1616	-1.59343	1.40945e-15	-2.02741	-1.58256
43090803	chr2:43090803:T:C	2.53011e-16	-2.15503	-1.50105	1.33064e-15	-2.17328	-1.49423
43091122	chr2:43091122:C:A	2.0213e-15	-7.00909e-10	-1.57802	1.06832e-14	-7.00909e-10	-1.5845
43091268	chr2:43091268:A:G	4.79415e-15	-1.59837	0.884009	4.39293e-14	-1.16477	0.994187
43091570	chr2:43091570:A:G	2.47832e-16	-2.12631	-1.55045	1.30143e-15	-2.14605	-1.54365
43091617	chr2:43091617:C:G	2.10092e-15	-7.00909e-10	-1.53938	1.08741e-14	-7.00909e-10	-1.56678
43091691	chr2:43091691:T:C	2.56954e-16	-2.05636	-1.58426	1.31547e-15	-2.08806	-1.59092
43091699	chr2:43091699:G:T	2.62022e-16	-2.03068	-1.59041	1.77289e-15	-1.78764	-1.59292
43092017	chr2:43092017:C:T	1.83107e-15	-0.657975	-1.01888	4.68923e-15	-1.44695	-0.96095
43092148	chr2:43092148:C:T	1.57637e-15	-1.82664	-1.08457e-09	7.19946e-15	-1.97916	-1.08457e-09
43092184	chr2:43092184:G:A	2.74906e-15	-7.00909e-10	-1.2705	1.3345e-14	-7.00909e-10	-1.36202
43092313	chr2:43092313:A:T	4.28884e-16	-1.64714	-1.48119	3.09558e-15	-1.32516	-1.49804
43092581	chr2:43092581:A:G	2.50364e-16	-2.14195	-1.52464	1.32214e-15	-2.15511	-1.5188
43092840	chr2:43092840:G:A	2.76128e-16	-2.06665	-1.502	1.48207e-15	-2.09167	-1.46806
43092906	chr2:43092906:A:C	2.3437e-16	-2.13876	-1.59385	1.45777e-15	-1.983	-1.59326
43093084	chr2:43093084:G:C	2.48486e-16	-2.08526	-1.58886	1.6551e-15	-1.87763	-1.57168
43093614	chr2:43093614:G:A	2.03565e-15	-7.00909e-10	-1.57094	1.10138e-14	-7.00909e-10	-1.55401
43093901	chr2:43093901:A:T	2.30512e-15	-7.00909e-10	-1.44662	1.23729e-14	-7.00909e-10	-1.43766
43094049	chr2:43094049:C:T	1.54814e-15	-1.8447	-1.08457e-09	8.07603e-15	-1.86427	-1.08457e-09
43094087	chr2:43094087:A:G	1.47091e-15	-0.375263	-1.52061	6.75939e-15	-0.47368	-1.56855
43094262	chr2:43094262:G:A	6.02023e-16	-2.18857	-0.600648	4.44494e-15	-2.15453	-0.306876
43094278	chr2:43094278:G:A	2.9359e-15	-7.00909e-10	-1.20474	1.4225e-14	-7.00909e-10	-1.29817
43094604	chr2:43094604:G:A	2.58835e-16	-2.07293	-1.5604	1.79056e-15	-1.80808	-1.56256
43094921	chr2:43094921:A:C	2.55596e-16	-2.06469	-1.58122	1.66475e-15	-1.85845	-1.58504
43094960	chr2:43094960:G:A	3.87728e-15	-7.00909e-10	-0.926624	1.8351e-14	-7.00909e-10	-1.04348
43095057	chr2:43095057:A:C	2.38053e-15	-7.00909e-10	-1.41444	1.28623e-14	-7.00909e-10	-1.39887
43095698	chr2:43095698:C:T	2.80355e-15	-7.00909e-10	-1.25087	1.3858e-14	-7.00909e-10	-1.3243
43095897	chr2:43095897:C:A	3.91733e-15	-0.916347	-1.08457e-09	2.52552e-14	-0.724135	-1.08457e-09
43096255	chr2:43096255:C:T	3.45703e-16	-1.82672	-1.51721	1.52428e-15	-1.98856	-1.54308
43096331	chr2:43096331:T:C	3.34324e-16	-1.96162	-1.41578	2.24914e-15	-1.69637	-1.44625
43096362	chr2:43096362:T:G	3.1658e-16	-1.84353	-1.5884	2.31577e-15	-1.52749	-1.58594
43096629	chr2:43096629:C:A	2.66813e-15	-7.00909e-10	-1.30038	1.45377e-14	-7.00909e-10	-1.27642
43096635	chr2:43096635:C:T	2.1035e-15	-7.00909e-10	-1.53815	1.08757e-14	-7.00909e-10	-1.56664
43096680	chr2:43096680:T:C	4.38207e-16	-2.07082	-1.036	2.69224e-15	-1.86308	-1.09971
43096784	chr2:43096784:C:T	7.57592e-16	-1.07587	-1.4835	3.56604e-15	-1.19307	-1.48864
43096888	chr2:43096888:C:A	3.70819e-15	-0.971213	-1.08457e-09	2.38945e-14	-0.779519	-1.08457e-09
43097047	chr2:43097047:A:T	3.15498e-15	-7.00909e-10	-1.13278	1.61485e-14	-7.00909e-10	-1.17134
43097192	chr2:43097192:G:T	2.78589e-15	-7.00909e-10	-1.25719	1.33124e-14	-7.00909e-10	-1.36448
43097202	chr2:43097202:A:G	2.89022e-16	-2.08546	-1.43755	1.90816e-15	-1.84217	-1.46486
43097252	chr2:43097252:C:T	2.66337e-15	-7.00909e-10	-1.30217	1.41726e-14	-7.00909e-10	-1.30186
43097267	chr2:43097267:T:C	2.5497e-15	-7.00909e-10	-1.34578	1.31759e-14	-7.00909e-10	-1.37478
43097422	chr2:43097422:T:C	2.07745e-15	-7.00909e-10	-1.55062	1.09249e-14	-7.00909e-10	-1.56213
43097821	chr2:43097821:T:C	8.97193e-15	-7.00909e-10	-0.0876565	4.04575e-14	-7.00909e-10	-0.252916
43097979	chr2:43097979:A:G	3.88835e-15	-7.00909e-10	-0.923773	1.78082e-14	-7.00909e-10	-1.07351
43098432	chr2:43098432:A:G	5.39351e-16	-1.3186	-1.58055	2.39464e-15	-1.53998	-1.53996
43098762	chr2:43098762:G:A	5.32399e-15	-0.609535	-1.08457e-09	5.24071e-14	0.00587466	-1.08457e-09
43098808	chr2:43098808:G:T	9.6375e-15	-7.00909e-10	-0.0160963	6.00682e-14	-7.00909e-10	0.142313
43099522	chr2:43099522:T:C	1.30944e-14	-7.00909e-10	0.290425	8.52027e-14	-7.00909e-10	0.491866
43099591	chr2:43099591:G:A	1.17049e-14	-7.00909e-10	0.178252	7.55713e-14	-7.00909e-10	0.371909
43100014	chr2:43100014:A:G	4.47492e-15	-7.00909e-10	-0.783269	2.7278e-14	-7.00909e-10	-0.647088
43100355	chr2:43100355:A:G	2.09333e-15	-7.00909e-10	-1.543	1.11538e-14	-7.00909e-10	-1.54139
43100422	chr2:43100422:G:A	2.47809e-16	-2.18172	-1.49513	1.34945e-15	-2.18598	-1.46749
43100494	chr2:43100494:T:C	3.49954e-15	-7.00909e-10	-1.02913	1.90113e-14	-7.00909e-10	-1.00814
43100844	chr2:43100844:T:C	1.99939e-15	-7.00909e-10	-1.58892	1.0663e-14	-7.00909e-10	-1.58639
43100894	chr2:43100894:G:A	1.13319e-15	-2.15672	-1.08457e-09	5.88412e-15	-2.18091	-1.08457e-09
43100941	chr2:43100941:A:G	2.09498e-15	-7.00909e-10	-1.54221	1.12428e-14	-7.00909e-10	-1.53344
43101347	chr2:43101347:T:C	1.12031e-14	-7.00909e-10	0.134431	8.23667e-14	-7.00909e-10	0.458014
43101388	chr2:43101388:G:A	7.55384e-16	-1.12224	-1.44005	5.88886e-15	-0.724203	-1.4559
43101392	chr2:43101392:G:A	2.98153e-16	-2.11694	-1.37496	1.4345e-15	-2.18435	-1.408
43101416	chr2:43101416:C:T	3.20762e-14	-7.00909e-10	1.18636	1.62223e-13	-7.00909e-10	1.1358
43101873	chr2:43101873:A:AG	3.52491e-15	-7.00909e-10	-1.0219	1.92057e-14	-7.00909e-10	-0.997959
43102665	chr2:43102665:C:T	8.87861e-16	-1.3771	-1.02359	3.79587e-15	-1.52655	-1.0927
43102802	chr2:43102802:T:C	3.48399e-15	-7.00909e-10	-1.03358	1.95218e-14	-7.00909e-10	-0.981635
43102971	chr2:43102971:C:A	5.51169e-16	-1.34805	-1.52942	3.47841e-15	-1.22966	-1.47693
43103002	chr2:43103002:C:T	6.73861e-16	-1.43893	-1.23756	4.28383e-15	-1.29777	-1.20055
43103153	chr2:43103153:T:C	3.55747e-15	-7.00909e-10	-1.01271	1.9963e-14	-7.00909e-10	-0.959288
43103182	chr2:43103182:C:T	8.6978e-16	-1.21418	-1.20709	5.88163e-15	-1.07286	-1.10847
43103405	chr2:43103405:G:C	1.99513e-15	-7.00909e-10	-1.59105	1.05872e-14	-7.00909e-10	-1.59352
43103433	chr2:43103433:C:CAGA	3.49681e-15	-7.00909e-10	-1.02991	1.95982e-14	-7.00909e-10	-0.977731
43103434	chr2:43103434:T:A	3.48399e-15	-7.00909e-10	-1.03358	1.95218e-14	-7.00909e-10	-0.981635
43103556	chr2:43103556:C:G	2.68545e-16	-2.07242	-1.52408	1.40003e-15	-2.10397	-1.5127
43103886	chr2:43103886:C:G	2.40391e-15	-7.00909e-10	-1.40466	1.27685e-14	-7.00909e-10	-1.40619
43104093	chr2:43104093:T:A	1.99457e-15	-7.00909e-10	-1.59133	1.0597e-14	-7.00909e-10	-1.5926
43104241	chr2:43104241:C:T	1.47149e-15	-1.89548	-1.08457e-09	7.78767e-15	-1.90063	-1.08457e-09
43104377	chr2:43104377:A:G	2.35952e-15	-7.00909e-10	-1.4233	1.20105e-14	-7.00909e-10	-1.46739
43104811	chr2:43104811:C:T	2.78946e-15	-7.00909e-10	-1.25591	1.53496e-14	-7.00909e-10	-1.22208
43105324	chr2:43105324:A:G	1.8786e-15	-0.675388	-0.975841	9.90817e-15	-0.792329	-0.867479
43105501	chr2:43105501:C:T	5.94795e-15	-7.00909e-10	-0.49871	3.41489e-14	-7.00909e-10	-0.422437
43105745	chr2:43105745:G:A	4.05076e-15	-7.00909e-10	-0.882853	2.19834e-14	-7.00909e-10	-0.862881
43105803	chr2:43105803:C:T	3.93631e-15	-0.911515	-1.08457e-09	1.74571e-14	-1.09342	-1.08457e-09
43105836	chr2:43105836:C:T	2.08879e-15	-7.00909e-10	-1.54517	1.14264e-14	-7.00909e-10	-1.51724
43105887	chr2:43105887:C:T	2.02781e-15	-7.00909e-10	-1.5748	1.06633e-14	-7.00909e-10	-1.58636
43106820	chr2:43106820:G:A	1.5966e-15	-1.81388	-1.08457e-09	7.51382e-15	-1.93642	-1.08457e-09
43106854	chr2:43106854:C:T	4.22827e-16	-1.61615	-1.5264	2.47881e-15	-1.50736	-1.53802
43106959	chr2:43106959:G:C	8.88015e-15	-7.00909e-10	-0.0979395	5.70819e-14	-7.00909e-10	0.0913192
43107257	chr2:43107257:G:A	4.83187e-15	-7.00909e-10	-0.706525	3.20259e-14	-7.00909e-10	-0.486624
43107425	chr2:43107425:G:A	2.01127e-15	-7.00909e-10	-1.58299	1.0872e-14	-7.00909e-10	-1.56698
43107885	chr2:43107885:C:T	2.78043e-15	-1.25915	-1.08457e-09	1.91761e-14	-0.999502	-1.08457e-09
43108488	chr2:43108488:A:G	1.70182e-14	-7.00909e-10	0.552526	1.21361e-13	-7.00909e-10	0.845601
43108531	chr2:43108531:G:T	2.16594e-15	-7.00909e-10	-1.5089	1.13031e-14	-7.00909e-10	-1.52809
43108572	chr2:43108572:C:T	3.56922e-15	-7.00909e-10	-1.00941	2.19907e-14	-7.00909e-10	-0.86255
43108732	chr2:43108732:C:T	2.62802e-15	-7.00909e-10	-1.31553	1.44299e-14	-7.00909e-10	-1.28387
43108774	chr2:43108774:C:G	1.12941e-15	-2.16006	-1.08457e-09	6.2037e-15	-2.12802	-1.08457e-09
43108900	chr2:43108900:A:G	6.0721e-16	-1.87914	-0.901499	3.48686e-15	-1.96399	-0.740173
43109499	chr2:43109499:T:C	5.71701e-16	-1.62782	-1.21308	2.95836e-15	-1.67765	-1.19088
43109624	chr2:43109624:C:A	7.12392e-16	-1.6207	-1.00018	4.34663e-15	-1.62967	-0.854094
43109625	chr2:43109625:C:A	7.15484e-16	-1.60991	-1.00665	4.36264e-15	-1.61878	-0.861314
43109659	chr2:43109659:A:C	6.72423e-15	-7.00909e-10	-0.376041	4.41641e-14	-7.00909e-10	-0.165256
43109795	chr2:43109795:G:A	3.35375e-15	-7.00909e-10	-1.07168	2.0025e-14	-7.00909e-10	-0.956189
43109933	chr2:43109933:T:C	2.94563e-16	-2.11384	-1.39018	1.54991e-15	-2.08646	-1.42851
43110144	chr2:43110144:C:T	3.90127e-15	-7.00909e-10	-0.920455	2.33571e-14	-7.00909e-10	-0.802269
43110379	chr2:43110379:A:G	2.76249e-15	-7.00909e-10	-1.26563	1.49259e-14	-7.00909e-10	-1.25007
43110412	chr2:43110412:C:T	2.80738e-15	-7.00909e-10	-1.24951	1.51445e-14	-7.00909e-10	-1.23553
43110511	chr2:43110511:G:T	1.98966e-15	-7.00909e-10	-1.59379	1.06851e-14	-7.00909e-10	-1.58431
43110547	chr2:43110547:T:C	3.24003e-15	-7.00909e-10	-1.10618	1.60296e-14	-7.00909e-10	-1.17873
43110931	chr2:43110931:C:T	2.90928e-15	-7.00909e-10	-1.21385	1.55372e-14	-7.00909e-10	-1.20993
43111511	chr2:43111511:C:T	2.40264e-16	-2.18603	-1.52174	1.32381e-15	-2.18873	-1.48392
43111560	chr2:43111560:T:C	5.37723e-15	-7.00909e-10	-0.599584	2.99587e-14	-7.00909e-10	-0.553347
43111574	chr2:43111574:G:C	2.26478e-16	-2.1741	-1.59276	1.25664e-15	-2.131	-1.59372
43111788	chr2:43111788:A:G	8.34183e-16	-0.870849	-1.59221	4.07138e-15	-0.958937	-1.59025
43111850	chr2:43111850:T:A	1.48503e-14	0.416264	-1.08457e-09	3.54974e-14	-0.383708	-1.08457e-09
43112305	chr2:43112305:G:A	2.69746e-15	-7.00909e-10	-1.28945	1.32788e-14	-7.00909e-10	-1.367
43112461	chr2:43112461:C:G	1.14962e-15	-2.14233	-1.08457e-09	6.01803e-15	-2.15841	-1.08457e-09
43112508	chr2:43112508:C:T	5.03882e-15	-7.00909e-10	-0.664586	2.80045e-14	-7.00909e-10	-0.620804
43112580	chr2:43112580:G:A	2.51712e-15	-7.00909e-10	-1.35864	1.25125e-14	-7.00909e-10	-1.42644
43112826	chr2:43112826:T:C	2.01747e-15	-7.00909e-10	-1.57991	1.07733e-14	-7.00909e-10	-1.5761
43113453	chr2:43113453:T:C	2.02521e-15	-7.00909e-10	-1.57608	1.06016e-14	-7.00909e-10	-1.59216
43113506	chr2:43113506:G:A	2.05447e-15	-7.00909e-10	-1.56174	1.11394e-14	-7.00909e-10	-1.54268
43113585	chr2:43113585:C:T	1.57428e-14	-7.00909e-10	0.474624	9.22639e-14	-7.00909e-10	0.571485
43114276	chr2:43114276:G:A	3.97173e-16	-1.91045	-1.29469	1.99943e-15	-1.96028	-1.30002
43114508	chr2:43114508:G:T	2.52956e-14	-7.00909e-10	0.948872	1.19849e-13	-7.00909e-10	0.833068
43114516	chr2:43114516:C:T	2.5588e-15	-7.00909e-10	-1.34222	1.40399e-14	-7.00909e-10	-1.31127
43114561	chr2:43114561:C:G	2.23183e-15	-7.00909e-10	-1.47893	1.15273e-14	-7.00909e-10	-1.50845
43114918	chr2:43114918:A:G	3.2963e-15	-7.00909e-10	-1.08896	1.91029e-14	-7.00909e-10	-1.00333
43114919	chr2:43114919:C:T	3.56853e-15	-7.00909e-10	-1.0096	2.07625e-14	-7.00909e-10	-0.920018
43114959	chr2:43114959:G:A	2.27841e-16	-2.18975	-1.57111	1.24057e-15	-2.17146	-1.56614
43115323	chr2:43115323:T:G	3.15536e-14	-7.00909e-10	1.16993	2.14681e-13	-7.00909e-10	1.41598
43115485	chr2:43115485:G:C	3.3918e-14	-7.00909e-10	1.24219	2.22376e-13	-7.00909e-10	1.4512
43115489	chr2:43115489:T:C	1.61643e-14	-7.00909e-10	0.501045	9.38706e-14	-7.00909e-10	0.588749
43115633	chr2:43115633:G:A	1.22041e-15	-1.21654	-0.866031	8.92674e-15	-0.931088	-0.833029
43115709	chr2:43115709:C:T	1.36676e-15	-1.20387	-0.765448	9.48952e-15	-0.924876	-0.778104
43115750	chr2:43115750:G:A	2.53247e-15	-7.00909e-10	-1.35256	1.39221e-14	-7.00909e-10	-1.31969
43115763	chr2:43115763:T:C	1.32964e-15	-1.07458	-0.922272	9.90853e-15	-0.767603	-0.892169
43115803	chr2:43115803:A:G	1.3927e-15	-1.20593	-0.744589	9.69417e-15	-0.923649	-0.757994
43116025	chr2:43116025:C:G	2.67895e-16	-2.18967	-1.40925	1.47183e-15	-2.17515	-1.39151
43116070	chr2:43116070:C:T	1.32443e-15	-1.19619	-0.804583	9.21323e-15	-0.913296	-0.819232
43116078	chr2:43116078:C:T	1.32944e-15	-1.18375	-0.81325	9.24125e-15	-0.901139	-0.828352
43116083	chr2:43116083:A:G	1.381e-15	-1.16511	-0.793847	9.60837e-15	-0.881172	-0.809361
43116383	chr2:43116383:C:A	2.38662e-15	-7.00909e-10	-1.41188	1.30666e-14	-7.00909e-10	-1.38311
43116396	chr2:43116396:G:T	2.38438e-15	-7.00909e-10	-1.41282	1.30533e-14	-7.00909e-10	-1.38412
43116415	chr2:43116415:C:G	1.34754e-15	-1.2223	-0.761185	9.32049e-15	-0.944403	-0.77655
43116433	chr2:43116433:C:T	1.80508e-15	-0.879552	-0.811599	1.26652e-14	-0.567284	-0.847025
43116474	chr2:43116474:A:G	1.37769e-15	-1.15426	-0.80709	8.76276e-15	-1.01416	-0.768499
43116519	chr2:43116519:C:G	2.19842e-15	-0.62742	-0.866598	1.7074e-14	-0.271226	-0.844388
43116667	chr2:43116667:G:A	1.30217e-15	-1.18739	-0.830335	8.2912e-15	-1.04392	-0.79405
43116790	chr2:43116790:A:G	1.54052e-15	-1.12051	-0.729134	1.13394e-14	-0.809906	-0.714978
43116844	chr2:43116844:A:G	1.40142e-15	-1.1873	-0.756971	1.01456e-14	-0.893802	-0.742326
43116899	chr2:43116899:C:G	6.67673e-15	-0.383129	-1.08457e-09	1.61735e-14	-1.1698	-1.08457e-09
43117037	chr2:43117037:G:A	1.41783e-15	-1.14398	-0.788649	9.96094e-15	-0.85091	-0.803587
43117076	chr2:43117076:T:C	1.24194e-15	-1.23399	-0.831098	8.5792e-15	-0.958709	-0.845118
43117090	chr2:43117090:C:T	1.29589e-15	-1.25556	-0.766999	8.92546e-15	-0.982123	-0.782136
43117387	chr2:43117387:G:C	2.32068e-16	-2.18917	-1.55331	1.23646e-15	-2.177	-1.56392
43117414	chr2:43117414:A:G	1.40097e-15	-1.0769	-0.867693	1.03265e-14	-0.76357	-0.854886
43117689	chr2:43117689:G:A	3.05271e-15	-7.00909e-10	-1.16573	1.86316e-14	-7.00909e-10	-1.02831
43117910	chr2:43117910:G:C	1.2629e-15	-1.10686	-0.941492	9.24997e-15	-0.799153	-0.929395
43118114	chr2:43118114:A:G	1.25791e-15	-1.12553	-0.926774	9.21012e-15	-0.81873	-0.914135
43118146	chr2:43118146:C:A	1.17742e-15	-1.17658	-0.941852	8.5551e-15	-0.878186	-0.928453
43118277	chr2:43118277:C:T	9.72414e-15	-7.00909e-10	-0.00714613	5.94466e-14	-7.00909e-10	0.13191
43118461	chr2:43118461:A:G	1.2544e-15	-1.15042	-0.904676	9.181e-15	-0.844071	-0.89196
43118476	chr2:43118476:C:T	1.30276e-15	-1.08879	-0.928479	9.60355e-15	-0.775009	-0.916027
43118484	chr2:43118484:G:A	1.4441e-15	-1.00676	-0.907512	1.07995e-14	-0.679213	-0.894454
43118534	chr2:43118534:G:A	1.2518e-15	-1.13683	-0.920349	9.1679e-15	-0.830047	-0.907412
43118549	chr2:43118549:T:C	1.24263e-15	-1.13191	-0.932614	9.13088e-15	-0.823053	-0.918453
43118649	chr2:43118649:C:T	2.6367e-15	-7.00909e-10	-1.31223	1.42559e-14	-7.00909e-10	-1.296
43118715	chr2:43118715:G:A	9.13962e-16	-1.16281	-1.20892	6.79369e-15	-0.861293	-1.17588
43118844	chr2:43118844:A:T	9.27983e-16	-1.63945	-0.717054	6.24447e-15	-1.52545	-0.596022
43118848	chr2:43118848:A:T	6.14301e-16	-1.40749	-1.36154	3.95301e-15	-1.25325	-1.32544
43118850	chr2:43118850:A:T	3.07288e-15	-1.15914	-1.08457e-09	2.1837e-14	-0.869562	-1.08457e-09
43118852	chr2:43118852:A:T	2.84483e-15	-1.23625	-1.08457e-09	1.90522e-14	-1.00598	-1.08457e-09
43118875	chr2:43118875:G:A	9.511e-16	-1.15308	-1.17881	7.10576e-15	-0.848549	-1.14371
43118997	chr2:43118997:T:C	2.00859e-15	-7.00909e-10	-1.58432	1.07846e-14	-7.00909e-10	-1.57505
43119031	chr2:43119031:G:A	1.07016e-15	-1.08338	-1.13057	8.0848e-15	-0.767324	-1.09586
43119087	chr2:43119087:G:A	2.71219e-15	-7.00909e-10	-1.284	1.49031e-14	-7.00909e-10	-1.2516
43119330	chr2:43119330:G:T	2.15446e-15	-7.00909e-10	-1.51422	1.1746e-14	-7.00909e-10	-1.48966
43119372	chr2:43119372:T:A	7.57823e-16	-1.47546	-1.0836	5.19686e-15	-1.33087	-0.974243
43119501	chr2:43119501:T:C	9.98737e-16	-1.13354	-1.14948	7.49564e-15	-0.822806	-1.11604
43119649	chr2:43119649:C:T	1.2051e-14	-7.00909e-10	0.207389	6.95422e-14	-7.00909e-10	0.288766
43119650	chr2:43119650:A:G	1.03735e-15	-1.08302	-1.16207	7.8377e-15	-0.765673	-1.12855
43119950	chr2:43119950:G:A	9.34958e-16	-1.18261	-1.1664	6.90912e-15	-0.88625	-1.13408
43119957	chr2:43119957:A:T	9.16081e-16	-1.20578	-1.16362	6.74542e-15	-0.913123	-1.13118
43120309	chr2:43120309:G:A	2.1794e-15	-7.00909e-10	-1.50271	1.23382e-14	-7.00909e-10	-1.44047
43120320	chr2:43120320:G:T	2.64997e-16	-2.07066	-1.53913	1.59924e-15	-1.98382	-1.49982
43120398	chr2:43120398:C:T	2.84661e-16	-1.97072	-1.56749	1.75118e-15	-1.85155	-1.54132
43121071	chr2:43121071:C:T	1.99525e-15	-7.00909e-10	-1.59099	1.09266e-14	-7.00909e-10	-1.56196
43121243	chr2:43121243:A:G	2.86244e-16	-1.9389	-1.59377	2.04352e-15	-1.64795	-1.59055
43121455	chr2:43121455:G:A	1.91303e-14	-7.00909e-10	0.669514	1.12585e-13	-7.00909e-10	0.770542
43121490	chr2:43121490:G:A	2.30013e-15	-7.00909e-10	-1.44879	1.31646e-14	-7.00909e-10	-1.37564
43121521	chr2:43121521:A:G	2.75744e-16	-1.9782	-1.59184	1.91992e-15	-1.71571	-1.58517
43122077	chr2:43122077:T:C	2.99534e-16	-1.93874	-1.54855	1.64768e-15	-1.96566	-1.48814
43122151	chr2:43122151:T:C	4.51039e-16	-1.51282	-1.56514	1.94591e-15	-1.71078	-1.57666
43122232	chr2:43122232:C:T	2.58048e-16	-2.07533	-1.56104	1.67098e-15	-1.86249	-1.57727
43122541	chr2:43122541:C:T	2.68294e-16	-2.03496	-1.56247	1.75896e-15	-1.81017	-1.57828
43123868	chr2:43123868:A:G	2.67537e-16	-2.00724	-1.59302	1.81924e-15	-1.76119	-1.59356
43124098	chr2:43124098:G:T	2.23487e-16	-2.18631	-1.59385	1.21747e-15	-2.16325	-1.59314
43124245	chr2:43124245:A:G	4.66188e-16	-2.07887	-0.966054	3.42398e-15	-1.89629	-0.826073
43124250	chr2:43124250:G:GAC	2.811e-16	-1.95694	-1.59386	1.9637e-15	-1.68628	-1.59206
43124406	chr2:43124406:C:T	1.15751e-15	-2.13549	-1.08457e-09	6.43172e-15	-2.09193	-1.08457e-09
43124638	chr2:43124638:C:T	2.00191e-15	-7.00909e-10	-1.58766	1.07149e-14	-7.00909e-10	-1.58153
43124676	chr2:43124676:A:G	2.8152e-16	-1.98642	-1.56289	1.96006e-15	-1.73055	-1.54964
43124737	chr2:43124737:C:T	1.17399e-15	-2.12135	-1.08457e-09	6.1437e-15	-2.13774	-1.08457e-09
43124965	chr2:43124965:C:G	2.38799e-14	-7.00909e-10	0.89128	1.42676e-13	-7.00909e-10	1.00741
43125256	chr2:43125256:G:A	2.10739e-15	-7.00909e-10	-1.53631	1.10026e-14	-7.00909e-10	-1.55503
43125343	chr2:43125343:T:G	2.00169e-15	-7.00909e-10	-1.58776	1.07327e-14	-7.00909e-10	-1.57988
43125442	chr2:43125442:T:C	1.10131e-15	-2.18526	-1.08457e-09	5.83354e-15	-2.18954	-1.08457e-09
43125648	chr2:43125648:T:A	2.2503e-15	-7.00909e-10	-1.4707	1.15356e-14	-7.00909e-10	-1.50773
43125749	chr2:43125749:A:T	2.82433e-16	-2.14318	-1.4029	1.51117e-15	-2.15378	-1.38651
43125870	chr2:43125870:C:G	2.30944e-16	-2.15473	-1.59261	1.29521e-15	-2.11894	-1.57556
43125993	chr2:43125993:C:T	2.75729e-15	-7.00909e-10	-1.26751	1.51801e-14	-7.00909e-10	-1.23318
43126139	chr2:43126139:C:G	5.35156e-15	-7.00909e-10	-0.604369	3.22328e-14	-7.00909e-10	-0.480182
43126274	chr2:43126274:G:A	2.66899e-14	-7.00909e-10	1.00253	1.58616e-13	-7.00909e-10	1.11332
43126285	chr2:43126285:G:C	2.61307e-16	-2.03258	-1.59124	1.59011e-15	-1.89573	-1.59364
43126365	chr2:43126365:G:A	2.89366e-16	-2.01251	-1.50931	2.00724e-15	-1.75438	-1.50202
43126562	chr2:43126562:G:A	1.99883e-15	-7.00909e-10	-1.58919	1.06085e-14	-7.00909e-10	-1.59152
43126872	chr2:43126872:G:A	2.12087e-15	-7.00909e-10	-1.52993	1.17844e-14	-7.00909e-10	-1.4864
43127141	chr2:43127141:A:G	2.34967e-16	-2.18854	-1.54153	1.24298e-15	-2.1894	-1.54626
43127404	chr2:43127404:T:A	5.49857e-15	-7.00909e-10	-0.57727	3.68513e-14	-7.00909e-10	-0.346278
43127446	chr2:43127446:C:T	3.43561e-16	-1.76772	-1.58243	2.4911e-15	-1.46246	-1.57798
43127581	chr2:43127581:G:T	2.06194e-15	-7.00909e-10	-1.55811	1.13645e-14	-7.00909e-10	-1.52267
43127876	chr2:43127876:G:A	5.23782e-15	-7.00909e-10	-0.625853	3.29071e-14	-7.00909e-10	-0.459478
43128175	chr2:43128175:C:T	5.1529e-15	-7.00909e-10	-0.642197	3.09152e-14	-7.00909e-10	-0.52192
43128185	chr2:43128185:G:C	2.64945e-16	-2.01633	-1.59366	1.51581e-15	-1.94358	-1.59363
43128192	chr2:43128192:T:C	1.98975e-15	-7.00909e-10	-1.59375	1.06287e-14	-7.00909e-10	-1.58961
43128380	chr2:43128380:A:G	3.37155e-16	-2.18866	-1.18031	1.84062e-15	-2.17478	-1.16828
43128414	chr2:43128414:G:A	3.65517e-15	-7.00909e-10	-0.985615	1.99067e-14	-7.00909e-10	-0.962112
43128537	chr2:43128537:G:T	4.33139e-15	-7.00909e-10	-0.81587	2.48757e-14	-7.00909e-10	-0.739278
43128580	chr2:43128580:C:G	2.62057e-16	-2.12332	-1.49763	1.49108e-15	-2.09667	-1.457
43128666	chr2:43128666:T:C	4.70069e-16	-1.9213	-1.11533	3.34979e-15	-1.7752	-0.969072
43128762	chr2:43128762:C:A	4.0613e-16	-1.97173	-1.21111	2.81158e-15	-1.84061	-1.07881
43128816	chr2:43128816:T:C	4.85759e-16	-1.93453	-1.06927	3.49193e-15	-1.79292	-0.909797
43128917	chr2:43128917:G:A	2.39451e-16	-2.11795	-1.59321	1.32752e-15	-2.07826	-1.5916
43128933	chr2:43128933:C:T	2.03293e-15	-7.00909e-10	-1.57228	1.07643e-14	-7.00909e-10	-1.57693
43129007	chr2:43129007:C:T	2.8392e-16	-1.94706	-1.59376	1.57377e-15	-1.9112	-1.5885
43129116	chr2:43129116:A:G	2.22259e-15	-7.00909e-10	-1.48308	1.2677e-14	-7.00909e-10	-1.41338
43129351	chr2:43129351:T:G	3.19654e-16	-2.17777	-1.24451	1.80297e-15	-2.12904	-1.23469
43129567	chr2:43129567:T:C	2.02302e-15	-7.00909e-10	-1.57717	1.07686e-14	-7.00909e-10	-1.57653
43129729	chr2:43129729:G:C	4.83774e-15	-7.00909e-10	-0.70531	2.72617e-14	-7.00909e-10	-0.647686
43130211	chr2:43130211:C:T	2.74451e-16	-1.99176	-1.58298	1.53973e-15	-1.92821	-1.59335
43130320	chr2:43130320:C:T	1.99015e-15	-7.00909e-10	-1.59355	1.06194e-14	-7.00909e-10	-1.59048
43130516	chr2:43130516:G:A	4.0191e-15	-7.00909e-10	-0.8907	2.10271e-14	-7.00909e-10	-0.907354
43130722	chr2:43130722:C:T	3.96415e-15	-7.00909e-10	-0.904467	2.32922e-14	-7.00909e-10	-0.80505
43130724	chr2:43130724:G:A	1.99997e-15	-7.00909e-10	-1.58862	1.06126e-14	-7.00909e-10	-1.59112
43130870	chr2:43130870:A:G	2.27235e-16	-2.17891	-1.58462	1.26342e-15	-2.12818	-1.59117
43131247	chr2:43131247:G:A	1.16977e-15	-2.12495	-1.08457e-09	6.27304e-15	-2.11691	-1.08457e-09
43131382	chr2:43131382:C:T	2.42693e-15	-7.00909e-10	-1.39513	1.26315e-14	-7.00909e-10	-1.41697
43131623	chr2:43131623:C:T	1.99236e-15	-7.00909e-10	-1.59244	1.06286e-14	-7.00909e-10	-1.58962
43131672	chr2:43131672:C:T	1.52455e-14	-7.00909e-10	0.44253	9.77142e-14	-7.00909e-10	0.628879
43131681	chr2:43131681:C:T	2.37769e-16	-2.12508	-1.59313	1.31739e-15	-2.08607	-1.59145
43131988	chr2:43131988:T:C	2.48755e-16	-2.15795	-1.51509	1.39998e-15	-2.11025	-1.50646
43132136	chr2:43132136:G:C	4.19765e-16	-2.14149	-1.00833	2.56764e-15	-2.07195	-0.938229
43132926	chr2:43132926:A:T	2.69424e-16	-2.00884	-1.58439	1.70166e-15	-1.85992	-1.56165
43133231	chr2:43133231:G:A	3.01899e-15	-7.00909e-10	-1.17683	1.67625e-14	-7.00909e-10	-1.13402
43133699	chr2:43133699:C:T	7.41251e-15	-7.00909e-10	-0.278588	3.7012e-14	-7.00909e-10	-0.341925
43133744	chr2:43133744:A:G	2.67606e-15	-7.00909e-10	-1.29741	1.38051e-14	-7.00909e-10	-1.32813
43133823	chr2:43133823:A:G	1.07571e-15	-2.07222	-0.136552	5.44466e-15	-2.0492	-0.209334
43134117	chr2:43134117:T:C	5.49638e-16	-1.64643	-1.23382	4.2268e-15	-1.27795	-1.23378
43134250	chr2:43134250:C:T	9.07991e-16	-0.980335	-1.39794	1.10335e-14	-0.273747	-1.27849
43134311	chr2:43134311:A:G	2.37321e-16	-2.16622	-1.55388	1.37626e-15	-2.06546	-1.56834
43134421	chr2:43134421:G:T	7.47953e-16	-1.93211	-0.640059	5.87528e-15	-1.89348	-0.288934
43134638	chr2:43134638:C:T	9.05991e-15	-7.00909e-10	-0.0778987	4.93115e-14	-7.00909e-10	-0.0550112
43134707	chr2:43134707:T:C	2.01826e-15	-7.00909e-10	-1.57952	1.0697e-14	-7.00909e-10	-1.58321
43134736	chr2:43134736:A:G	1.57731e-15	-1.36788	-0.458158	8.25612e-15	-1.22663	-0.615579
43134829	chr2:43134829:A:G	2.0706e-15	-7.00909e-10	-1.55392	1.16788e-14	-7.00909e-10	-1.49539
43134982	chr2:43134982:G:C	1.9897e-15	-7.00909e-10	-1.59377	1.06852e-14	-7.00909e-10	-1.58431
43135002	chr2:43135002:C:G	2.21473e-15	-7.00909e-10	-1.48663	1.1133e-14	-7.00909e-10	-1.54326
43135241	chr2:43135241:G:T	1.19906e-15	-1.08141	-1.01881	4.40094e-15	-1.65363	-0.817719
43135939	chr2:43135939:G:A	2.54529e-15	-7.00909e-10	-1.34751	1.35423e-14	-7.00909e-10	-1.34735
43135977	chr2:43135977:G:A	7.53106e-16	-0.994084	-1.57122	2.40713e-15	-1.48904	-1.58569
43136060	chr2:43136060:G:A	9.11751e-16	-0.810577	-1.56357	3.56574e-15	-1.13546	-1.54633
43136153	chr2:43136153:T:C	2.23035e-15	-7.00909e-10	-1.4796	1.16773e-14	-7.00909e-10	-1.49552
43136187	chr2:43136187:A:G	2.02085e-15	-7.00909e-10	-1.57824	1.10257e-14	-7.00909e-10	-1.55294
43136616	chr2:43136616:A:G	3.54069e-16	-1.93622	-1.38381	1.50293e-15	-2.07759	-1.46817
43136854	chr2:43136854:T:G	5.83292e-16	-2.04368	-0.777141	2.81532e-15	-2.15105	-0.767036
43136898	chr2:43136898:C:T	5.65408e-16	-1.41024	-1.44173	2.36047e-15	-1.68319	-1.41111
43136932	chr2:43136932:G:A	9.6044e-15	-7.00909e-10	-0.0195359	4.68209e-14	-7.00909e-10	-0.106839
43137408	chr2:43137408:C:A	2.4379e-15	-7.00909e-10	-1.39062	1.47838e-14	-7.00909e-10	-1.25964
43137505	chr2:43137505:T:C	1.00362e-15	-0.938089	-1.34006	6.51465e-15	-0.73852	-1.3406
43137620	chr2:43137620:G:A	4.45027e-15	-7.00909e-10	-0.788794	2.28813e-14	-7.00909e-10	-0.822849
43137636	chr2:43137636:G:A	4.28348e-15	-7.00909e-10	-0.826992	2.20759e-14	-7.00909e-10	-0.858681
43137647	chr2:43137647:A:G	4.43084e-16	-2.14845	-0.947304	2.28791e-15	-2.18943	-0.936105
43138067	chr2:43138067:T:A	2.47775e-15	-7.00909e-10	-1.37441	1.7329e-14	-7.00909e-10	-1.10079
43138100	chr2:43138100:C:T	6.21134e-16	-2.18431	-0.573656	3.30043e-15	-2.18016	-0.578952
43138186	chr2:43138186:G:A	4.60305e-16	-2.1209	-0.936727	2.37518e-15	-2.18317	-0.904931
43138192	chr2:43138192:T:G	4.50049e-16	-1.82433	-1.25583	2.2825e-15	-1.97938	-1.14852
43138394	chr2:43138394:A:C	4.82316e-15	-7.00909e-10	-0.708329	3.1366e-14	-7.00909e-10	-0.507443
43138509	chr2:43138509:C:T	2.64027e-15	-7.00909e-10	-1.31088	1.89801e-14	-7.00909e-10	-1.00978
43138938	chr2:43138938:A:T	4.94799e-16	-2.03732	-0.948042	2.43077e-15	-2.14148	-0.923484
43139320	chr2:43139320:G:A	2.09526e-15	-7.00909e-10	-1.54208	1.1107e-14	-7.00909e-10	-1.5456
43139566	chr2:43139566:G:C	9.4856e-15	-7.00909e-10	-0.0319833	4.68236e-14	-7.00909e-10	-0.106781
43139746	chr2:43139746:T:G	3.44424e-15	-7.00909e-10	-1.04505	1.80384e-14	-7.00909e-10	-1.06067
43140000	chr2:43140000:T:A	2.58713e-15	-7.00909e-10	-1.33121	1.57119e-14	-7.00909e-10	-1.19875
43140311	chr2:43140311:G:A	6.21697e-16	-2.08789	-0.669168	3.18945e-15	-2.168	-0.625321
43140389	chr2:43140389:G:A	4.29257e-15	-2.04727	1.2224	1.80614e-14	-2.14643	1.08704
43140478	chr2:43140478:C:A	2.47775e-15	-7.00909e-10	-1.37441	1.7329e-14	-7.00909e-10	-1.10079
43140661	chr2:43140661:T:C	3.8184e-15	-2.03812	1.09619	1.61022e-14	-2.14077	0.966553
43140750	chr2:43140750:A:G	3.22006e-16	-2.12658	-1.28836	1.64743e-15	-2.17837	-1.27558
43140859	chr2:43140859:C:T	6.48756e-15	-2.06797	1.65609	2.73053e-14	-2.15866	1.51257
43140880	chr2:43140880:G:A	2.29515e-16	-2.17463	-1.57891	1.23545e-15	-2.18886	-1.55288
43140904	chr2:43140904:C:T	4.32118e-15	-2.05988	1.24165	1.8295e-14	-2.15419	1.10765
43140968	chr2:43140968:G:A	3.95936e-15	-7.00909e-10	-0.905676	2.0758e-14	-7.00909e-10	-0.920236
43141013	chr2:43141013:T:G	2.19346e-15	-7.00909e-10	-1.49628	1.11361e-14	-7.00909e-10	-1.54298
43141090	chr2:43141090:G:A	2.56357e-15	-7.00909e-10	-1.34036	1.30909e-14	-7.00909e-10	-1.38125
43141109	chr2:43141109:A:G	2.52111e-15	-7.00909e-10	-1.35706	1.2888e-14	-7.00909e-10	-1.39687
43141214	chr2:43141214:C:T	2.56857e-15	-7.00909e-10	-1.33841	1.3109e-14	-7.00909e-10	-1.37987
43141821	chr2:43141821:CT:C	1.99429e-15	-7.00909e-10	-1.59147	1.07856e-14	-7.00909e-10	-1.57496
43141847	chr2:43141847:A:G	7.31518e-16	-1.48697	-1.10742	3.88984e-15	-1.37305	-1.22175
43141936	chr2:43141936:G:T	2.47775e-15	-7.00909e-10	-1.37441	1.7329e-14	-7.00909e-10	-1.10079
43142151	chr2:43142151:C:T	2.12632e-15	-7.00909e-10	-1.52737	1.12626e-14	-7.00909e-10	-1.53168
43142486	chr2:43142486:A:G	2.6158e-16	-2.02907	-1.5937	1.5293e-15	-1.94396	-1.58439
43142595	chr2:43142595:A:G	3.42905e-15	-7.00909e-10	-1.04947	1.73683e-14	-7.00909e-10	-1.09852
43142628	chr2:43142628:A:G	6.63292e-16	-1.36996	-1.32233	3.49905e-15	-1.41528	-1.2854
43142786	chr2:43142786:A:G	2.65305e-15	-7.00909e-10	-1.30605	1.28567e-14	-7.00909e-10	-1.3993
43143196	chr2:43143196:A:G	1.80171e-15	-1.57692	-0.116101	8.4202e-15	-1.47646	-0.346074
43143549	chr2:43143549:A:G	8.19083e-16	-1.50413	-0.977201	4.24163e-15	-1.4006	-1.10762
43143589	chr2:43143589:G:A	3.65601e-16	-2.13487	-1.1531	1.62624e-15	-2.17812	-1.28878
43143664	chr2:43143664:C:A	5.82087e-16	-1.48171	-1.34118	2.27795e-15	-1.85627	-1.27362
43143827	chr2:43143827:C:T	1.15181e-15	-1.53602	-0.604408	5.5348e-15	-1.42816	-0.813956
43143924	chr2:43143924:G:A	2.48131e-15	-7.00909e-10	-1.37297	1.49201e-14	-7.00909e-10	-1.25046
43144103	chr2:43144103:T:C	8.10834e-16	-1.42628	-1.06517	4.25036e-15	-1.32152	-1.18465
43144660	chr2:43144660:G:A	3.19673e-16	-1.82882	-1.59339	1.44627e-15	-2.01651	-1.56767
43144798	chr2:43144798:G:A	3.84596e-15	-7.00909e-10	-0.934735	2.0468e-14	-7.00909e-10	-0.934307
43145204	chr2:43145204:C:T	4.02768e-16	-1.94618	-1.24497	1.86545e-15	-2.08437	-1.24529
43145246	chr2:43145246:C:T	1.09666e-15	-2.18949	-1.08457e-09	5.93377e-15	-2.17251	-1.08457e-09
43145312	chr2:43145312:C:T	2.46792e-15	-7.00909e-10	-1.37838	1.72491e-14	-7.00909e-10	-1.10541
43145495	chr2:43145495:G:A	5.86231e-16	-1.45918	-1.35662	3.04534e-15	-1.46335	-1.3762
43145804	chr2:43145804:T:C	2.00245e-15	-7.00909e-10	-1.58738	1.0653e-14	-7.00909e-10	-1.58733
43145980	chr2:43145980:A:G	4.66759e-16	-1.57083	-1.47287	2.52045e-15	-1.5403	-1.48843
43146097	chr2:43146097:T:C	2.12636e-15	-7.00909e-10	-1.52734	1.21862e-14	-7.00909e-10	-1.45287
43146109	chr2:43146109:T:C	2.05432e-15	-7.00909e-10	-1.56181	1.08112e-14	-7.00909e-10	-1.57259
43146111	chr2:43146111:T:G	1.99946e-15	-7.00909e-10	-1.58888	1.0601e-14	-7.00909e-10	-1.59222
43146127	chr2:43146127:A:G	2.08283e-15	-7.00909e-10	-1.54803	1.13581e-14	-7.00909e-10	-1.52324
43146297	chr2:43146297:A:C	2.02161e-15	-7.00909e-10	-1.57786	1.07152e-14	-7.00909e-10	-1.58151
43146339	chr2:43146339:C:T	5.05433e-16	-1.64726	-1.31683	2.13438e-15	-1.93984	-1.25515
43146606	chr2:43146606:T:C	2.96022e-16	-2.18632	-1.31276	2.1425e-15	-2.13401	-1.05719
43146936	chr2:43146936:C:G	6.6993e-15	-7.00909e-10	-0.379755	3.81397e-14	-7.00909e-10	-0.311913
43147050	chr2:43147050:G:C	2.16823e-15	-7.00909e-10	-1.50785	1.12166e-14	-7.00909e-10	-1.53578
43147090	chr2:43147090:C:T	6.37801e-15	-7.00909e-10	-0.428901	3.46294e-14	-7.00909e-10	-0.408466
43147144	chr2:43147144:G:C	2.02522e-15	-7.00909e-10	-1.57608	1.07867e-14	-7.00909e-10	-1.57485
43147420	chr2:43147420:G:A	2.03707e-15	-7.00909e-10	-1.57025	1.0779e-14	-7.00909e-10	-1.57557
43147512	chr2:43147512:C:T	2.64732e-15	-7.00909e-10	-1.30821	1.92543e-14	-7.00909e-10	-0.995436
43147704	chr2:43147704:T:A	4.96552e-15	-7.00909e-10	-0.67924	2.21497e-14	-7.00909e-10	-0.855342
43147780	chr2:43147780:T:C	2.3214e-15	-7.00909e-10	-1.43959	1.19542e-14	-7.00909e-10	-1.47208
43147866	chr2:43147866:C:A	1.15714e-15	-2.13581	-1.08457e-09	6.16865e-15	-2.13369	-1.08457e-09
43147883	chr2:43147883:C:A	4.29713e-16	-1.84438	-1.28201	1.89887e-15	-2.09121	-1.22069
43147984	chr2:43147984:A:C	2.58135e-15	-7.00909e-10	-1.33345	1.30996e-14	-7.00909e-10	-1.38059
43148176	chr2:43148176:C:T	5.50528e-16	-1.96131	-0.917325	2.64938e-15	-1.91515	-1.06369
43148191	chr2:43148191:T:C	2.16712e-15	-7.00909e-10	-1.50836	1.17365e-14	-7.00909e-10	-1.49046
43148197	chr2:43148197:T:C	3.29621e-15	-7.00909e-10	-1.08899	1.59259e-14	-7.00909e-10	-1.18522
43148993	chr2:43148993:C:T	7.07571e-15	-7.00909e-10	-0.325089	3.54664e-14	-7.00909e-10	-0.384582
43149182	chr2:43149182:G:A	1.99516e-15	-7.00909e-10	-1.59103	1.06185e-14	-7.00909e-10	-1.59057
43149539	chr2:43149539:A:C	5.53314e-15	-7.00909e-10	-0.571003	3.02715e-14	-7.00909e-10	-0.542961
43149700	chr2:43149700:T:C	1.03884e-15	-1.975	-0.268659	4.49449e-15	-1.94693	-0.503382
43150026	chr2:43150026:G:C	3.95519e-15	-7.00909e-10	-0.906728	2.32173e-14	-7.00909e-10	-0.808272
43150064	chr2:43150064:GCA:G	2.05817e-15	-7.00909e-10	-1.55994	1.09902e-14	-7.00909e-10	-1.55617
43150107	chr2:43150107:A:G	2.28881e-15	-7.00909e-10	-1.45373	1.3425e-14	-7.00909e-10	-1.35605
43150272	chr2:43150272:C:T	1.99506e-15	-7.00909e-10	-1.59108	1.05972e-14	-7.00909e-10	-1.59258
43150594	chr2:43150594:G:A	1.461e-15	-1.90264	-1.08457e-09	7.84833e-15	-1.89287	-1.08457e-09
43150596	chr2:43150596:T:C	8.46321e-15	-7.00909e-10	-0.14603	3.69481e-14	-7.00909e-10	-0.343653
43150619	chr2:43150619:G:A	2.42525e-15	-7.00909e-10	-1.39582	1.18619e-14	-7.00909e-10	-1.47983
43150620	chr2:43150620:T:C	2.87134e-16	-2.18926	-1.3403	2.13705e-15	-2.09376	-1.09998
43150800	chr2:43150800:A:G	2.09539e-15	-7.00909e-10	-1.54202	1.08152e-14	-7.00909e-10	-1.57221
43150923	chr2:43150923:G:A	5.85395e-15	-7.00909e-10	-0.51464	3.17003e-14	-7.00909e-10	-0.496841
43151071	chr2:43151071:G:A	1.98987e-15	-7.00909e-10	-1.59369	1.05867e-14	-7.00909e-10	-1.59357
43151101	chr2:43151101:G:A	3.27831e-16	-1.80316	-1.59386	1.62867e-15	-1.87179	-1.59362
43151222	chr2:43151222:T:C	2.12244e-15	-7.00909e-10	-1.52919	1.14712e-14	-7.00909e-10	-1.51332
43151522	chr2:43151522:C:T	2.36246e-15	-7.00909e-10	-1.42205	1.14955e-14	-7.00909e-10	-1.51121
43151523	chr2:43151523:G:A	2.03046e-15	-7.00909e-10	-1.5735	1.09127e-14	-7.00909e-10	-1.56324
43151975	chr2:43151975:T:C	2.26382e-16	-2.18966	-1.57763	1.25633e-15	-2.18151	-1.54347
43152109	chr2:43152109:C:G	3.13519e-16	-1.85792	-1.58373	1.65842e-15	-1.85909	-1.58821
43152538	chr2:43152538:C:G	2.29781e-16	-2.17226	-1.58013	1.24771e-15	-2.1888	-1.54306
43152764	chr2:43152764:G:A	2.89996e-16	-1.94768	-1.57196	1.54156e-15	-1.94099	-1.57938
43152782	chr2:43152782:G:A	3.63297e-16	-2.12514	-1.16915	1.58894e-15	-2.18681	-1.3033
43152903	chr2:43152903:G:A	2.92487e-16	-1.94403	-1.56707	1.54272e-15	-1.94449	-1.57513
43153083	chr2:43153083:C:T	2.14707e-15	-7.00909e-10	-1.51766	1.17591e-14	-7.00909e-10	-1.48854
43153140	chr2:43153140:A:T	2.00621e-15	-7.00909e-10	-1.58551	1.06611e-14	-7.00909e-10	-1.58657
43153583	chr2:43153583:A:G	7.15884e-15	-7.00909e-10	-0.31341	2.92358e-14	-7.00909e-10	-0.577773
43153736	chr2:43153736:G:A	2.1645e-15	-7.00909e-10	-1.50957	1.18667e-14	-7.00909e-10	-1.47943
43153776	chr2:43153776:A:C	2.68431e-16	-2.15569	-1.44123	1.39068e-15	-2.16098	-1.4624
43153847	chr2:43153847:C:T	2.99372e-15	-7.00909e-10	-1.18524	1.64454e-14	-7.00909e-10	-1.15312
43154109	chr2:43154109:G:A	2.52409e-16	-2.08276	-1.57571	1.32415e-15	-2.08755	-1.58485
43154468	chr2:43154468:C:G	2.35518e-15	-7.00909e-10	-1.42514	1.23043e-14	-7.00909e-10	-1.44322
43154612	chr2:43154612:GA:G	2.1423e-15	-7.00909e-10	-1.51988	1.22489e-14	-7.00909e-10	-1.44773
43154656	chr2:43154656:C:T	1.99027e-15	-7.00909e-10	-1.59349	1.06884e-14	-7.00909e-10	-1.58401
43155007	chr2:43155007:A:G	2.66135e-16	-2.18932	-1.41618	1.52697e-15	-2.1223	-1.40758
43155212	chr2:43155212:G:A	4.16505e-16	-1.9705	-1.18712	1.96273e-15	-2.00457	-1.27426
43155258	chr2:43155258:C:A	1.99523e-15	-7.00909e-10	-1.591	1.0587e-14	-7.00909e-10	-1.59354
43155453	chr2:43155453:C:T	1.99027e-15	-7.00909e-10	-1.59349	1.06884e-14	-7.00909e-10	-1.58401
43155476	chr2:43155476:C:T	2.32923e-15	-7.00909e-10	-1.43622	1.17857e-14	-7.00909e-10	-1.48628
43155642	chr2:43155642:GC:G	3.37236e-15	-7.00909e-10	-1.06615	1.8787e-14	-7.00909e-10	-1.02
43155854	chr2:43155854:A:C	2.6622e-15	-7.00909e-10	-1.30261	1.4931e-14	-7.00909e-10	-1.24973
43155859	chr2:43155859:C:T	2.03635e-15	-7.00909e-10	-1.5706	1.08386e-14	-7.00909e-10	-1.57005
43155905	chr2:43155905:A:G	4.64697e-15	-7.00909e-10	-0.745541	2.09099e-14	-7.00909e-10	-0.912945
43155947	chr2:43155947:C:T	2.0122e-15	-7.00909e-10	-1.58253	1.0714e-14	-7.00909e-10	-1.58162
43156032	chr2:43156032:C:G	2.59331e-16	-2.03849	-1.59291	1.36779e-15	-2.04624	-1.59373
43156481	chr2:43156481:C:T	2.05922e-15	-7.00909e-10	-1.55943	1.11286e-14	-7.00909e-10	-1.54365
43156589	chr2:43156589:C:T	1.14441e-15	-2.14687	-1.08457e-09	6.61259e-15	-2.06419	-1.08457e-09
43156920	chr2:43156920:C:T	3.01945e-16	-2.1708	-1.30847	1.62916e-15	-2.17134	-1.29377
43157098	chr2:43157098:A:G	2.38853e-16	-2.18241	-1.53125	1.28942e-15	-2.15361	-1.54536
43157307	chr2:43157307:T:C	2.91043e-16	-2.17302	-1.34302	2.04493e-15	-2.15833	-1.07947
43157317	chr2:43157317:G:A	2.54179e-16	-2.06072	-1.59075	1.19461e-15	-2.18169	-1.59366
43157485	chr2:43157485:G:C	2.04468e-15	-7.00909e-10	-1.56651	1.10338e-14	-7.00909e-10	-1.55221
43157782	chr2:43157782:GC:G	2.67853e-16	-2.05826	-1.54082	1.30703e-15	-2.17988	-1.50554
43157981	chr2:43157981:G:A	2.0126e-15	-7.00909e-10	-1.58233	1.08809e-14	-7.00909e-10	-1.56616
43158082	chr2:43158082:A:G	1.21701e-15	-2.08536	-1.08457e-09	6.38617e-15	-2.09903	-1.08457e-09
43158125	chr2:43158125:T:C	2.54198e-15	-2.18522	0.836405	1.02749e-14	-2.16408	0.540619
43158431	chr2:43158431:G:A	2.31954e-15	-7.00909e-10	-1.44039	1.14665e-14	-7.00909e-10	-1.51374
43158759	chr2:43158759:A:G	3.65948e-15	-7.00909e-10	-0.984438	1.65612e-14	-7.00909e-10	-1.1461
43158762	chr2:43158762:G:A	2.07103e-15	-7.00909e-10	-1.55371	1.09058e-14	-7.00909e-10	-1.56388
43158953	chr2:43158953:T:C	4.46038e-16	-2.02589	-1.06322	2.16023e-15	-2.04718	-1.13577
43158995	chr2:43158995:C:A	3.98165e-16	-1.93027	-1.27237	1.80077e-15	-2.11498	-1.24997
43159023	chr2:43159023:C:T	2.96224e-15	-7.00909e-10	-1.19581	1.58901e-14	-7.00909e-10	-1.18747
43159078	chr2:43159078:T:G	3.68164e-15	-7.00909e-10	-0.978401	2.08982e-14	-7.00909e-10	-0.913507
43159079	chr2:43159079:C:G	2.60707e-15	-7.00909e-10	-1.32353	1.45488e-14	-7.00909e-10	-1.27566
43159356	chr2:43159356:T:G	2.66096e-15	-7.00909e-10	-1.30307	1.31162e-14	-7.00909e-10	-1.37932
43159466	chr2:43159466:G:C	3.21053e-16	-2.18871	-1.2292	1.53706e-15	-2.14757	-1.37572
43160390	chr2:43160390:G:A	2.59868e-15	-7.00909e-10	-1.32675	1.38666e-14	-7.00909e-10	-1.32369
43160765	chr2:43160765:T:C	3.2458e-15	-7.00909e-10	-1.10439	1.68923e-14	-7.00909e-10	-1.12631
43160907	chr2:43160907:A:T	3.19113e-15	-7.00909e-10	-1.12138	1.65987e-14	-7.00909e-10	-1.14384
43161462	chr2:43161462:C:T	1.18834e-15	-2.1092	-1.08457e-09	6.72636e-15	-2.04713	-1.08457e-09
43161590	chr2:43161590:C:T	2.15567e-15	-7.00909e-10	-1.51366	1.07299e-14	-7.00909e-10	-1.58014
43162040	chr2:43162040:G:A	1.99381e-15	-7.00909e-10	-1.59171	1.06481e-14	-7.00909e-10	-1.58778
43162236	chr2:43162236:C:T	3.01898e-15	-7.00909e-10	-1.17684	1.71345e-14	-7.00909e-10	-1.11207
43162244	chr2:43162244:A:C	3.24796e-15	-7.00909e-10	-1.10373	1.89044e-14	-7.00909e-10	-1.01377
43162249	chr2:43162249:C:T	2.46921e-15	-7.00909e-10	-1.37786	1.1923e-14	-7.00909e-10	-1.4747
43162250	chr2:43162250:G:A	5.61209e-15	-7.00909e-10	-0.556835	3.45932e-14	-7.00909e-10	-0.40951
43162270	chr2:43162270:A:G	4.44297e-16	-2.07951	-1.01351	2.58743e-15	-2.09099	-0.911515
43162271	chr2:43162271:G:T	2.87316e-16	-2.18085	-1.34808	1.97414e-15	-2.16003	-1.113
43162299	chr2:43162299:G:A	2.56801e-16	-2.14894	-1.49227	1.37684e-15	-2.15213	-1.48125
43162319	chr2:43162319:C:A	2.70269e-15	-7.00909e-10	-1.28751	1.51817e-14	-7.00909e-10	-1.23308
43162328	chr2:43162328:A:G	4.62448e-15	-7.00909e-10	-0.750394	2.30145e-14	-7.00909e-10	-0.817043
43162373	chr2:43162373:A:C	3.19719e-15	-7.00909e-10	-1.11948	1.86079e-14	-7.00909e-10	-1.02958
43162570	chr2:43162570:T:G	4.02293e-16	-2.18895	-1.00339	2.36525e-15	-2.18813	-0.90416
43162657	chr2:43162657:G:C	3.03275e-16	-1.96302	-1.51185	1.59527e-15	-1.98315	-1.50298
43162793	chr2:43162793:T:C	3.95326e-16	-2.18707	-1.02273	2.32124e-15	-2.18583	-0.925237
43163701	chr2:43163701:T:C	5.58438e-15	-0.561785	-1.08457e-09	1.4937e-14	-1.24932	-1.08457e-09
43163762	chr2:43163762:C:T	1.9954e-15	-7.00909e-10	-1.59091	1.05961e-14	-7.00909e-10	-1.59268
43163858	chr2:43163858:C:T	3.54236e-16	-2.07738	-1.24218	1.90231e-15	-2.04127	-1.26883
43163956	chr2:43163956:A:C	3.20954e-15	-7.00909e-10	-1.11563	1.77179e-14	-7.00909e-10	-1.07859
43164157	chr2:43164157:G:A	8.15369e-15	-7.00909e-10	-0.183288	3.56773e-14	-7.00909e-10	-0.378653
43164346	chr2:43164346:G:T	2.21842e-15	-7.00909e-10	-1.48496	1.23182e-14	-7.00909e-10	-1.44209
43164439	chr2:43164439:C:A	2.03564e-15	-7.00909e-10	-1.57095	1.07688e-14	-7.00909e-10	-1.57651
43164576	chr2:43164576:T:C	5.81253e-15	-7.00909e-10	-0.521742	2.64976e-14	-7.00909e-10	-0.676113
43164617	chr2:43164617:T:C	4.18261e-16	-2.12806	-1.02535	1.8306e-15	-2.18974	-1.15878
43164830	chr2:43164830:A:G	2.01678e-15	-7.00909e-10	-1.58026	1.08692e-14	-7.00909e-10	-1.56723
43164894	chr2:43164894:T:TG	1.99282e-15	-7.00909e-10	-1.59221	1.14718e-14	-7.00909e-10	-1.51328
43165073	chr2:43165073:A:C	2.28523e-15	-7.00909e-10	-1.45529	1.27587e-14	-7.00909e-10	-1.40696
43165141	chr2:43165141:G:A	1.9986e-15	-7.00909e-10	-1.58931	1.05909e-14	-7.00909e-10	-1.59317
43165167	chr2:43165167:C:T	4.58985e-16	-2.1856	-0.874893	2.04606e-15	-2.15706	-1.08019
43165223	chr2:43165223:T:C	2.12692e-15	-7.00909e-10	-1.52708	1.17037e-14	-7.00909e-10	-1.49327
43165276	chr2:43165276:T:C	2.19398e-15	-7.00909e-10	-1.49604	1.13869e-14	-7.00909e-10	-1.52071
43165290	chr2:43165290:G:A	2.1859e-15	-7.00909e-10	-1.49973	1.15663e-14	-7.00909e-10	-1.50507
43165307	chr2:43165307:A:G	2.08449e-15	-7.00909e-10	-1.54723	1.11269e-14	-7.00909e-10	-1.5438
43165641	chr2:43165641:T:TC	2.80708e-15	-7.00909e-10	-1.24961	1.54878e-14	-7.00909e-10	-1.21312
43165869	chr2:43165869:T:C	2.63981e-15	-7.00909e-10	-1.31105	1.37468e-14	-7.00909e-10	-1.33236
43166166	chr2:43166166:G:A	2.36326e-16	-2.17458	-1.54972	1.25472e-15	-2.14183	-1.58442
43166173	chr2:43166173:T:C	2.68183e-15	-7.00909e-10	-1.29526	1.39607e-14	-7.00909e-10	-1.31692
43166175	chr2:43166175:T:C	3.51354e-16	-2.03998	-1.28773	1.94866e-15	-2.03356	-1.25247
43166643	chr2:43166643:G:A	2.55573e-15	-7.00909e-10	-1.34342	1.3277e-14	-7.00909e-10	-1.36713
43166952	chr2:43166952:A:G	2.38507e-15	-1.41253	-1.08457e-09	8.895e-15	-1.76768	-1.08457e-09
43167272	chr2:43167272:C:A	2.8306e-15	-7.00909e-10	-1.24127	2.16361e-14	-7.00909e-10	-0.878804
43167599	chr2:43167599:T:G	3.03739e-15	-7.00909e-10	-1.17076	1.87713e-14	-7.00909e-10	-1.02084
43167642	chr2:43167642:C:T	4.61272e-15	-2.17508	1.42214	1.91216e-14	-2.13282	1.13047
43168047	chr2:43168047:C:T	3.45342e-15	-1.04239	-1.08457e-09	3.78431e-14	-0.31972	-1.08457e-09
43168216	chr2:43168216:C:T	1.99264e-15	-7.00909e-10	-1.5923	1.05836e-14	-7.00909e-10	-1.59386
43168496	chr2:43168496:A:T	2.01857e-15	-7.00909e-10	-1.57937	1.10468e-14	-7.00909e-10	-1.55103
43168531	chr2:43168531:C:T	2.01597e-15	-7.00909e-10	-1.58066	1.07162e-14	-7.00909e-10	-1.58141
43168651	chr2:43168651:G:A	2.08429e-15	-7.00909e-10	-1.54733	1.07271e-14	-7.00909e-10	-1.58039
43168693	chr2:43168693:G:A	5.82299e-15	-7.00909e-10	-0.519944	2.59571e-14	-7.00909e-10	-0.696724
43168848	chr2:43168848:C:T	2.44603e-15	-7.00909e-10	-1.38729	1.35287e-14	-7.00909e-10	-1.34835
43169241	chr2:43169241:C:G	2.23834e-15	-7.00909e-10	-1.47602	1.24762e-14	-7.00909e-10	-1.42934
43169285	chr2:43169285:G:A	2.02596e-15	-7.00909e-10	-1.57571	1.06929e-14	-7.00909e-10	-1.58359
43169618	chr2:43169618:A:G	3.29824e-15	-7.00909e-10	-1.08837	2.09996e-14	-7.00909e-10	-0.908665
43169653	chr2:43169653:T:TG	7.76338e-16	-2.18771	-0.347212	3.57649e-15	-2.18976	-0.489028
43169929	chr2:43169929:T:C	3.44232e-15	-7.00909e-10	-1.04561	2.14452e-14	-7.00909e-10	-0.887668
43170037	chr2:43170037:G:A	2.27242e-16	-2.18906	-1.57444	1.20411e-15	-2.18833	-1.5791
43170112	chr2:43170112:C:G	2.75719e-15	-7.00909e-10	-1.26755	1.6945e-14	-7.00909e-10	-1.1232
43170222	chr2:43170222:G:A	6.20401e-15	-7.00909e-10	-0.456563	2.86636e-14	-7.00909e-10	-0.597539
43170480	chr2:43170480:A:T	2.25467e-15	-7.00909e-10	-1.46876	1.13954e-14	-7.00909e-10	-1.51996
43170481	chr2:43170481:A:G	3.34645e-15	-7.00909e-10	-1.07386	2.08575e-14	-7.00909e-10	-0.915455
43170482	chr2:43170482:T:C	1.25345e-15	-2.05586	-1.08457e-09	7.09223e-15	-1.99417	-1.08457e-09
43170849	chr2:43170849:C:T	1.21271e-15	-2.0889	-1.08457e-09	6.89829e-15	-2.02189	-1.08457e-09
43171016	chr2:43171016:G:A	2.62165e-15	-7.00909e-10	-1.31796	1.45541e-14	-7.00909e-10	-1.2753
43171188	chr2:43171188:G:A	2.00205e-15	-7.00909e-10	-1.58759	1.0963e-14	-7.00909e-10	-1.55864
43171723	chr2:43171723:G:A	5.62372e-15	-7.00909e-10	-0.554764	2.6514e-14	-7.00909e-10	-0.675493
43172422	chr2:43172422:A:T	3.31169e-16	-2.17995	-1.20693	1.87957e-15	-2.1479	-1.17423
43173606	chr2:43173606:C:A	2.33631e-15	-1.43319	-1.08457e-09	2.60114e-14	-0.694634	-1.08457e-09
43173639	chr2:43173639:T:C	5.01147e-15	-7.00909e-10	-0.670028	2.50778e-14	-7.00909e-10	-0.731185
43173686	chr2:43173686:G:C	1.99019e-15	-7.00909e-10	-1.59353	1.07214e-14	-7.00909e-10	-1.58093
43173725	chr2:43173725:G:C	4.02469e-15	-7.00909e-10	-0.889311	2.13349e-14	-7.00909e-10	-0.892823
43173770	chr2:43173770:T:C	2.80213e-15	-7.00909e-10	-1.25138	1.41274e-14	-7.00909e-10	-1.30505
43173807	chr2:43173807:T:G	2.18273e-15	-7.00909e-10	-1.50118	1.0837e-14	-7.00909e-10	-1.5702
43174940	chr2:43174940:C:T	2.03353e-15	-7.00909e-10	-1.57199	1.07186e-14	-7.00909e-10	-1.58119
43175539	chr2:43175539:G:A	2.24305e-15	-7.00909e-10	-1.47392	1.28745e-14	-7.00909e-10	-1.39792
43175660	chr2:43175660:G:C	6.26441e-15	-7.00909e-10	-0.446874	3.74574e-14	-7.00909e-10	-0.329965
43175898	chr2:43175898:T:G	2.14402e-15	-7.00909e-10	-1.51908	1.13534e-14	-7.00909e-10	-1.52365
43176302	chr2:43176302:C:T	6.1907e-15	-7.00909e-10	-0.45871	2.76945e-14	-7.00909e-10	-0.631933
43176386	chr2:43176386:C:A	1.9966e-15	-7.00909e-10	-1.59031	1.09848e-14	-7.00909e-10	-1.55665
43176979	chr2:43176979:C:T	2.58494e-15	-7.00909e-10	-1.33206	1.38591e-14	-7.00909e-10	-1.32423
43176986	chr2:43176986:G:T	2.52998e-16	-2.18123	-1.47491	1.57547e-15	-2.12551	-1.3731
43177470	chr2:43177470:C:T	1.98996e-15	-7.00909e-10	-1.59365	1.07432e-14	-7.00909e-10	-1.5789
43177502	chr2:43177502:G:T	2.92398e-16	-2.17379	-1.33761	1.76451e-15	-2.18597	-1.19932
43177948	chr2:43177948:A:G	4.37046e-15	-7.00909e-10	-0.80689	2.97131e-14	-7.00909e-10	-0.561581
43178054	chr2:43178054:C:G	3.64803e-15	-7.00909e-10	-0.987569	1.73708e-14	-7.00909e-10	-1.09837
43178072	chr2:43178072:G:A	1.2574e-15	-2.05271	-1.08457e-09	6.41203e-15	-2.09499	-1.08457e-09
43178190	chr2:43178190:T:C	2.41067e-15	-7.00909e-10	-1.40185	1.19517e-14	-7.00909e-10	-1.47229
43178217	chr2:43178217:G:A	2.46277e-15	-7.00909e-10	-1.38047	1.22646e-14	-7.00909e-10	-1.44645
43178357	chr2:43178357:A:G	2.1318e-15	-7.00909e-10	-1.52479	1.17729e-14	-7.00909e-10	-1.48736
43178421	chr2:43178421:G:A	2.93246e-15	-7.00909e-10	-1.20592	1.42122e-14	-7.00909e-10	-1.29907
43178722	chr2:43178722:C:T	2.44006e-15	-7.00909e-10	-1.38974	1.42131e-14	-7.00909e-10	-1.29901
43178956	chr2:43178956:C:T	9.86508e-15	-7.00909e-10	0.00724393	4.27985e-14	-7.00909e-10	-0.196664
43178998	chr2:43178998:C:T	2.0554e-15	-7.00909e-10	-1.56129	1.09231e-14	-7.00909e-10	-1.56229
43179195	chr2:43179195:C:G	4.04201e-15	-7.00909e-10	-0.885016	2.72669e-14	-7.00909e-10	-0.647493
43179327	chr2:43179327:T:C	1.99005e-15	-7.00909e-10	-1.5936	1.05927e-14	-7.00909e-10	-1.593
43179469	chr2:43179469:C:T	2.81547e-15	-7.00909e-10	-1.24663	1.32915e-14	-7.00909e-10	-1.36605
43179586	chr2:43179586:G:A	4.31799e-15	-0.818968	-1.08457e-09	2.86061e-14	-0.59955	-1.08457e-09
43179723	chr2:43179723:A:G	9.42127e-15	-7.00909e-10	-0.0387874	4.10816e-14	-7.00909e-10	-0.237607
43180286	chr2:43180286:G:A	2.48773e-15	-7.00909e-10	-1.37039	1.29046e-14	-7.00909e-10	-1.39559
43180897	chr2:43180897:GA:G	7.72292e-15	-7.00909e-10	-0.237565	4.19257e-14	-7.00909e-10	-0.217268
43181091	chr2:43181091:T:C	6.04639e-15	-7.00909e-10	-0.482296	3.16299e-14	-7.00909e-10	-0.499066
43181350	chr2:43181350:G:A	5.32735e-15	-7.00909e-10	-0.608903	2.67076e-14	-7.00909e-10	-0.668221
43181401	chr2:43181401:A:C	5.88974e-15	-7.00909e-10	-0.508547	3.08165e-14	-7.00909e-10	-0.525117
43181411	chr2:43181411:T:C	5.99873e-15	-7.00909e-10	-0.490209	3.13904e-14	-7.00909e-10	-0.506666
43181468	chr2:43181468:T:G	6.00885e-15	-7.00909e-10	-0.488525	3.14417e-14	-7.00909e-10	-0.505033
43181601	chr2:43181601:A:T	6.67713e-15	-7.00909e-10	-0.383069	3.49217e-14	-7.00909e-10	-0.40006
43181816	chr2:43181816:AG:A	1.10999e-15	-2.17741	-1.08457e-09	6.15608e-15	-2.13573	-1.08457e-09
43181856	chr2:43181856:A:G	6.02518e-15	-7.00909e-10	-0.48581	3.00099e-14	-7.00909e-10	-0.551639
43182105	chr2:43182105:G:C	8.21419e-15	-7.00909e-10	-0.175895	4.23888e-14	-7.00909e-10	-0.206284
43182182	chr2:43182182:A:G	6.74671e-15	-7.00909e-10	-0.372702	3.53919e-14	-7.00909e-10	-0.386684
43182193	chr2:43182193:C:T	6.28157e-15	-7.00909e-10	-0.444138	3.286e-14	-7.00909e-10	-0.460912
43182375	chr2:43182375:A:G	6.40595e-15	-7.00909e-10	-0.424531	3.3537e-14	-7.00909e-10	-0.440518
43182400	chr2:43182400:T:C	6.90558e-15	-7.00909e-10	-0.349428	3.60869e-14	-7.00909e-10	-0.367237
43182413	chr2:43182413:G:A	5.85312e-16	-2.04911	-0.768254	2.83055e-15	-2.01428	-0.898418
43182568	chr2:43182568:A:G	5.64536e-15	-7.00909e-10	-0.550923	2.94041e-14	-7.00909e-10	-0.572035
43182696	chr2:43182696:G:A	5.57532e-15	-7.00909e-10	-0.563408	2.78355e-14	-7.00909e-10	-0.626855
43182907	chr2:43182907:A:T	6.54038e-15	-7.00909e-10	-0.403762	3.43337e-14	-7.00909e-10	-0.417042
43183030	chr2:43183030:A:C	6.32239e-15	-7.00909e-10	-0.43766	3.31324e-14	-7.00909e-10	-0.452657
43183089	chr2:43183089:C:T	3.79623e-15	-7.00909e-10	-0.947749	2.24712e-14	-7.00909e-10	-0.840934
43183154	chr2:43183154:G:A	2.21135e-15	-7.00909e-10	-1.48815	1.2291e-14	-7.00909e-10	-1.4443
43183284	chr2:43183284:T:C	2.94056e-15	-7.00909e-10	-1.20316	1.70371e-14	-7.00909e-10	-1.11778
43183336	chr2:43183336:A:G	7.0849e-15	-7.00909e-10	-0.323792	3.7084e-14	-7.00909e-10	-0.339981
43183470	chr2:43183470:A:T	2.90148e-16	-2.08496	-1.43416	1.599e-15	-2.17275	-1.31104
43183547	chr2:43183547:T:C	8.13169e-16	-2.09258	-0.395994	2.8666e-15	-2.16372	-0.736323
43184646	chr2:43184646:A:T	8.68415e-16	-2.16413	-0.258714	4.08908e-15	-2.18951	-0.355335
43184681	chr2:43184681:C:T	4.16043e-16	-2.18967	-0.969056	2.83041e-15	-2.16033	-0.752414
43185039	chr2:43185039:G:A	2.13755e-15	-7.00909e-10	-1.5221	1.15146e-14	-7.00909e-10	-1.50955
43185388	chr2:43185388:T:C	1.15705e-14	-7.00909e-10	0.166702	5.82667e-14	-7.00909e-10	0.111863
43185392	chr2:43185392:T:C	2.86094e-16	-2.1339	-1.39929	1.64792e-15	-2.18847	-1.26518
43185523	chr2:43185523:C:G	2.95731e-15	-7.00909e-10	-1.19748	1.37901e-14	-7.00909e-10	-1.32922
43185545	chr2:43185545:T:G	2.00534e-15	-7.00909e-10	-1.58594	1.0657e-14	-7.00909e-10	-1.58695
43185643	chr2:43185643:A:G	1.76645e-15	-2.13174	0.418954	1.21287e-14	-2.18754	0.729945
43185975	chr2:43185975:T:C	4.73406e-16	-2.12928	-0.900278	2.75332e-15	-2.18827	-0.752091
43185979	chr2:43185979:A:T	4.81001e-16	-2.13249	-0.881153	2.81179e-15	-2.18888	-0.730469
43186034	chr2:43186034:C:G	6.97272e-16	-2.14075	-0.501588	4.20425e-15	-2.18971	-0.327362
43186039	chr2:43186039:T:C	3.04362e-15	-7.00909e-10	-1.16871	1.74526e-14	-7.00909e-10	-1.09368
43186090	chr2:43186090:C:G	9.54708e-15	-7.00909e-10	-0.0255227	6.77645e-14	-7.00909e-10	0.262871
43186920	chr2:43186920:A:C	1.98999e-15	-7.00909e-10	-1.59363	1.06009e-14	-7.00909e-10	-1.59223
43187166	chr2:43187166:C:A	4.2436e-15	-7.00909e-10	-0.836345	2.35069e-14	-7.00909e-10	-0.795875
43187453	chr2:43187453:C:T	3.6198e-15	-7.00909e-10	-0.995338	2.13711e-14	-7.00909e-10	-0.891126
43187666	chr2:43187666:A:G	5.2073e-15	-7.00909e-10	-0.631696	2.31809e-14	-7.00909e-10	-0.809839
43188116	chr2:43188116:C:A	1.55384e-15	-1.62997	-0.211057	4.6028e-15	-1.85634	-0.570163
43188260	chr2:43188260:G:A	6.01992e-15	-7.00909e-10	-0.486684	4.3375e-14	-7.00909e-10	-0.183284
43188275	chr2:43188275:A:G	1.99081e-15	-7.00909e-10	-1.59322	1.05885e-14	-7.00909e-10	-1.5934
43188299	chr2:43188299:C:G	4.45531e-15	-7.00909e-10	-0.78766	2.0633e-14	-7.00909e-10	-0.926277
43188330	chr2:43188330:C:G	2.56214e-15	-7.00909e-10	-1.34091	1.2982e-14	-7.00909e-10	-1.3896
43188505	chr2:43188505:C:T	1.59178e-15	-1.81691	-1.08457e-09	7.28276e-15	-1.96766	-1.08457e-09
43188672	chr2:43188672:T:C	5.35842e-16	-2.13848	-0.767191	3.26198e-15	-2.1601	-0.610734
43188724	chr2:43188724:T:C	2.09764e-15	-7.00909e-10	-1.54094	1.08153e-14	-7.00909e-10	-1.57221
43188727	chr2:43188727:C:G	1.99788e-15	-7.00909e-10	-1.58967	1.06435e-14	-7.00909e-10	-1.58822
43189344	chr2:43189344:G:A	4.40143e-15	-7.00909e-10	-0.799828	2.51682e-14	-7.00909e-10	-0.727587
43189930	chr2:43189930:G:A	2.59155e-14	-7.00909e-10	0.973083	1.83172e-13	-7.00909e-10	1.25726
43190058	chr2:43190058:C:T	2.42121e-15	-7.00909e-10	-1.39749	1.44712e-14	-7.00909e-10	-1.281
43190350	chr2:43190350:C:A	3.10278e-15	-7.00909e-10	-1.14946	1.81625e-14	-7.00909e-10	-1.05381
43190468	chr2:43190468:G:A	3.06908e-16	-2.15577	-1.30719	3.67903e-15	-1.74568	-0.904842
43190541	chr2:43190541:A:G	2.14443e-15	-7.00909e-10	-1.51888	1.16053e-14	-7.00909e-10	-1.50171
43191216	chr2:43191216:G:C	2.06557e-15	-7.00909e-10	-1.55635	1.1624e-14	-7.00909e-10	-1.5001
43191236	chr2:43191236:C:G	4.74751e-16	-1.68027	-1.34645	8.58112e-15	-0.740898	-1.06271
43191237	chr2:43191237:T:C	2.28245e-15	-7.00909e-10	-1.45651	1.55839e-14	-7.00909e-10	-1.20693
43191477	chr2:43191477:C:T	4.35492e-15	-0.33062	-0.47983	4.62843e-14	0.650879	-0.769245
43191844	chr2:43191844:G:A	2.00459e-15	-7.00909e-10	-1.58632	1.06443e-14	-7.00909e-10	-1.58814
43192017	chr2:43192017:G:T	6.17489e-15	-7.00909e-10	-0.461267	3.63115e-14	-7.00909e-10	-0.361033
43192077	chr2:43192077:C:T	2.29988e-15	-7.00909e-10	-1.4489	1.23462e-14	-7.00909e-10	-1.43982
43192164	chr2:43192164:A:G	6.13961e-15	-7.00909e-10	-0.466997	2.9121e-14	-7.00909e-10	-0.581709
43192344	chr2:43192344:G:C	6.39832e-15	-7.00909e-10	-0.425723	3.04682e-14	-7.00909e-10	-0.536484
43192559	chr2:43192559:T:C	2.13803e-15	-7.00909e-10	-1.52187	1.19739e-14	-7.00909e-10	-1.47044
43192580	chr2:43192580:G:T	1.99869e-15	-7.00909e-10	-1.58927	1.05843e-14	-7.00909e-10	-1.5938
43192585	chr2:43192585:A:G	5.61152e-15	-7.00909e-10	-0.556937	2.75255e-14	-7.00909e-10	-0.638054
43192750	chr2:43192750:T:A	2.02295e-15	-7.00909e-10	-1.5772	1.21946e-14	-7.00909e-10	-1.45217
43192980	chr2:43192980:C:G	3.11773e-16	-1.88968	-1.55756	1.49418e-15	-1.96572	-1.58587
43192987	chr2:43192987:G:A	2.71098e-15	-7.00909e-10	-1.28445	1.32359e-14	-7.00909e-10	-1.37023
43193099	chr2:43193099:ACACT:A	3.00423e-15	-7.00909e-10	-1.18174	1.92147e-14	-7.00909e-10	-0.997493
43193808	chr2:43193808:A:G	1.50227e-15	-1.87478	-1.08457e-09	6.92781e-15	-2.01762	-1.08457e-09
43194067	chr2:43194067:C:T	3.76346e-15	-7.00909e-10	-0.95642	2.22586e-14	-7.00909e-10	-0.85044
43194072	chr2:43194072:A:T	4.06516e-15	-7.00909e-10	-0.879303	2.13701e-14	-7.00909e-10	-0.891175
43194081	chr2:43194081:T:G	2.29379e-15	-7.00909e-10	-1.45155	1.22409e-14	-7.00909e-10	-1.44838
43194205	chr2:43194205:A:T	2.07e-14	-2.16541	2.91379	1.19977e-13	-1.98635	2.82049
43195182	chr2:43195182:G:A	5.28683e-16	-1.32557	-1.59356	3.28183e-15	-1.17439	-1.59038
43195295	chr2:43195295:C:T	5.69997e-15	-7.00909e-10	-0.541297	2.94808e-14	-7.00909e-10	-0.569428
43195320	chr2:43195320:T:A	1.35559e-14	-2.15556	2.48062	8.02584e-14	-1.96083	2.39291
43195418	chr2:43195418:G:A	1.38052e-14	-2.15418	2.49747	8.20372e-14	-1.95761	2.41161
43195421	chr2:43195421:C:A	1.16713e-15	-2.12721	-1.08457e-09	6.24209e-15	-2.12185	-1.08457e-09
43195517	chr2:43195517:C:T	1.0034e-14	-7.00909e-10	0.024226	6.01333e-14	-7.00909e-10	0.143396
43196040	chr2:43196040:T:C	1.92216e-14	-2.18975	2.86403	1.01791e-13	-2.10638	2.77613
43196193	chr2:43196193:T:A	4.01656e-13	-2.08155	5.79539	1.3716e-12	-1.98103	5.2516
43196194	chr2:43196194:T:A	2.06848e-15	-7.00909e-10	-1.55494	1.13662e-14	-7.00909e-10	-1.52252
43196265	chr2:43196265:G:A	2.00031e-15	-7.00909e-10	-1.58845	1.05843e-14	-7.00909e-10	-1.59379
43196290	chr2:43196290:A:C	8.48398e-15	-7.00909e-10	-0.143578	6.30363e-14	-7.00909e-10	0.190542
43196393	chr2:43196393:T:C	2.14442e-15	-7.00909e-10	-1.51889	1.19619e-14	-7.00909e-10	-1.47144
43196437	chr2:43196437:T:C	2.82039e-15	-2.18572	0.940836	7.57155e-15	-2.18686	0.258086
43196475	chr2:43196475:A:T	1.99086e-15	-7.00909e-10	-1.59319	1.09326e-14	-7.00909e-10	-1.56142
43196657	chr2:43196657:CT:C	2.03788e-15	-7.00909e-10	-1.56985	1.11361e-14	-7.00909e-10	-1.54298
43196704	chr2:43196704:A:G	2.91033e-16	-2.02368	-1.4924	2.00676e-15	-1.85257	-1.40408
43196756	chr2:43196756:C:T	4.78723e-16	-2.10487	-0.913524	3.17404e-15	-1.91225	-0.88591
43196776	chr2:43196776:A:G	2.90121e-16	-2.01283	-1.50639	1.99697e-15	-1.83984	-1.4217
43197071	chr2:43197071:C:T	2.50078e-14	-7.00909e-10	0.93743	1.91351e-13	-7.00909e-10	1.30094
43197136	chr2:43197136:C:T	2.42429e-16	-2.15532	-1.54349	1.39094e-15	-2.06427	-1.55892
43197565	chr2:43197565:A:G	4.81559e-16	-2.08238	-0.930106	3.51894e-15	-1.95601	-0.738997
43197706	chr2:43197706:G:T	2.09408e-15	-7.00909e-10	-1.54264	1.19321e-14	-7.00909e-10	-1.47393
43197722	chr2:43197722:G:C	2.09048e-15	-7.00909e-10	-1.54436	1.08563e-14	-7.00909e-10	-1.56843
43197879	chr2:43197879:C:G	7.15932e-15	-7.00909e-10	-0.313343	5.21521e-14	-7.00909e-10	0.00099613
43197998	chr2:43197998:G:A	3.44145e-15	-7.00909e-10	-1.04587	1.87353e-14	-7.00909e-10	-1.02276
43198501	chr2:43198501:G:A	3.46155e-15	-7.00909e-10	-1.04004	2.2072e-14	-7.00909e-10	-0.858857
43198506	chr2:43198506:A:G	6.57758e-16	-2.18962	-0.511057	2.44702e-15	-2.17325	-0.885051
43199001	chr2:43199001:T:C	2.67713e-16	-2.01434	-1.58525	1.67306e-15	-1.84547	-1.59304
43199035	chr2:43199035:C:T	2.02032e-15	-2.18884	0.610334	7.94813e-15	-2.18582	0.305587
43199241	chr2:43199241:C:G	2.42712e-15	-7.00909e-10	-1.39505	1.29302e-14	-7.00909e-10	-1.3936
43199352	chr2:43199352:TCTC:T	2.16211e-15	-2.18838	0.677706	8.53163e-15	-2.17442	0.365031
43199478	chr2:43199478:C:T	4.16382e-15	-2.07387	1.21854	1.87114e-14	-1.93138	0.907341
43199588	chr2:43199588:C:T	7.16729e-15	-7.00909e-10	-0.312231	5.22637e-14	-7.00909e-10	0.00313403
43199612	chr2:43199612:A:G	1.13166e-15	-2.15807	-1.08457e-09	6.55095e-15	-2.07356	-1.08457e-09
43199740	chr2:43199740:C:G	5.11313e-16	-2.17884	-0.773692	2.06805e-15	-2.15358	-1.07298
43199835	chr2:43199835:G:A	1.21815e-14	-7.00909e-10	0.218157	7.22169e-14	-7.00909e-10	0.326506
43199905	chr2:43199905:G:A	9.30114e-16	-2.17505	-0.179153	3.60171e-15	-2.1429	-0.528863
43199917	chr2:43199917:A:G	3.20519e-15	-7.00909e-10	-1.11699	1.91976e-14	-7.00909e-10	-0.99838
43200028	chr2:43200028:TG:T	4.71617e-15	-7.00909e-10	-0.730761	2.83549e-14	-7.00909e-10	-0.608367
43200041	chr2:43200041:G:A	7.06861e-15	-7.00909e-10	-0.326094	5.08436e-14	-7.00909e-10	-0.0244131
43200353	chr2:43200353:GCTTT:G	6.47407e-16	-2.0586	-0.65794	3.5377e-15	-1.91544	-0.77425
43200375	chr2:43200375:G:A	2.05925e-15	-7.00909e-10	-1.55941	1.12197e-14	-7.00909e-10	-1.53549
43200412	chr2:43200412:C:T	2.55312e-15	-7.00909e-10	-1.34444	1.32691e-14	-7.00909e-10	-1.36773
43200444	chr2:43200444:T:C	3.13358e-15	-7.00909e-10	-1.13958	1.87344e-14	-7.00909e-10	-1.0228
43200570	chr2:43200570:T:C	2.32654e-15	-7.00909e-10	-1.43737	1.32878e-14	-7.00909e-10	-1.36632
43201319	chr2:43201319:C:G	1.0509e-14	-7.00909e-10	0.0704732	6.33756e-14	-7.00909e-10	0.195911
43201512	chr2:43201512:T:C	7.2449e-16	-1.85234	-0.751707	4.07279e-15	-1.63329	-0.915549
43201740	chr2:43201740:T:G	2.38917e-15	-7.00909e-10	-1.41081	1.29027e-14	-7.00909e-10	-1.39573
43202285	chr2:43202285:T:C	2.80607e-16	-2.18542	-1.36714	1.44883e-15	-2.17158	-1.41083
43202811	chr2:43202811:C:T	2.92043e-15	-7.00909e-10	-1.21003	1.50246e-14	-7.00909e-10	-1.24348
43202896	chr2:43202896:A:G	2.5275e-15	-1.99627	0.641744	1.01482e-14	-1.97802	0.342147
43203063	chr2:43203063:C:G	2.09611e-15	-7.00909e-10	-1.54168	1.11761e-14	-7.00909e-10	-1.53939
43203103	chr2:43203103:G:A	2.81425e-15	-7.00909e-10	-1.24706	1.68159e-14	-7.00909e-10	-1.13084
43203301	chr2:43203301:G:A	3.08603e-14	-2.05731	3.20502	1.81942e-13	-2.05366	3.30418
43203487	chr2:43203487:G:A	2.03492e-15	-7.00909e-10	-1.5713	1.0893e-14	-7.00909e-10	-1.56504
43203606	chr2:43203606:G:A	1.43964e-15	-1.91737	-1.08457e-09	5.94127e-15	-2.17125	-1.08457e-09
43203686	chr2:43203686:C:T	1.477e-14	-7.00909e-10	0.410843	7.74655e-14	-7.00909e-10	0.396665
43203695	chr2:43203695:C:T	1.12066e-15	-2.16784	-1.08457e-09	6.412e-15	-2.095	-1.08457e-09
43203991	chr2:43203991:C:T	2.27934e-15	-7.00909e-10	-1.45787	1.32868e-14	-7.00909e-10	-1.3664
43204156	chr2:43204156:G:A	2.68437e-15	-7.00909e-10	-1.29431	1.48821e-14	-7.00909e-10	-1.25301
43204198	chr2:43204198:C:T	3.63138e-16	-2.08327	-1.21146	1.61777e-15	-2.16803	-1.30409
43204330	chr2:43204330:G:T	3.65707e-15	-0.985097	-1.08457e-09	4.34059e-14	-0.182572	-1.08457e-09
43204384	chr2:43204384:G:A	1.13091e-14	-7.00909e-10	0.143849	6.08445e-14	-7.00909e-10	0.155154
43204385	chr2:43204385:C:A	1.99128e-15	-7.00909e-10	-1.59298	1.06201e-14	-7.00909e-10	-1.59042
43204595	chr2:43204595:G:A	5.04159e-15	-0.664037	-1.08457e-09	1.3634e-14	-1.3406	-1.08457e-09
43204723	chr2:43204723:G:A	3.61681e-14	-2.07917	3.38559	2.26983e-13	-2.09565	3.56735
43205163	chr2:43205163:A:C	1.47547e-15	-1.89278	-1.08457e-09	6.32854e-15	-2.1081	-1.08457e-09
43205212	chr2:43205212:C:T	1.77098e-15	-1.71022	-1.08457e-09	7.14812e-15	-1.98632	-1.08457e-09
43205788	chr2:43205788:T:G	3.53973e-16	-2.18152	-1.13877	2.13334e-15	-2.17692	-1.01856
43205823	chr2:43205823:C:T	1.65601e-15	-1.67041	-0.106942	1.40448e-14	-1.45534	0.144422
43205836	chr2:43205836:G:A	1.36364e-15	-1.98474	0.0131443	8.15572e-15	-2.00097	0.146522
43205854	chr2:43205854:C:T	3.54387e-16	-2.18524	-1.13388	2.13586e-15	-2.18035	-1.01394
43206078	chr2:43206078:T:C	2.04495e-15	-7.00909e-10	-1.56639	1.14329e-14	-7.00909e-10	-1.51667
43206156	chr2:43206156:G:A	1.99573e-15	-7.00909e-10	-1.59075	1.07287e-14	-7.00909e-10	-1.58025
43206740	chr2:43206740:C:T	3.5878e-16	-2.04779	-1.25902	2.04558e-15	-2.07677	-1.16071
43206848	chr2:43206848:A:G	6.583e-16	-1.18883	-1.51102	4.10697e-15	-0.997493	-1.54299
43206951	chr2:43206951:G:A	8.26841e-15	-7.00909e-10	-0.169315	4.90952e-14	-7.00909e-10	-0.059407
43206989	chr2:43206989:C:T	4.33732e-16	-1.97794	-1.13914	2.47699e-15	-2.01799	-1.02813
43206993	chr2:43206993:T:C	8.43329e-15	-7.00909e-10	-0.149571	4.60271e-14	-7.00909e-10	-0.123937
43207882	chr2:43207882:T:A	2.06079e-15	-7.00909e-10	-1.55867	1.14121e-14	-7.00909e-10	-1.51849
43207890	chr2:43207890:G:A	3.7592e-15	-7.00909e-10	-0.957551	2.474e-14	-7.00909e-10	-0.744745
43208004	chr2:43208004:G:A	1.48458e-14	-7.00909e-10	0.415958	6.5472e-14	-7.00909e-10	0.228455
43208176	chr2:43208176:A:G	3.61893e-15	-7.00909e-10	-0.995578	2.34995e-14	-7.00909e-10	-0.796189
43208187	chr2:43208187:T:C	3.86703e-15	-7.00909e-10	-0.92927	2.53793e-14	-7.00909e-10	-0.719236
43208196	chr2:43208196:G:A	6.45317e-16	-1.14439	-1.57538	6.90155e-15	-0.431667	-1.58975
43208254	chr2:43208254:G:A	3.59712e-15	-7.00909e-10	-1.00162	2.33748e-14	-7.00909e-10	-0.801511
43208318	chr2:43208318:G:A	1.04097e-14	-2.18307	2.24404	5.75646e-14	-2.18552	2.28526
43208378	chr2:43208378:G:A	4.24649e-15	-7.00909e-10	-0.835664	2.84978e-14	-7.00909e-10	-0.60334
43208599	chr2:43208599:C:T	2.0006e-15	-7.00909e-10	-1.58831	1.07101e-14	-7.00909e-10	-1.58198
43208635	chr2:43208635:G:A	1.17258e-15	-0.808295	-1.31425	5.39179e-15	-0.910552	-1.35774
43208747	chr2:43208747:T:G	7.68657e-16	-1.5203	-1.02456	3.29738e-15	-1.66889	-1.09115
43209091	chr2:43209091:G:A	2.81513e-15	-7.00909e-10	-1.24675	1.51049e-14	-7.00909e-10	-1.23815
43209140	chr2:43209140:T:A	8.65977e-16	-1.45644	-0.969215	5.5854e-15	-1.23808	-0.994931
43209406	chr2:43209406:T:C	7.07262e-15	-7.00909e-10	-0.325526	4.88176e-14	-7.00909e-10	-0.0650761
43209415	chr2:43209415:C:G	1.99035e-15	-7.00909e-10	-1.59345	1.05864e-14	-7.00909e-10	-1.5936
43209615	chr2:43209615:G:A	2.78761e-16	-2.02267	-1.53649	1.57009e-15	-1.92418	-1.57786
43209817	chr2:43209817:G:A	2.18669e-15	-7.00909e-10	-1.49937	1.16339e-14	-7.00909e-10	-1.49925
43210056	chr2:43210056:C:G	2.45964e-15	-7.00909e-10	-1.38174	1.48656e-14	-7.00909e-10	-1.25412
43210251	chr2:43210251:T:C	3.6165e-15	-2.03226	1.03601	1.35744e-14	-1.93288	0.587894
43210576	chr2:43210576:G:C	1.99027e-15	-7.00909e-10	-1.59349	1.05836e-14	-7.00909e-10	-1.59386
43210615	chr2:43210615:C:T	1.38438e-14	-7.00909e-10	0.346078	7.32003e-14	-7.00909e-10	0.340031
43210643	chr2:43210643:A:G	1.20511e-14	-7.00909e-10	0.207402	6.39898e-14	-7.00909e-10	0.205556
43210680	chr2:43210680:G:A	2.28505e-15	-7.00909e-10	-1.45537	1.32229e-14	-7.00909e-10	-1.37121
43210808	chr2:43210808:A:T	2.00096e-15	-7.00909e-10	-1.58813	1.06166e-14	-7.00909e-10	-1.59074
43210883	chr2:43210883:A:G	3.12971e-16	-2.06383	-1.37957	1.69378e-15	-1.96075	-1.46546
43210945	chr2:43210945:A:G	2.0381e-15	-7.00909e-10	-1.56974	1.07965e-14	-7.00909e-10	-1.57394
43211161	chr2:43211161:C:T	1.99967e-15	-7.00909e-10	-1.58878	1.06158e-14	-7.00909e-10	-1.59082
43211595	chr2:43211595:T:C	2.02464e-15	-7.00909e-10	-1.57637	1.07161e-14	-7.00909e-10	-1.58142
43211723	chr2:43211723:T:G	2.11119e-15	-7.00909e-10	-1.53451	1.12402e-14	-7.00909e-10	-1.53368
43211806	chr2:43211806:C:T	1.99591e-15	-7.00909e-10	-1.59066	1.05979e-14	-7.00909e-10	-1.59251
43212088	chr2:43212088:G:C	2.01349e-15	-7.00909e-10	-1.58189	1.08284e-14	-7.00909e-10	-1.57099
43212193	chr2:43212193:T:C	5.32056e-16	-2.13917	-0.773591	2.71558e-15	-2.1135	-0.840658
43212446	chr2:43212446:G:A	3.76878e-15	-0.284529	-0.670477	4.73712e-14	0.616743	-0.711896
43212465	chr2:43212465:C:T	1.02087e-14	-7.00909e-10	0.0414806	6.59669e-14	-7.00909e-10	0.235986
43213085	chr2:43213085:G:C	2.08055e-15	-7.00909e-10	-1.54913	1.14006e-14	-7.00909e-10	-1.5195
43213462	chr2:43213462:G:A	9.66364e-14	-7.00909e-10	2.2892	4.08375e-13	-7.00909e-10	2.05902
43213616	chr2:43213616:T:G	3.57283e-15	-7.00909e-10	-1.0084	1.90137e-14	-7.00909e-10	-1.00801
43213780	chr2:43213780:C:T	1.06562e-14	-7.00909e-10	0.0843802	6.87226e-14	-7.00909e-10	0.27691
43214030	chr2:43214030:T:C	2.62788e-15	-1.30107	-0.0145109	2.79792e-14	-0.91133	0.289622
43214103	chr2:43214103:C:G	6.62999e-14	-7.00909e-10	1.91243	2.82348e-13	-7.00909e-10	1.68997
43214329	chr2:43214329:A:T	1.89098e-15	-1.64466	-1.08457e-09	1.7495e-14	-1.09125	-1.08457e-09
43214671	chr2:43214671:C:T	1.15344e-14	-7.00909e-10	0.163574	8.20988e-14	-7.00909e-10	0.454755
43214820	chr2:43214820:TA:T	2.40041e-16	-2.11806	-1.59064	1.29172e-15	-2.10505	-1.59214
43214821	chr2:43214821:A:T	1.9896e-15	-7.00909e-10	-1.59383	1.06092e-14	-7.00909e-10	-1.59144
43214885	chr2:43214885:T:C	2.08756e-15	-7.00909e-10	-1.54576	1.10911e-14	-7.00909e-10	-1.54702
43215122	chr2:43215122:G:A	1.76132e-15	-1.7157	-1.08457e-09	6.46398e-15	-2.08692	-1.08457e-09
43215159	chr2:43215159:C:A	7.92769e-16	-2.17208	-0.341897	3.50127e-15	-2.18449	-0.515552
43215325	chr2:43215325:C:T	2.02882e-15	-7.00909e-10	-1.5743	1.08599e-14	-7.00909e-10	-1.56809
43215444	chr2:43215444:T:C	9.25601e-16	-2.18725	-0.171823	3.15761e-15	-2.17122	-0.632135
43215522	chr2:43215522:G:A	1.86307e-15	-1.65953	-1.08457e-09	6.61835e-15	-2.06332	-1.08457e-09
43215739	chr2:43215739:G:C	2.00976e-15	-7.00909e-10	-1.58374	1.09855e-14	-7.00909e-10	-1.5566
43215874	chr2:43215874:G:C	1.06012e-14	-7.00909e-10	0.0792059	6.84104e-14	-7.00909e-10	0.272357
43215950	chr2:43215950:G:C	3.66106e-15	-7.00909e-10	-0.984005	1.72629e-14	-7.00909e-10	-1.10461
43216056	chr2:43216056:T:C	2.33128e-15	-7.00909e-10	-1.43534	1.32257e-14	-7.00909e-10	-1.37101
43216481	chr2:43216481:T:C	3.58783e-15	-7.00909e-10	-1.00421	1.66109e-14	-7.00909e-10	-1.14311
43216840	chr2:43216840:C:G	1.11671e-14	-7.00909e-10	0.131218	7.19942e-14	-7.00909e-10	0.323418
43217056	chr2:43217056:G:C	1.41372e-15	-1.93553	-1.08457e-09	1.04881e-14	-1.60293	-1.08457e-09
43217494	chr2:43217494:ACACCT:A	2.95873e-15	-7.00909e-10	-1.197	1.73844e-14	-7.00909e-10	-1.0976
43218042	chr2:43218042:G:A	1.94656e-15	-1.6157	-1.08457e-09	1.95135e-14	-0.982063	-1.08457e-09
43218310	chr2:43218310:A:C	1.99441e-15	-7.00909e-10	-1.59141	1.07041e-14	-7.00909e-10	-1.58254
43218373	chr2:43218373:T:A	5.30345e-16	-1.94652	-0.969462	3.75679e-15	-1.55486	-1.07474
43218985	chr2:43218985:C:G	5.6664e-16	-2.06578	-0.784007	3.38374e-15	-1.98979	-0.744398
43219445	chr2:43219445:C:A	3.61945e-16	-1.8208	-1.47722	2.29176e-15	-1.68255	-1.4413
43219477	chr2:43219477:G:A	1.24046e-15	-1.78761	-0.278665	9.92453e-15	-1.69369	0.0355333
43219502	chr2:43219502:C:A	2.20441e-15	-7.00909e-10	-1.4913	1.11781e-14	-7.00909e-10	-1.53921
43219584	chr2:43219584:C:T	1.49131e-14	0.995104	-0.574619	1.09992e-13	0.866645	-0.119402
43220043	chr2:43220043:T:C	2.01292e-15	-7.00909e-10	-1.58217	1.05931e-14	-7.00909e-10	-1.59297
43220248	chr2:43220248:G:GC	3.91047e-15	-7.00909e-10	-0.9181	2.04709e-14	-7.00909e-10	-0.934163
43220791	chr2:43220791:T:C	9.56212e-15	-7.00909e-10	-0.0239486	6.48883e-14	-7.00909e-10	0.2195
43221340	chr2:43221340:A:T	4.52402e-15	-0.542918	-0.229439	5.56406e-14	0.351136	-0.285391
43221392	chr2:43221392:A:C	1.69613e-15	-0.477672	-1.27573	6.38881e-15	-0.957971	-1.14065
43221516	chr2:43221516:A:G	1.9079e-14	-7.00909e-10	0.666829	1.11753e-13	-7.00909e-10	0.763121
43221519	chr2:43221519:A:G	3.08647e-16	-2.03177	-1.42555	4.49384e-15	-1.10454	-1.34592
43221876	chr2:43221876:A:G	2.21099e-15	-7.00909e-10	-1.48832	1.18151e-14	-7.00909e-10	-1.48379
43221910	chr2:43221910:C:T	2.01415e-15	-7.00909e-10	-1.58156	1.06092e-14	-7.00909e-10	-1.59145
43222048	chr2:43222048:T:A	2.05872e-15	-7.00909e-10	-1.55967	1.08609e-14	-7.00909e-10	-1.568
43222397	chr2:43222397:G:A	2.52977e-15	-7.00909e-10	-1.35363	1.25258e-14	-7.00909e-10	-1.42538
43222999	chr2:43222999:G:A	7.00477e-15	-2.17392	1.83876	2.74035e-14	-2.14642	1.50392
43223762	chr2:43223762:AAT:A	3.33532e-16	-2.16542	-1.21435	1.68125e-15	-2.02141	-1.41222
43223908	chr2:43223908:T:C	2.38603e-15	-7.00909e-10	-1.41213	1.24818e-14	-7.00909e-10	-1.4289
43224793	chr2:43224793:G:A	1.31504e-14	-7.00909e-10	0.294693	5.66832e-14	-7.00909e-10	0.0843097
43225044	chr2:43225044:A:G	2.91532e-16	-1.98356	-1.5308	1.22148e-15	-2.15969	-1.59342
43225195	chr2:43225195:G:A	2.7668e-16	-2.1636	-1.40305	1.90224e-15	-1.97211	-1.33803
43225479	chr2:43225479:C:T	6.55855e-16	-1.97986	-0.72371	5.61404e-15	-1.59004	-0.637855
43225654	chr2:43225654:C:G	1.76529e-15	-2.16955	0.456108	9.20697e-15	-1.82935	0.0961413
43225808	chr2:43225808:C:G	1.19129e-15	-2.10672	-1.08457e-09	5.96351e-15	-2.16751	-1.08457e-09
43225823	chr2:43225823:A:T	1.9901e-15	-7.00909e-10	-1.59357	1.06026e-14	-7.00909e-10	-1.59206
43226425	chr2:43226425:G:A	2.03926e-15	-7.00909e-10	-1.56917	1.10065e-14	-7.00909e-10	-1.55468
43226899	chr2:43226899:G:C	4.24401e-16	-2.04232	-1.09652	1.69988e-15	-2.09292	-1.32969
43227130	chr2:43227130:C:T	6.90053e-15	-7.00909e-10	-0.35016	3.92362e-14	-7.00909e-10	-0.283569
43227594	chr2:43227594:C:T	5.05386e-15	-7.00909e-10	-0.661606	2.74408e-14	-7.00909e-10	-0.641135
43227864	chr2:43227864:C:G	1.99021e-15	-7.00909e-10	-1.59352	1.07755e-14	-7.00909e-10	-1.5759
43228017	chr2:43228017:T:C	2.06871e-15	-7.00909e-10	-1.55483	1.0749e-14	-7.00909e-10	-1.57836
43228134	chr2:43228134:G:A	1.46258e-15	-1.90156	-1.08457e-09	7.7014e-15	-1.91177	-1.08457e-09
43228386	chr2:43228386:C:A	1.11497e-15	-2.17293	-1.08457e-09	5.98651e-15	-2.16366	-1.08457e-09
43228515	chr2:43228515:T:C	3.05418e-16	-1.87404	-1.59379	1.48022e-15	-1.96981	-1.59117
43228537	chr2:43228537:T:C	2.01984e-15	-7.00909e-10	-1.57874	1.12018e-14	-7.00909e-10	-1.53709
43228586	chr2:43228586:T:C	3.12654e-15	-7.00909e-10	-1.14183	1.87337e-14	-7.00909e-10	-1.02284
43229063	chr2:43229063:T:C	5.82466e-15	-7.00909e-10	-0.519657	2.57609e-14	-7.00909e-10	-0.70431
43229291	chr2:43229291:C:A	4.67634e-15	-2.18811	1.44887	1.92211e-14	-2.18811	1.19095
43229595	chr2:43229595:A:G	6.01724e-16	-2.01259	-0.777127	2.21931e-15	-2.06959	-1.08638
43229737	chr2:43229737:G:A	2.07721e-15	-7.00909e-10	-1.55073	1.22699e-14	-7.00909e-10	-1.44602
43230060	chr2:43230060:C:A	5.62655e-15	-7.00909e-10	-0.554261	3.1191e-14	-7.00909e-10	-0.513038
43230932	chr2:43230932:A:G	1.1191e-15	-2.16923	-1.08457e-09	7.6231e-15	-1.92198	-1.08457e-09
43231472	chr2:43231472:T:C	4.18604e-16	-2.17736	-0.975224	2.19943e-15	-2.0539	-1.11107
43231956	chr2:43231956:T:TGTCTTTGTCCTCAGTTTCCC	3.07433e-15	-7.00909e-10	-1.15867	1.78414e-14	-7.00909e-10	-1.07165
43232464	chr2:43232464:C:T	1.99168e-15	-7.00909e-10	-1.59278	1.07608e-14	-7.00909e-10	-1.57726
43233211	chr2:43233211:C:G	5.28905e-15	-7.00909e-10	-0.616119	3.37025e-14	-7.00909e-10	-0.435597
43233582	chr2:43233582:C:T	2.48697e-15	-7.00909e-10	-1.37069	1.34881e-14	-7.00909e-10	-1.35136
43233734	chr2:43233734:A:G	2.29826e-15	-7.00909e-10	-1.44961	1.23275e-14	-7.00909e-10	-1.44133
43233980	chr2:43233980:C:T	1.73338e-15	-2.17461	0.442932	6.16941e-15	-2.15831	0.0247496
43234236	chr2:43234236:C:T	1.98973e-15	-7.00909e-10	-1.59376	1.21867e-14	-7.00909e-10	-1.45282
43234974	chr2:43234974:G:A	2.16134e-15	-7.00909e-10	-1.51103	1.09208e-14	-7.00909e-10	-1.5625
43235030	chr2:43235030:T:A	3.02733e-16	-2.18976	-1.2869	1.43385e-15	-2.124	-1.4688
43235339	chr2:43235339:G:A	5.50163e-15	-2.16486	1.58815	2.1131e-14	-2.18309	1.28066
43235422	chr2:43235422:T:C	2.20138e-15	-7.00909e-10	-1.49267	1.19953e-14	-7.00909e-10	-1.46865
43235683	chr2:43235683:T:C	3.45762e-16	-2.18278	-1.16098	1.62904e-15	-2.07515	-1.39003
43235960	chr2:43235960:C:T	4.8842e-15	-7.00909e-10	-0.695751	3.09102e-14	-7.00909e-10	-0.522083
43235961	chr2:43235961:C:T	4.89727e-15	-7.00909e-10	-0.69308	3.0996e-14	-7.00909e-10	-0.519309
43236026	chr2:43236026:G:A	7.19235e-15	-7.00909e-10	-0.308739	4.08203e-14	-7.00909e-10	-0.243989
43236498	chr2:43236498:T:C	2.70448e-16	-2.17916	-1.41027	1.84188e-15	-2.16574	-1.17665
43236517	chr2:43236517:C:T	7.47065e-15	-7.00909e-10	-0.270776	3.11859e-14	-7.00909e-10	-0.513203
43236776	chr2:43236776:C:T	6.35512e-16	-2.18947	-0.545611	5.18807e-15	-2.08341	-0.223398
43238327	chr2:43238327:A:G	1.22987e-14	-7.00909e-10	0.227735	1.07033e-13	-7.00909e-10	0.719967
43238478	chr2:43238478:A:G	2.36374e-15	-7.00909e-10	-1.42151	1.24724e-14	-7.00909e-10	-1.42965
43238825	chr2:43238825:A:G	5.43555e-15	-7.00909e-10	-0.588797	3.55473e-14	-7.00909e-10	-0.382305
43238888	chr2:43238888:TGTGGGAGCTGGGGGTTG:T	2.37353e-15	-7.00909e-10	-1.41738	1.47307e-14	-7.00909e-10	-1.26324
43240142	chr2:43240142:C:G	4.95932e-15	-7.00909e-10	-0.680488	2.59559e-14	-7.00909e-10	-0.696768
43240166	chr2:43240166:A:G	9.39011e-15	-7.00909e-10	-0.0421002	5.24087e-14	-7.00909e-10	0.00590553
43240651	chr2:43240651:T:C	2.70944e-15	-7.00909e-10	-1.28501	1.51648e-14	-7.00909e-10	-1.23419
43240696	chr2:43240696:G:A	4.18294e-16	-1.89095	-1.26238	1.99952e-15	-1.97569	-1.28457
43241205	chr2:43241205:C:G	2.96005e-15	-2.15776	0.961208	3.01435e-14	-2.1623	1.6151
43241497	chr2:43241497:T:C	2.73142e-16	-2.15656	-1.42296	1.35031e-15	-2.17802	-1.47481
43241606	chr2:43241606:G:A	2.97984e-16	-2.16139	-1.33108	1.28378e-15	-2.18102	-1.52234
43242199	chr2:43242199:C:T	1.37941e-15	-1.9601	-1.08457e-09	9.17598e-15	-1.73658	-1.08457e-09
43242303	chr2:43242303:G:A	7.83637e-15	-7.00909e-10	-0.222982	2.92043e-14	-7.00909e-10	-0.57885
43242406	chr2:43242406:T:C	7.42412e-15	-7.00909e-10	-0.277023	2.78644e-14	-7.00909e-10	-0.625819
43242476	chr2:43242476:G:A	3.72613e-15	-1.88684	0.920451	2.37581e-14	-1.96829	1.18305
43242784	chr2:43242784:C:T	1.01074e-14	0.0315116	-1.08457e-09	5.79051e-14	0.105638	-1.08457e-09
43242891	chr2:43242891:G:C	6.32597e-15	-7.00909e-10	-0.437095	2.65245e-14	-7.00909e-10	-0.6751
43243269	chr2:43243269:C:T	8.24536e-16	-2.17552	-0.299173	4.13223e-15	-2.04509	-0.489258
43243491	chr2:43243491:C:T	3.69479e-15	-7.00909e-10	-0.974834	2.11106e-14	-7.00909e-10	-0.903392
43245117	chr2:43245117:G:GT	1.18827e-15	-2.10926	-1.08457e-09	8.99368e-15	-1.75665	-1.08457e-09
43245769	chr2:43245769:C:G	1.3106e-15	-2.13452	0.123246	9.76642e-15	-1.84371	0.169496
43246892	chr2:43246892:G:T	2.35388e-15	-2.14738	0.721689	1.24301e-14	-1.77567	0.342619
43247156	chr2:43247156:C:T	2.22838e-16	-2.18935	-1.59372	1.29925e-15	-2.13221	-1.55917
43247252	chr2:43247252:A:T	2.28913e-15	-7.00909e-10	-1.45359	1.26562e-14	-7.00909e-10	-1.41502
43247421	chr2:43247421:T:G	1.99927e-15	-7.00909e-10	-1.58898	1.10534e-14	-7.00909e-10	-1.55043
43247814	chr2:43247814:G:A	2.16768e-15	-7.00909e-10	-1.5081	1.32585e-14	-7.00909e-10	-1.36853
43247999	chr2:43247999:C:T	8.02144e-15	-7.00909e-10	-0.19964	3.00888e-14	-7.00909e-10	-0.549013
43248323	chr2:43248323:G:A	2.15939e-15	-7.00909e-10	-1.51193	1.17762e-14	-7.00909e-10	-1.48709
43248455	chr2:43248455:C:T	1.08324e-15	-2.12213	-0.0796697	8.24656e-15	-1.81226	-0.0311123
43248677	chr2:43248677:T:C	5.75497e-15	-7.00909e-10	-0.531695	3.43442e-14	-7.00909e-10	-0.416735
43248985	chr2:43248985:T:C	2.46514e-14	-7.00909e-10	0.923078	8.4709e-14	-7.00909e-10	0.486054
43249798	chr2:43249798:C:G	5.62219e-15	-7.00909e-10	-0.555036	2.28371e-14	-7.00909e-10	-0.824783
43250054	chr2:43250054:A:G	7.22529e-15	-7.00909e-10	-0.304171	2.70678e-14	-7.00909e-10	-0.654824
43250294	chr2:43250294:T:C	1.23193e-15	-2.07318	-1.08457e-09	5.97568e-15	-2.16547	-1.08457e-09
43250589	chr2:43250589:G:A	2.50185e-15	-7.00909e-10	-1.36473	1.39357e-14	-7.00909e-10	-1.31871
43251879	chr2:43251879:T:C	1.79646e-14	-7.00909e-10	0.606647	7.99485e-14	-7.00909e-10	0.428215
43252411	chr2:43252411:C:T	2.30839e-15	-7.00909e-10	-1.44521	1.13443e-14	-7.00909e-10	-1.52445
43252499	chr2:43252499:G:A	2.70421e-15	-1.28695	-1.08457e-09	1.68517e-14	-1.12872	-1.08457e-09
43252716	chr2:43252716:G:A	6.45006e-15	-7.00909e-10	-0.417668	3.85842e-14	-7.00909e-10	-0.300325
43252816	chr2:43252816:C:A	2.37318e-15	-7.00909e-10	-1.41753	1.25025e-14	-7.00909e-10	-1.42724
43252958	chr2:43252958:T:C	1.25388e-15	-2.05552	-1.08457e-09	7.11051e-15	-1.99159	-1.08457e-09
43253016	chr2:43253016:TTCTTGATAA:T	2.07813e-15	-7.00909e-10	-1.55029	1.18916e-14	-7.00909e-10	-1.47734
43253178	chr2:43253178:G:A	7.13656e-16	-1.50032	-1.11879	3.45092e-15	-1.55492	-1.15961
43253874	chr2:43253874:G:A	1.16318e-15	-2.00516	-0.12544	4.07002e-15	-2.03447	-0.515049
43253938	chr2:43253938:C:T	1.12116e-15	-2.1674	-1.08457e-09	6.02477e-15	-2.15729	-1.08457e-09
43253979	chr2:43253979:C:T	2.09411e-15	-7.00909e-10	-1.54263	1.09598e-14	-7.00909e-10	-1.55894
43254100	chr2:43254100:C:T	3.74273e-15	-7.00909e-10	-0.961943	2.13969e-14	-7.00909e-10	-0.889922
43254668	chr2:43254668:A:AG	2.45057e-15	-7.00909e-10	-1.38544	1.26712e-14	-7.00909e-10	-1.41383
43254747	chr2:43254747:G:T	3.12763e-15	-7.00909e-10	-1.14148	1.47645e-14	-7.00909e-10	-1.26094
43254890	chr2:43254890:C:T	4.31421e-15	-0.819844	-1.08457e-09	2.1141e-14	-0.901954	-1.08457e-09
43255226	chr2:43255226:G:A	5.45201e-15	-7.00909e-10	-0.585774	2.83095e-14	-7.00909e-10	-0.609969
43255905	chr2:43255905:G:A	2.30672e-16	-2.17813	-1.57039	1.2231e-15	-2.16347	-1.58831
43256087	chr2:43256087:T:A	4.35062e-16	-2.15448	-0.959546	1.89515e-15	-2.16609	-1.14778
43256098	chr2:43256098:A:C	1.19393e-14	-7.00909e-10	0.198075	6.67343e-14	-7.00909e-10	0.247551
43256271	chr2:43256271:G:A	2.14839e-15	-7.00909e-10	-1.51704	1.16763e-14	-7.00909e-10	-1.49561
43257094	chr2:43257094:T:G	4.1394e-15	-7.00909e-10	-0.861206	2.89538e-14	-7.00909e-10	-0.587465
43257703	chr2:43257703:A:G	4.62567e-15	-7.00909e-10	-0.750136	1.87843e-14	-7.00909e-10	-1.02015
43257729	chr2:43257729:C:T	4.67528e-15	-7.00909e-10	-0.739469	1.89637e-14	-7.00909e-10	-1.01064
43257819	chr2:43257819:C:T	5.81477e-15	-7.00909e-10	-0.521357	3.20504e-14	-7.00909e-10	-0.48586
43258119	chr2:43258119:A:G	1.99723e-15	-7.00909e-10	-1.59	1.0593e-14	-7.00909e-10	-1.59298
43259444	chr2:43259444:C:T	4.27712e-15	-7.00909e-10	-0.828477	2.70915e-14	-7.00909e-10	-0.653947
43259565	chr2:43259565:C:T	5.71682e-16	-2.10551	-0.735421	3.3633e-15	-1.88326	-0.856982
43259639	chr2:43259639:C:T	2.06847e-15	-7.00909e-10	-1.55495	1.16363e-14	-7.00909e-10	-1.49904
43259767	chr2:43259767:T:C	3.60218e-15	-7.00909e-10	-1.00022	2.25518e-14	-7.00909e-10	-0.837354
43260347	chr2:43260347:C:A	6.03928e-16	-2.18356	-0.602493	2.69614e-15	-2.06494	-0.896407
43260780	chr2:43260780:T:C	2.51238e-15	-7.00909e-10	-1.36053	1.62701e-14	-7.00909e-10	-1.16384
43260787	chr2:43260787:C:G	2.03516e-15	-7.00909e-10	-1.57118	1.1323e-14	-7.00909e-10	-1.52634
43260950	chr2:43260950:G:GA	2.09916e-15	-7.00909e-10	-1.54022	1.10169e-14	-7.00909e-10	-1.55374
43261288	chr2:43261288:A:G	3.25634e-15	-7.00909e-10	-1.10115	1.77657e-14	-7.00909e-10	-1.0759
43261334	chr2:43261334:C:T	1.78154e-15	-1.99348	0.289199	1.4952e-14	-1.43244	0.184123
43261420	chr2:43261420:C:T	2.37166e-15	-7.00909e-10	-1.41817	1.31188e-14	-7.00909e-10	-1.37912
43262174	chr2:43262174:T:C	2.46608e-16	-2.17617	-1.50554	1.54269e-15	-2.16772	-1.35192
43262364	chr2:43262364:C:A	2.09431e-15	-7.00909e-10	-1.54253	1.08071e-14	-7.00909e-10	-1.57296
43262381	chr2:43262381:G:A	2.95171e-15	-7.00909e-10	-1.19937	1.95045e-14	-7.00909e-10	-0.982523
43262466	chr2:43262466:A:G	2.94766e-15	-7.00909e-10	-1.20075	1.94694e-14	-7.00909e-10	-0.984326
43262595	chr2:43262595:G:T	2.18808e-15	-7.00909e-10	-1.49873	1.32839e-14	-7.00909e-10	-1.36662
43263386	chr2:43263386:G:A	2.10416e-15	-7.00909e-10	-1.53784	1.08544e-14	-7.00909e-10	-1.56859
43263440	chr2:43263440:G:A	1.35195e-15	-1.98021	-1.08457e-09	5.92469e-15	-2.17404	-1.08457e-09
43263480	chr2:43263480:A:T	5.04766e-16	-1.4403	-1.52512	2.22315e-15	-1.60587	-1.54837
43263617	chr2:43263617:C:T	2.4171e-15	-7.00909e-10	-1.39919	1.15181e-14	-7.00909e-10	-1.50925
43263725	chr2:43263725:C:T	1.71333e-15	-2.18837	0.445054	7.14343e-15	-2.18866	0.201683
43263764	chr2:43263764:G:A	2.07178e-15	-7.00909e-10	-1.55335	1.08522e-14	-7.00909e-10	-1.5688
43263897	chr2:43263897:A:AC	2.43949e-15	-7.00909e-10	-1.38997	1.36347e-14	-7.00909e-10	-1.34055
43263919	chr2:43263919:C:G	1.15683e-15	-2.13608	-1.08457e-09	5.91945e-15	-2.17492	-1.08457e-09
43264442	chr2:43264442:C:T	4.48851e-15	-7.00909e-10	-0.780237	2.01707e-14	-7.00909e-10	-0.948935
43264444	chr2:43264444:C:T	2.38659e-15	-7.00909e-10	-1.41189	1.47514e-14	-7.00909e-10	-1.26183
43264540	chr2:43264540:C:A	1.75847e-15	-2.00561	0.288293	1.39464e-14	-1.47227	0.154327
43266040	chr2:43266040:A:G	1.11118e-15	-2.17634	-1.08457e-09	5.83325e-15	-2.18959	-1.08457e-09
43266604	chr2:43266604:A:G	2.27362e-15	-7.00909e-10	-1.46038	1.21514e-14	-7.00909e-10	-1.45573
43267038	chr2:43267038:T:C	9.57066e-16	-2.17967	-0.145972	4.50465e-15	-2.18182	-0.266239
43267605	chr2:43267605:T:C	2.06566e-15	-7.00909e-10	-1.55631	1.11926e-14	-7.00909e-10	-1.53791
43267727	chr2:43267727:C:CACCA	2.48009e-15	-7.00909e-10	-1.37346	1.34438e-14	-7.00909e-10	-1.35465
43267851	chr2:43267851:A:C	3.58836e-15	-7.00909e-10	-1.00406	2.26695e-14	-7.00909e-10	-0.832148
43267870	chr2:43267870:C:T	2.12653e-15	-7.00909e-10	-1.52726	1.17119e-14	-7.00909e-10	-1.49256
43268715	chr2:43268715:A:T	4.04419e-15	-7.00909e-10	-0.884476	2.25554e-14	-7.00909e-10	-0.837193
43269745	chr2:43269745:A:C	2.07118e-15	-7.00909e-10	-1.55364	1.08643e-14	-7.00909e-10	-1.56769
43269847	chr2:43269847:C:T	1.12262e-15	-2.13191	-0.0341777	4.40296e-15	-2.13715	-0.333736
43270170	chr2:43270170:G:A	2.1066e-15	-7.00909e-10	-1.53668	1.08884e-14	-7.00909e-10	-1.56547
43270910	chr2:43270910:G:C	2.26059e-15	-7.00909e-10	-1.46613	1.24073e-14	-7.00909e-10	-1.43488
43271021	chr2:43271021:C:T	1.5986e-15	-1.81263	-1.08457e-09	1.52851e-14	-1.22629	-1.08457e-09
43271939	chr2:43271939:G:C	1.98991e-15	-7.00909e-10	-1.59367	1.05862e-14	-7.00909e-10	-1.59362
43272019	chr2:43272019:T:C	2.77702e-15	-7.00909e-10	-1.26038	1.27377e-14	-7.00909e-10	-1.4086
43272170	chr2:43272170:G:A	1.98987e-15	-7.00909e-10	-1.59369	1.05864e-14	-7.00909e-10	-1.59359
43272242	chr2:43272242:G:C	3.77113e-15	-7.00909e-10	-0.954383	2.37676e-14	-7.00909e-10	-0.784845
43272474	chr2:43272474:T:C	4.85689e-15	-7.00909e-10	-0.701359	3.11596e-14	-7.00909e-10	-0.514046
43272530	chr2:43272530:A:G	3.3328e-15	-7.00909e-10	-1.07795	1.82563e-14	-7.00909e-10	-1.04866
43272579	chr2:43272579:G:A	2.32975e-15	-7.00909e-10	-1.436	1.27108e-14	-7.00909e-10	-1.41071
43273123	chr2:43273123:T:C	7.78233e-16	-2.18966	-0.342829	3.48558e-15	-2.18914	-0.515396
43273142	chr2:43273142:A:G	6.56307e-16	-2.01363	-0.689259	3.25577e-15	-1.9282	-0.844543
43273144	chr2:43273144:G:T	2.77238e-15	-7.00909e-10	-1.26205	1.79972e-14	-7.00909e-10	-1.06295
43273193	chr2:43273193:G:A	2.14774e-15	-7.00909e-10	-1.51734	1.17483e-14	-7.00909e-10	-1.48946
43273665	chr2:43273665:A:G	7.46787e-16	-2.08982	-0.483914	3.70665e-15	-1.99384	-0.649201
43274055	chr2:43274055:C:T	5.97562e-15	-7.00909e-10	-0.49407	2.35742e-14	-7.00909e-10	-0.793015
43274446	chr2:43274446:T:C	4.74825e-16	-2.10729	-0.919279	3.39627e-15	-1.95124	-0.779248
43274547	chr2:43274547:G:A	3.11511e-16	-2.13165	-1.31642	1.50379e-15	-2.14402	-1.40115
43274637	chr2:43274637:G:A	2.4408e-15	-7.00909e-10	-1.38943	1.25201e-14	-7.00909e-10	-1.42583
43274663	chr2:43274663:G:A	9.97216e-16	-1.19037	-1.09418	2.48583e-15	-1.87353	-1.16904
43274831	chr2:43274831:C:T	1.05153e-15	-1.27191	-0.959606	2.77434e-15	-1.917	-1.01576
43275056	chr2:43275056:G:A	6.47759e-16	-1.73361	-0.982387	5.39002e-15	-1.32971	-0.938905
43275289	chr2:43275289:G:C	2.75755e-15	-7.00909e-10	-1.26742	1.29625e-14	-7.00909e-10	-1.39111
43275298	chr2:43275298:C:T	1.35897e-15	-1.97503	-1.08457e-09	7.44117e-15	-1.94614	-1.08457e-09
43275387	chr2:43275387:C:T	2.78494e-15	-7.00909e-10	-1.25753	1.28003e-14	-7.00909e-10	-1.4037
43275472	chr2:43275472:T:C	2.01661e-15	-7.00909e-10	-1.58034	1.08336e-14	-7.00909e-10	-1.57052
43275886	chr2:43275886:G:A	1.24928e-15	-2.05919	-1.08457e-09	6.85993e-15	-2.02747	-1.08457e-09
43275940	chr2:43275940:C:T	3.57925e-16	-1.83305	-1.47614	2.84892e-15	-1.45605	-1.45018
43276588	chr2:43276588:T:C	2.81793e-15	-7.00909e-10	-1.24575	1.51815e-14	-7.00909e-10	-1.23309
43276644	chr2:43276644:G:T	2.00871e-15	-7.00909e-10	-1.58426	1.07806e-14	-7.00909e-10	-1.57542
43276772	chr2:43276772:CT:C	2.72611e-15	-7.00909e-10	-1.27888	1.76222e-14	-7.00909e-10	-1.08401
43277327	chr2:43277327:C:T	2.74159e-15	-7.00909e-10	-1.27322	1.47459e-14	-7.00909e-10	-1.26221
43277633	chr2:43277633:TTG:T	3.77056e-16	-1.70361	-1.55351	3.07649e-15	-1.29976	-1.52961
43277898	chr2:43277898:T:C	1.62785e-14	-7.00909e-10	0.508087	5.80457e-14	-7.00909e-10	0.108063
43277919	chr2:43277919:C:T	4.64168e-16	-2.17524	-0.874026	1.98788e-15	-2.17663	-1.08947
43278076	chr2:43278076:G:A	5.00917e-16	-2.18387	-0.789207	2.13261e-15	-2.18515	-1.01067
43278091	chr2:43278091:C:T	4.14322e-15	-0.860283	-1.08457e-09	9.26219e-14	0.575357	-1.08457e-09
43278243	chr2:43278243:C:T	1.21091e-15	-2.09039	-1.08457e-09	8.89305e-15	-1.7679	-1.08457e-09
43278364	chr2:43278364:T:C	2.8521e-15	-7.00909e-10	-1.2337	1.94331e-14	-7.00909e-10	-0.986191
43278917	chr2:43278917:T:G	6.61186e-16	-1.56169	-1.13379	5.68647e-15	-1.11353	-1.10155
43280107	chr2:43280107:G:A	3.73131e-15	-7.00909e-10	-0.964998	2.24793e-14	-7.00909e-10	-0.840574
43280575	chr2:43280575:T:A	2.01022e-15	-7.00909e-10	-1.58351	1.079e-14	-7.00909e-10	-1.57455
43280631	chr2:43280631:C:T	3.83879e-15	-7.00909e-10	-0.936601	1.73076e-14	-7.00909e-10	-1.10202
43280803	chr2:43280803:T:C	5.12364e-15	-7.00909e-10	-0.647893	2.2647e-14	-7.00909e-10	-0.833142
43281066	chr2:43281066:G:A	9.76083e-16	-1.25664	-1.04932	3.06792e-15	-1.71509	-1.11707
43281380	chr2:43281380:T:C	5.8252e-15	-0.519564	-1.08457e-09	3.42602e-14	-0.419185	-1.08457e-09
43281699	chr2:43281699:A:T	1.1787e-15	-2.11735	-1.08457e-09	9.45237e-15	-1.7069	-1.08457e-09
43281752	chr2:43281752:T:C	2.41179e-15	-7.00909e-10	-1.40139	1.39319e-14	-7.00909e-10	-1.31899
43281854	chr2:43281854:C:T	7.02511e-16	-2.14909	-0.485767	3.31836e-15	-2.12495	-0.628751
43281876	chr2:43281876:T:C	2.29841e-15	-7.00909e-10	-1.44954	1.2305e-14	-7.00909e-10	-1.44316
43282022	chr2:43282022:G:A	2.73627e-16	-2.11594	-1.46181	1.43768e-15	-2.08399	-1.50615
43282337	chr2:43282337:A:C	3.37081e-16	-1.84969	-1.5195	3.33688e-15	-1.24333	-1.5048
43282478	chr2:43282478:A:G	5.55066e-16	-1.4035	-1.46692	1.65733e-15	-1.97694	-1.47102
43282656	chr2:43282656:A:C	2.37197e-15	-7.00909e-10	-1.41804	1.18136e-14	-7.00909e-10	-1.48392
43282958	chr2:43282958:T:C	1.1703e-15	-2.18915	0.0646562	5.25993e-15	-2.18805	-0.105001
43283671	chr2:43283671:C:T	5.07808e-15	-7.00909e-10	-0.656825	2.5061e-14	-7.00909e-10	-0.731856
43283741	chr2:43283741:T:C	3.66109e-15	-7.00909e-10	-0.983997	2.32723e-14	-7.00909e-10	-0.805903
43284151	chr2:43284151:C:T	3.2284e-16	-1.86853	-1.54382	3.18257e-15	-1.26662	-1.52886
43284196	chr2:43284196:C:T	2.60603e-15	-7.00909e-10	-1.32393	1.23968e-14	-7.00909e-10	-1.43573
43284348	chr2:43284348:G:A	1.00366e-14	0.0244817	-1.08457e-09	3.30183e-14	-0.456107	-1.08457e-09
43284414	chr2:43284414:C:T	1.09679e-15	-2.00209	-0.18728	4.44143e-15	-2.07692	-0.385271
43284424	chr2:43284424:C:G	2.05837e-15	-7.00909e-10	-1.55984	1.44631e-14	-7.00909e-10	-1.28157
43284619	chr2:43284619:C:T	2.42176e-15	-7.00909e-10	-1.39726	1.20875e-14	-7.00909e-10	-1.461
43284763	chr2:43284763:G:A	2.09092e-15	-7.00909e-10	-1.54415	1.13009e-14	-7.00909e-10	-1.52828
43284963	chr2:43284963:T:C	2.04283e-15	-7.00909e-10	-1.56742	1.10191e-14	-7.00909e-10	-1.55354
43285625	chr2:43285625:G:A	1.25438e-15	-2.05512	-1.08457e-09	9.38564e-15	-1.71399	-1.08457e-09
43285721	chr2:43285721:T:C	3.36669e-16	-1.87336	-1.49705	3.30132e-15	-1.28226	-1.47658
43286089	chr2:43286089:C:T	2.14201e-15	-7.00909e-10	-1.52001	1.10449e-14	-7.00909e-10	-1.5512
43286583	chr2:43286583:A:G	1.14712e-15	-2.11806	-0.0264447	4.18077e-15	-2.18827	-0.334401
43286897	chr2:43286897:G:A	1.42677e-15	-1.39866	-0.527691	3.98974e-15	-1.5924	-0.977043
43287087	chr2:43287087:G:A	4.1281e-16	-1.9078	-1.25873	4.13755e-15	-1.36784	-1.16523
43287442	chr2:43287442:G:T	4.26175e-16	-1.90911	-1.22556	4.27016e-15	-1.37375	-1.12777
43287559	chr2:43287559:A:C	2.05262e-15	-7.00909e-10	-1.56264	1.09754e-14	-7.00909e-10	-1.55751
43287592	chr2:43287592:C:T	2.714e-15	-7.00909e-10	-1.28333	1.35977e-14	-7.00909e-10	-1.34327
43288288	chr2:43288288:C:T	1.1481e-15	-0.677728	-1.46592	6.93868e-15	-0.671107	-1.34495
43289007	chr2:43289007:G:A	8.1807e-16	-1.31126	-1.1713	4.46533e-15	-1.58926	-0.867571
43289191	chr2:43289191:T:C	1.07015e-15	-1.01434	-1.19961	5.13267e-15	-1.34884	-0.968698
43289255	chr2:43289255:G:A	2.08633e-15	-7.00909e-10	-1.54635	1.08102e-14	-7.00909e-10	-1.57268
43289390	chr2:43289390:T:C	2.08016e-15	-7.00909e-10	-1.54931	1.12288e-14	-7.00909e-10	-1.53469
43289486	chr2:43289486:G:A	1.13977e-15	-2.15093	-1.08457e-09	8.60593e-15	-1.80072	-1.08457e-09
43289860	chr2:43289860:C:T	2.27041e-15	-7.00909e-10	-1.4618	1.21307e-14	-7.00909e-10	-1.45743
43289983	chr2:43289983:T:G	2.88958e-15	-7.00909e-10	-1.22065	1.6107e-14	-7.00909e-10	-1.17391
43290159	chr2:43290159:A:G	2.31581e-15	-7.00909e-10	-1.442	1.23789e-14	-7.00909e-10	-1.43718
43290172	chr2:43290172:C:T	1.11976e-15	-2.16864	-1.08457e-09	6.40391e-15	-2.09626	-1.08457e-09
43290199	chr2:43290199:T:C	2.46483e-16	-2.1544	-1.52782	1.79608e-15	-1.9993	-1.36827
43290501	chr2:43290501:T:A	2.02432e-15	-7.00909e-10	-1.57653	1.07562e-14	-7.00909e-10	-1.57769
43290522	chr2:43290522:C:T	3.12989e-15	-7.00909e-10	-1.14076	1.42339e-14	-7.00909e-10	-1.29754
43290830	chr2:43290830:T:C	4.28886e-16	-1.90761	-1.22071	4.29137e-15	-1.37247	-1.12409
43290918	chr2:43290918:C:T	3.38877e-16	-1.87716	-1.48672	3.35419e-15	-1.28266	-1.46029
43291122	chr2:43291122:G:A	3.39718e-16	-1.85183	-1.50956	3.36502e-15	-1.24734	-1.4924
43291175	chr2:43291175:C:T	4.39829e-15	-7.00909e-10	-0.800541	2.1564e-14	-7.00909e-10	-0.882145
43291228	chr2:43291228:T:A	2.22462e-15	-7.00909e-10	-1.48217	1.14487e-14	-7.00909e-10	-1.51529
43291704	chr2:43291704:A:G	3.44027e-15	-7.00909e-10	-1.04621	2.16058e-14	-7.00909e-10	-0.880206
43291793	chr2:43291793:AC:A	1.74538e-15	-1.72479	-1.08457e-09	9.75688e-15	-1.6752	-1.08457e-09
43292079	chr2:43292079:T:G	5.33092e-15	-7.00909e-10	-0.608234	3.2827e-14	-7.00909e-10	-0.461917
43293863	chr2:43293863:T:G	3.03039e-15	-7.00909e-10	-1.17307	1.3841e-14	-7.00909e-10	-1.32554
43294028	chr2:43294028:G:A	8.28338e-16	-2.12553	-0.344558	3.92475e-15	-2.03338	-0.55249
43294374	chr2:43294374:A:G	1.0966e-15	-2.18954	-1.08457e-09	5.87136e-15	-2.18308	-1.08457e-09
43294925	chr2:43294925:C:T	3.8566e-15	-7.00909e-10	-0.931971	2.43358e-14	-7.00909e-10	-0.761218
43295301	chr2:43295301:C:G	2.11092e-15	-7.00909e-10	-1.53463	1.10178e-14	-7.00909e-10	-1.55365
43295724	chr2:43295724:CAG:C	1.13467e-15	-2.18975	0.0343353	4.95429e-15	-2.18535	-0.167559
43296060	chr2:43296060:C:T	3.33912e-15	-7.00909e-10	-1.07605	1.5023e-14	-7.00909e-10	-1.24359
43296240	chr2:43296240:A:G	1.2326e-15	-2.1875	0.114864	5.39292e-15	-2.17662	-0.0914613
43296327	chr2:43296327:G:C	4.49684e-16	-2.13586	-0.945107	2.47914e-15	-2.10936	-0.935894
43296557	chr2:43296557:G:T	1.27585e-15	-2.18966	0.151514	5.56112e-15	-2.18337	-0.0539992
43296951	chr2:43296951:C:T	6.45199e-15	-7.00909e-10	-0.41737	4.36018e-14	-7.00909e-10	-0.17807
43298731	chr2:43298731:C:G	2.45447e-15	-7.00909e-10	-1.38385	1.30114e-14	-7.00909e-10	-1.38734
43299046	chr2:43299046:A:C	1.15021e-15	-2.14181	-1.08457e-09	5.87073e-15	-2.18319	-1.08457e-09
43299247	chr2:43299247:A:T	6.26327e-16	-2.12523	-0.624411	3.17965e-15	-2.03919	-0.757208
43299488	chr2:43299488:G:A	3.92002e-16	-1.89987	-1.31838	3.79998e-15	-1.39188	-1.22629
43299635	chr2:43299635:C:T	1.30631e-15	-2.01455	-1.08457e-09	6.33491e-15	-2.10709	-1.08457e-09
43299651	chr2:43299651:ACT:A	2.1902e-15	-7.00909e-10	-1.49777	1.23575e-14	-7.00909e-10	-1.4389
43299671	chr2:43299671:A:C	2.89076e-15	-7.00909e-10	-1.22024	1.56715e-14	-7.00909e-10	-1.20132
43299977	chr2:43299977:G:A	2.37525e-15	-7.00909e-10	-1.41665	1.5768e-14	-7.00909e-10	-1.19518
43300350	chr2:43300350:G:A	7.16575e-15	-0.312445	-1.08457e-09	3.56407e-14	-0.379681	-1.08457e-09
43300597	chr2:43300597:A:T	4.99146e-16	-2.18974	-0.786874	2.03351e-15	-2.18464	-1.05876
43300805	chr2:43300805:CTGTT:C	2.10457e-15	-7.00909e-10	-1.53765	1.10145e-14	-7.00909e-10	-1.55396
43300918	chr2:43300918:C:A	3.64375e-15	-2.03508	1.04634	2.4701e-14	-2.05395	1.30762
43301443	chr2:43301443:G:C	2.8393e-15	-7.00909e-10	-1.2382	1.66856e-14	-7.00909e-10	-1.13862
43302707	chr2:43302707:G:GA	3.32855e-15	-7.00909e-10	-1.07922	2.41856e-14	-7.00909e-10	-0.76741
43302923	chr2:43302923:A:C	3.58106e-14	-7.00909e-10	1.29649	1.24013e-13	-7.00909e-10	0.867222
43302986	chr2:43302986:G:C	3.68673e-15	-7.00909e-10	-0.977017	2.09694e-14	-7.00909e-10	-0.910104
43303000	chr2:43303000:T:C	3.22962e-16	-1.92952	-1.48246	2.98332e-15	-1.41423	-1.4459
43303102	chr2:43303102:G:C	3.00373e-16	-2.01104	-1.47345	2.609e-15	-1.55917	-1.43503
43303178	chr2:43303178:G:A	2.47153e-15	-7.00909e-10	-1.37692	1.42705e-14	-7.00909e-10	-1.29498
43303279	chr2:43303279:A:T	2.51623e-15	-7.00909e-10	-1.359	1.45603e-14	-7.00909e-10	-1.27487
43303285	chr2:43303285:G:C	2.42436e-15	-7.00909e-10	-1.39619	1.28484e-14	-7.00909e-10	-1.39995
43303312	chr2:43303312:T:C	4.69299e-15	-7.00909e-10	-0.735687	1.93753e-14	-7.00909e-10	-0.989168
43303913	chr2:43303913:T:A	4.53074e-16	-2.1882	-0.885261	1.87495e-15	-2.1892	-1.13538
43303917	chr2:43303917:C:G	4.67212e-15	-7.00909e-10	-0.740144	2.1029e-14	-7.00909e-10	-0.907267
43304325	chr2:43304325:C:A	2.59932e-15	-7.00909e-10	-1.32651	1.37539e-14	-7.00909e-10	-1.33185
43304741	chr2:43304741:G:A	2.16017e-15	-7.00909e-10	-1.51157	1.18507e-14	-7.00909e-10	-1.48078
43304967	chr2:43304967:C:T	5.20701e-16	-2.11592	-0.818417	2.58567e-15	-2.00129	-1.00189
43305163	chr2:43305163:C:T	7.13072e-16	-1.23303	-1.3869	3.80875e-15	-1.1773	-1.43857
43305212	chr2:43305212:CAACAAT:C	3.45447e-16	-1.84594	-1.49873	3.25842e-15	-1.2836	-1.48832
43305472	chr2:43305472:C:T	4.94259e-16	-2.11701	-0.869444	2.47619e-15	-2.00421	-1.04224
43305641	chr2:43305641:A:C	8.1613e-16	-2.17617	-0.308767	4.3433e-15	-2.11784	-0.366694
43306075	chr2:43306075:G:A	3.06942e-15	0.236821	-1.39709	6.73221e-15	-0.598715	-1.44755
43306099	chr2:43306099:GTC:G	2.26768e-15	-7.00909e-10	-1.463	1.24243e-14	-7.00909e-10	-1.43352
43306461	chr2:43306461:C:T	2.266e-15	-7.00909e-10	-1.46374	1.24263e-14	-7.00909e-10	-1.43335
43306628	chr2:43306628:G:A	2.60084e-15	-7.00909e-10	-1.32592	1.37668e-14	-7.00909e-10	-1.33091
43306719	chr2:43306719:G:C	3.30576e-15	-7.00909e-10	-1.08609	1.86612e-14	-7.00909e-10	-1.02672
43307069	chr2:43307069:C:T	2.3473e-16	-2.13919	-1.59188	1.28777e-15	-2.18303	-1.51722
43307376	chr2:43307376:T:C	3.07551e-15	-7.00909e-10	-1.15829	1.73752e-14	-7.00909e-10	-1.09813
43307734	chr2:43307734:TTAAAGAA:T	2.54341e-15	-7.00909e-10	-1.34825	1.41307e-14	-7.00909e-10	-1.30482
43308762	chr2:43308762:A:C	3.57765e-16	-2.18924	-1.1204	1.80564e-15	-2.18635	-1.1759
43308850	chr2:43308850:T:C	1.99009e-15	-7.00909e-10	-1.59358	1.06157e-14	-7.00909e-10	-1.59084
43308932	chr2:43308932:G:C	2.82709e-15	-7.00909e-10	-1.24251	1.44057e-14	-7.00909e-10	-1.28554
43309043	chr2:43309043:G:T	3.15228e-15	-7.00909e-10	-1.13363	1.77493e-14	-7.00909e-10	-1.07682
43309218	chr2:43309218:C:A	2.14266e-15	-7.00909e-10	-1.51971	1.16292e-14	-7.00909e-10	-1.49964
43309246	chr2:43309246:T:C	1.18636e-15	-2.11086	-1.08457e-09	8.92871e-15	-1.7639	-1.08457e-09
43309548	chr2:43309548:C:T	1.10719e-15	-2.17993	-1.08457e-09	7.17049e-15	-1.98319	-1.08457e-09
43309706	chr2:43309706:G:A	1.15261e-15	-2.13973	-1.08457e-09	6.26216e-15	-2.11864	-1.08457e-09
43310572	chr2:43310572:C:A	2.92668e-15	0.0754978	-1.28339	3.74537e-15	-1.253	-1.37965
43310753	chr2:43310753:T:C	1.19254e-15	-2.12663	0.0209595	5.35627e-15	-2.10637	-0.16853
43310933	chr2:43310933:T:C	2.11707e-15	-7.00909e-10	-1.53173	1.09372e-14	-7.00909e-10	-1.561
43311013	chr2:43311013:C:A	2.12497e-15	-7.00909e-10	-1.528	1.29826e-14	-7.00909e-10	-1.38956
43311038	chr2:43311038:T:C	3.41865e-15	-7.00909e-10	-1.05251	2.2506e-14	-7.00909e-10	-0.839387
43311358	chr2:43311358:T:C	2.00292e-15	-7.00909e-10	-1.58715	1.06023e-14	-7.00909e-10	-1.59209
43311496	chr2:43311496:C:T	1.09636e-15	-2.18976	-1.08457e-09	7.40761e-15	-1.95066	-1.08457e-09
43312562	chr2:43312562:C:T	1.28702e-15	-2.02943	-1.08457e-09	1.16438e-14	-1.4984	-1.08457e-09
43312986	chr2:43312986:T:G	4.82779e-16	-1.73912	-1.27084	2.47475e-15	-1.87408	-1.17295
43313271	chr2:43313271:C:T	3.03127e-15	-7.00909e-10	-1.17277	1.7076e-14	-7.00909e-10	-1.11549
43313437	chr2:43313437:G:A	1.16342e-15	-2.13039	-1.08457e-09	5.88044e-15	-2.18154	-1.08457e-09
43313892	chr2:43313892:G:C	3.51696e-15	-7.00909e-10	-1.02416	1.65689e-14	-7.00909e-10	-1.14564
43313932	chr2:43313932:C:T	1.60125e-15	-1.81098	-1.08457e-09	1.53666e-14	-1.22097	-1.08457e-09
43314247	chr2:43314247:G:A	1.31938e-15	-0.684902	-1.3197	3.51014e-15	-1.29235	-1.40516
43314273	chr2:43314273:A:G	6.50634e-16	-1.83557	-0.876	7.58436e-15	-0.92219	-1.00489
43314661	chr2:43314661:T:C	5.10187e-15	-7.00909e-10	-0.65215	2.98741e-14	-7.00909e-10	-0.556177
43315368	chr2:43315368:C:T	5.49774e-16	-1.48747	-1.39254	2.93028e-15	-1.43919	-1.43888
43315640	chr2:43315640:A:T	9.50693e-16	-1.92574	-0.406583	8.50553e-15	-1.35054	-0.461915
43316416	chr2:43316416:C:A	4.97174e-16	-1.46872	-1.51185	2.23028e-15	-1.7522	-1.39884
43316632	chr2:43316632:T:C	3.55097e-15	-7.00909e-10	-1.01454	1.6712e-14	-7.00909e-10	-1.13704
43316875	chr2:43316875:C:T	6.01689e-16	-1.6337	-1.15607	3.32652e-15	-1.87397	-0.877268
43316953	chr2:43316953:A:G	6.79117e-16	-1.38809	-1.28063	3.64012e-15	-1.24324	-1.41791
43316978	chr2:43316978:C:T	3.21546e-16	-1.85412	-1.56225	1.53382e-15	-1.99073	-1.53467
43317113	chr2:43317113:A:T	2.00611e-15	-7.00909e-10	-1.58556	1.07233e-14	-7.00909e-10	-1.58075
43317140	chr2:43317140:C:T	2.16414e-15	-7.00909e-10	-1.50974	1.17925e-14	-7.00909e-10	-1.48571
43317189	chr2:43317189:A:G	3.97672e-16	-2.11492	-1.08896	2.35422e-15	-1.87904	-1.21792
43318079	chr2:43318079:G:A	1.11231e-15	-2.17532	-1.08457e-09	8.18744e-15	-1.85057	-1.08457e-09
43318157	chr2:43318157:A:C	3.27836e-15	-7.00909e-10	-1.09441	1.95411e-14	-7.00909e-10	-0.980649
43318162	chr2:43318162:C:T	1.10742e-15	-2.17972	-1.08457e-09	6.16936e-15	-2.13357	-1.08457e-09
43318200	chr2:43318200:T:C	2.0001e-15	-7.00909e-10	-1.58856	1.05969e-14	-7.00909e-10	-1.59261
43318507	chr2:43318507:A:G	2.00241e-15	-7.00909e-10	-1.58741	1.09717e-14	-7.00909e-10	-1.55785
43318600	chr2:43318600:G:T	2.57263e-15	-7.00909e-10	-1.33683	1.32115e-14	-7.00909e-10	-1.37208
43319011	chr2:43319011:T:C	2.43413e-15	-7.00909e-10	-1.39217	1.34995e-14	-7.00909e-10	-1.35051
43319485	chr2:43319485:T:C	8.07761e-16	-2.15129	-0.343958	3.39855e-15	-2.16428	-0.565541
43319493	chr2:43319493:A:T	7.70065e-16	-2.10588	-0.437163	3.42461e-15	-2.12763	-0.594554
43319696	chr2:43319696:C:G	3.16103e-16	-2.17631	-1.25713	1.77141e-15	-2.03394	-1.34746
43319778	chr2:43319778:G:C	3.61115e-15	-7.00909e-10	-0.997732	1.69197e-14	-7.00909e-10	-1.12469
43320989	chr2:43320989:G:A	7.9147e-16	-1.11503	-1.40059	3.66352e-15	-1.21191	-1.44283
43321519	chr2:43321519:T:C	2.1674e-15	-7.00909e-10	-1.50823	1.74911e-14	-7.00909e-10	-1.09148
43321807	chr2:43321807:C:T	4.27954e-16	-1.61705	-1.51344	2.30544e-15	-1.67294	-1.44496
43322107	chr2:43322107:C:T	2.99794e-16	-2.17872	-1.3077	1.87888e-15	-1.99539	-1.3271
43322259	chr2:43322259:T:C	4.96741e-15	-7.00909e-10	-0.67886	2.61944e-14	-7.00909e-10	-0.687622
43322299	chr2:43322299:A:T	4.24947e-16	-2.06907	-1.06848	2.87212e-15	-1.72443	-1.17369
43322384	chr2:43322384:T:G	4.11453e-16	-1.85148	-1.31834	3.21973e-15	-1.38855	-1.39532
43322830	chr2:43322830:C:T	1.25846e-15	-2.03364	-0.0182351	9.47289e-15	-1.60704	-0.0976981
43323069	chr2:43323069:C:T	4.17776e-15	-7.00909e-10	-0.851983	2.23542e-14	-7.00909e-10	-0.846152
43323336	chr2:43323336:G:A	4.03492e-15	-7.00909e-10	-0.886771	1.87504e-14	-7.00909e-10	-1.02196
43324403	chr2:43324403:C:T	5.75373e-15	-7.00909e-10	-0.531909	3.2626e-14	-7.00909e-10	-0.468058
43324723	chr2:43324723:T:C	2.1023e-15	-7.00909e-10	-1.53873	1.07424e-14	-7.00909e-10	-1.57897
43324754	chr2:43324754:A:G	2.33985e-15	-7.00909e-10	-1.43167	1.47049e-14	-7.00909e-10	-1.26498
43325321	chr2:43325321:G:C	8.57191e-16	-2.17717	-0.258683	3.63428e-15	-2.17108	-0.49168
43325476	chr2:43325476:T:G	1.99997e-15	-7.00909e-10	-1.58863	1.09202e-14	-7.00909e-10	-1.56255
43326150	chr2:43326150:G:A	2.25415e-15	-7.00909e-10	-1.46899	1.95857e-14	-7.00909e-10	-0.978366
43326182	chr2:43326182:A:C	4.60294e-16	-2.11309	-0.944554	2.62898e-15	-1.90179	-1.08478
43326451	chr2:43326451:G:C	4.71986e-15	-7.00909e-10	-0.729979	2.21686e-14	-7.00909e-10	-0.85449
43326810	chr2:43326810:T:C	1.14484e-15	-0.622378	-1.52412	1.95265e-15	-1.76227	-1.52171
43326864	chr2:43326864:C:T	2.6323e-15	-7.00909e-10	-1.3139	1.41307e-14	-7.00909e-10	-1.30482
43327258	chr2:43327258:T:A	4.46542e-16	-2.11247	-0.975506	2.55023e-15	-1.8986	-1.11838
43327815	chr2:43327815:C:T	3.35004e-15	-7.00909e-10	-1.07278	1.99328e-14	-7.00909e-10	-0.960799
43327833	chr2:43327833:C:A	4.14283e-16	-2.09217	-1.07079	2.44694e-15	-1.85723	-1.2011
43327851	chr2:43327851:C:T	2.2719e-15	-7.00909e-10	-1.46114	1.1988e-14	-7.00909e-10	-1.46927
43327872	chr2:43327872:C:T	2.34967e-15	-7.00909e-10	-1.42748	1.29399e-14	-7.00909e-10	-1.39285
43328010	chr2:43328010:A:G	3.4978e-16	-1.73835	-1.59386	1.99977e-15	-1.6668	-1.59333
43328092	chr2:43328092:C:T	3.63933e-15	-7.00909e-10	-0.989959	2.20814e-14	-7.00909e-10	-0.858432
43328193	chr2:43328193:G:C	1.99095e-15	-7.00909e-10	-1.59315	1.06087e-14	-7.00909e-10	-1.5915
43328666	chr2:43328666:G:T	4.3422e-16	-2.13081	-0.985148	2.42596e-15	-1.93693	-1.13001
43328791	chr2:43328791:G:A	1.14567e-15	-2.14577	-1.08457e-09	5.84193e-15	-2.18811	-1.08457e-09
43329118	chr2:43329118:C:G	5.10595e-15	-7.00909e-10	-0.65135	2.06491e-14	-7.00909e-10	-0.925495
43329284	chr2:43329284:A:G	2.24231e-15	-7.00909e-10	-1.47425	1.14389e-14	-7.00909e-10	-1.51615
43329436	chr2:43329436:C:T	1.06522e-15	-2.01547	-0.203109	8.69857e-15	-1.51487	-0.275134
43329531	chr2:43329531:T:C	4.43849e-15	-7.00909e-10	-0.791444	2.32977e-14	-7.00909e-10	-0.804813
43329917	chr2:43329917:C:T	2.33488e-15	-7.00909e-10	-1.4338	1.28201e-14	-7.00909e-10	-1.40216
43330321	chr2:43330321:A:C	1.51053e-14	-7.00909e-10	0.433291	8.29148e-14	-7.00909e-10	0.464646
43330380	chr2:43330380:TAGG:T	3.36215e-15	-7.00909e-10	-1.06918	1.9602e-14	-7.00909e-10	-0.977534
43330458	chr2:43330458:G:C	1.08638e-15	-2.16643	-0.0324713	4.71797e-15	-2.16846	-0.233334
43330561	chr2:43330561:C:T	1.25754e-14	-7.00909e-10	0.249987	6.97054e-14	-7.00909e-10	0.291109
43330662	chr2:43330662:T:C	2.30395e-15	-7.00909e-10	-1.44713	1.34481e-14	-7.00909e-10	-1.35433
43331604	chr2:43331604:C:T	6.55743e-16	-2.00323	-0.700516	4.43551e-15	-1.63478	-0.828745
43332324	chr2:43332324:C:G	3.40271e-15	-7.00909e-10	-1.05718	2.30965e-14	-7.00909e-10	-0.813486
43332783	chr2:43332783:A:C	2.20294e-15	-7.00909e-10	-1.49197	1.23645e-14	-7.00909e-10	-1.43834
43332954	chr2:43332954:T:C	2.00234e-15	-7.00909e-10	-1.58744	1.06668e-14	-7.00909e-10	-1.58603
43333451	chr2:43333451:T:G	1.10509e-15	-2.18183	-1.08457e-09	8.66398e-15	-1.79399	-1.08457e-09
43333486	chr2:43333486:T:C	3.90793e-15	-7.00909e-10	-0.918751	1.78162e-14	-7.00909e-10	-1.07306
43333754	chr2:43333754:C:T	6.8488e-15	-7.00909e-10	-0.357684	3.99472e-14	-7.00909e-10	-0.265608
43333984	chr2:43333984:T:C	1.98988e-15	-7.00909e-10	-1.59368	1.0592e-14	-7.00909e-10	-1.59307
43334022	chr2:43334022:C:A	2.16853e-15	-0.341472	-1.16624	1.01559e-14	-0.592255	-1.04286
43334075	chr2:43334075:C:T	4.07392e-15	-7.00909e-10	-0.877152	1.82835e-14	-7.00909e-10	-1.04717
43334162	chr2:43334162:C:A	2.2512e-15	-7.00909e-10	-1.4703	1.15286e-14	-7.00909e-10	-1.50834
43334280	chr2:43334280:C:T	1.02839e-15	-0.763758	-1.49	1.00128e-14	-0.243163	-1.40614
43334632	chr2:43334632:A:G	7.27979e-15	1.28291	-1.57956	1.94478e-14	0.576671	-1.56211
43334641	chr2:43334641:G:A	7.88873e-15	1.16543	-1.38175	1.94285e-14	0.472822	-1.45925
43334644	chr2:43334644:G:A	2.08964e-15	-7.00909e-10	-1.54477	1.10242e-14	-7.00909e-10	-1.55307
43334676	chr2:43334676:C:G	1.11256e-14	0.912775	-0.785286	1.12069e-14	-0.478941	-1.05769
43334707	chr2:43334707:G:A	2.06449e-15	-7.00909e-10	-1.55688	1.09999e-14	-7.00909e-10	-1.55528
43334736	chr2:43334736:C:G	2.20504e-15	-7.00909e-10	-1.49101	1.16668e-14	-7.00909e-10	-1.49642
43334850	chr2:43334850:C:T	3.57519e-16	-2.07746	-1.23286	2.4059e-15	-1.76663	-1.30862
43334861	chr2:43334861:T:C	3.73822e-16	-2.05978	-1.20595	2.57739e-15	-1.73376	-1.27264
43335045	chr2:43335045:A:T	2.22052e-15	-7.00909e-10	-1.48402	1.17537e-14	-7.00909e-10	-1.489
43335091	chr2:43335091:C:T	3.82628e-16	-2.0425	-1.19995	2.65282e-15	-1.70137	-1.27618
43335174	chr2:43335174:C:G	2.2211e-15	-7.00909e-10	-1.48376	1.18507e-14	-7.00909e-10	-1.48078
43335340	chr2:43335340:A:T	3.61369e-16	-2.02263	-1.27699	2.58977e-15	-1.667	-1.3346
43335356	chr2:43335356:AG:A	5.35096e-15	-7.00909e-10	-0.604481	2.94202e-14	-7.00909e-10	-0.571485
43335660	chr2:43335660:T:G	4.88801e-16	-1.62219	-1.37537	2.0685e-15	-1.78586	-1.44049
43335975	chr2:43335975:C:T	1.71395e-15	-0.209336	-1.53362	2.04132e-15	-1.67292	-1.56665
43336014	chr2:43336014:G:A	1.16232e-15	-2.13134	-1.08457e-09	9.31938e-15	-1.72107	-1.08457e-09
43336216	chr2:43336216:G:T	7.89155e-16	-2.14806	-0.370485	5.269e-15	-1.83049	-0.460834
43337347	chr2:43337347:T:C	4.27333e-16	-1.81386	-1.31809	2.12174e-15	-1.72801	-1.47292
43337608	chr2:43337608:C:T	2.23499e-15	-7.00909e-10	-1.47752	1.23274e-14	-7.00909e-10	-1.44134
43337878	chr2:43337878:T:G	2.14907e-15	-7.00909e-10	-1.51672	1.15604e-14	-7.00909e-10	-1.50558
43339007	chr2:43339007:A:G	3.62261e-16	-2.18867	-1.10848	1.67755e-15	-2.1871	-1.24873
43339283	chr2:43339283:A:G	3.5894e-15	-7.00909e-10	-1.00377	2.03931e-14	-7.00909e-10	-0.937973
43339292	chr2:43339292:T:C	2.13756e-15	-7.00909e-10	-1.52209	1.0928e-14	-7.00909e-10	-1.56184
43339599	chr2:43339599:C:A	7.02968e-16	-2.15544	-0.478766	4.64509e-15	-1.85284	-0.56452
43339802	chr2:43339802:C:T	3.07681e-16	-2.17596	-1.28449	1.71374e-15	-2.04734	-1.36715
43339851	chr2:43339851:T:C	3.7983e-16	-2.16883	-1.08096	1.81437e-15	-2.16549	-1.19193
43340079	chr2:43340079:T:C	3.89532e-16	-2.18951	-1.03505	1.89754e-15	-2.18968	-1.12293
43340214	chr2:43340214:C:T	2.01039e-15	-7.00909e-10	-1.58343	1.08112e-14	-7.00909e-10	-1.57259
43341471	chr2:43341471:T:C	1.30533e-15	-2.0153	-1.08457e-09	1.02492e-14	-1.62597	-1.08457e-09
43341636	chr2:43341636:G:T	2.25998e-15	-7.00909e-10	-1.4664	1.19509e-14	-7.00909e-10	-1.47236
43342028	chr2:43342028:T:C	1.99482e-15	-7.00909e-10	-1.5912	1.06522e-14	-7.00909e-10	-1.58741
43342544	chr2:43342544:T:C	2.10879e-15	-7.00909e-10	-1.53564	1.07796e-14	-7.00909e-10	-1.57551
43342589	chr2:43342589:C:T	5.44317e-16	-1.92564	-0.964344	4.89897e-15	-1.28956	-1.07458
43342646	chr2:43342646:A:T	2.03462e-15	-7.00909e-10	-1.57145	1.09077e-14	-7.00909e-10	-1.5637
43343092	chr2:43343092:A:C	2.17151e-15	-7.00909e-10	-1.50634	1.18146e-14	-7.00909e-10	-1.48383
43343443	chr2:43343443:G:A	2.19138e-15	-7.00909e-10	-1.49722	1.17516e-14	-7.00909e-10	-1.48918
43344208	chr2:43344208:G:A	2.56997e-15	-7.00909e-10	-1.33786	1.26205e-14	-7.00909e-10	-1.41784
43344908	chr2:43344908:A:G	4.36425e-16	-2.17581	-0.935084	2.40099e-15	-2.04228	-1.03501
43346191	chr2:43346191:AG:A	2.77822e-15	-7.00909e-10	-1.25995	1.42048e-14	-7.00909e-10	-1.29959
43346531	chr2:43346531:C:T	2.91013e-16	-2.13143	-1.38472	1.78003e-15	-1.93331	-1.44323
43346911	chr2:43346911:G:T	2.77875e-15	-7.00909e-10	-1.25976	1.42078e-14	-7.00909e-10	-1.29937
43347180	chr2:43347180:C:T	4.08436e-15	-7.00909e-10	-0.874592	1.85744e-14	-7.00909e-10	-1.03139
43347242	chr2:43347242:A:G	2.99286e-15	-7.00909e-10	-1.18553	1.59989e-14	-7.00909e-10	-1.18065
43347318	chr2:43347318:T:C	2.03273e-15	-7.00909e-10	-1.57238	1.06924e-14	-7.00909e-10	-1.58363
43347876	chr2:43347876:A:G	5.04939e-15	-7.00909e-10	-0.662491	2.86754e-14	-7.00909e-10	-0.597129
43348056	chr2:43348056:C:T	9.28518e-16	-2.18849	-0.167435	4.08334e-15	-2.18595	-0.3603
43348452	chr2:43348452:A:C	2.01026e-15	-7.00909e-10	-1.58349	1.06519e-14	-7.00909e-10	-1.58743
43349204	chr2:43349204:T:C	7.6444e-16	-2.01979	-0.530576	5.85827e-15	-1.48188	-0.703429
43349552	chr2:43349552:G:A	1.46402e-15	-1.80193	-0.0986366	9.60384e-15	-1.27656	-0.414446
43349556	chr2:43349556:A:C	2.617e-15	-7.00909e-10	-1.31973	1.25601e-14	-7.00909e-10	-1.42265
43349858	chr2:43349858:G:A	2.63016e-16	-2.05227	-1.56503	1.24096e-15	-2.17869	-1.55859
43350476	chr2:43350476:G:A	3.80909e-16	-1.66877	-1.57818	1.94345e-15	-1.73331	-1.55539
43351524	chr2:43351524:T:C	2.63773e-15	-7.00909e-10	-1.31184	1.26607e-14	-7.00909e-10	-1.41467
43351672	chr2:43351672:A:G	7.07709e-15	-7.00909e-10	-0.324895	3.02074e-14	-7.00909e-10	-0.545081
43351911	chr2:43351911:C:T	3.03806e-15	-7.00909e-10	-1.17054	1.53603e-14	-7.00909e-10	-1.22138
43351966	chr2:43351966:G:C	2.1272e-15	-7.00909e-10	-1.52695	1.08002e-14	-7.00909e-10	-1.5736
43352708	chr2:43352708:G:A	3.07062e-15	-7.00909e-10	-1.15988	1.70745e-14	-7.00909e-10	-1.11558
43353217	chr2:43353217:T:C	3.92971e-15	-7.00909e-10	-0.913193	2.131e-14	-7.00909e-10	-0.893991
43353548	chr2:43353548:T:G	1.09846e-15	-2.18784	-1.08457e-09	5.83267e-15	-2.18969	-1.08457e-09
43353954	chr2:43353954:A:G	1.98504e-15	-1.59612	-1.08457e-09	1.88072e-14	-1.01893	-1.08457e-09
43354180	chr2:43354180:T:C	2.3066e-15	-7.00909e-10	-1.44598	1.41525e-14	-7.00909e-10	-1.30328
43354935	chr2:43354935:C:G	3.65178e-16	-1.69549	-1.59363	1.40913e-15	-2.01664	-1.59355
43354964	chr2:43354964:A:T	2.53128e-16	-2.14459	-1.51103	1.76308e-15	-1.89222	-1.49389
43355130	chr2:43355130:T:C	2.37503e-15	-7.00909e-10	-1.41675	1.38243e-14	-7.00909e-10	-1.32674
43355612	chr2:43355612:T:C	1.99828e-15	-7.00909e-10	-1.58947	1.06338e-14	-7.00909e-10	-1.58913
43355787	chr2:43355787:A:G	2.22172e-15	-7.00909e-10	-1.48348	1.88271e-14	-7.00909e-10	-1.01787
43355915	chr2:43355915:T:A	2.04002e-15	-1.5688	-1.08457e-09	1.71992e-14	-1.10831	-1.08457e-09
43355953	chr2:43355953:G:C	2.07062e-15	-7.00909e-10	-1.55391	1.06615e-14	-7.00909e-10	-1.58653
43356779	chr2:43356779:A:G	3.58003e-15	-7.00909e-10	-1.00639	2.08192e-14	-7.00909e-10	-0.917293
43356897	chr2:43356897:G:T	2.50176e-16	-2.18138	-1.48597	1.57589e-15	-2.04385	-1.4545
43356982	chr2:43356982:T:C	1.31313e-15	-2.00935	-1.08457e-09	8.41021e-15	-1.82372	-1.08457e-09
43357181	chr2:43357181:T:C	7.23657e-16	-1.88339	-0.721804	6.47721e-15	-1.2206	-0.864276
43357783	chr2:43357783:T:C	4.20795e-15	-7.00909e-10	-0.844782	2.83348e-14	-7.00909e-10	-0.609076
43357833	chr2:43357833:A:C	5.61364e-16	-2.00099	-0.858157	4.57364e-15	-1.44619	-0.986667
43358221	chr2:43358221:C:A	3.30668e-15	-7.00909e-10	-1.08581	1.79276e-14	-7.00909e-10	-1.06683
43358387	chr2:43358387:TCTC:T	2.04561e-15	-1.56606	-1.08457e-09	1.11369e-14	-1.54291	-1.08457e-09
43358960	chr2:43358960:A:C	3.5557e-15	-7.00909e-10	-1.01321	1.91184e-14	-7.00909e-10	-1.00251
43359262	chr2:43359262:T:G	3.83695e-15	-7.00909e-10	-0.937081	2.42449e-14	-7.00909e-10	-0.76496
43359365	chr2:43359365:G:A	2.62697e-15	-7.00909e-10	-1.31593	1.55904e-14	-7.00909e-10	-1.20651
43359466	chr2:43359466:G:A	2.28209e-15	-7.00909e-10	-1.45666	1.21737e-14	-7.00909e-10	-1.45389
43359661	chr2:43359661:T:C	7.33512e-15	-7.00909e-10	-0.289083	4.98022e-14	-7.00909e-10	-0.0451096
43360052	chr2:43360052:T:G	2.40783e-15	-7.00909e-10	-1.40303	1.3605e-14	-7.00909e-10	-1.34273
43360268	chr2:43360268:C:T	1.18953e-15	-2.1082	-1.08457e-09	7.99814e-15	-1.87396	-1.08457e-09
43360365	chr2:43360365:C:T	4.9274e-16	-1.96479	-1.02474	1.82718e-15	-2.18682	-1.16357
43360611	chr2:43360611:T:A	2.22205e-15	-7.00909e-10	-1.48333	1.2524e-14	-7.00909e-10	-1.42552
43361163	chr2:43361163:T:C	2.77313e-16	-2.13572	-1.42864	1.91969e-15	-1.87801	-1.42299
43361229	chr2:43361229:G:C	4.32543e-16	-1.99925	-1.12059	3.57377e-15	-1.42874	-1.25081
43361231	chr2:43361231:A:G	4.3652e-16	-1.99009	-1.12059	3.63937e-15	-1.41055	-1.25081
43361267	chr2:43361267:G:C	1.45758e-14	-7.00909e-10	0.397602	8.0061e-14	-7.00909e-10	0.429621
43361690	chr2:43361690:C:T	4.49047e-15	-0.779799	-1.08457e-09	3.96621e-14	-0.272773	-1.08457e-09
43361925	chr2:43361925:A:T	3.33225e-16	-2.14647	-1.23422	2.03675e-15	-1.89918	-1.34264
43361955	chr2:43361955:T:C	2.10297e-14	-7.00909e-10	0.764176	7.34656e-14	-7.00909e-10	0.343649
43362282	chr2:43362282:G:A	1.09669e-15	-2.18946	-1.08457e-09	6.01407e-15	-2.15907	-1.08457e-09
43363190	chr2:43363190:C:T	1.04878e-15	-0.740759	-1.49337	2.04547e-15	-1.7327	-1.50484
43363760	chr2:43363760:G:A	2.73509e-16	-2.13069	-1.44748	1.8063e-15	-1.85854	-1.50335
43363817	chr2:43363817:C:T	3.52685e-15	-7.00909e-10	-1.02135	1.8763e-14	-7.00909e-10	-1.02128
43364079	chr2:43364079:A:T	5.87262e-16	-2.05422	-0.759825	2.65723e-15	-2.00184	-0.974041
43364434	chr2:43364434:GC:G	2.14899e-15	-7.00909e-10	-1.51676	1.14601e-14	-7.00909e-10	-1.5143
43364799	chr2:43364799:G:C	1.0978e-15	-2.18845	-1.08457e-09	5.92599e-15	-2.17382	-1.08457e-09
43365617	chr2:43365617:T:C	2.66473e-16	-2.15136	-1.45288	1.87514e-15	-1.89795	-1.42653
43365802	chr2:43365802:G:C	2.22405e-15	-7.00909e-10	-1.48243	1.20144e-14	-7.00909e-10	-1.46706
43365861	chr2:43365861:A:G	3.57899e-16	-2.08054	-1.22872	1.77632e-15	-2.08842	-1.29021
43366603	chr2:43366603:T:C	4.60633e-15	-7.00909e-10	-0.754327	2.97692e-14	-7.00909e-10	-0.559692
43366952	chr2:43366952:C:T	2.65186e-16	-2.17945	-1.42964	1.59132e-15	-2.00046	-1.48814
43367011	chr2:43367011:A:G	1.10188e-15	-2.18474	-1.08457e-09	6.13891e-15	-2.13852	-1.08457e-09
43367344	chr2:43367344:A:T	2.43728e-16	-2.14244	-1.55102	1.31127e-15	-2.14672	-1.53545
43367632	chr2:43367632:G:A	2.87451e-16	-2.05498	-1.47348	2.4263e-15	-1.54576	-1.52104
43367792	chr2:43367792:C:T	2.42565e-16	-2.12466	-1.57358	1.72727e-15	-1.8418	-1.56483
43368263	chr2:43368263:G:T	1.14327e-15	-2.14786	-1.08457e-09	5.95793e-15	-2.16844	-1.08457e-09
43368321	chr2:43368321:T:C	6.24178e-16	-2.13848	-0.614596	3.51016e-15	-2.17359	-0.523914
43369607	chr2:43369607:T:G	3.38572e-16	-1.89744	-1.46734	3.26597e-15	-1.26032	-1.5093
43369621	chr2:43369621:C:A	3.28796e-15	-7.00909e-10	-1.09149	1.6837e-14	-7.00909e-10	-1.12959
43369695	chr2:43369695:C:T	2.36726e-15	-7.00909e-10	-1.42003	1.34162e-14	-7.00909e-10	-1.3567
43369936	chr2:43369936:G:T	2.5175e-15	-7.00909e-10	-1.35849	1.32947e-14	-7.00909e-10	-1.3658
43369947	chr2:43369947:G:T	2.74844e-15	-7.00909e-10	-1.27072	1.6473e-14	-7.00909e-10	-1.15145
43370003	chr2:43370003:C:T	2.36446e-16	-2.14367	-1.58013	1.23956e-15	-2.15231	-1.5861
43370282	chr2:43370282:T:C	2.48117e-15	-7.00909e-10	-1.37303	1.34345e-14	-7.00909e-10	-1.35534
43370915	chr2:43370915:T:C	7.15637e-15	-7.00909e-10	-0.313754	5.22763e-14	-7.00909e-10	0.00337443
43371021	chr2:43371021:A:G	2.47332e-16	-2.08813	-1.59065	1.29067e-15	-2.10415	-1.59386
43371152	chr2:43371152:T:A	4.58809e-16	-1.94139	-1.11949	2.24966e-15	-1.87262	-1.26977
43372113	chr2:43372113:G:A	8.04922e-16	-1.8748	-0.623964	2.63887e-15	-2.18173	-0.801088
43372876	chr2:43372876:G:A	1.98957e-15	-7.00909e-10	-1.59384	1.05917e-14	-7.00909e-10	-1.5931
43373258	chr2:43373258:T:A	2.74911e-15	-7.00909e-10	-1.27048	1.49325e-14	-7.00909e-10	-1.24963
43373582	chr2:43373582:T:A	2.41781e-16	-2.13101	-1.57047	1.26184e-15	-2.14212	-1.57847
43373762	chr2:43373762:G:A	2.66517e-15	-7.00909e-10	-1.30149	1.43955e-14	-7.00909e-10	-1.28625
43373849	chr2:43373849:G:A	2.8071e-15	-7.00909e-10	-1.24961	2.98961e-14	-7.00909e-10	-0.555438
43373993	chr2:43373993:A:C	3.24756e-15	-7.00909e-10	-1.10385	1.79781e-14	-7.00909e-10	-1.06401
43374178	chr2:43374178:C:T	2.27885e-16	-2.16685	-1.59382	1.43089e-15	-2.00101	-1.59386
43374705	chr2:43374705:A:G	2.00365e-15	-7.00909e-10	-1.58679	1.06028e-14	-7.00909e-10	-1.59205
43375127	chr2:43375127:G:C	2.43322e-15	-7.00909e-10	-1.39254	1.3303e-14	-7.00909e-10	-1.36518
43375276	chr2:43375276:A:T	2.23318e-16	-2.18796	-1.59296	1.3154e-15	-2.08602	-1.59301
43375321	chr2:43375321:A:G	7.24465e-16	-2.08222	-0.521863	5.20945e-15	-1.68537	-0.617323
43375440	chr2:43375440:C:A	4.70567e-15	-7.00909e-10	-0.73299	2.8636e-14	-7.00909e-10	-0.598503
43375755	chr2:43375755:C:T	4.08452e-16	-2.15081	-1.02633	2.74694e-15	-1.85907	-1.08361
43375793	chr2:43375793:T:G	2.38715e-16	-2.14581	-1.56843	1.24813e-15	-2.15454	-1.57698
43375831	chr2:43375831:G:A	3.86747e-15	-7.00909e-10	-0.929158	1.85962e-14	-7.00909e-10	-1.03021
43376228	chr2:43376228:C:G	2.33583e-16	-2.16713	-1.56885	1.22415e-15	-2.17364	-1.57729
43376259	chr2:43376259:T:A	1.45758e-14	-7.00909e-10	0.397602	8.0061e-14	-7.00909e-10	0.429621
43376664	chr2:43376664:A:T	6.33856e-15	-7.00909e-10	-0.435106	2.42745e-14	-7.00909e-10	-0.763743
43377602	chr2:43377602:G:A	2.4539e-16	-2.12846	-1.5582	1.27776e-15	-2.1392	-1.56886
43377835	chr2:43377835:C:T	1.7972e-15	-1.60879	-0.0867345	7.44131e-15	-1.51329	-0.432827
43378079	chr2:43378079:T:C	5.91243e-15	-0.5047	-1.08457e-09	1.50562e-13	1.06121	-1.08457e-09
43378213	chr2:43378213:C:T	2.09201e-15	-7.00909e-10	-1.54363	1.09622e-14	-7.00909e-10	-1.55872
43378687	chr2:43378687:C:A	2.42741e-16	-2.13519	-1.56233	1.2674e-15	-2.14438	-1.57182
43378785	chr2:43378785:T:C	1.9288e-15	-1.62529	0.00042959	7.94254e-15	-1.52273	-0.358205
43378953	chr2:43378953:C:T	6.60364e-16	-2.11666	-0.580065	4.64967e-15	-1.75937	-0.657006
43378978	chr2:43378978:T:C	2.50197e-15	-7.00909e-10	-1.36468	1.34313e-14	-7.00909e-10	-1.35558
43380676	chr2:43380676:C:T	5.6779e-16	-1.60878	-1.23898	2.93951e-15	-1.48878	-1.38615
43381166	chr2:43381166:C:T	2.06232e-15	-7.00909e-10	-1.55792	1.21485e-14	-7.00909e-10	-1.45596
43381763	chr2:43381763:G:A	6.08409e-16	-1.28179	-1.49688	2.82108e-15	-1.38425	-1.53179
43381861	chr2:43381861:G:C	2.87867e-15	-7.00909e-10	-1.22443	1.64485e-14	-7.00909e-10	-1.15293
43382280	chr2:43382280:T:C	2.67864e-16	-2.00937	-1.58966	2.31709e-15	-1.54042	-1.57243
43382782	chr2:43382782:G:A	1.99978e-15	-7.00909e-10	-1.58872	1.0663e-14	-7.00909e-10	-1.58638
43382888	chr2:43382888:C:T	2.82077e-16	-2.0954	-1.45194	1.45358e-15	-2.10705	-1.47208
43383514	chr2:43383514:T:A	2.08574e-15	-7.00909e-10	-1.54664	1.09007e-14	-7.00909e-10	-1.56434
43383534	chr2:43383534:A:G	2.8398e-15	-7.00909e-10	-1.23802	1.73504e-14	-7.00909e-10	-1.09955
43383621	chr2:43383621:G:A	1.12043e-15	-2.16804	-1.08457e-09	8.02399e-15	-1.87073	-1.08457e-09
43384320	chr2:43384320:C:T	2.46847e-16	-2.08964	-1.59111	1.96333e-15	-1.70173	-1.57679
43384736	chr2:43384736:C:T	1.09829e-15	-2.188	-1.08457e-09	6.68889e-15	-2.05272	-1.08457e-09
43384832	chr2:43384832:TAAAC:T	2.0331e-15	-7.00909e-10	-1.5722	1.09578e-14	-7.00909e-10	-1.55912
43385241	chr2:43385241:T:C	2.35933e-15	-7.00909e-10	-1.42338	1.29826e-14	-7.00909e-10	-1.38956
43385459	chr2:43385459:T:C	2.7316e-15	-7.00909e-10	-1.27687	1.46007e-14	-7.00909e-10	-1.2721
43385697	chr2:43385697:G:A	4.03272e-15	-7.00909e-10	-0.887318	2.15354e-14	-7.00909e-10	-0.883469
43386443	chr2:43386443:C:G	1.65792e-15	-2.13559	0.359398	1.11046e-14	-2.14931	0.603506
43386851	chr2:43386851:G:T	1.00679e-15	-1.65071	-0.624283	2.59751e-15	-2.15017	-0.848438
43387071	chr2:43387071:G:C	1.54515e-15	-2.17904	0.332406	4.72548e-15	-2.07523	-0.324967
43387584	chr2:43387584:C:T	2.15408e-15	-7.00909e-10	-1.51439	1.1548e-14	-7.00909e-10	-1.50665
43387644	chr2:43387644:A:G	2.43914e-15	-7.00909e-10	-1.39011	1.33867e-14	-7.00909e-10	-1.35891
43387735	chr2:43387735:G:A	3.71372e-15	-7.00909e-10	-0.969724	2.31392e-14	-7.00909e-10	-0.811639
43388489	chr2:43388489:A:G	2.41822e-15	-7.00909e-10	-1.39873	1.30221e-14	-7.00909e-10	-1.38652
43388869	chr2:43388869:T:G	2.99551e-16	-1.912	-1.57523	1.33735e-15	-2.07861	-1.58387
43389671	chr2:43389671:T:C	5.35818e-16	-1.84317	-1.06255	2.16563e-15	-2.12487	-1.05559
43389673	chr2:43389673:A:G	3.424e-16	-1.77167	-1.58187	1.3072e-15	-2.09656	-1.58872
43389689	chr2:43389689:A:G	2.12886e-15	-7.00909e-10	-1.52617	1.10283e-14	-7.00909e-10	-1.5527
43389938	chr2:43389938:A:G	2.41927e-15	-7.00909e-10	-1.39829	2.33131e-14	-7.00909e-10	-0.804151
43389939	chr2:43389939:T:C	1.12372e-15	-2.16512	-1.08457e-09	5.87479e-15	-2.1825	-1.08457e-09
43390020	chr2:43390020:T:A	4.38913e-16	-1.54045	-1.56476	1.88853e-15	-1.73022	-1.58715
43390594	chr2:43390594:G:A	1.59659e-15	-2.15077	0.33688	4.14354e-15	-2.16968	-0.361942
43390646	chr2:43390646:A:G	2.38476e-15	-7.00909e-10	-1.41266	1.229e-14	-7.00909e-10	-1.44438
43390792	chr2:43390792:C:A	1.1012e-15	-2.18536	-1.08457e-09	5.83631e-15	-2.18907	-1.08457e-09
43391470	chr2:43391470:G:A	1.16437e-15	-2.12958	-1.08457e-09	8.34388e-15	-1.83164	-1.08457e-09
43391901	chr2:43391901:T:C	3.60088e-16	-1.73174	-1.57143	1.35437e-15	-2.0681	-1.58174
43392136	chr2:43392136:A:G	2.17014e-15	-7.00909e-10	-1.50697	1.17347e-14	-7.00909e-10	-1.49062
43392216	chr2:43392216:T:C	6.70747e-16	-1.96295	-0.718173	3.15099e-15	-2.04706	-0.758393
43392384	chr2:43392384:T:C	2.5297e-15	-7.00909e-10	-1.35366	1.35329e-14	-7.00909e-10	-1.34804
43392597	chr2:43392597:T:G	7.61868e-16	-1.92484	-0.628896	3.57141e-15	-2.01533	-0.664879
43393181	chr2:43393181:G:A	4.25414e-16	-1.62379	-1.51266	2.19807e-15	-1.67517	-1.49042
43393687	chr2:43393687:A:G	4.85005e-16	-1.46016	-1.54519	2.14178e-15	-1.61534	-1.57619
43394023	chr2:43394023:C:T	2.99448e-16	-1.89811	-1.58946	1.43617e-15	-1.99877	-1.59242
43394100	chr2:43394100:G:A	2.67401e-15	-1.29818	-1.08457e-09	1.37934e-14	-1.32898	-1.08457e-09
43394168	chr2:43394168:G:A	1.19443e-15	-2.10409	-1.08457e-09	8.92796e-15	-1.76398	-1.08457e-09
43394676	chr2:43394676:T:C	2.34161e-15	-7.00909e-10	-1.43092	1.29019e-14	-7.00909e-10	-1.39579
43395107	chr2:43395107:G:A	2.02971e-15	-7.00909e-10	-1.57386	1.08388e-14	-7.00909e-10	-1.57003
43395318	chr2:43395318:C:T	2.12613e-15	-7.00909e-10	-1.52745	1.16844e-14	-7.00909e-10	-1.49492
43395342	chr2:43395342:G:C	1.0572e-13	-7.00909e-10	2.37904	7.16306e-13	-7.00909e-10	2.62094
43395929	chr2:43395929:G:A	3.25839e-16	-2.04746	-1.35565	1.96994e-15	-1.8209	-1.45427
43396002	chr2:43396002:C:G	3.55523e-15	-7.00909e-10	-1.01334	1.88354e-14	-7.00909e-10	-1.01743
43396347	chr2:43396347:G:A	4.12045e-16	-1.57452	-1.59386	1.93537e-15	-1.69974	-1.59313
43396684	chr2:43396684:G:A	4.17925e-16	-2.18792	-0.966291	2.01342e-15	-2.05589	-1.19744
43396868	chr2:43396868:TA:T	5.10854e-15	-7.00909e-10	-0.650844	2.31619e-14	-7.00909e-10	-0.810658
43396893	chr2:43396893:T:C	4.63413e-16	-1.52522	-1.52568	2.13308e-15	-1.65623	-1.53936
43397113	chr2:43397113:A:C	3.67416e-15	-2.15806	1.17763	1.81654e-14	-2.16862	1.11497
43397529	chr2:43397529:T:C	4.56821e-15	-7.00909e-10	-0.762636	2.59519e-14	-7.00909e-10	-0.696923
43397939	chr2:43397939:T:C	5.05377e-16	-1.45991	-1.5043	2.14478e-15	-1.63613	-1.554
43398045	chr2:43398045:T:A	4.48581e-16	-1.5516	-1.53183	2.06842e-15	-1.68171	-1.54468
43398265	chr2:43398265:C:T	1.38147e-15	-2.16896	0.210357	4.42941e-15	-2.05562	-0.409281
43398303	chr2:43398303:C:T	2.0351e-15	-7.00909e-10	-1.57121	1.11361e-14	-7.00909e-10	-1.54297
43398720	chr2:43398720:G:A	1.10618e-15	-2.18084	-1.08457e-09	6.53038e-15	-2.0767	-1.08457e-09
43399053	chr2:43399053:T:C	3.09839e-15	-1.15088	-1.08457e-09	1.57122e-14	-1.19873	-1.08457e-09
43399073	chr2:43399073:C:T	4.14657e-16	-1.57755	-1.58452	2.0804e-15	-1.62955	-1.59106
43399111	chr2:43399111:T:C	3.87305e-15	-7.00909e-10	-0.927714	2.32599e-14	-7.00909e-10	-0.806438
43399382	chr2:43399382:T:C	7.76186e-16	-2.18925	-0.345874	3.47665e-15	-2.18484	-0.522262
43399529	chr2:43399529:G:T	8.80078e-16	-2.18826	-0.221238	3.91918e-15	-2.18239	-0.404898
43399602	chr2:43399602:G:A	2.95996e-15	-7.00909e-10	-1.19658	1.39249e-14	-7.00909e-10	-1.31949
43400224	chr2:43400224:G:T	4.33053e-16	-1.57314	-1.54551	1.92365e-15	-1.72289	-1.57605
43400239	chr2:43400239:T:C	4.4218e-16	-1.56596	-1.53184	2.03681e-15	-1.69729	-1.5445
43400521	chr2:43400521:C:T	2.85034e-16	-1.96305	-1.57385	1.3862e-15	-2.05354	-1.57307
43400916	chr2:43400916:C:T	2.75562e-16	-2.0061	-1.5646	1.35006e-15	-2.07968	-1.57335
43401332	chr2:43401332:G:A	2.73712e-15	-7.00909e-10	-1.27485	1.52276e-14	-7.00909e-10	-1.23006
43402621	chr2:43402621:G:A	1.08929e-15	-2.18878	-0.00745873	4.50354e-15	-2.0677	-0.380599
43402792	chr2:43402792:G:T	9.12838e-16	-2.18784	-0.185112	4.04017e-15	-2.18094	-0.375937
43402865	chr2:43402865:G:A	2.01095e-15	-7.00909e-10	-1.58315	1.09586e-14	-7.00909e-10	-1.55904
43403083	chr2:43403083:T:C	2.63979e-16	-2.09234	-1.5213	1.28337e-15	-2.17018	-1.53349
43403296	chr2:43403296:A:G	3.06496e-15	-7.00909e-10	-1.16172	1.62719e-14	-7.00909e-10	-1.16373
43403320	chr2:43403320:C:T	3.21896e-16	-1.90388	-1.5114	1.40174e-15	-2.08845	-1.527
43403337	chr2:43403337:G:A	2.3328e-15	-7.00909e-10	-1.43469	1.44678e-14	-7.00909e-10	-1.28124
43403341	chr2:43403341:A:G	3.8402e-16	-1.68617	-1.55265	1.52211e-15	-2.00359	-1.52948
43403354	chr2:43403354:T:C	3.13239e-16	-1.92998	-1.51257	1.38047e-15	-2.10313	-1.52762
43403518	chr2:43403518:C:T	3.09815e-16	-1.94552	-1.50802	1.33072e-15	-2.11251	-1.55494
43404467	chr2:43404467:A:G	2.2151e-15	-7.00909e-10	-1.48646	1.21312e-14	-7.00909e-10	-1.45739
43404542	chr2:43404542:T:C	1.60018e-14	-7.00909e-10	0.490947	1.19648e-13	-7.00909e-10	0.831386
43404699	chr2:43404699:T:C	2.00224e-15	-7.00909e-10	-1.58749	1.06624e-14	-7.00909e-10	-1.58645
43404772	chr2:43404772:ATCTGAGT:A	2.23412e-15	-7.00909e-10	-1.47791	1.22801e-14	-7.00909e-10	-1.44519
43404956	chr2:43404956:C:A	2.03418e-15	-7.00909e-10	-1.57167	1.11121e-14	-7.00909e-10	-1.54513
43405061	chr2:43405061:G:A	5.09701e-16	-1.71341	-1.24228	2.92039e-15	-1.76568	-1.11577
43405096	chr2:43405096:G:A	5.97947e-16	-1.76517	-1.03084	3.26139e-15	-1.78831	-0.982705
43405165	chr2:43405165:T:C	2.06283e-15	-7.00909e-10	-1.55768	1.10806e-14	-7.00909e-10	-1.54797
43405811	chr2:43405811:C:T	3.53859e-16	-2.07248	-1.24814	1.62029e-15	-2.13645	-1.33412
43406129	chr2:43406129:T:C	2.30325e-15	-2.18975	0.742311	9.2301e-15	-2.18708	0.456385
43406183	chr2:43406183:G:T	2.88226e-15	-7.00909e-10	-1.22318	1.53321e-14	-7.00909e-10	-1.22322
43406510	chr2:43406510:A:C	1.75279e-15	-1.72055	-1.08457e-09	8.95911e-15	-1.7605	-1.08457e-09
43406585	chr2:43406585:C:A	3.37288e-16	-1.87201	-1.49657	1.67431e-15	-1.93092	-1.50685
43406689	chr2:43406689:A:G	3.2963e-16	-1.9004	-1.49114	1.63728e-15	-1.95791	-1.50222
43406707	chr2:43406707:T:C	2.94352e-16	-1.91795	-1.58679	1.50171e-15	-1.97235	-1.57422
43406996	chr2:43406996:C:A	3.01607e-16	-1.98438	-1.49601	1.51952e-15	-2.02969	-1.50508
43407329	chr2:43407329:T:C	1.84974e-15	-2.07382	0.407105	8.98998e-15	-2.0881	0.331039
43407488	chr2:43407488:C:T	1.99742e-15	-7.00909e-10	-1.5899	1.06547e-14	-7.00909e-10	-1.58717
43407783	chr2:43407783:T:C	3.85172e-16	-1.68031	-1.55552	1.76708e-15	-1.81216	-1.57168
43407805	chr2:43407805:G:C	8.57142e-15	-7.00909e-10	-0.133325	5.01382e-14	-7.00909e-10	-0.0383837
43407937	chr2:43407937:G:C	3.36491e-16	-1.81892	-1.55202	1.68216e-15	-1.87268	-1.56041
43408004	chr2:43408004:G:A	2.47225e-16	-2.11768	-1.56154	1.27187e-15	-2.14299	-1.56969
43408610	chr2:43408610:C:T	2.0795e-15	-7.00909e-10	-1.54963	1.10354e-14	-7.00909e-10	-1.55206
43410011	chr2:43410011:C:T	2.42689e-15	-7.00909e-10	-1.39515	1.42465e-14	-7.00909e-10	-1.29665
43410335	chr2:43410335:T:C	4.91617e-16	-1.48288	-1.50894	2.27629e-15	-1.60352	-1.5271
43410875	chr2:43410875:T:A	2.23639e-15	-7.00909e-10	-1.47689	1.08333e-14	-7.00909e-10	-1.57055
43410948	chr2:43410948:G:T	3.98993e-15	-7.00909e-10	-0.897984	2.11984e-14	-7.00909e-10	-0.899244
43411046	chr2:43411046:C:T	4.34462e-15	0.733482	-1.5463	1.2144e-14	0.0902904	-1.54662
43411699	chr2:43411699:A:C	1.4764e-15	-1.97262	0.0804689	6.43203e-15	-1.99779	-0.0940917
43411749	chr2:43411749:T:C	1.35754e-15	-1.99583	0.019748	5.93213e-15	-2.02121	-0.151576
43411808	chr2:43411808:T:C	4.55538e-15	0.823514	-1.58896	1.24863e-14	0.160161	-1.58869
43412342	chr2:43412342:A:C	4.02319e-15	-7.00909e-10	-0.889683	1.92731e-14	-7.00909e-10	-0.994459
43413064	chr2:43413064:G:A	3.34121e-16	-1.82249	-1.55552	1.60706e-15	-1.89784	-1.58092
43413428	chr2:43413428:A:G	2.62563e-15	-7.00909e-10	-1.31644	1.46548e-14	-7.00909e-10	-1.2684
43414096	chr2:43414096:T:C	2.04911e-15	-7.00909e-10	-1.56435	1.0723e-14	-7.00909e-10	-1.58077
43414488	chr2:43414488:A:G	6.17848e-16	-1.485	-1.27827	2.35639e-15	-1.84624	-1.2498
43415534	chr2:43415534:A:G	1.99467e-15	-7.00909e-10	-1.59128	1.06335e-14	-7.00909e-10	-1.58916
43415737	chr2:43415737:C:T	3.56256e-15	-7.00909e-10	-1.01128	1.81631e-14	-7.00909e-10	-1.05378
43415767	chr2:43415767:G:C	3.16618e-14	-7.00909e-10	1.17335	1.28241e-13	-7.00909e-10	0.900744
43415866	chr2:43415866:C:T	4.47599e-16	-1.63005	-1.45557	2.28498e-15	-1.69033	-1.43648
43415893	chr2:43415893:TC:T	6.24449e-16	-1.6901	-1.06254	3.48458e-15	-1.71688	-0.987943
43415898	chr2:43415898:C:G	6.13521e-16	-1.7152	-1.0551	3.42931e-15	-1.7412	-0.979608
43416225	chr2:43416225:T:C	3.51473e-15	-7.00909e-10	-1.02479	1.66508e-14	-7.00909e-10	-1.14071
43416339	chr2:43416339:GT:G	1.98988e-15	-7.00909e-10	-1.59368	1.07715e-14	-7.00909e-10	-1.57627
43416415	chr2:43416415:T:C	2.26579e-15	-7.00909e-10	-1.46383	1.38806e-14	-7.00909e-10	-1.32268
43416674	chr2:43416674:A:G	3.51281e-15	-7.00909e-10	-1.02534	1.86936e-14	-7.00909e-10	-1.02499
43416726	chr2:43416726:C:A	7.75292e-16	-0.995613	-1.54066	4.02218e-15	-1.03161	-1.52973
43417417	chr2:43417417:C:T	5.44494e-15	0.302306	-0.889377	1.69608e-14	0.075334	-1.19759
43418142	chr2:43418142:T:C	2.22711e-15	-7.00909e-10	-1.48105	1.21809e-14	-7.00909e-10	-1.4533
43418635	chr2:43418635:CTA:C	2.05697e-15	-7.00909e-10	-1.56052	1.13252e-14	-7.00909e-10	-1.52614
43418672	chr2:43418672:G:C	3.90562e-16	-1.65938	-1.56255	2.18289e-15	-1.61667	-1.55585
43418780	chr2:43418780:C:T	2.138e-15	-7.00909e-10	-1.52188	1.1009e-14	-7.00909e-10	-1.55445
43419000	chr2:43419000:A:G	4.1299e-16	-1.62787	-1.53822	2.2706e-15	-1.62772	-1.50541
43419029	chr2:43419029:T:A	5.39119e-16	-1.39596	-1.50362	2.86473e-15	-1.38869	-1.51201
43419470	chr2:43419470:T:C	7.303e-14	-7.00909e-10	2.00911	4.96297e-13	-7.00909e-10	2.25401
43419649	chr2:43419649:T:A	9.89396e-15	-7.00909e-10	0.0101665	5.4322e-14	-7.00909e-10	0.0417621
43420325	chr2:43420325:G:A	5.44591e-16	-2.0685	-0.820973	2.26817e-15	-2.06845	-1.06574
43420388	chr2:43420388:G:C	2.09232e-15	-7.00909e-10	-1.54348	1.11045e-14	-7.00909e-10	-1.54582
43420428	chr2:43420428:T:A	6.20916e-16	-1.5007	-1.25762	3.26976e-15	-1.48662	-1.28183
43421037	chr2:43421037:A:G	1.74346e-15	-0.150284	-1.5756	5.05909e-15	-0.768754	-1.56323
43421700	chr2:43421700:G:C	2.87397e-15	-7.00909e-10	-1.22606	1.34909e-14	-7.00909e-10	-1.35115
43421863	chr2:43421863:T:C	1.98993e-15	-7.00909e-10	-1.59366	1.05976e-14	-7.00909e-10	-1.59254
43422089	chr2:43422089:C:T	7.93066e-16	-1.00049	-1.51311	3.97968e-15	-1.05137	-1.5206
43422265	chr2:43422265:T:A	5.85932e-15	-0.513724	-1.08457e-09	1.08643e-13	0.734897	-1.08457e-09
43422611	chr2:43422611:T:C	1.99022e-15	-7.00909e-10	-1.59351	1.0626e-14	-7.00909e-10	-1.58987
43422641	chr2:43422641:A:C	5.02408e-15	0.321233	-0.988749	1.62287e-14	0.0935387	-1.25993
43422781	chr2:43422781:A:G	4.36044e-15	-7.00909e-10	-0.809186	2.47507e-14	-7.00909e-10	-0.744315
43422828	chr2:43422828:T:G	4.01041e-16	-2.17636	-1.01908	2.35085e-15	-2.17276	-0.92563
43423167	chr2:43423167:AGTCCTAT:A	7.34372e-16	-1.06634	-1.52416	3.5328e-15	-1.16234	-1.52874
43423274	chr2:43423274:G:C	8.67194e-16	-2.18696	-0.237288	4.95846e-15	-2.18953	-0.162546
43423389	chr2:43423389:T:C	7.01161e-14	-7.00909e-10	1.96839	2.18043e-13	-7.00909e-10	1.43152
43423396	chr2:43423396:C:G	4.48015e-16	-2.16626	-0.918426	2.61543e-15	-2.15721	-0.834534
43423456	chr2:43423456:G:A	3.79898e-15	-0.947026	-1.08457e-09	1.64924e-14	-1.15027	-1.08457e-09
43423645	chr2:43423645:G:T	6.31342e-16	-1.1719	-1.56976	3.03992e-15	-1.26549	-1.57584
43423716	chr2:43423716:T:C	7.36432e-15	-7.00909e-10	-0.285111	3.85131e-14	-7.00909e-10	-0.30217
43423843	chr2:43423843:C:A	2.53413e-15	-7.00909e-10	-1.35191	1.22112e-14	-7.00909e-10	-1.45082
43424105	chr2:43424105:T:C	2.27391e-15	-7.00909e-10	-1.46026	1.39319e-14	-7.00909e-10	-1.31899
43424481	chr2:43424481:C:T	2.0011e-15	-7.00909e-10	-1.58806	1.0609e-14	-7.00909e-10	-1.59147
43424727	chr2:43424727:G:A	2.56831e-15	-7.00909e-10	-1.33851	1.37081e-14	-7.00909e-10	-1.33518
43424856	chr2:43424856:G:A	4.96723e-15	-7.00909e-10	-0.678895	2.13523e-14	-7.00909e-10	-0.892008
43424978	chr2:43424978:T:C	9.30031e-16	-1.7056	-0.648693	4.30538e-15	-1.82221	-0.671092
43425030	chr2:43425030:G:C	6.97979e-16	-1.42827	-1.21306	3.03285e-15	-1.5623	-1.28136
43425259	chr2:43425259:A:C	1.85618e-15	-2.18611	0.522871	1.05827e-14	-2.18937	0.595428
43425861	chr2:43425861:C:G	1.60883e-15	-0.943466	-0.862781	7.71269e-15	-0.990687	-0.919613
43426360	chr2:43426360:C:A	1.08941e-15	-2.18949	-0.00662414	5.39668e-15	-2.189	-0.078387
43426466	chr2:43426466:T:A	2.24987e-15	-7.00909e-10	-1.47088	1.23217e-14	-7.00909e-10	-1.4418
43426600	chr2:43426600:A:T	2.84589e-15	-7.00909e-10	-1.23588	1.54352e-14	-7.00909e-10	-1.21652
43427279	chr2:43427279:G:A	3.3884e-16	-2.14741	-1.21657	1.95415e-15	-2.13425	-1.14896
43427732	chr2:43427732:G:A	3.93485e-16	-1.73287	-1.4816	2.0991e-15	-1.77145	-1.44021
43427849	chr2:43427849:C:T	3.61175e-15	-7.00909e-10	-0.997566	2.30873e-14	-7.00909e-10	-0.813886
43428724	chr2:43428724:C:A	2.02276e-15	-7.00909e-10	-1.5773	1.08898e-14	-7.00909e-10	-1.56535
43429067	chr2:43429067:C:T	2.03223e-15	-7.00909e-10	-1.57262	1.06262e-14	-7.00909e-10	-1.58984
43429619	chr2:43429619:A:C	3.43231e-15	-7.00909e-10	-1.04852	1.51763e-14	-7.00909e-10	-1.23343
43429699	chr2:43429699:A:C	3.57852e-15	-7.00909e-10	-1.00681	2.01056e-14	-7.00909e-10	-0.952167
43430802	chr2:43430802:T:C	2.90203e-15	-7.00909e-10	-1.21635	1.71916e-14	-7.00909e-10	-1.10875
43430836	chr2:43430836:GA:G	3.81872e-15	-7.00909e-10	-0.941841	1.93912e-14	-7.00909e-10	-0.98835
43430951	chr2:43430951:G:A	2.46724e-15	-7.00909e-10	-1.37866	1.386e-14	-7.00909e-10	-1.32416
43430998	chr2:43430998:A:T	4.00378e-15	-7.00909e-10	-0.894519	2.2642e-14	-7.00909e-10	-0.833363
43431022	chr2:43431022:C:T	2.60537e-15	-7.00909e-10	-1.32418	1.40032e-14	-7.00909e-10	-1.31388
43431562	chr2:43431562:T:G	2.13956e-15	-7.00909e-10	-1.52116	1.11889e-14	-7.00909e-10	-1.53825
43432831	chr2:43432831:G:T	1.61297e-15	-2.17887	0.375188	7.36743e-15	-2.18253	0.226428
43433195	chr2:43433195:C:T	4.08815e-15	-7.00909e-10	-0.873664	2.21335e-14	-7.00909e-10	-0.856076
43433301	chr2:43433301:G:A	1.9927e-15	-7.00909e-10	-1.59227	1.0913e-14	-7.00909e-10	-1.56321
43433347	chr2:43433347:C:T	1.15016e-14	0.160731	-1.08457e-09	3.90316e-13	2.01379	-1.08457e-09
43433456	chr2:43433456:G:A	3.06517e-16	-2.13155	-1.33269	1.79e-15	-2.11304	-1.25791
43434308	chr2:43434308:A:C	2.25552e-15	-7.00909e-10	-1.46838	1.12234e-14	-7.00909e-10	-1.53517
43434929	chr2:43434929:G:A	4.32728e-16	-2.18492	-0.934483	2.78786e-15	-2.18499	-0.742898
43435180	chr2:43435180:C:T	3.58069e-16	-2.18935	-1.11944	2.23919e-15	-2.18952	-0.95753
43435331	chr2:43435331:C:T	1.99982e-15	-7.00909e-10	-1.5887	1.06975e-14	-7.00909e-10	-1.58316
43435420	chr2:43435420:T:C	5.61658e-15	-7.00909e-10	-0.556035	2.21166e-14	-7.00909e-10	-0.856839
43435611	chr2:43435611:T:C	1.11173e-15	-2.17584	-1.08457e-09	5.97823e-15	-2.16504	-1.08457e-09
43435772	chr2:43435772:A:C	1.97952e-15	-2.17712	0.578214	1.25838e-14	-2.16586	0.745104
43436380	chr2:43436380:T:C	2.05492e-15	-7.00909e-10	-1.56152	1.09849e-14	-7.00909e-10	-1.55664
43436400	chr2:43436400:C:T	2.61773e-15	-7.00909e-10	-1.31945	1.39475e-14	-7.00909e-10	-1.31787
43436622	chr2:43436622:C:T	2.89318e-16	-2.06749	-1.4545	1.46109e-15	-2.04976	-1.52423
43436625	chr2:43436625:T:C	2.74363e-15	-7.00909e-10	-1.27248	1.68565e-14	-7.00909e-10	-1.12843
43436709	chr2:43436709:C:T	1.80411e-15	-2.18971	0.498017	1.13783e-14	-2.1885	0.667043
43436868	chr2:43436868:C:T	1.97372e-15	-2.18973	0.587894	1.25176e-14	-2.18833	0.762294
43437593	chr2:43437593:T:C	1.13076e-15	-2.15887	-1.08457e-09	6.09913e-15	-2.14502	-1.08457e-09
43437712	chr2:43437712:C:G	2.43342e-15	-7.00909e-10	-1.39246	1.29838e-14	-7.00909e-10	-1.38946
43437723	chr2:43437723:G:A	3.95271e-15	-7.00909e-10	-0.907356	1.97211e-14	-7.00909e-10	-0.971476
43438039	chr2:43438039:C:T	2.59627e-15	-2.17741	0.849729	1.67971e-14	-2.16648	1.03451
43438106	chr2:43438106:G:C	1.34668e-14	-0.256565	0.575034	4.43782e-14	-0.429304	0.268885
43438159	chr2:43438159:G:A	2.01981e-15	-7.00909e-10	-1.57875	1.07799e-14	-7.00909e-10	-1.57548
43438171	chr2:43438171:G:A	4.44433e-15	-7.00909e-10	-0.790129	2.00401e-14	-7.00909e-10	-0.955433
43438363	chr2:43438363:A:T	2.92595e-15	-7.00909e-10	-1.20814	1.82134e-14	-7.00909e-10	-1.05101
43438804	chr2:43438804:G:A	2.59704e-15	-2.15734	0.829958	1.31879e-14	-2.16789	0.794019
43438859	chr2:43438859:T:C	4.98147e-16	-1.41812	-1.5605	2.05346e-15	-1.68557	-1.54807
43439248	chr2:43439248:A:G	3.01488e-15	-7.00909e-10	-1.1782	1.88762e-14	-7.00909e-10	-1.01527
43439597	chr2:43439597:G:GT	3.34218e-16	-1.8824	-1.49532	2.14137e-15	-1.63755	-1.55417
43439852	chr2:43439852:T:C	3.0045e-15	-2.18904	1.00739	1.92636e-14	-2.18514	1.19019
43440110	chr2:43440110:T:C	5.36683e-15	-7.00909e-10	-0.601521	2.42138e-14	-7.00909e-10	-0.766244
43440128	chr2:43440128:A:T	2.63189e-15	-7.00909e-10	-1.31406	1.26074e-14	-7.00909e-10	-1.41889
43440326	chr2:43440326:T:C	2.59302e-15	-2.1895	0.860563	1.66093e-14	-2.18648	1.04327
43440995	chr2:43440995:A:T	2.09252e-15	-7.00909e-10	-1.54339	1.07499e-14	-7.00909e-10	-1.57827
43441037	chr2:43441037:T:C	2.75896e-15	-2.18806	0.921154	1.75943e-14	-2.18313	1.09754
43441580	chr2:43441580:A:C	3.32695e-15	-7.00909e-10	-1.0797	2.11282e-14	-7.00909e-10	-0.90256
43442095	chr2:43442095:T:C	2.36723e-15	-7.00909e-10	-1.42004	2.12622e-14	-7.00909e-10	-0.896237
43442193	chr2:43442193:T:C	2.07782e-15	-7.00909e-10	-1.55044	1.06739e-14	-7.00909e-10	-1.58537
43442308	chr2:43442308:T:C	2.03997e-15	-7.00909e-10	-1.56882	1.09555e-14	-7.00909e-10	-1.55933
43442579	chr2:43442579:AG:A	2.88742e-15	-7.00909e-10	-1.22139	1.57401e-14	-7.00909e-10	-1.19696
43442712	chr2:43442712:T:C	2.62817e-15	-2.18643	0.870958	1.6753e-14	-2.17997	1.04537
43442813	chr2:43442813:A:G	1.18503e-13	-7.00909e-10	2.49318	8.14336e-13	-7.00909e-10	2.74921
43443005	chr2:43443005:G:C	3.38441e-16	-1.88397	-1.48119	1.70134e-15	-1.98206	-1.43969
43443044	chr2:43443044:C:T	2.18277e-15	-2.18886	0.687695	9.97818e-15	-2.18277	0.530005
43443074	chr2:43443074:T:C	1.2833e-15	-2.03232	-1.08457e-09	1.12177e-14	-1.53568	-1.08457e-09
43443190	chr2:43443190:G:T	3.42587e-16	-2.08544	-1.26755	1.76674e-15	-2.00309	-1.38094
43443310	chr2:43443310:A:T	3.61673e-16	-1.80465	-1.49412	2.32189e-15	-1.55745	-1.55333
43443693	chr2:43443693:A:C	2.32381e-15	-7.00909e-10	-1.43855	1.43382e-14	-7.00909e-10	-1.29024
43443959	chr2:43443959:CCA:C	3.9919e-16	-2.1897	-1.01038	1.97655e-15	-2.18911	-1.0827
43444018	chr2:43444018:C:T	1.931e-15	-2.18853	0.564813	8.88232e-15	-2.18195	0.412846
43444037	chr2:43444037:C:T	3.95381e-16	-2.18893	-1.02073	1.95619e-15	-2.18973	-1.09244
43445144	chr2:43445144:T:C	1.99677e-15	-7.00909e-10	-1.59023	1.06081e-14	-7.00909e-10	-1.59155
43445457	chr2:43445457:G:T	3.28565e-15	-7.00909e-10	-1.09219	2.06371e-14	-7.00909e-10	-0.92608
43445572	chr2:43445572:C:T	2.22194e-15	-7.00909e-10	-1.48338	1.35714e-14	-7.00909e-10	-1.34521
43445656	chr2:43445656:A:G	2.80498e-15	-2.18954	0.939176	1.79389e-14	-2.18637	1.12018
43445815	chr2:43445815:A:G	2.32329e-15	-7.00909e-10	-1.43877	1.4334e-14	-7.00909e-10	-1.29053
43445845	chr2:43445845:G:A	4.26251e-15	-7.00909e-10	-0.8319	1.98286e-14	-7.00909e-10	-0.966045
43445980	chr2:43445980:C:T	1.834e-13	-7.00909e-10	2.92991	1.28178e-12	-7.00909e-10	3.20284
43446134	chr2:43446134:C:A	3.83754e-16	-2.17892	-1.06059	1.91733e-15	-2.16692	-1.13532
43446177	chr2:43446177:C:G	4.09281e-16	-1.73606	-1.43905	2.66284e-15	-1.45687	-1.51691
43446328	chr2:43446328:A:T	2.33659e-15	-7.00909e-10	-1.43306	1.30115e-14	-7.00909e-10	-1.38734
43446751	chr2:43446751:T:C	5.44492e-16	-1.30243	-1.58723	2.14086e-15	-1.60957	-1.58239
43446839	chr2:43446839:A:G	1.59918e-15	-2.18732	0.37505	9.63013e-15	-2.18077	0.492496
43447103	chr2:43447103:G:T	5.5233e-16	-1.42954	-1.44582	3.52005e-15	-1.15007	-1.54463
43447139	chr2:43447139:T:C	1.85471e-15	-2.18761	0.52358	1.11964e-14	-2.18109	0.643514
43447729	chr2:43447729:AT:A	2.59907e-15	-7.00909e-10	-1.3266	1.24813e-14	-7.00909e-10	-1.42894
43448153	chr2:43448153:C:A	3.31774e-16	-1.89993	-1.48513	1.83337e-15	-1.98061	-1.36641
43448822	chr2:43448822:C:T	1.21438e-15	-2.08752	-1.08457e-09	6.65701e-15	-2.0575	-1.08457e-09
43449294	chr2:43449294:T:G	1.82675e-15	-2.18932	0.510103	1.10329e-14	-2.18947	0.637185
43449577	chr2:43449577:G:A	1.12137e-15	-2.16721	-1.08457e-09	7.99508e-15	-1.87434	-1.08457e-09
43449608	chr2:43449608:G:A	4.36879e-16	-1.68113	-1.42872	2.4871e-15	-1.54553	-1.49652
43449651	chr2:43449651:C:A	2.1536e-15	-2.18976	0.675146	9.80227e-15	-2.18738	0.516823
43449799	chr2:43449799:A:T	1.28653e-15	-2.18905	0.159239	7.749e-15	-2.18492	0.279315
43450134	chr2:43450134:G:C	1.33653e-15	-2.18926	0.197579	8.04448e-15	-2.18546	0.31728
43450242	chr2:43450242:A:C	2.64491e-15	-7.00909e-10	-1.30912	1.38824e-14	-7.00909e-10	-1.32255
43450301	chr2:43450301:C:G	2.34568e-15	-2.18947	0.760285	1.06784e-14	-2.18535	0.600411
43450865	chr2:43450865:G:A	2.03816e-15	-7.00909e-10	-1.56971	1.09496e-14	-7.00909e-10	-1.55986
43451108	chr2:43451108:T:C	2.2304e-15	-7.00909e-10	-1.47958	1.87032e-14	-7.00909e-10	-1.02447
43451248	chr2:43451248:C:T	1.32048e-15	-2.18976	0.185994	7.92562e-15	-2.18782	0.304749
43451478	chr2:43451478:C:T	2.79549e-15	-2.15741	0.903661	1.38016e-14	-2.16835	0.839971
43451562	chr2:43451562:A:T	2.43634e-15	-7.00909e-10	-1.39126	1.29886e-14	-7.00909e-10	-1.38909
43451587	chr2:43451587:T:C	1.39522e-15	-2.1896	0.24089	8.39393e-15	-2.18667	0.361006
43452000	chr2:43452000:G:A	1.63487e-15	-2.18232	0.392127	7.68352e-15	-2.18781	0.273717
43452335	chr2:43452335:T:C	2.07371e-15	-7.00909e-10	-1.55242	1.06624e-14	-7.00909e-10	-1.58645
43452827	chr2:43452827:T:A	2.33241e-15	-7.00909e-10	-1.43486	1.2542e-14	-7.00909e-10	-1.42409
43453179	chr2:43453179:C:T	1.41756e-15	-2.18512	0.252297	8.49764e-15	-2.18916	0.375784
43454389	chr2:43454389:C:A	2.49187e-15	-7.00909e-10	-1.36872	1.21046e-14	-7.00909e-10	-1.45958
43454521	chr2:43454521:G:C	2.33865e-15	-7.00909e-10	-1.43218	1.17528e-14	-7.00909e-10	-1.48908
43455105	chr2:43455105:T:G	2.12962e-15	-7.00909e-10	-1.52581	1.12495e-14	-7.00909e-10	-1.53284
43455457	chr2:43455457:G:C	1.38714e-15	-2.18966	0.235139	8.36616e-15	-2.1866	0.357627
43455496	chr2:43455496:G:A	2.20787e-15	-2.18774	0.698013	9.76382e-15	-2.18971	0.515231
43455522	chr2:43455522:A:T	3.77187e-15	-0.441864	-0.512323	1.30734e-14	-0.529791	-0.852801
43455767	chr2:43455767:C:A	2.6114e-15	-7.00909e-10	-1.32187	1.27474e-14	-7.00909e-10	-1.40784
43455797	chr2:43455797:C:T	1.99036e-15	-7.00909e-10	-1.59344	1.05928e-14	-7.00909e-10	-1.59299
43456125	chr2:43456125:T:C	2.33227e-15	-7.00909e-10	-1.43491	1.17219e-14	-7.00909e-10	-1.49171
43456232	chr2:43456232:T:C	2.38089e-15	-7.00909e-10	-1.41428	1.4835e-14	-7.00909e-10	-1.25618
43456746	chr2:43456746:A:C	3.4808e-16	-2.18976	-1.14732	1.76295e-15	-2.18873	-1.19744
43456875	chr2:43456875:C:T	2.93084e-16	-2.18428	-1.32477	1.72588e-15	-2.17934	-1.22809
43457993	chr2:43457993:C:T	4.28594e-15	-7.00909e-10	-0.826417	2.13171e-14	-7.00909e-10	-0.893657
43458393	chr2:43458393:A:G	3.72976e-15	-7.00909e-10	-0.965413	1.80134e-14	-7.00909e-10	-1.06205
43458486	chr2:43458486:C:T	3.19273e-16	-2.18935	-1.23412	1.73806e-15	-2.18547	-1.21493
43458598	chr2:43458598:T:C	3.89323e-16	-1.636	-1.58911	1.72271e-15	-1.83029	-1.57898
43459068	chr2:43459068:C:T	2.5907e-16	-2.06025	-1.57216	1.28565e-15	-2.15009	-1.55181
43459206	chr2:43459206:C:T	4.08992e-15	-7.00909e-10	-0.873232	2.16503e-14	-7.00909e-10	-0.878148
43459514	chr2:43459514:G:A	1.28496e-15	-2.03103	-1.08457e-09	8.77813e-15	-1.7809	-1.08457e-09
43459846	chr2:43459846:A:T	3.27576e-16	-2.18841	-1.20939	1.78253e-15	-2.18966	-1.18547
43459910	chr2:43459910:G:A	2.48326e-15	-7.00909e-10	-1.37219	1.2823e-14	-7.00909e-10	-1.40193
43460403	chr2:43460403:T:C	6.75867e-16	-2.18685	-0.486666	3.82713e-15	-2.18975	-0.421299
43460740	chr2:43460740:C:T	3.22037e-16	-2.18724	-1.22761	1.74766e-15	-2.18976	-1.20513
43460830	chr2:43460830:T:G	6.91281e-16	-1.94584	-0.705126	7.21487e-15	-1.50658	-0.470443
43460926	chr2:43460926:G:C	2.0022e-15	-7.00909e-10	-1.58751	1.07061e-14	-7.00909e-10	-1.58235
43461185	chr2:43461185:C:A	4.8304e-16	-2.18809	-0.82132	2.28908e-15	-2.18935	-0.935664
43461357	chr2:43461357:C:T	2.41152e-15	-0.622853	-0.778645	7.58591e-15	-0.791498	-1.13538
43461380	chr2:43461380:T:C	2.76348e-15	-7.00909e-10	-1.26527	1.73188e-14	-7.00909e-10	-1.10138
43461539	chr2:43461539:T:C	1.30918e-15	-2.01236	-1.08457e-09	1.23775e-14	-1.43729	-1.08457e-09
43461932	chr2:43461932:A:G	1.06146e-15	-2.178	-0.0441157	6.2262e-15	-2.18693	0.0625269
43462165	chr2:43462165:T:C	2.09879e-15	-7.00909e-10	-1.5404	1.12021e-14	-7.00909e-10	-1.53707
43462891	chr2:43462891:C:T	3.14451e-16	-2.18932	-1.24936	1.60227e-15	-2.18672	-1.29503
43463697	chr2:43463697:TCCAATGGTG:T	3.37403e-16	-2.1896	-1.17863	1.68671e-15	-2.18874	-1.24165
43463721	chr2:43463721:C:T	3.46101e-16	-2.18172	-1.16107	1.75473e-15	-2.17825	-1.2126
43463896	chr2:43463896:C:T	7.29553e-16	-1.70143	-0.895653	3.22121e-15	-1.83925	-0.944162
43464541	chr2:43464541:C:T	1.14497e-15	-2.14638	-1.08457e-09	8.60958e-15	-1.80029	-1.08457e-09
43465026	chr2:43465026:T:C	2.45473e-15	-7.00909e-10	-1.38374	1.3504e-14	-7.00909e-10	-1.35018
43465463	chr2:43465463:A:G	2.42798e-15	-7.00909e-10	-1.3947	1.30948e-14	-7.00909e-10	-1.38095
43465676	chr2:43465676:G:A	2.41937e-15	-7.00909e-10	-1.39825	1.43354e-14	-7.00909e-10	-1.29044
43466411	chr2:43466411:C:A	2.32444e-15	-7.00909e-10	-1.43828	1.43436e-14	-7.00909e-10	-1.28986
43466416	chr2:43466416:A:G	2.81345e-15	-7.00909e-10	-1.24734	1.69812e-14	-7.00909e-10	-1.12106
43466909	chr2:43466909:A:G	6.85742e-16	-2.1829	-0.476116	3.85884e-15	-2.1882	-0.414603
43467382	chr2:43467382:G:C	2.39594e-15	-7.00909e-10	-1.40798	1.18056e-14	-7.00909e-10	-1.48459
43467431	chr2:43467431:A:G	7.70073e-16	-2.1776	-0.365423	4.33826e-15	-2.18514	-0.300555
43468009	chr2:43468009:C:T	4.32416e-16	-1.52661	-1.59351	1.84183e-15	-1.75065	-1.59176
43468149	chr2:43468149:A:G	3.98659e-15	-7.00909e-10	-0.898822	2.25818e-14	-7.00909e-10	-0.836025
43468398	chr2:43468398:T:C	2.89596e-15	-7.00909e-10	-1.21844	1.56838e-14	-7.00909e-10	-1.20054
43468903	chr2:43468903:G:A	2.30229e-15	-7.00909e-10	-1.44785	1.34697e-14	-7.00909e-10	-1.35272
43469076	chr2:43469076:T:C	4.03714e-16	-1.60755	-1.58125	1.79709e-15	-1.77404	-1.59296
43469221	chr2:43469221:GC:G	2.31938e-15	-7.00909e-10	-1.44046	1.25489e-14	-7.00909e-10	-1.42354
43469818	chr2:43469818:G:A	2.06359e-15	-7.00909e-10	-1.55731	1.07074e-14	-7.00909e-10	-1.58224
43470002	chr2:43470002:G:A	3.91451e-15	-7.00909e-10	-0.917066	2.08367e-14	-7.00909e-10	-0.916452
43470275	chr2:43470275:G:T	3.01198e-15	-7.00909e-10	-1.17916	1.54249e-14	-7.00909e-10	-1.21719
43470321	chr2:43470321:T:G	1.98998e-15	-7.00909e-10	-1.59363	1.05875e-14	-7.00909e-10	-1.5935
43470584	chr2:43470584:A:G	2.8428e-15	-2.15881	0.92184	1.4601e-14	-2.17124	0.899165
43470750	chr2:43470750:G:A	3.04563e-15	-1.16805	-1.08457e-09	1.66489e-14	-1.14082	-1.08457e-09
43470836	chr2:43470836:C:A	4.15264e-16	-1.56955	-1.59105	1.78278e-15	-1.79317	-1.58182
43470889	chr2:43470889:A:T	2.61893e-15	-2.15875	0.839762	1.34944e-14	-2.17155	0.820658
43471265	chr2:43471265:T:C	2.13988e-15	-7.00909e-10	-1.52101	1.14121e-14	-7.00909e-10	-1.51849
43471351	chr2:43471351:C:G	2.13989e-15	-7.00909e-10	-1.52101	1.14132e-14	-7.00909e-10	-1.5184
43471614	chr2:43471614:G:A	1.03561e-15	-1.15491	-1.09186	1.02227e-14	-0.657594	-0.970959
43472133	chr2:43472133:T:C	2.04842e-14	-7.00909e-10	0.737897	8.58396e-14	-7.00909e-10	0.499313
43472260	chr2:43472260:T:C	3.17581e-15	-2.17586	1.04967	1.64509e-14	-2.18293	1.03014
43472267	chr2:43472267:A:G	2.84409e-16	-2.18185	-1.35725	1.44271e-15	-2.1846	-1.40205
43472323	chr2:43472323:A:C	3.20018e-15	-7.00909e-10	-1.11855	1.58391e-14	-7.00909e-10	-1.19069
43472696	chr2:43472696:C:T	2.73819e-15	-7.00909e-10	-1.27446	1.45971e-14	-7.00909e-10	-1.27234
43473452	chr2:43473452:C:A	2.16417e-15	-7.00909e-10	-1.50972	1.20511e-14	-7.00909e-10	-1.46401
43473569	chr2:43473569:T:C	2.7105e-15	-1.28462	-1.08457e-09	1.48313e-14	-1.25643	-1.08457e-09
43473674	chr2:43473674:T:G	2.14258e-15	-7.00909e-10	-1.51975	1.16344e-14	-7.00909e-10	-1.4992
43473688	chr2:43473688:A:C	2.42841e-16	-2.18727	-1.50984	1.28228e-15	-2.18976	-1.51477
43473736	chr2:43473736:G:A	2.27279e-15	-7.00909e-10	-1.46075	1.2252e-14	-7.00909e-10	-1.44748
43473885	chr2:43473885:G:A	2.48806e-16	-2.18347	-1.48937	1.27336e-15	-2.1716	-1.53991
43474012	chr2:43474012:T:C	2.43364e-16	-2.18857	-1.50639	1.28767e-15	-2.18958	-1.51076
43474074	chr2:43474074:G:A	2.23146e-16	-2.18925	-1.59244	1.18877e-15	-2.18923	-1.59102
43474720	chr2:43474720:T:C	3.0894e-15	-7.00909e-10	-1.15378	1.58907e-14	-7.00909e-10	-1.18744
43474812	chr2:43474812:G:T	2.3812e-16	-2.18653	-1.53021	1.25813e-15	-2.18969	-1.53385
43475012	chr2:43475012:A:G	2.41895e-16	-2.1831	-1.51791	1.27328e-15	-2.18873	-1.52284
43475014	chr2:43475014:C:A	1.08318e-14	0.100725	-1.08457e-09	2.48761e-14	-0.739259	-1.08457e-09
43475375	chr2:43475375:TGCCA:T	2.8817e-16	-2.15681	-1.36915	1.45186e-15	-2.13338	-1.44694
43476166	chr2:43476166:C:T	2.27743e-15	-7.00909e-10	-1.45871	1.22568e-14	-7.00909e-10	-1.44709
43476220	chr2:43476220:G:A	2.26762e-15	-7.00909e-10	-1.46303	1.22269e-14	-7.00909e-10	-1.44953
43476545	chr2:43476545:G:C	2.88664e-16	-2.18972	-1.33453	1.55062e-15	-2.18766	-1.32686
43476672	chr2:43476672:T:C	4.43688e-15	-7.00909e-10	-0.791806	2.83723e-14	-7.00909e-10	-0.607755
43476709	chr2:43476709:C:T	2.06984e-15	-7.00909e-10	-1.55429	1.06585e-14	-7.00909e-10	-1.58681
43476953	chr2:43476953:A:G	4.62547e-16	-2.18164	-0.871129	2.23719e-15	-2.18842	-0.959527
43477813	chr2:43477813:C:T	2.41924e-15	-7.00909e-10	-1.3983	1.30807e-14	-7.00909e-10	-1.38203
43477937	chr2:43477937:A:G	3.6415e-16	-1.82158	-1.47037	1.52951e-15	-2.03723	-1.49099
43478032	chr2:43478032:TC:T	2.27562e-14	-7.00909e-10	0.84308	7.97007e-14	-7.00909e-10	0.42511
43478126	chr2:43478126:A:G	2.66882e-16	-2.12794	-1.47477	1.36475e-15	-2.13227	-1.50992
43478147	chr2:43478147:T:C	2.61724e-16	-2.1432	-1.47902	1.33932e-15	-2.1476	-1.51341
43478192	chr2:43478192:TAA:T	1.3762e-14	-7.00909e-10	0.340151	7.53287e-14	-7.00909e-10	0.368693
43478863	chr2:43478863:T:C	2.72535e-16	-2.1157	-1.46605	1.38896e-15	-2.12034	-1.50427
43479105	chr2:43479105:T:C	2.76054e-16	-2.13114	-1.43778	1.40406e-15	-2.13609	-1.47771
43479180	chr2:43479180:C:T	2.67989e-16	-2.14092	-1.45765	1.36578e-15	-2.14437	-1.49707
43479479	chr2:43479479:A:G	2.70942e-15	-7.00909e-10	-1.28502	1.57707e-14	-7.00909e-10	-1.19501
43479520	chr2:43479520:T:A	5.28959e-14	-7.00909e-10	1.68657	3.22e-13	-7.00909e-10	1.82138
43480246	chr2:43480246:C:T	2.78379e-15	-2.16793	0.90998	1.38526e-14	-2.17597	0.851277
43480275	chr2:43480275:C:T	2.18915e-14	-7.00909e-10	0.804339	7.66246e-14	-7.00909e-10	0.385751
43480525	chr2:43480525:T:A	2.50771e-15	-7.00909e-10	-1.36239	1.33681e-14	-7.00909e-10	-1.36029
43480544	chr2:43480544:G:A	2.11115e-15	-7.00909e-10	-1.53452	1.12034e-14	-7.00909e-10	-1.53695
43482842	chr2:43482842:G:T	2.3165e-15	-7.00909e-10	-1.4417	1.24431e-14	-7.00909e-10	-1.432
43483305	chr2:43483305:A:G	3.1373e-16	-2.18389	-1.25709	1.58926e-15	-2.18294	-1.30696
43483586	chr2:43483586:T:G	3.97974e-14	-7.00909e-10	1.40204	2.41215e-13	-7.00909e-10	1.53252
43483668	chr2:43483668:A:G	3.25218e-16	-2.18415	-1.22086	1.64989e-15	-2.18252	-1.26994
43483927	chr2:43483927:T:C	1.3996e-15	-1.13451	-0.811066	6.41733e-15	-1.03563	-1.05854
43484228	chr2:43484228:G:C	1.99339e-15	-7.00909e-10	-1.59192	1.05991e-14	-7.00909e-10	-1.5924
43484529	chr2:43484529:T:C	4.4381e-15	-7.00909e-10	-0.79153	2.5466e-14	-7.00909e-10	-0.715824
43485024	chr2:43485024:T:G	2.45446e-16	-2.18794	-1.4985	1.29557e-15	-2.18975	-1.50447
43485646	chr2:43485646:G:T	3.045e-16	-2.17619	-1.29465	1.62483e-15	-2.18353	-1.28423
43485658	chr2:43485658:T:C	2.36985e-15	-7.00909e-10	-1.41893	1.47642e-14	-7.00909e-10	-1.26096
43485690	chr2:43485690:T:C	1.99651e-15	-7.00909e-10	-1.59036	1.06146e-14	-7.00909e-10	-1.59094
43485985	chr2:43485985:C:G	2.87105e-16	-2.07763	-1.45203	1.53272e-15	-2.02754	-1.49858
43485997	chr2:43485997:T:C	4.36449e-14	-7.00909e-10	1.49433	2.63115e-13	-7.00909e-10	1.61942
43486261	chr2:43486261:T:C	1.74987e-15	-1.72222	-1.08457e-09	7.06328e-15	-1.99826	-1.08457e-09
43486669	chr2:43486669:A:C	2.48012e-16	-2.18882	-1.48722	1.31606e-15	-2.18409	-1.49444
43487321	chr2:43487321:C:T	2.72532e-15	-7.00909e-10	-1.27917	1.35537e-14	-7.00909e-10	-1.34651
43487389	chr2:43487389:G:C	2.15999e-15	-7.00909e-10	-1.51165	1.74977e-14	-7.00909e-10	-1.0911
43487589	chr2:43487589:C:T	1.05639e-15	-1.26717	-0.959731	5.02453e-15	-1.171	-1.16783
43487967	chr2:43487967:G:A	6.30705e-16	-1.65598	-1.08669	3.7394e-15	-1.87414	-0.760108
43488281	chr2:43488281:C:T	3.26401e-16	-1.98644	-1.41494	1.333e-15	-2.18762	-1.47812
43488327	chr2:43488327:G:A	3.57284e-15	-7.00909e-10	-1.0084	2.13773e-14	-7.00909e-10	-0.890838
43488559	chr2:43488559:G:A	2.30045e-15	-7.00909e-10	-1.44865	1.25543e-14	-7.00909e-10	-1.4231
43488665	chr2:43488665:A:G	3.24218e-15	-7.00909e-10	-1.10551	1.99755e-14	-7.00909e-10	-0.958662
43488954	chr2:43488954:C:G	2.35052e-15	-7.00909e-10	-1.42712	1.24934e-14	-7.00909e-10	-1.42797
43489078	chr2:43489078:C:T	3.69998e-15	-7.00909e-10	-0.973429	1.96389e-14	-7.00909e-10	-0.975657
43489124	chr2:43489124:T:C	2.4852e-16	-2.16391	-1.51007	1.33653e-15	-2.10533	-1.55777
43490511	chr2:43490511:T:C	1.57001e-14	1.23812	-0.766209	3.50934e-14	0.5375	-0.932654
43490524	chr2:43490524:A:C	2.59449e-16	-2.1614	-1.46955	1.38306e-15	-2.09806	-1.53081
43491454	chr2:43491454:T:C	4.06747e-16	-1.61988	-1.56144	1.83082e-15	-1.83661	-1.51179
43491587	chr2:43491587:G:A	2.03749e-15	-7.00909e-10	-1.57004	1.08643e-14	-7.00909e-10	-1.56769
43491845	chr2:43491845:G:A	3.31777e-16	-1.93593	-1.44912	1.29377e-15	-2.18706	-1.50855
43492005	chr2:43492005:T:C	3.18063e-15	-7.00909e-10	-1.12468	1.69342e-14	-7.00909e-10	-1.12383
43492297	chr2:43492297:A:T	4.00017e-15	-7.00909e-10	-0.89542	1.84733e-14	-7.00909e-10	-1.03684
43492380	chr2:43492380:G:C	1.98989e-15	-7.00909e-10	-1.59368	1.05836e-14	-7.00909e-10	-1.59386
43492667	chr2:43492667:G:A	2.72842e-15	-7.00909e-10	-1.27804	1.63932e-14	-7.00909e-10	-1.1563
43493253	chr2:43493253:C:A	2.10146e-15	-7.00909e-10	-1.53913	1.11081e-14	-7.00909e-10	-1.54549
43494369	chr2:43494369:C:T	1.19947e-14	0.717265	-0.514559	2.73195e-14	0.270444	-0.91601
43494499	chr2:43494499:T:C	1.14752e-15	-2.14416	-1.08457e-09	5.84493e-15	-2.18759	-1.08457e-09
43494615	chr2:43494615:T:G	2.76346e-15	-1.26527	-1.08457e-09	9.70454e-15	-1.68057	-1.08457e-09
43494762	chr2:43494762:C:G	2.39488e-15	-7.00909e-10	-1.40842	1.17313e-14	-7.00909e-10	-1.49091
43494815	chr2:43494815:G:A	2.65735e-16	-2.18644	-1.42057	1.34974e-15	-2.18873	-1.46452
43495843	chr2:43495843:C:A	2.21074e-15	-2.1896	0.701172	1.00494e-14	-2.18907	0.543412
43495879	chr2:43495879:T:C	2.10941e-15	-7.00909e-10	-1.53535	1.15211e-14	-7.00909e-10	-1.50899
43496144	chr2:43496144:C:G	2.39372e-15	-2.17081	0.761898	1.1812e-14	-2.17983	0.695777
43496309	chr2:43496309:G:A	2.33535e-16	-2.18974	-1.54644	1.21149e-15	-2.18739	-1.57392
43496730	chr2:43496730:G:A	2.31187e-15	-7.00909e-10	-1.4437	1.27936e-14	-7.00909e-10	-1.40422
43496838	chr2:43496838:T:C	1.32098e-15	-1.48726	-0.516121	5.75203e-15	-1.41612	-0.787497
43497022	chr2:43497022:A:C	3.17001e-15	-7.00909e-10	-1.12802	1.52678e-14	-7.00909e-10	-1.22742
43497173	chr2:43497173:A:G	4.43354e-15	-0.79256	-1.08457e-09	1.20971e-14	-1.4602	-1.08457e-09
43497261	chr2:43497261:C:A	1.61203e-15	-1.80427	-1.08457e-09	6.47576e-15	-2.0851	-1.08457e-09
43497393	chr2:43497393:G:A	5.36206e-15	-7.00909e-10	-0.60241	2.83452e-14	-7.00909e-10	-0.60871
43497505	chr2:43497505:A:G	8.81213e-16	-1.05687	-1.35134	2.99641e-15	-1.44147	-1.41428
43497533	chr2:43497533:T:C	2.01006e-15	-7.00909e-10	-1.58359	1.07144e-14	-7.00909e-10	-1.58158
43497543	chr2:43497543:G:A	2.34102e-16	-2.18654	-1.54722	1.25033e-15	-2.1799	-1.54986
43497771	chr2:43497771:G:C	9.74567e-16	-1.45553	-0.851986	4.43827e-15	-1.38649	-1.07641
43498082	chr2:43498082:A:G	7.2904e-16	-1.15014	-1.44765	3.16767e-15	-1.3304	-1.46977
43498295	chr2:43498295:GA:G	9.25385e-15	-7.00909e-10	-0.0567182	4.28395e-14	-7.00909e-10	-0.195707
43498352	chr2:43498352:T:C	2.4484e-15	-7.00909e-10	-1.38632	1.42725e-14	-7.00909e-10	-1.29484
43498485	chr2:43498485:T:C	2.5624e-15	-2.18928	0.848463	1.15597e-14	-2.18572	0.680076
43498867	chr2:43498867:G:A	1.99574e-15	-7.00909e-10	-1.59074	1.0599e-14	-7.00909e-10	-1.59241
43499189	chr2:43499189:T:C	2.4633e-16	-2.18308	-1.49976	1.31709e-15	-2.17455	-1.5032
43499305	chr2:43499305:G:C	3.37342e-15	-7.00909e-10	-1.06583	1.78949e-14	-7.00909e-10	-1.06865
43499341	chr2:43499341:T:A	3.61172e-15	-7.00909e-10	-0.997574	1.92314e-14	-7.00909e-10	-0.996623
43499488	chr2:43499488:T:C	2.24859e-16	-2.18963	-1.5844	1.19974e-15	-2.18702	-1.58404
43499741	chr2:43499741:A:T	1.99495e-15	-7.00909e-10	-1.59114	1.0636e-14	-7.00909e-10	-1.58892
43500292	chr2:43500292:C:T	6.05157e-15	-7.00909e-10	-0.481441	3.33621e-14	-7.00909e-10	-0.445747
43500293	chr2:43500293:T:C	2.15138e-15	-7.00909e-10	-1.51565	1.1483e-14	-7.00909e-10	-1.5123
43500941	chr2:43500941:T:C	1.37212e-15	-1.9654	-1.08457e-09	7.32209e-15	-1.96227	-1.08457e-09
43501043	chr2:43501043:A:C	2.14975e-15	-7.00909e-10	-1.51641	1.14762e-14	-7.00909e-10	-1.51289
43501330	chr2:43501330:AAAAAAAAAAG:A	3.08786e-16	-1.86512	-1.59175	1.2191e-15	-2.16137	-1.59369
43501969	chr2:43501969:T:A	2.25039e-16	-2.1873	-1.58594	1.2034e-15	-2.18202	-1.586
43502081	chr2:43502081:A:G	2.54336e-16	-2.18236	-1.4685	1.44102e-15	-2.05825	-1.52957
43502209	chr2:43502209:T:A	4.06565e-15	-7.00909e-10	-0.879184	1.70642e-14	-7.00909e-10	-1.11619
43502211	chr2:43502211:T:C	2.65005e-15	-7.00909e-10	-1.30718	1.32347e-14	-7.00909e-10	-1.37032
43503068	chr2:43503068:G:C	2.89945e-16	-2.07412	-1.44571	1.57493e-15	-1.98515	-1.5138
43503072	chr2:43503072:A:C	2.85423e-16	-2.08984	-1.44571	1.54222e-15	-2.00614	-1.5138
43503404	chr2:43503404:T:C	2.42846e-15	-7.00909e-10	-1.3945	1.52369e-14	-7.00909e-10	-1.22945
43503432	chr2:43503432:T:C	2.25043e-15	-7.00909e-10	-1.47064	1.19519e-14	-7.00909e-10	-1.47227
43503849	chr2:43503849:C:A	3.05288e-15	-7.00909e-10	-1.16567	1.69842e-14	-7.00909e-10	-1.12089
43504044	chr2:43504044:C:T	2.42056e-14	-7.00909e-10	0.904827	8.26684e-14	-7.00909e-10	0.461669
43504102	chr2:43504102:T:C	3.51448e-15	-7.00909e-10	-1.02487	1.87468e-14	-7.00909e-10	-1.02215
43504158	chr2:43504158:T:C	4.1576e-15	-7.00909e-10	-0.856821	2.27227e-14	-7.00909e-10	-0.829802
43504607	chr2:43504607:T:C	4.16595e-15	-7.00909e-10	-0.854812	2.05777e-14	-7.00909e-10	-0.928958
43504769	chr2:43504769:A:G	2.25951e-16	-2.18891	-1.58028	1.20437e-15	-2.18521	-1.58201
43505095	chr2:43505095:C:T	2.26932e-16	-2.18665	-1.57821	1.21435e-15	-2.18137	-1.57759
43505349	chr2:43505349:T:C	2.26245e-16	-2.18924	-1.57865	1.2084e-15	-2.18592	-1.57795
43505551	chr2:43505551:G:A	1.99143e-15	-7.00909e-10	-1.5929	1.05998e-14	-7.00909e-10	-1.59233
43505684	chr2:43505684:T:C	2.25562e-16	-2.18809	-1.58283	1.20637e-15	-2.18332	-1.58223
43505819	chr2:43505819:C:T	5.96126e-16	-1.20785	-1.59121	2.17909e-15	-1.59123	-1.58303
43505889	chr2:43505889:G:T	2.24157e-16	-2.18669	-1.59048	1.19926e-15	-2.18071	-1.59075
43506556	chr2:43506556:T:C	2.15885e-15	-7.00909e-10	-1.51218	1.15198e-14	-7.00909e-10	-1.5091
43507708	chr2:43507708:C:T	2.70663e-16	-2.18829	-1.40035	1.44199e-15	-2.18975	-1.39739
43507739	chr2:43507739:A:C	4.38821e-14	-7.00909e-10	1.49975	2.46339e-13	-7.00909e-10	1.55354
43508031	chr2:43508031:G:T	2.47753e-15	-7.00909e-10	-1.3745	1.32197e-14	-7.00909e-10	-1.37146
43508214	chr2:43508214:T:C	2.24015e-16	-2.18696	-1.59084	1.19968e-15	-2.18123	-1.58989
43509032	chr2:43509032:T:C	2.25858e-16	-2.18669	-1.58292	1.21032e-15	-2.18078	-1.5815
43509141	chr2:43509141:C:A	1.99789e-15	-7.00909e-10	-1.58967	1.06129e-14	-7.00909e-10	-1.5911
43509377	chr2:43509377:G:A	2.16796e-15	-7.00909e-10	-1.50797	1.15493e-14	-7.00909e-10	-1.50655
43509830	chr2:43509830:T:C	2.23515e-16	-2.18959	-1.59045	1.19312e-15	-2.18686	-1.58973
43509924	chr2:43509924:C:T	8.51292e-16	-1.64144	-0.801317	3.89453e-15	-1.55865	-1.03494
43510301	chr2:43510301:T:C	4.34844e-15	-0.81194	-1.08457e-09	1.19342e-14	-1.47376	-1.08457e-09
43510313	chr2:43510313:G:C	2.51391e-15	-7.00909e-10	-1.35992	1.43068e-14	-7.00909e-10	-1.29243
43510830	chr2:43510830:G:A	2.02056e-15	-7.00909e-10	-1.57839	1.05836e-14	-7.00909e-10	-1.59386
43511034	chr2:43511034:T:C	2.50246e-15	-0.146502	-1.21798	6.74268e-15	-0.769763	-1.27495
43511256	chr2:43511256:C:T	2.97983e-16	-2.05905	-1.43343	1.61957e-15	-1.9633	-1.50771
43511695	chr2:43511695:T:C	2.02485e-15	-7.00909e-10	-1.57626	1.07966e-14	-7.00909e-10	-1.57393
43511727	chr2:43511727:A:C	1.99275e-15	-7.00909e-10	-1.59224	1.0743e-14	-7.00909e-10	-1.57891
43511982	chr2:43511982:C:T	2.25806e-16	-2.18969	-1.58014	1.20414e-15	-2.18874	-1.57866
43512197	chr2:43512197:T:G	1.18758e-14	-7.00909e-10	0.192747	8.69588e-14	-7.00909e-10	0.512266
43512598	chr2:43512598:A:G	2.25465e-16	-2.18807	-1.58328	1.19848e-15	-2.18976	-1.58236
43512748	chr2:43512748:T:C	2.37975e-16	-2.17733	-1.54002	1.24443e-15	-2.17618	-1.55831
43513207	chr2:43513207:G:A	8.32637e-15	0.40595	-0.568279	2.48217e-13	2.28772	-0.726586
43513272	chr2:43513272:C:T	2.41032e-16	-2.11241	-1.59218	1.53709e-15	-1.94095	-1.58233
43513481	chr2:43513481:C:G	3.12454e-15	-7.00909e-10	-1.14247	1.68304e-14	-7.00909e-10	-1.12998
43513628	chr2:43513628:G:T	7.54605e-16	-1.63192	-0.931401	2.73548e-15	-1.98884	-0.958024
43513966	chr2:43513966:A:G	2.266e-16	-2.17268	-1.59365	1.21758e-15	-2.16259	-1.59372
43514301	chr2:43514301:A:G	5.17888e-16	-1.34632	-1.59344	2.36027e-15	-1.5033	-1.59109
43515757	chr2:43515757:T:C	3.9626e-15	-7.00909e-10	-0.904857	1.97425e-14	-7.00909e-10	-0.970395
43515784	chr2:43515784:T:C	2.34922e-16	-2.18733	-1.54293	1.25863e-15	-2.18398	-1.53916
43515873	chr2:43515873:T:C	9.07895e-16	-0.952406	-1.42598	4.43024e-15	-1.10418	-1.36053
43516109	chr2:43516109:G:A	2.55315e-16	-2.16359	-1.48342	1.30741e-15	-2.17596	-1.50916
43516283	chr2:43516283:A:G	2.25229e-15	-7.00909e-10	-1.46981	1.20019e-14	-7.00909e-10	-1.46811
43516352	chr2:43516352:C:T	2.36942e-16	-2.18486	-1.53684	1.26428e-15	-2.17742	-1.54124
43516437	chr2:43516437:T:C	3.29565e-15	-7.00909e-10	-1.08916	1.65718e-14	-7.00909e-10	-1.14547
43516659	chr2:43516659:T:C	1.99958e-15	-7.00909e-10	-1.58882	1.07445e-14	-7.00909e-10	-1.57878
43516911	chr2:43516911:G:A	2.25643e-16	-2.18865	-1.58191	1.2101e-15	-2.18389	-1.57857
43516960	chr2:43516960:T:C	1.37379e-15	-1.96419	-1.08457e-09	6.12865e-15	-2.14019	-1.08457e-09
43517322	chr2:43517322:T:C	4.28067e-16	-2.18418	-0.946056	1.78562e-15	-2.18139	-1.19201
43517327	chr2:43517327:C:A	1.47487e-15	-1.89319	-1.08457e-09	7.66222e-15	-1.91687	-1.08457e-09
43517467	chr2:43517467:A:G	3.01394e-15	-7.00909e-10	-1.17851	1.6275e-14	-7.00909e-10	-1.16354
43517830	chr2:43517830:A:T	2.06074e-15	-7.00909e-10	-1.55869	1.09441e-14	-7.00909e-10	-1.56037
43517832	chr2:43517832:A:C	1.56853e-15	-1.83162	-1.08457e-09	6.38043e-15	-2.09993	-1.08457e-09
43518720	chr2:43518720:T:G	3.95576e-16	-1.93599	-1.27318	2.19186e-15	-1.79106	-1.37736
43518923	chr2:43518923:T:C	2.54681e-16	-2.1853	-1.4642	1.35855e-15	-2.17772	-1.46904
43519697	chr2:43519697:C:T	2.0688e-15	-7.00909e-10	-1.55479	1.10768e-14	-7.00909e-10	-1.54832
43521175	chr2:43521175:G:A	1.99151e-15	-7.00909e-10	-1.59287	1.07307e-14	-7.00909e-10	-1.58006
43521228	chr2:43521228:ACAAGAAGGCAGGCAGG:A	4.48995e-16	-2.18974	-0.892763	2.51481e-15	-2.18897	-0.841996
43521282	chr2:43521282:G:A	1.10007e-15	-2.18638	-1.08457e-09	6.9352e-15	-2.01656	-1.08457e-09
43521490	chr2:43521490:A:C	3.12306e-15	-7.00909e-10	-1.14295	1.65928e-14	-7.00909e-10	-1.1442
43521777	chr2:43521777:G:C	1.99054e-15	-7.00909e-10	-1.59335	1.05926e-14	-7.00909e-10	-1.59301
43521799	chr2:43521799:T:C	6.45116e-15	-7.00909e-10	-0.417497	3.26442e-14	-7.00909e-10	-0.4675
43521815	chr2:43521815:A:G	2.19615e-15	-7.00909e-10	-1.49505	1.20494e-14	-7.00909e-10	-1.46415
43522180	chr2:43522180:T:C	1.11162e-15	-2.17594	-1.08457e-09	7.33733e-15	-1.96019	-1.08457e-09
43522297	chr2:43522297:T:G	6.03628e-16	-2.13908	-0.647476	4.42763e-15	-2.12178	-0.343519
43522303	chr2:43522303:A:G	2.73484e-15	-7.00909e-10	-1.27569	1.46191e-14	-7.00909e-10	-1.27084
43522413	chr2:43522413:T:C	6.62312e-14	-7.00909e-10	1.91139	4.74455e-13	-7.00909e-10	2.209
43523085	chr2:43523085:G:C	1.03474e-15	-2.18634	-0.0612752	5.80667e-15	-2.18061	-0.0135504
43523126	chr2:43523126:A:G	6.86328e-16	-1.25577	-1.40239	2.74657e-15	-1.51664	-1.42618
43523227	chr2:43523227:T:C	2.18961e-15	-7.00909e-10	-1.49804	1.25601e-14	-7.00909e-10	-1.42264
43523255	chr2:43523255:A:G	2.00541e-15	-7.00909e-10	-1.58591	1.06864e-14	-7.00909e-10	-1.5842
43523767	chr2:43523767:A:G	1.32562e-14	-7.00909e-10	0.302708	6.0942e-14	-7.00909e-10	0.156755
43523928	chr2:43523928:T:TG	2.13477e-15	-7.00909e-10	-1.5234	1.06657e-14	-7.00909e-10	-1.58614
43523929	chr2:43523929:T:G	2.12619e-15	-7.00909e-10	-1.52742	1.06516e-14	-7.00909e-10	-1.58746
43524230	chr2:43524230:T:A	2.40614e-15	-7.00909e-10	-1.40373	1.32759e-14	-7.00909e-10	-1.36722
43524246	chr2:43524246:T:A	1.99971e-15	-7.00909e-10	-1.58876	1.07373e-14	-7.00909e-10	-1.57945
43524266	chr2:43524266:A:G	3.83597e-15	-7.00909e-10	-0.937334	2.31721e-14	-7.00909e-10	-0.810217
43524341	chr2:43524341:T:C	6.21535e-16	-2.1308	-0.626523	4.5791e-15	-2.11337	-0.318298
43525247	chr2:43525247:A:G	3.81904e-16	-1.91752	-1.32682	2.1271e-15	-1.77483	-1.42358
43525785	chr2:43525785:G:A	2.91134e-15	-7.00909e-10	-1.21314	1.55431e-14	-7.00909e-10	-1.20955
43525802	chr2:43525802:A:G	3.01344e-15	-7.00909e-10	-1.17868	1.60907e-14	-7.00909e-10	-1.17493
43526607	chr2:43526607:A:C	5.70326e-16	-2.1886	-0.654709	3.3662e-15	-2.18569	-0.553693
43526767	chr2:43526767:A:G	7.26438e-16	-1.07329	-1.52807	2.68961e-15	-1.41274	-1.55103
43526774	chr2:43526774:A:C	4.75184e-16	-2.17836	-0.847451	2.68787e-15	-2.17077	-0.793645
43526850	chr2:43526850:C:T	9.68081e-16	-0.825218	-1.48898	1.13279e-14	-0.145446	-1.38046
43527303	chr2:43527303:T:A	2.21659e-15	-7.00909e-10	-1.48579	1.20417e-14	-7.00909e-10	-1.46479
43527516	chr2:43527516:T:C	5.93797e-16	-2.18713	-0.615846	3.51517e-15	-2.18278	-0.513301
43527561	chr2:43527561:G:A	2.07031e-15	-7.00909e-10	-1.55406	1.13854e-14	-7.00909e-10	-1.52084
43527853	chr2:43527853:C:T	7.23449e-16	-1.57858	-1.02691	3.35397e-15	-1.51614	-1.22688
43528250	chr2:43528250:C:T	2.91775e-16	-2.18973	-1.3238	1.60858e-15	-2.18832	-1.2895
43528277	chr2:43528277:C:A	2.62348e-15	-7.00909e-10	-1.31725	1.44311e-14	-7.00909e-10	-1.28378
43528392	chr2:43528392:A:C	5.87341e-16	-2.18824	-0.625664	3.36342e-15	-2.18421	-0.556002
43528893	chr2:43528893:C:T	2.90979e-16	-2.18946	-1.3268	1.60191e-15	-2.18732	-1.29465
43529589	chr2:43529589:T:A	2.04496e-15	-7.00909e-10	-1.56638	1.09581e-14	-7.00909e-10	-1.55909
43529791	chr2:43529791:T:C	4.03007e-16	-1.92242	-1.26814	2.22668e-15	-1.78238	-1.37027
43530018	chr2:43530018:A:G	2.14779e-15	-7.00909e-10	-1.51732	1.14211e-14	-7.00909e-10	-1.5177
43530154	chr2:43530154:A:T	5.60037e-16	-2.17941	-0.682096	3.26684e-15	-2.18183	-0.587514
43530366	chr2:43530366:C:T	2.36215e-15	-7.00909e-10	-1.42219	1.35447e-14	-7.00909e-10	-1.34717
43530385	chr2:43530385:T:C	2.36215e-15	-7.00909e-10	-1.42219	1.35447e-14	-7.00909e-10	-1.34717
43530444	chr2:43530444:AT:A	2.22151e-15	-7.00909e-10	-1.48357	1.18049e-14	-7.00909e-10	-1.48465
43530866	chr2:43530866:TG:T	3.13893e-16	-2.18854	-1.25192	1.73001e-15	-2.18469	-1.22035
43530883	chr2:43530883:T:C	4.14231e-16	-1.82493	-1.33816	2.30519e-15	-1.68783	-1.43018
43531060	chr2:43531060:A:G	6.36112e-16	-2.189	-0.54514	3.6845e-15	-2.18505	-0.463984
43531486	chr2:43531486:A:T	9.63656e-16	-2.18333	-0.135448	5.6459e-15	-2.17509	-0.0471447
43531729	chr2:43531729:TG:T	2.67662e-15	-7.00909e-10	-1.2972	1.42752e-14	-7.00909e-10	-1.29465
43532242	chr2:43532242:G:A	3.20016e-16	-2.18808	-1.23306	1.75843e-15	-2.18972	-1.19903
43532570	chr2:43532570:C:G	3.19162e-16	-2.18868	-1.23513	1.76035e-15	-2.18545	-1.2022
43532641	chr2:43532641:T:C	2.93993e-15	-7.00909e-10	-1.20337	1.56883e-14	-7.00909e-10	-1.20025
43532730	chr2:43532730:T:C	2.35669e-15	-7.00909e-10	-1.4245	1.2905e-14	-7.00909e-10	-1.39555
43533233	chr2:43533233:G:T	4.45818e-16	-1.88109	-1.20851	2.42598e-15	-1.73913	-1.3278
43533257	chr2:43533257:G:A	2.13055e-15	-7.00909e-10	-1.52538	1.06472e-14	-7.00909e-10	-1.58787
43533280	chr2:43533280:C:T	1.09665e-15	-2.18949	-1.08457e-09	6.0249e-15	-2.15727	-1.08457e-09
43533318	chr2:43533318:G:T	2.1371e-15	-7.00909e-10	-1.52231	1.13481e-14	-7.00909e-10	-1.52412
43533729	chr2:43533729:A:G	5.25904e-16	-2.17678	-0.747616	2.94291e-15	-2.16608	-0.707689
43533827	chr2:43533827:C:T	4.56267e-16	-1.78287	-1.28356	2.57466e-15	-1.61925	-1.3882
43533890	chr2:43533890:A:G	2.1713e-15	-7.00909e-10	-1.50643	1.07186e-14	-7.00909e-10	-1.58119
43534039	chr2:43534039:T:C	3.29991e-15	-7.00909e-10	-1.08786	1.75889e-14	-7.00909e-10	-1.0859
43534160	chr2:43534160:A:G	1.11887e-15	-2.16588	-0.00356172	6.60027e-15	-2.15327	0.0872178
43534513	chr2:43534513:C:T	3.09353e-16	-2.18976	-1.26527	1.6985e-15	-2.18865	-1.23477
43534633	chr2:43534633:G:A	2.05727e-15	-7.00909e-10	-1.56038	1.07155e-14	-7.00909e-10	-1.58148
43534919	chr2:43534919:A:G	6.26498e-16	-1.18448	-1.56489	2.5456e-15	-1.47081	-1.54799
43534963	chr2:43534963:T:C	2.07403e-15	-7.00909e-10	-1.55226	1.08135e-14	-7.00909e-10	-1.57237
43535056	chr2:43535056:A:G	6.51182e-16	-1.15442	-1.55631	2.43671e-15	-1.49092	-1.5716
43535077	chr2:43535077:T:C	8.45778e-15	-7.00909e-10	-0.146671	4.8842e-14	-7.00909e-10	-0.0645764
43535848	chr2:43535848:C:G	3.10901e-16	-2.1897	-1.26034	1.70713e-15	-2.18781	-1.23054
43535879	chr2:43535879:G:T	2.32418e-15	-7.00909e-10	-1.43839	1.20839e-14	-7.00909e-10	-1.46129
43536027	chr2:43536027:T:C	2.30675e-16	-2.18406	-1.56445	1.25933e-15	-2.18323	-1.53935
43536044	chr2:43536044:C:T	2.17586e-15	-7.00909e-10	-1.50434	1.15529e-14	-7.00909e-10	-1.50623
43536092	chr2:43536092:G:A	2.8924e-16	-2.18931	-1.33294	1.59314e-15	-2.18653	-1.30093
43536661	chr2:43536661:A:G	2.57953e-15	-7.00909e-10	-1.33415	1.41836e-14	-7.00909e-10	-1.30108
43537045	chr2:43537045:T:C	5.47288e-16	-2.18456	-0.699978	2.72838e-15	-2.18872	-0.76074
43537686	chr2:43537686:A:G	8.70394e-16	-2.1859	-0.234668	4.97425e-15	-2.1797	-0.169191
43537689	chr2:43537689:G:A	3.62733e-16	-1.75437	-1.54147	2.18905e-15	-1.6306	-1.5391
43537871	chr2:43537871:T:C	1.18361e-15	-2.11318	-1.08457e-09	6.38876e-15	-2.09863	-1.08457e-09
43537919	chr2:43537919:G:A	1.21639e-15	-2.08587	-1.08457e-09	5.94253e-15	-2.17103	-1.08457e-09
43537958	chr2:43537958:T:G	4.52443e-16	-2.02096	-1.05389	2.30402e-15	-1.91075	-1.20776
43538207	chr2:43538207:T:C	2.73703e-15	-7.00909e-10	-1.27488	1.45831e-14	-7.00909e-10	-1.27331
43538553	chr2:43538553:T:C	2.24057e-15	-7.00909e-10	-1.47503	1.1139e-14	-7.00909e-10	-1.54271
43538971	chr2:43538971:T:C	6.57426e-16	-1.13292	-1.56826	2.66387e-15	-1.41892	-1.55447
43538992	chr2:43538992:A:G	2.90415e-15	-7.00909e-10	-1.21562	1.57052e-14	-7.00909e-10	-1.19917
43539015	chr2:43539015:T:C	8.12523e-15	-7.00909e-10	-0.186783	4.76184e-14	-7.00909e-10	-0.0899478
43539533	chr2:43539533:T:C	1.95708e-15	-1.6103	-1.08457e-09	1.0444e-14	-1.60714	-1.08457e-09
43539635	chr2:43539635:C:T	1.11306e-15	-2.17465	-1.08457e-09	6.43411e-15	-2.09155	-1.08457e-09
43539833	chr2:43539833:A:T	4.98591e-16	-1.8043	-1.17342	2.72236e-15	-1.64852	-1.30315
43539900	chr2:43539900:G:A	1.01518e-14	0.22549	-0.189594	2.62448e-14	0.0116404	-0.697339
43540050	chr2:43540050:T:C	1.17336e-15	-2.08784	-0.0340456	7.35196e-15	-2.0133	0.0550971
43540239	chr2:43540239:A:G	2.13044e-15	-7.00909e-10	-1.52543	1.69875e-14	-7.00909e-10	-1.12069
43540835	chr2:43540835:T:C	3.17944e-15	-7.00909e-10	-1.12505	2.13463e-14	-7.00909e-10	-0.892288
43541311	chr2:43541311:CTTT:C	3.90809e-14	-7.00909e-10	1.38388	1.26723e-13	-7.00909e-10	0.888833
43541393	chr2:43541393:A:G	6.45619e-14	-7.00909e-10	1.88587	4.54096e-13	-7.00909e-10	2.16514
43541757	chr2:43541757:G:C	1.14109e-15	-2.14977	-1.08457e-09	6.50602e-15	-2.08044	-1.08457e-09
43541972	chr2:43541972:C:T	2.04874e-15	-7.00909e-10	-1.56453	1.09864e-14	-7.00909e-10	-1.55651
43542257	chr2:43542257:C:T	2.69532e-14	0.794747	0.217597	5.34599e-14	0.3944	-0.368637
43542717	chr2:43542717:T:A	2.15537e-15	-7.00909e-10	-1.51379	1.14441e-14	-7.00909e-10	-1.5157
43543111	chr2:43543111:G:C	2.97666e-15	-7.00909e-10	-1.19096	1.81017e-14	-7.00909e-10	-1.05716
43543148	chr2:43543148:G:C	1.26364e-15	-2.04776	-1.08457e-09	8.04814e-15	-1.86773	-1.08457e-09
43543543	chr2:43543543:CCTGA:C	3.40433e-15	-7.00909e-10	-1.05671	2.09978e-14	-7.00909e-10	-0.908752
43543631	chr2:43543631:G:A	3.64471e-15	-7.00909e-10	-0.988481	1.71922e-14	-7.00909e-10	-1.10871
43544131	chr2:43544131:C:T	1.01189e-14	0.0326506	-1.08457e-09	5.42803e-13	2.34358	-1.08457e-09
43544982	chr2:43544982:C:T	3.6147e-14	1.31537	-0.00953266	8.40242e-14	0.849708	-0.371772
43545074	chr2:43545074:T:G	2.18806e-15	-7.00909e-10	-1.49874	1.16399e-14	-7.00909e-10	-1.49873
43545090	chr2:43545090:T:C	5.54323e-15	-1.55282	0.98364	1.95982e-14	-1.42865	0.45092
43545160	chr2:43545160:A:G	5.19658e-15	-1.54352	0.909765	1.84948e-14	-1.41929	0.383605
43545252	chr2:43545252:A:G	5.42694e-15	-1.52323	0.932849	1.94374e-14	-1.39757	0.411606
43545272	chr2:43545272:T:C	2.55208e-15	-7.00909e-10	-1.34485	1.38188e-14	-7.00909e-10	-1.32714
43545328	chr2:43545328:T:A	4.74028e-15	-7.00909e-10	-0.725661	2.92889e-14	-7.00909e-10	-0.575961
43545624	chr2:43545624:T:G	2.1272e-15	-7.00909e-10	-1.52695	1.12886e-14	-7.00909e-10	-1.52938
43546463	chr2:43546463:G:A	2.12473e-15	-7.00909e-10	-1.52811	1.25001e-14	-7.00909e-10	-1.42743
43546707	chr2:43546707:G:C	2.92702e-15	-7.00909e-10	-1.20777	1.55916e-14	-7.00909e-10	-1.20643
43546772	chr2:43546772:A:G	1.19456e-13	1.86465	0.636535	2.21742e-13	1.22345	0.224893
43546929	chr2:43546929:T:G	2.27296e-15	-7.00909e-10	-1.46068	1.16811e-14	-7.00909e-10	-1.4952
43547764	chr2:43547764:T:C	1.45965e-14	-1.37086	1.76989	5.0133e-14	-1.23508	1.19659
43547815	chr2:43547815:C:T	2.78165e-15	-7.00909e-10	-1.25871	1.42338e-14	-7.00909e-10	-1.29755
43548058	chr2:43548058:T:G	1.94702e-14	-7.00909e-10	0.687128	1.10832e-13	-7.00909e-10	0.754849
43548068	chr2:43548068:A:G	1.4904e-14	-1.45518	1.87505	5.132e-14	-1.33329	1.3182
43548170	chr2:43548170:C:A	1.05755e-15	-1.20048	-1.02533	1.00519e-14	-0.769174	-0.876229
43548451	chr2:43548451:T:C	2.97811e-15	-7.00909e-10	-1.19047	1.79269e-14	-7.00909e-10	-1.06687
43548544	chr2:43548544:T:A	1.38769e-14	-1.38157	1.73004	4.6867e-14	-1.25057	1.14471
43548719	chr2:43548719:GA:G	8.61678e-15	-7.00909e-10	-0.128046	4.64787e-14	-7.00909e-10	-0.114173
43548919	chr2:43548919:G:A	2.42456e-15	-7.00909e-10	-1.39611	1.4098e-14	-7.00909e-10	-1.30714
43549400	chr2:43549400:C:T	2.05774e-15	-7.00909e-10	-1.56015	1.1548e-14	-7.00909e-10	-1.50666
43549450	chr2:43549450:T:C	1.16521e-15	-2.12885	-1.08457e-09	8.34189e-15	-1.83188	-1.08457e-09
43549567	chr2:43549567:T:A	1.33675e-15	-1.99152	-1.08457e-09	5.95158e-15	-2.16951	-1.08457e-09
43549655	chr2:43549655:G:GT	2.00459e-15	-7.00909e-10	-1.58632	1.0703e-14	-7.00909e-10	-1.58265
43549714	chr2:43549714:T:C	3.33029e-15	-1.1532	0.0744984	1.28884e-14	-1.06903	-0.327804
43549844	chr2:43549844:T:C	2.90267e-15	-7.00909e-10	-1.21613	1.55365e-14	-7.00909e-10	-1.20998
43549965	chr2:43549965:AC:A	5.75297e-16	-2.16573	-0.668899	2.98067e-15	-2.15371	-0.707309
43549969	chr2:43549969:A:G	2.60403e-14	-7.00909e-10	0.977888	8.48679e-14	-7.00909e-10	0.487928
43550515	chr2:43550515:T:A	9.34646e-15	-1.58599	1.53923	2.99279e-14	-1.55904	1.00467
43550825	chr2:43550825:C:T	1.08368e-15	-1.0613	-1.1401	1.02906e-14	-0.620542	-1.0014
43551295	chr2:43551295:G:A	2.25028e-15	-7.00909e-10	-1.4707	1.19727e-14	-7.00909e-10	-1.47054
43551331	chr2:43551331:A:C	8.75482e-16	-2.18486	-0.229877	4.42181e-15	-2.18003	-0.286591
43551547	chr2:43551547:A:G	2.35428e-15	-7.00909e-10	-1.42552	1.14936e-14	-7.00909e-10	-1.51138
43552020	chr2:43552020:T:C	2.31701e-15	-7.00909e-10	-1.44148	1.21682e-14	-7.00909e-10	-1.45434
43552149	chr2:43552149:A:G	8.27857e-15	-7.00909e-10	-0.168088	4.83379e-14	-7.00909e-10	-0.0749529
43552526	chr2:43552526:T:C	2.40758e-14	-1.32117	2.22062	8.1384e-14	-1.15914	1.60515
43552888	chr2:43552888:C:G	2.97003e-15	-7.00909e-10	-1.19318	1.70803e-14	-7.00909e-10	-1.11525
43553322	chr2:43553322:T:C	2.34448e-14	-1.20985	2.08274	7.65499e-14	-1.04427	1.42905
43553629	chr2:43553629:T:C	1.50103e-14	-7.00909e-10	0.426977	8.01514e-14	-7.00909e-10	0.43075
43553803	chr2:43553803:T:C	2.35734e-14	-1.33692	2.21528	7.75949e-14	-1.19135	1.58969
43554221	chr2:43554221:C:T	8.81864e-15	-1.69524	1.59035	2.6992e-14	-1.66854	1.01091
43554404	chr2:43554404:A:T	1.47189e-15	-1.89521	-1.08457e-09	7.11113e-15	-1.99151	-1.08457e-09
43554869	chr2:43554869:G:A	2.15558e-15	-7.00909e-10	-1.5137	1.14542e-14	-7.00909e-10	-1.51481
43555005	chr2:43555005:G:A	8.11217e-15	-7.00909e-10	-0.188392	5.60073e-14	-7.00909e-10	0.0723137
43555052	chr2:43555052:G:C	1.20326e-15	-2.09672	-1.08457e-09	6.49184e-15	-2.08262	-1.08457e-09
43555620	chr2:43555620:T:C	2.20823e-15	-7.00909e-10	-1.48957	1.19763e-14	-7.00909e-10	-1.47024
43555729	chr2:43555729:C:T	1.54752e-15	-1.63151	-0.213591	5.29089e-15	-1.56972	-0.717463
43556002	chr2:43556002:A:G	8.4778e-15	-1.1938	1.04949	4.3811e-14	-1.02703	0.853749
43556155	chr2:43556155:A:T	4.84261e-15	-1.5365	0.832197	2.12621e-14	-1.5025	0.606259
43556575	chr2:43556575:C:G	2.68117e-15	-7.00909e-10	-1.29551	1.68993e-14	-7.00909e-10	-1.12589
43556698	chr2:43556698:G:A	9.7092e-15	-0.00868345	-1.08457e-09	2.19972e-14	-0.862252	-1.08457e-09
43556769	chr2:43556769:C:G	1.99112e-15	-7.00909e-10	-1.59306	1.06138e-14	-7.00909e-10	-1.59102
43556820	chr2:43556820:T:C	3.11675e-15	-7.00909e-10	-1.14497	1.64776e-14	-7.00909e-10	-1.15117
43556834	chr2:43556834:A:G	1.99025e-15	-7.00909e-10	-1.5935	1.05838e-14	-7.00909e-10	-1.59384
43557064	chr2:43557064:T:C	4.22864e-15	-1.17894	0.339058	1.99214e-14	-1.00785	0.0464751
43557161	chr2:43557161:C:T	2.11807e-15	-7.00909e-10	-1.53125	1.10095e-14	-7.00909e-10	-1.55441
43557558	chr2:43557558:A:G	1.80473e-14	0.611241	-1.08457e-09	6.63377e-12	4.84676	-1.08457e-09
43558370	chr2:43558370:T:C	5.39399e-15	-7.00909e-10	-0.596473	2.15008e-14	-7.00909e-10	-0.885079
43558663	chr2:43558663:A:G	1.31765e-14	-1.38174	1.67842	4.58557e-14	-1.2295	1.10184
43559023	chr2:43559023:A:G	1.32913e-15	-1.99723	-1.08457e-09	7.24768e-15	-1.97249	-1.08457e-09
43559062	chr2:43559062:A:G	2.07477e-15	-7.00909e-10	-1.55191	1.10258e-14	-7.00909e-10	-1.55293
43559154	chr2:43559154:G:C	2.59235e-15	-7.00909e-10	-1.32919	1.37494e-14	-7.00909e-10	-1.33217
43559446	chr2:43559446:C:T	1.37987e-14	0.346448	-0.00363053	5.53677e-14	-0.151136	0.211963
43559583	chr2:43559583:C:T	2.12733e-15	-7.00909e-10	-1.52689	1.10182e-14	-7.00909e-10	-1.55362
43559679	chr2:43559679:G:A	1.52789e-15	-1.11322	-0.744652	1.6228e-14	-0.604043	-0.562388
43559968	chr2:43559968:T:C	6.34716e-16	-2.08427	-0.652064	3.65909e-15	-2.08519	-0.570768
43560437	chr2:43560437:G:A	1.89117e-14	-1.63075	2.28878	5.53145e-14	-1.59418	1.65404
43560521	chr2:43560521:G:A	1.55624e-15	-1.83949	-1.08457e-09	1.16956e-14	-1.49396	-1.08457e-09
43560552	chr2:43560552:G:C	2.56532e-15	-7.00909e-10	-1.33967	1.21924e-14	-7.00909e-10	-1.45236
43560619	chr2:43560619:G:C	1.69645e-14	-1.69469	2.24405	4.94103e-14	-1.66924	1.61623
43560860	chr2:43560860:C:T	2.99708e-14	-1.61977	2.73824	8.67791e-14	-1.59331	2.10351
43562092	chr2:43562092:T:C	1.1702e-14	1.38263	-1.20463	2.32024e-14	0.469305	-1.27822
43562432	chr2:43562432:G:A	1.1187e-15	-2.16959	-1.08457e-09	6.3814e-15	-2.09978	-1.08457e-09
43562741	chr2:43562741:A:T	2.21622e-15	-7.00909e-10	-1.48595	1.16378e-14	-7.00909e-10	-1.49891
43563120	chr2:43563120:T:C	1.18932e-14	-1.19161	1.38582	6.26509e-14	-1.01881	1.20322
43563208	chr2:43563208:A:T	2.5835e-15	-1.51155	0.17894	9.35734e-15	-1.3314	-0.385608
43563794	chr2:43563794:G:C	2.00181e-15	-7.00909e-10	-1.58771	1.06968e-14	-7.00909e-10	-1.58322
43563902	chr2:43563902:T:A	1.26305e-15	-2.04822	-1.08457e-09	5.86433e-15	-2.18428	-1.08457e-09
43564379	chr2:43564379:C:T	1.42628e-15	-1.92669	-1.08457e-09	1.22925e-14	-1.44417	-1.08457e-09
43564424	chr2:43564424:T:C	1.68921e-15	-1.36158	-0.395918	7.83037e-15	-1.20338	-0.69178
43564521	chr2:43564521:T:G	2.46476e-15	-7.00909e-10	-1.37966	1.29666e-14	-7.00909e-10	-1.39079
43564600	chr2:43564600:T:C	3.46043e-15	-7.00909e-10	-1.04036	1.93474e-14	-7.00909e-10	-0.990609
43564627	chr2:43564627:A:G	7.79291e-15	-1.62643	1.39789	2.69966e-14	-1.53305	0.87559
43565166	chr2:43565166:G:A	2.24162e-15	-7.00909e-10	-1.47456	1.1699e-14	-7.00909e-10	-1.49366
43565407	chr2:43565407:G:A	1.09416e-14	0.115263	-0.0044458	4.99461e-14	-0.251992	0.209769
43565980	chr2:43565980:C:T	3.6622e-15	-1.64355	0.659856	1.09683e-14	-1.69142	0.133262
43566876	chr2:43566876:T:C	2.70699e-15	-7.00909e-10	-1.28592	1.26044e-14	-7.00909e-10	-1.41912
43567937	chr2:43567937:T:A	1.06261e-14	-1.56068	1.64224	3.67966e-14	-1.46696	1.11919
43568941	chr2:43568941:A:G	3.81305e-15	-7.00909e-10	-0.943327	1.70661e-14	-7.00909e-10	-1.11607
43568996	chr2:43568996:T:A	6.86261e-16	-2.14211	-0.516144	4.25848e-15	-2.14424	-0.360017
43569168	chr2:43569168:G:T	2.02442e-15	-7.00909e-10	-1.57647	1.06114e-14	-7.00909e-10	-1.59124
43569299	chr2:43569299:T:C	2.04821e-15	-7.00909e-10	-1.56479	1.0585e-14	-7.00909e-10	-1.59373
43569436	chr2:43569436:T:G	2.10062e-15	-7.00909e-10	-1.53953	1.1336e-14	-7.00909e-10	-1.52518
43569548	chr2:43569548:G:A	2.90889e-15	-7.00909e-10	-1.21399	1.33405e-14	-7.00909e-10	-1.36236
43569672	chr2:43569672:T:A	2.7679e-15	-7.00909e-10	-1.26367	1.30999e-14	-7.00909e-10	-1.38057
43570008	chr2:43570008:C:A	2.42813e-15	-7.00909e-10	-1.39464	1.3455e-14	-7.00909e-10	-1.35382
43570079	chr2:43570079:A:C	2.18321e-15	-7.00909e-10	-1.50096	1.10447e-14	-7.00909e-10	-1.55122
43570480	chr2:43570480:C:T	1.1754e-15	-1.23267	-0.887487	5.33053e-15	-1.25367	-1.02604
43570571	chr2:43570571:G:A	1.64897e-15	-1.61081	-0.170799	6.80596e-15	-1.64545	-0.389916
43571653	chr2:43571653:G:A	2.87307e-15	-1.65948	0.433102	1.30691e-14	-1.69955	0.316639
43571931	chr2:43571931:C:T	1.09421e-14	1.16501	-1.05415	2.1117e-14	0.247689	-1.15078
43572236	chr2:43572236:G:A	2.01818e-15	-7.00909e-10	-1.57956	1.07428e-14	-7.00909e-10	-1.57893
43572636	chr2:43572636:T:C	2.4001e-15	-1.34782	-0.0584245	1.17387e-14	-1.26445	-0.22583
43572698	chr2:43572698:T:C	1.79615e-15	-1.69611	-1.08457e-09	5.84705e-15	-2.18723	-1.08457e-09
43573008	chr2:43573008:C:T	4.77208e-15	-7.00909e-10	-0.718975	1.97996e-14	-7.00909e-10	-0.967504
43573034	chr2:43573034:G:C	2.69535e-15	-7.00909e-10	-1.29023	1.42711e-14	-7.00909e-10	-1.29493
43573054	chr2:43573054:G:A	3.80825e-15	-7.00909e-10	-0.944588	1.70568e-14	-7.00909e-10	-1.11662
43573115	chr2:43573115:C:A	2.13228e-15	-7.00909e-10	-1.52457	1.12753e-14	-7.00909e-10	-1.53055
43573349	chr2:43573349:T:C	3.56094e-15	-7.00909e-10	-1.01173	1.60508e-14	-7.00909e-10	-1.17741
43573704	chr2:43573704:G:A	2.69246e-15	-7.00909e-10	-1.2913	1.38067e-14	-7.00909e-10	-1.32801
43573712	chr2:43573712:ATAC:A	2.95436e-15	-7.00909e-10	-1.19848	1.77252e-14	-7.00909e-10	-1.07818
43573720	chr2:43573720:T:C	2.01945e-15	-7.00909e-10	-1.57893	1.06134e-14	-7.00909e-10	-1.59105
43573750	chr2:43573750:T:C	6.40565e-15	-1.35861	0.934031	2.54962e-14	-1.23092	0.516281
43573887	chr2:43573887:T:C	3.09143e-15	-7.00909e-10	-1.15312	1.42549e-14	-7.00909e-10	-1.29607
43574018	chr2:43574018:A:C	2.00984e-15	-7.00909e-10	-1.5837	1.06428e-14	-7.00909e-10	-1.58828
43574150	chr2:43574150:A:G	2.13228e-15	-7.00909e-10	-1.52457	1.12753e-14	-7.00909e-10	-1.53055
43574573	chr2:43574573:A:G	1.97692e-15	-1.40973	-0.190485	9.74173e-15	-1.32641	-0.350343
43574849	chr2:43574849:C:T	2.05922e-15	-7.00909e-10	-1.55943	1.09924e-14	-7.00909e-10	-1.55597
43575014	chr2:43575014:T:C	2.04497e-15	-7.00909e-10	-1.56637	1.09078e-14	-7.00909e-10	-1.56369
43575208	chr2:43575208:T:A	2.99086e-15	-1.2971	0.110906	1.23358e-14	-1.17873	-0.261929
43575241	chr2:43575241:C:G	2.2698e-15	-1.5068	0.0447361	8.21582e-15	-1.36433	-0.482776
43575363	chr2:43575363:T:C	6.4857e-16	-1.12624	-1.5885	2.89048e-15	-1.29985	-1.59189
43575684	chr2:43575684:A:G	3.67766e-15	-7.00909e-10	-0.979482	2.0585e-14	-7.00909e-10	-0.928607
43575700	chr2:43575700:A:C	1.70987e-14	0.864157	-0.306913	6.31209e-14	0.802745	-0.610861
43575851	chr2:43575851:A:G	2.17624e-15	-7.00909e-10	-1.50416	1.1729e-14	-7.00909e-10	-1.4911
43576089	chr2:43576089:T:A	1.97459e-15	-1.51526	-0.0861399	9.57006e-15	-1.43781	-0.256722
43576232	chr2:43576232:A:T	2.39941e-15	-7.00909e-10	-1.40654	2.22564e-14	-7.00909e-10	-0.85054
43576329	chr2:43576329:T:A	3.15926e-15	-7.00909e-10	-1.13142	1.4623e-14	-7.00909e-10	-1.27057
43576587	chr2:43576587:G:A	5.64378e-16	-2.17636	-0.67743	2.99184e-15	-2.15547	-0.701807
43576673	chr2:43576673:A:G	6.28707e-15	-1.24693	0.803669	2.50169e-14	-1.13217	0.398553
43576758	chr2:43576758:A:C	1.78039e-15	-1.63307	-0.0718589	8.6992e-15	-1.55209	-0.237845
43577090	chr2:43577090:T:C	6.65518e-15	-1.50815	1.12179	2.57852e-14	-1.39353	0.690164
43577195	chr2:43577195:C:T	1.26195e-15	-2.0491	-1.08457e-09	7.18638e-15	-1.98098	-1.08457e-09
43577265	chr2:43577265:A:G	2.15378e-15	-7.00909e-10	-1.51453	1.19646e-14	-7.00909e-10	-1.47121
43577352	chr2:43577352:G:A	2.03701e-15	-7.00909e-10	-1.57027	1.06374e-14	-7.00909e-10	-1.58879
43577526	chr2:43577526:G:T	3.3539e-15	-7.00909e-10	-1.07163	1.52303e-14	-7.00909e-10	-1.22988
43577794	chr2:43577794:A:C	3.87263e-16	-2.16435	-1.06606	2.11194e-15	-2.13538	-1.07018
43577955	chr2:43577955:A:G	3.01377e-15	-7.00909e-10	-1.17857	1.40461e-14	-7.00909e-10	-1.31082
43578089	chr2:43578089:C:T	7.92535e-16	-2.06523	-0.449047	3.79552e-15	-1.9863	-0.633043
43578238	chr2:43578238:G:A	4.8332e-16	-2.14342	-0.865411	2.60331e-15	-2.10827	-0.888109
43578600	chr2:43578600:C:T	7.18865e-16	-2.07209	-0.539752	3.46227e-15	-1.99516	-0.716087
43578733	chr2:43578733:A:C	1.99023e-15	-7.00909e-10	-1.59351	1.05838e-14	-7.00909e-10	-1.59384
43578954	chr2:43578954:C:G	1.82373e-15	-1.71217	0.0312955	8.6159e-15	-1.63001	-0.169545
43579033	chr2:43579033:C:T	7.00672e-16	-1.74005	-0.897421	3.26791e-15	-1.72646	-1.04256
43579214	chr2:43579214:C:T	4.93166e-16	-2.17572	-0.812951	2.59672e-15	-2.153	-0.845922
43579599	chr2:43579599:A:T	5.72433e-15	-7.00909e-10	-0.537033	3.86517e-14	-7.00909e-10	-0.298577
43579714	chr2:43579714:T:C	2.51416e-15	-7.00909e-10	-1.35982	1.33176e-14	-7.00909e-10	-1.36408
43579840	chr2:43579840:A:T	2.3396e-15	-7.00909e-10	-1.43178	1.15425e-14	-7.00909e-10	-1.50713
43579951	chr2:43579951:T:C	7.27096e-16	-2.11101	-0.489444	3.41704e-15	-2.04741	-0.676979
43580007	chr2:43580007:C:T	2.48589e-15	-7.00909e-10	-1.37113	1.30435e-14	-7.00909e-10	-1.38488
43580117	chr2:43580117:C:T	2.97831e-15	-7.00909e-10	-1.1904	1.38342e-14	-7.00909e-10	-1.32602
43580163	chr2:43580163:T:A	2.74613e-15	-7.00909e-10	-1.27157	1.50462e-14	-7.00909e-10	-1.24205
43580173	chr2:43580173:C:T	6.15157e-15	-7.00909e-10	-0.46505	2.45994e-14	-7.00909e-10	-0.750445
43580307	chr2:43580307:G:A	2.43401e-15	-7.00909e-10	-1.39222	1.20866e-14	-7.00909e-10	-1.46107
43580407	chr2:43580407:AAC:A	1.1595e-15	-0.712667	-1.4211	4.57288e-15	-1.01409	-1.41893
43580422	chr2:43580422:T:C	6.8111e-16	-2.18157	-0.484215	3.59764e-15	-2.16444	-0.508446
43580496	chr2:43580496:CCTTTT:C	6.92518e-16	-2.16603	-0.48315	3.67308e-15	-2.14095	-0.511191
43580711	chr2:43580711:T:C	7.90673e-16	-2.12328	-0.393352	3.75629e-15	-2.08078	-0.548953
43580895	chr2:43580895:C:A	8.72222e-16	-2.09211	-0.326359	4.06756e-15	-2.03077	-0.519354
43580926	chr2:43580926:C:T	8.49649e-15	0.891359	-1.03346	1.68664e-14	0.00142959	-1.12927
43581035	chr2:43581035:A:G	2.21751e-15	-7.00909e-10	-1.48537	1.18448e-14	-7.00909e-10	-1.48127
43581351	chr2:43581351:A:G	1.1349e-15	-2.08729	-0.0679216	5.37823e-15	-2.01657	-0.254241
43581950	chr2:43581950:A:G	2.09098e-15	-7.00909e-10	-1.54413	1.11664e-14	-7.00909e-10	-1.54026
43581960	chr2:43581960:G:T	2.09486e-15	-7.00909e-10	-1.54227	1.11769e-14	-7.00909e-10	-1.53932
43582072	chr2:43582072:T:C	2.20433e-15	-7.00909e-10	-1.49133	1.11907e-14	-7.00909e-10	-1.53808
43582208	chr2:43582208:G:C	2.25009e-15	-0.678192	-0.792596	3.49626e-14	0.194898	-0.593789
43582217	chr2:43582217:C:T	2.26054e-15	-7.00909e-10	-1.46615	1.20459e-14	-7.00909e-10	-1.46445
43582374	chr2:43582374:G:A	7.33115e-16	-1.77715	-0.815064	3.33963e-15	-1.7823	-0.965005
43582898	chr2:43582898:C:T	3.26469e-15	-7.00909e-10	-1.09859	1.9929e-14	-7.00909e-10	-0.960994
43582957	chr2:43582957:C:T	2.89091e-15	-7.00909e-10	-1.22019	1.42731e-14	-7.00909e-10	-1.29479
43582978	chr2:43582978:T:A	1.99403e-15	-7.00909e-10	-1.5916	1.06101e-14	-7.00909e-10	-1.59136
43583207	chr2:43583207:T:C	2.14901e-14	0.785835	-1.08457e-09	8.86453e-12	5.13664	-1.08457e-09
43583228	chr2:43583228:C:T	3.21462e-15	-7.00909e-10	-1.11405	1.69303e-14	-7.00909e-10	-1.12406
43583425	chr2:43583425:C:T	7.73577e-16	-2.08785	-0.450636	3.60878e-15	-2.02073	-0.649071
43583507	chr2:43583507:T:C	5.22353e-16	-1.97415	-0.957016	2.72259e-15	-1.88541	-1.06617
43583520	chr2:43583520:A:T	2.21098e-15	-7.00909e-10	-1.48832	1.17793e-14	-7.00909e-10	-1.48682
43583600	chr2:43583600:T:C	5.14616e-16	-2.03563	-0.910459	2.61215e-15	-1.95503	-1.03796
43583809	chr2:43583809:G:A	2.47877e-16	-2.1625	-1.51408	1.30882e-15	-2.1116	-1.57245
43583901	chr2:43583901:A:G	2.09154e-15	-7.00909e-10	-1.54386	1.09699e-14	-7.00909e-10	-1.55801
43584100	chr2:43584100:C:T	6.43458e-16	-2.08851	-0.634147	3.0487e-15	-2.02276	-0.815696
43584173	chr2:43584173:G:A	6.30209e-15	-7.00909e-10	-0.440876	3.59284e-14	-7.00909e-10	-0.371639
43584402	chr2:43584402:C:T	2.28488e-15	-7.00909e-10	-1.45545	1.21656e-14	-7.00909e-10	-1.45455
43584476	chr2:43584476:G:C	2.36594e-15	-7.00909e-10	-1.42058	1.24467e-14	-7.00909e-10	-1.43172
43585041	chr2:43585041:G:A	1.15225e-15	-2.08763	-0.05241	5.03811e-15	-2.00949	-0.326642
43585056	chr2:43585056:C:T	2.03321e-15	-7.00909e-10	-1.57214	1.06489e-14	-7.00909e-10	-1.58771
43585178	chr2:43585178:G:A	9.59777e-16	-2.08346	-0.239356	4.58907e-15	-2.01508	-0.414411
43585471	chr2:43585471:T:C	2.01931e-15	-7.00909e-10	-1.579	1.07444e-14	-7.00909e-10	-1.57878
43585566	chr2:43585566:AGATAGATAGAT:A	2.2065e-15	-7.00909e-10	-1.49035	1.2646e-14	-7.00909e-10	-1.41582
43585568	chr2:43585568:AT:A	2.19764e-15	-7.00909e-10	-1.49437	1.2074e-14	-7.00909e-10	-1.46211
43585574	chr2:43585574:AGAT:A	1.25314e-15	-2.05611	-1.08457e-09	6.39979e-15	-2.0969	-1.08457e-09
43586028	chr2:43586028:G:A	2.77685e-15	-7.00909e-10	-1.26044	1.49485e-14	-7.00909e-10	-1.24856
43586162	chr2:43586162:A:G	2.07413e-15	-7.00909e-10	-1.55222	1.10703e-14	-7.00909e-10	-1.54891
43586179	chr2:43586179:C:T	2.27772e-15	-7.00909e-10	-1.45858	1.14634e-14	-7.00909e-10	-1.51401
43587223	chr2:43587223:C:T	2.34716e-15	-7.00909e-10	-1.42855	2.0875e-14	-7.00909e-10	-0.914617
43587845	chr2:43587845:C:T	3.52827e-16	-2.168	-1.15554	1.87489e-15	-2.1444	-1.18021
43587908	chr2:43587908:A:G	2.06629e-15	-7.00909e-10	-1.556	1.10228e-14	-7.00909e-10	-1.5532
43587984	chr2:43587984:G:A	2.11846e-15	-7.00909e-10	-1.53107	1.12668e-14	-7.00909e-10	-1.53131
43588806	chr2:43588806:A:G	5.79179e-16	-2.13042	-0.697484	3.17551e-15	-2.09424	-0.703462
43588897	chr2:43588897:T:C	2.05985e-15	-7.00909e-10	-1.55913	1.09895e-14	-7.00909e-10	-1.55623
43589333	chr2:43589333:C:A	2.35743e-15	-7.00909e-10	-1.42419	1.17749e-14	-7.00909e-10	-1.48719
43589825	chr2:43589825:G:A	3.10719e-15	-7.00909e-10	-1.14804	1.59127e-14	-7.00909e-10	-1.18605
43589937	chr2:43589937:C:G	4.61678e-16	-2.15266	-0.901987	2.46774e-15	-2.12305	-0.926819
43590107	chr2:43590107:A:G	1.09681e-15	-2.18935	-1.08457e-09	6.10269e-15	-2.14444	-1.08457e-09
43590639	chr2:43590639:C:T	2.51797e-15	-7.00909e-10	-1.35831	1.34917e-14	-7.00909e-10	-1.35109
43590724	chr2:43590724:C:T	5.28627e-15	-7.00909e-10	-0.616646	2.61057e-14	-7.00909e-10	-0.691014
43590791	chr2:43590791:A:G	2.06188e-15	-7.00909e-10	-1.55814	1.07248e-14	-7.00909e-10	-1.58061
43590811	chr2:43590811:CT:C	8.07616e-16	-1.52143	-0.973997	3.79552e-15	-1.51912	-1.10022
43590938	chr2:43590938:T:C	6.67075e-15	-7.00909e-10	-0.384026	3.80845e-14	-7.00909e-10	-0.313361
43591341	chr2:43591341:C:T	2.50038e-15	-1.33036	-0.0349523	9.51741e-15	-1.1629	-0.537142
43591421	chr2:43591421:ACTTTT:A	2.76668e-15	-7.00909e-10	-1.26411	1.82e-14	-7.00909e-10	-1.05174
43592514	chr2:43592514:T:C	2.02542e-15	-7.00909e-10	-1.57598	1.06251e-14	-7.00909e-10	-1.58994
43593214	chr2:43593214:G:A	2.18975e-15	-7.00909e-10	-1.49797	1.16158e-14	-7.00909e-10	-1.5008
43593229	chr2:43593229:T:C	2.06612e-15	-7.00909e-10	-1.55608	1.05853e-14	-7.00909e-10	-1.5937
43593307	chr2:43593307:G:C	1.18253e-15	-2.1141	-1.08457e-09	6.49803e-15	-2.08167	-1.08457e-09
43593410	chr2:43593410:A:T	5.52767e-16	-1.35342	-1.52115	2.82762e-15	-1.34831	-1.56542
43593669	chr2:43593669:C:T	2.0865e-15	-7.00909e-10	-1.54627	1.11365e-14	-7.00909e-10	-1.54294
43594047	chr2:43594047:T:G	1.3351e-15	-1.21148	-0.781271	6.06909e-15	-1.21022	-0.939734
43594321	chr2:43594321:T:C	1.10926e-14	-7.00909e-10	0.124522	4.82169e-14	-7.00909e-10	-0.0774588
43594478	chr2:43594478:G:A	6.69743e-16	-2.13242	-0.550203	3.76828e-15	-2.13266	-0.493889
43594778	chr2:43594778:A:G	2.19148e-15	-7.00909e-10	-1.49718	1.83292e-14	-7.00909e-10	-1.04467
43594867	chr2:43594867:A:G	4.06434e-16	-2.13807	-1.04402	2.16967e-15	-2.1025	-1.0761
43595172	chr2:43595172:G:A	3.57504e-15	-7.00909e-10	-1.00778	1.80308e-14	-7.00909e-10	-1.06109
43595379	chr2:43595379:C:A	1.16366e-15	-1.25128	-0.878906	5.44075e-15	-1.24663	-1.01262
43596006	chr2:43596006:C:T	2.19664e-15	-7.00909e-10	-1.49483	1.16635e-14	-7.00909e-10	-1.4967
43596018	chr2:43596018:C:G	1.99226e-15	-7.00909e-10	-1.59249	1.0616e-14	-7.00909e-10	-1.59081
43596203	chr2:43596203:G:C	1.99872e-15	-7.00909e-10	-1.58925	1.06666e-14	-7.00909e-10	-1.58605
43596861	chr2:43596861:TAATG:T	1.99236e-15	-7.00909e-10	-1.59244	1.06157e-14	-7.00909e-10	-1.59083
43597434	chr2:43597434:A:G	7.27641e-15	-7.00909e-10	-0.297119	3.93878e-14	-7.00909e-10	-0.279713
43598021	chr2:43598021:A:G	3.55222e-15	-7.00909e-10	-1.01418	1.83269e-14	-7.00909e-10	-1.0448
43598160	chr2:43598160:G:C	1.68551e-15	-0.986818	-0.772872	2.41558e-14	-0.205415	-0.563229
43598297	chr2:43598297:C:G	7.47867e-16	-2.06295	-0.509337	4.63972e-15	-1.99178	-0.42673
43598406	chr2:43598406:G:C	4.51777e-15	-7.00909e-10	-0.77374	1.90091e-14	-7.00909e-10	-1.00825
43598773	chr2:43598773:G:C	3.76247e-16	-2.14406	-1.11521	2.03472e-15	-2.11256	-1.13025
43598797	chr2:43598797:G:C	3.83159e-16	-2.15269	-1.08837	2.06555e-15	-2.12355	-1.10422
43598941	chr2:43598941:A:C	8.30774e-16	-1.49287	-0.974282	3.96766e-15	-1.46781	-1.10718
43599014	chr2:43599014:G:C	2.07009e-15	-7.00909e-10	-1.55417	1.10176e-14	-7.00909e-10	-1.55368
43599855	chr2:43599855:A:T	4.35908e-15	-7.00909e-10	-0.809497	1.83553e-14	-7.00909e-10	-1.04325
43599918	chr2:43599918:G:A	2.46423e-15	-7.00909e-10	-1.37988	1.37135e-14	-7.00909e-10	-1.33478
43599979	chr2:43599979:G:A	2.21067e-15	-7.00909e-10	-1.48846	1.15027e-14	-7.00909e-10	-1.51059
43600132	chr2:43600132:G:C	1.99403e-15	-7.00909e-10	-1.5916	1.05846e-14	-7.00909e-10	-1.59377
43600217	chr2:43600217:A:G	2.00628e-15	-7.00909e-10	-1.58547	1.06648e-14	-7.00909e-10	-1.58622
43600288	chr2:43600288:G:A	2.00582e-15	-7.00909e-10	-1.5857	1.06681e-14	-7.00909e-10	-1.58591
43600558	chr2:43600558:C:T	6.39242e-16	-1.58047	-1.14876	3.2175e-15	-1.72764	-1.05692
43601348	chr2:43601348:TTGA:T	5.58846e-15	-7.00909e-10	-0.561054	2.27643e-14	-7.00909e-10	-0.827975
43601636	chr2:43601636:C:G	3.01168e-15	-7.00909e-10	-1.17926	1.57135e-14	-7.00909e-10	-1.19865
43601719	chr2:43601719:C:T	2.06251e-15	-7.00909e-10	-1.55783	1.18001e-14	-7.00909e-10	-1.48506
43601917	chr2:43601917:A:G	7.23333e-16	-2.16802	-0.437628	3.28819e-15	-2.13786	-0.624973
43602074	chr2:43602074:T:A	2.0309e-15	-7.00909e-10	-1.57328	1.07975e-14	-7.00909e-10	-1.57385
43602401	chr2:43602401:T:C	2.6069e-14	1.06755	-0.0885583	8.6784e-14	0.958305	-0.448051
43602480	chr2:43602480:C:T	3.38036e-15	-7.00909e-10	-1.06378	1.77755e-14	-7.00909e-10	-1.07535
43602814	chr2:43602814:G:A	2.0806e-15	-7.00909e-10	-1.5491	1.10032e-14	-7.00909e-10	-1.55498
43602837	chr2:43602837:C:T	2.11793e-15	-7.00909e-10	-1.53132	1.16715e-14	-7.00909e-10	-1.49602
43602839	chr2:43602839:C:A	1.11907e-15	-2.16926	-1.08457e-09	6.52243e-15	-2.07792	-1.08457e-09
43603160	chr2:43603160:C:T	7.5778e-15	-0.256535	-1.08457e-09	2.99287e-14	-0.554349	-1.08457e-09
43603485	chr2:43603485:T:C	4.08033e-16	-1.7872	-1.39096	2.33943e-15	-1.62274	-1.48051
43603714	chr2:43603714:C:G	2.0925e-15	-7.00909e-10	-1.5434	1.10142e-14	-7.00909e-10	-1.55398
43603807	chr2:43603807:A:C	3.17038e-15	-7.00909e-10	-1.12791	1.66207e-14	-7.00909e-10	-1.14252
43603944	chr2:43603944:T:C	8.23084e-16	-2.13292	-0.343538	3.81979e-15	-2.0872	-0.525777
43604180	chr2:43604180:A:G	8.77635e-16	-2.12752	-0.284765	4.01616e-15	-2.08011	-0.482735
43604559	chr2:43604559:A:G	2.04209e-15	-7.00909e-10	-1.56779	1.07279e-14	-7.00909e-10	-1.58032
43604685	chr2:43604685:G:A	6.53466e-16	-2.18284	-0.524381	2.97671e-15	-2.16288	-0.699467
43604910	chr2:43604910:C:T	7.08709e-16	-2.17418	-0.451892	3.22377e-15	-2.14651	-0.63611
43604977	chr2:43604977:G:A	2.53841e-15	-1.23485	-0.115366	1.19249e-14	-1.24163	-0.232911
43605427	chr2:43605427:C:T	1.10799e-15	-0.956239	-1.22297	4.3014e-15	-1.24913	-1.2451
43605496	chr2:43605496:A:G	3.42605e-15	-7.00909e-10	-1.05035	1.48391e-14	-7.00909e-10	-1.2559
43605676	chr2:43605676:G:A	3.16946e-15	-7.00909e-10	-1.1282	1.39012e-14	-7.00909e-10	-1.32119
43605783	chr2:43605783:G:A	3.35528e-15	-7.00909e-10	-1.07122	1.45345e-14	-7.00909e-10	-1.27664
43605874	chr2:43605874:A:G	5.02197e-16	-2.14779	-0.822728	2.35485e-15	-2.10052	-0.996173
43605900	chr2:43605900:G:A	3.94104e-16	-2.18976	-1.02314	1.83042e-15	-2.18144	-1.16718
43606119	chr2:43606119:C:T	2.57833e-16	-2.18928	-1.44792	1.37212e-15	-2.18055	-1.45626
43606765	chr2:43606765:C:A	3.80489e-15	-7.00909e-10	-0.945471	1.61069e-14	-7.00909e-10	-1.17392
43606945	chr2:43606945:ATTGAG:A	4.07472e-15	-7.00909e-10	-0.876956	1.69764e-14	-7.00909e-10	-1.12134
43606979	chr2:43606979:T:C	5.62276e-16	-2.17491	-0.682607	2.55948e-15	-2.14886	-0.864507
43607024	chr2:43607024:A:G	5.30293e-16	-2.17659	-0.739498	2.42379e-15	-2.15191	-0.915928
43607213	chr2:43607213:T:C	5.07085e-16	-2.17959	-0.781242	2.32447e-15	-2.15674	-0.952934
43607386	chr2:43607386:T:TA	2.03482e-15	-7.00909e-10	-1.57135	1.07862e-14	-7.00909e-10	-1.5749
43607549	chr2:43607549:C:T	4.95967e-16	-1.38937	-1.59363	2.28545e-15	-1.59346	-1.53315
43607585	chr2:43607585:G:A	4.21831e-15	-7.00909e-10	-0.842324	1.74399e-14	-7.00909e-10	-1.09441
43607785	chr2:43607785:A:G	2.26314e-15	-7.00909e-10	-1.465	1.2205e-14	-7.00909e-10	-1.45132
43607874	chr2:43607874:C:T	6.66415e-15	-0.385015	-1.08457e-09	3.44379e-14	-0.41401	-1.08457e-09
43607968	chr2:43607968:C:G	3.94257e-15	-7.00909e-10	-0.909925	1.65444e-14	-7.00909e-10	-1.14712
43608591	chr2:43608591:A:G	3.25009e-15	-7.00909e-10	-1.10307	1.42083e-14	-7.00909e-10	-1.29934
43608724	chr2:43608724:G:T	3.86921e-15	-7.00909e-10	-0.928708	1.62846e-14	-7.00909e-10	-1.16295
43608813	chr2:43608813:A:T	6.13543e-16	-2.18927	-0.580992	2.66279e-15	-2.18611	-0.787685
43609449	chr2:43609449:G:A	3.29125e-15	-7.00909e-10	-1.09049	1.43297e-14	-7.00909e-10	-1.29084
43609548	chr2:43609548:C:T	1.2076e-14	0.725611	-0.516151	3.39238e-14	0.568344	-0.997394
43609855	chr2:43609855:G:A	1.24827e-14	-7.00909e-10	0.242589	5.33216e-14	-7.00909e-10	0.0231734
43610454	chr2:43610454:A:C	2.49184e-15	-7.00909e-10	-1.36874	1.35721e-14	-7.00909e-10	-1.34515
43610544	chr2:43610544:G:T	2.35338e-15	-7.00909e-10	-1.42591	1.25067e-14	-7.00909e-10	-1.42691
43610691	chr2:43610691:G:A	2.0715e-15	-7.00909e-10	-1.55348	1.17875e-14	-7.00909e-10	-1.48612
43611163	chr2:43611163:C:A	1.98972e-15	-7.00909e-10	-1.59376	1.05838e-14	-7.00909e-10	-1.59384
43611377	chr2:43611377:T:G	2.37873e-16	-2.15913	-1.55865	1.19363e-15	-2.18393	-1.59224
43611660	chr2:43611660:T:C	1.99159e-15	-7.00909e-10	-1.59282	1.06913e-14	-7.00909e-10	-1.58374
43611677	chr2:43611677:C:G	2.10299e-15	-7.00909e-10	-1.5384	1.11491e-14	-7.00909e-10	-1.54181
43611824	chr2:43611824:G:A	1.29897e-15	-2.02019	-1.08457e-09	8.68317e-15	-1.79178	-1.08457e-09
43611845	chr2:43611845:C:T	2.10622e-15	-7.00909e-10	-1.53686	1.11582e-14	-7.00909e-10	-1.541
43611951	chr2:43611951:T:G	2.27495e-16	-2.17433	-1.58805	1.19635e-15	-2.18898	-1.58491
43612131	chr2:43612131:G:A	2.15173e-15	-7.00909e-10	-1.51548	1.1399e-14	-7.00909e-10	-1.51964
43612222	chr2:43612222:A:G	2.30363e-15	-7.00909e-10	-1.44727	1.27026e-14	-7.00909e-10	-1.41136
43612494	chr2:43612494:C:T	1.87449e-14	-7.00909e-10	0.649166	6.61024e-14	-7.00909e-10	0.238037
43612718	chr2:43612718:A:G	4.85606e-15	-7.00909e-10	-0.701531	2.90474e-14	-7.00909e-10	-0.584239
43612757	chr2:43612757:G:A	2.32317e-16	-2.15011	-1.5913	1.21507e-15	-2.17861	-1.57975
43612909	chr2:43612909:G:A	2.31337e-16	-2.15325	-1.59239	1.2459e-15	-2.17983	-1.55348
43613222	chr2:43613222:G:A	3.46478e-16	-2.18451	-1.15718	1.78659e-15	-2.18491	-1.18795
43613285	chr2:43613285:A:G	2.36874e-16	-2.13842	-1.58357	1.41354e-15	-2.02267	-1.58439
43613307	chr2:43613307:G:C	4.52077e-15	-7.00909e-10	-0.773075	1.84891e-14	-7.00909e-10	-1.03599
43613753	chr2:43613753:T:C	2.03231e-15	-7.00909e-10	-1.57258	1.10467e-14	-7.00909e-10	-1.55103
43613980	chr2:43613980:A:G	2.30226e-16	-2.16364	-1.5868	1.19918e-15	-2.18518	-1.58635
43614130	chr2:43614130:C:T	2.75497e-16	-2.13851	-1.43243	1.28484e-15	-2.17218	-1.53036
43614530	chr2:43614530:T:C	1.30738e-15	-2.01373	-1.08457e-09	1.27326e-14	-1.409	-1.08457e-09
43614919	chr2:43614919:C:T	2.20422e-15	-7.00909e-10	-1.49139	1.16059e-14	-7.00909e-10	-1.50165
43615166	chr2:43615166:G:A	2.07481e-15	-7.00909e-10	-1.55189	1.0993e-14	-7.00909e-10	-1.55591
43615169	chr2:43615169:A:G	4.58294e-15	-7.00909e-10	-0.759416	1.86979e-14	-7.00909e-10	-1.02476
43615472	chr2:43615472:G:T	8.76127e-15	-7.00909e-10	-0.111417	3.274e-14	-7.00909e-10	-0.464571
43615552	chr2:43615552:C:T	2.8307e-16	-2.18141	-1.36241	1.42203e-15	-2.1894	-1.41168
43615573	chr2:43615573:G:A	7.45135e-16	-1.47435	-1.1016	6.69895e-15	-1.09781	-0.95341
43615958	chr2:43615958:C:G	2.25617e-15	-7.00909e-10	-1.46809	1.2139e-14	-7.00909e-10	-1.45674
43615989	chr2:43615989:C:T	1.36837e-15	-1.08499	-0.883147	7.37179e-15	-1.07509	-0.880415
43615998	chr2:43615998:A:C	4.8959e-16	-2.13003	-0.865912	2.04622e-15	-2.1647	-1.07248
43616429	chr2:43616429:T:C	4.08574e-15	-7.00909e-10	-0.874254	1.8654e-14	-7.00909e-10	-1.0271
43616521	chr2:43616521:C:T	2.02594e-15	-7.00909e-10	-1.57572	1.13526e-14	-7.00909e-10	-1.52372
43616734	chr2:43616734:A:G	1.62388e-15	-1.79694	-1.08457e-09	8.14686e-15	-1.85554	-1.08457e-09
43616811	chr2:43616811:G:C	6.06842e-16	-2.17838	-0.602869	2.5191e-15	-2.18399	-0.845279
43616825	chr2:43616825:A:G	3.39014e-15	-7.00909e-10	-1.06089	1.93215e-14	-7.00909e-10	-0.991951
43616939	chr2:43616939:T:G	3.31613e-15	-7.00909e-10	-1.08296	1.89147e-14	-7.00909e-10	-1.01323
43617234	chr2:43617234:A:T	2.08654e-15	-7.00909e-10	-1.54625	1.18828e-14	-7.00909e-10	-1.47807
43617309	chr2:43617309:A:G	2.36891e-16	-2.17501	-1.54691	1.22542e-15	-2.18715	-1.56274
43617501	chr2:43617501:G:C	2.45768e-16	-2.16151	-1.52362	1.30669e-15	-2.17996	-1.5057
43617664	chr2:43617664:A:G	2.34581e-16	-2.16079	-1.57093	1.24916e-15	-2.17944	-1.55125
43617694	chr2:43617694:G:A	4.05835e-16	-2.09509	-1.08847	1.77152e-15	-2.14137	-1.23996
43617697	chr2:43617697:A:C	1.11167e-15	-2.1759	-1.08457e-09	6.64056e-15	-2.05997	-1.08457e-09
43617699	chr2:43617699:T:G	1.11214e-15	-2.17548	-1.08457e-09	6.63548e-15	-2.06074	-1.08457e-09
43617939	chr2:43617939:C:G	2.08463e-15	-7.00909e-10	-1.54717	1.13567e-14	-7.00909e-10	-1.52336
43618190	chr2:43618190:A:T	2.86892e-16	-2.12842	-1.40198	1.36039e-15	-2.16224	-1.48316
43618270	chr2:43618270:A:T	3.47457e-15	-7.00909e-10	-1.03629	1.65047e-14	-7.00909e-10	-1.14952
43618563	chr2:43618563:G:A	2.33388e-15	-7.00909e-10	-1.43422	1.20702e-14	-7.00909e-10	-1.46243
43618627	chr2:43618627:AC:A	2.22872e-15	-7.00909e-10	-1.48033	1.1978e-14	-7.00909e-10	-1.4701
43618667	chr2:43618667:CAGCA:C	2.07888e-15	-7.00909e-10	-1.54993	1.13121e-14	-7.00909e-10	-1.5273
43618755	chr2:43618755:G:A	2.1721e-15	-7.00909e-10	-1.50606	1.14181e-14	-7.00909e-10	-1.51797
43618770	chr2:43618770:T:C	2.16653e-15	-7.00909e-10	-1.50863	1.16282e-14	-7.00909e-10	-1.49973
43618811	chr2:43618811:C:T	2.07759e-15	-7.00909e-10	-1.55055	1.13097e-14	-7.00909e-10	-1.52751
43618901	chr2:43618901:A:T	3.03012e-16	-2.14675	-1.32899	1.41562e-15	-2.17456	-1.43104
43619130	chr2:43619130:G:A	3.06453e-15	-7.00909e-10	-1.16186	1.75852e-14	-7.00909e-10	-1.08611
43619292	chr2:43619292:A:G	3.99416e-15	-7.00909e-10	-0.896924	1.83857e-14	-7.00909e-10	-1.04159
43619414	chr2:43619414:G:T	3.80967e-16	-2.13813	-1.10867	1.70513e-15	-2.1699	-1.24963
43619536	chr2:43619536:A:C	2.7386e-16	-2.16981	-1.40708	1.37591e-15	-2.1851	-1.44896
43619585	chr2:43619585:T:A	3.41716e-15	-7.00909e-10	-1.05295	1.95834e-14	-7.00909e-10	-0.978488
43619602	chr2:43619602:A:G	6.03194e-15	0.447264	-0.931953	1.90443e-14	-0.0773088	-0.929091
43619992	chr2:43619992:C:G	3.60672e-15	-7.00909e-10	-0.998959	1.67826e-14	-7.00909e-10	-1.13283
43621276	chr2:43621276:T:G	3.2952e-16	-2.13727	-1.2546	1.63581e-15	-2.14305	-1.31798
43621437	chr2:43621437:A:G	8.04772e-16	-0.945879	-1.55307	4.43672e-15	-0.922525	-1.54073
43621525	chr2:43621525:T:C	2.82494e-16	-2.08489	-1.46097	1.38063e-15	-2.09977	-1.53086
43621687	chr2:43621687:CAG:C	2.11326e-15	-7.00909e-10	-1.53353	1.21364e-14	-7.00909e-10	-1.45696
43621796	chr2:43621796:A:C	2.9772e-16	-2.10198	-1.39138	1.42425e-15	-2.11914	-1.48038
43621914	chr2:43621914:A:G	1.04169e-13	-7.00909e-10	2.36425	8.10806e-13	-7.00909e-10	2.74486
43622144	chr2:43622144:A:T	2.40785e-15	-7.00909e-10	-1.40302	2.23898e-14	-7.00909e-10	-0.844564
43622267	chr2:43622267:A:C	2.43894e-16	-2.13328	-1.5595	1.24488e-15	-2.14238	-1.59175
43622286	chr2:43622286:T:C	2.81665e-15	-7.00909e-10	-1.24621	1.68355e-14	-7.00909e-10	-1.12968
43622905	chr2:43622905:A:G	2.48117e-15	-7.00909e-10	-1.37303	1.29973e-14	-7.00909e-10	-1.38842
43623081	chr2:43623081:C:T	3.05116e-16	-2.16592	-1.3029	1.49221e-15	-2.18496	-1.36795
43623218	chr2:43623218:G:C	9.85161e-16	-2.09793	-0.198782	3.54047e-15	-2.11888	-0.570027
43623379	chr2:43623379:G:C	2.05536e-15	-7.00909e-10	-1.56131	1.07124e-14	-7.00909e-10	-1.58177
43623438	chr2:43623438:C:T	1.11071e-15	-2.17676	-1.08457e-09	7.30981e-15	-1.96395	-1.08457e-09
43623451	chr2:43623451:T:C	1.19671e-15	-2.13308	0.0309053	4.60188e-15	-2.15588	-0.270823
43623653	chr2:43623653:T:G	2.05882e-15	-7.00909e-10	-1.55962	1.10049e-14	-7.00909e-10	-1.55483
43623795	chr2:43623795:G:A	2.11786e-15	-7.00909e-10	-1.53135	1.12596e-14	-7.00909e-10	-1.53194
43624025	chr2:43624025:A:T	1.99109e-15	-7.00909e-10	-1.59307	1.06507e-14	-7.00909e-10	-1.58755
43624107	chr2:43624107:C:A	2.80418e-16	-1.96042	-1.59281	2.19593e-15	-1.5767	-1.58986
43624845	chr2:43624845:AAGAG:A	1.8287e-15	-0.0852097	-1.59294	1.3334e-14	0.230998	-1.59385
43624915	chr2:43624915:G:A	2.13739e-15	-7.00909e-10	-1.52217	1.13787e-14	-7.00909e-10	-1.52142
43625059	chr2:43625059:T:C	5.74226e-16	-1.99147	-0.845017	2.4216e-15	-2.17394	-0.894798
43625334	chr2:43625334:AG:A	2.40038e-15	-7.00909e-10	-1.40613	1.34977e-14	-7.00909e-10	-1.35065
43625450	chr2:43625450:A:T	4.6806e-15	0.771071	-1.5094	1.43071e-14	0.23567	-1.52808
43625480	chr2:43625480:A:G	3.32442e-15	0.412057	-1.49252	4.17234e-14	1.24063	-1.46274
43625929	chr2:43625929:G:C	1.27351e-15	-2.03998	-1.08457e-09	6.91022e-15	-2.02017	-1.08457e-09
43625990	chr2:43625990:A:G	2.41162e-15	-7.00909e-10	-1.40146	1.35461e-14	-7.00909e-10	-1.34707
43626042	chr2:43626042:C:T	4.18539e-16	-2.15771	-0.995032	2.88099e-15	-1.94606	-0.948975
43626371	chr2:43626371:C:T	1.00359e-15	-0.744756	-1.53342	6.52633e-15	-0.586354	-1.49097
43626543	chr2:43626543:A:G	2.53488e-15	-7.00909e-10	-1.35161	1.44206e-14	-7.00909e-10	-1.28451
43626577	chr2:43626577:A:T	2.96967e-15	0.364478	-1.55778	3.61311e-14	1.18226	-1.54827
43626831	chr2:43626831:T:C	5.86859e-15	0.657334	-1.16948	1.99037e-14	0.176232	-1.13849
43626842	chr2:43626842:C:A	4.73479e-16	-2.18231	-0.847093	3.57434e-15	-1.84367	-0.835717
43627063	chr2:43627063:A:G	2.39265e-15	-7.00909e-10	-1.40936	1.34516e-14	-7.00909e-10	-1.35407
43627281	chr2:43627281:G:A	2.72459e-15	-7.00909e-10	-1.27944	1.55604e-14	-7.00909e-10	-1.20844
43627307	chr2:43627307:AC:A	1.99127e-15	-7.00909e-10	-1.59298	1.05837e-14	-7.00909e-10	-1.59386
43627376	chr2:43627376:G:C	2.34957e-15	-7.00909e-10	-1.42753	1.31889e-14	-7.00909e-10	-1.37379
43627568	chr2:43627568:A:G	2.28651e-16	-2.18976	-1.56756	1.35116e-15	-2.07668	-1.57552
43627775	chr2:43627775:T:C	2.24898e-16	-2.18938	-1.58449	1.35269e-15	-2.06216	-1.58891
43627843	chr2:43627843:A:G	2.29721e-15	-7.00909e-10	-1.45006	1.24836e-14	-7.00909e-10	-1.42875
43627897	chr2:43627897:T:A	2.089e-15	-7.00909e-10	-1.54507	1.2011e-14	-7.00909e-10	-1.46734
43628011	chr2:43628011:A:C	3.66239e-16	-1.71035	-1.57588	3.49976e-15	-1.12755	-1.57292
43628160	chr2:43628160:A:C	3.66996e-15	-7.00909e-10	-0.981577	2.08226e-14	-7.00909e-10	-0.917127
43628341	chr2:43628341:G:T	2.4659e-15	-7.00909e-10	-1.3792	1.39466e-14	-7.00909e-10	-1.31793
43628504	chr2:43628504:G:A	7.06876e-16	-1.03592	-1.59274	4.32962e-15	-0.903797	-1.58389
43628942	chr2:43628942:G:A	5.1667e-15	0.0141891	-0.653713	5.15734e-14	0.91697	-0.927133
43629165	chr2:43629165:T:C	2.42231e-15	-7.00909e-10	-1.39704	1.25417e-14	-7.00909e-10	-1.42411
43629359	chr2:43629359:C:T	2.58329e-15	-7.00909e-10	-1.33269	1.46884e-14	-7.00909e-10	-1.26611
43629788	chr2:43629788:A:G	3.04662e-15	0.419111	-1.58684	4.08122e-14	1.34237	-1.58656
43629847	chr2:43629847:G:C	2.12081e-15	-1.52996	-1.08457e-09	1.66752e-14	-1.13924	-1.08457e-09
43629901	chr2:43629901:C:T	2.27256e-15	0.131623	-1.59247	2.76998e-14	0.961223	-1.59297
43630208	chr2:43630208:A:G	1.99447e-15	-7.00909e-10	-1.59138	1.07315e-14	-7.00909e-10	-1.57999
43630467	chr2:43630467:T:C	1.99444e-15	-7.00909e-10	-1.5914	1.07335e-14	-7.00909e-10	-1.5798
43630726	chr2:43630726:A:T	2.78279e-15	-7.00909e-10	-1.2583	1.50289e-14	-7.00909e-10	-1.24319
43630893	chr2:43630893:T:C	8.26134e-16	-1.10788	-1.36488	7.45287e-15	-0.80245	-1.14212
43631032	chr2:43631032:A:T	1.16293e-15	-2.13081	-1.08457e-09	7.23675e-15	-1.974	-1.08457e-09
43631091	chr2:43631091:A:G	2.00934e-15	-7.00909e-10	-1.58395	1.08179e-14	-7.00909e-10	-1.57196
43631440	chr2:43631440:T:C	4.8122e-15	0.338221	-1.04882	1.50418e-14	-0.209598	-1.03273
43631490	chr2:43631490:A:G	1.67572e-15	-0.222681	-1.54283	1.93239e-14	0.552654	-1.54448
43631596	chr2:43631596:C:T	2.0881e-15	-7.00909e-10	-1.5455	1.08672e-14	-7.00909e-10	-1.56742
43631928	chr2:43631928:T:C	2.76635e-15	-7.00909e-10	-1.26423	1.55249e-14	-7.00909e-10	-1.21072
43631951	chr2:43631951:A:C	1.85115e-15	-0.270294	-1.39566	2.09262e-14	0.457405	-1.36957
43632106	chr2:43632106:T:C	1.09022e-15	-0.622311	-1.57307	6.86569e-15	-0.449727	-1.5769
43632466	chr2:43632466:G:T	1.07805e-15	-2.13674	-0.0698625	7.17328e-15	-2.00546	0.0226595
43632585	chr2:43632585:T:C	2.30208e-15	-7.00909e-10	-1.44794	1.28737e-14	-7.00909e-10	-1.39798
43632858	chr2:43632858:C:T	1.99236e-15	-7.00909e-10	-1.59244	1.05836e-14	-7.00909e-10	-1.59386
43633103	chr2:43633103:C:G	2.3525e-15	-7.00909e-10	-1.42628	1.26948e-14	-7.00909e-10	-1.41198
43633269	chr2:43633269:CTG:C	8.36147e-16	-1.01282	-1.44789	3.24204e-15	-1.32089	-1.45607
43633398	chr2:43633398:C:T	2.01597e-15	-7.00909e-10	-1.58066	1.06373e-14	-7.00909e-10	-1.5888
43633509	chr2:43633509:G:A	7.14493e-16	-1.11985	-1.49809	2.80248e-15	-1.4077	-1.51496
43633619	chr2:43633619:T:A	7.77534e-16	-1.04917	-1.48421	3.03568e-15	-1.35166	-1.49107
43633739	chr2:43633739:A:G	7.65745e-16	-1.05823	-1.49043	2.94816e-15	-1.3631	-1.50889
43634057	chr2:43634057:G:A	1.9905e-15	-7.00909e-10	-1.59337	1.06298e-14	-7.00909e-10	-1.5895
43634085	chr2:43634085:A:T	7.94e-16	-1.03996	-1.47247	3.19412e-15	-1.31327	-1.47858
43634394	chr2:43634394:G:A	3.29028e-15	-1.09079	-1.08457e-09	3.19409e-14	-0.489279	-1.08457e-09
43634909	chr2:43634909:C:G	2.03507e-15	-7.00909e-10	-1.57123	1.10977e-14	-7.00909e-10	-1.54643
43634978	chr2:43634978:A:G	1.3056e-15	-2.01509	-1.08457e-09	6.53354e-15	-2.07622	-1.08457e-09
43635174	chr2:43635174:C:T	3.86946e-15	0.642144	-1.57079	5.3604e-14	1.61053	-1.58208
43635522	chr2:43635522:A:G	1.57207e-15	-1.54657	-0.282793	2.49065e-14	-0.506116	-0.231925
43635804	chr2:43635804:A:G	2.47025e-15	-1.37744	-1.08457e-09	1.44305e-14	-1.28382	-1.08457e-09
43636194	chr2:43636194:G:A	1.18872e-15	-0.985331	-1.12355	4.78888e-15	-1.26627	-1.1206
43636315	chr2:43636315:A:C	1.71156e-15	-1.60708	-0.137276	2.71505e-14	-0.581717	-0.0700563
43636358	chr2:43636358:T:TGA	3.47846e-16	-1.76221	-1.57555	2.88199e-15	-1.34678	-1.54791
43636727	chr2:43636727:G:A	1.35969e-15	-1.14634	-0.82816	7.31232e-15	-1.20918	-0.754431
43636761	chr2:43636761:T:C	1.33091e-15	-1.99589	-1.08457e-09	6.28804e-15	-2.11452	-1.08457e-09
43636950	chr2:43636950:T:C	3.96728e-16	-1.68284	-1.52342	3.74359e-15	-1.10405	-1.52907
43637204	chr2:43637204:C:A	1.99229e-15	-7.00909e-10	-1.59247	1.05846e-14	-7.00909e-10	-1.59377
43637251	chr2:43637251:G:T	6.70107e-15	-7.00909e-10	-0.379491	4.67729e-14	-7.00909e-10	-0.107864
43637387	chr2:43637387:A:G	1.07322e-15	-1.40209	-0.809003	6.09626e-15	-1.40958	-0.73591
43637845	chr2:43637845:G:A	1.996e-15	-7.00909e-10	-1.59061	1.06994e-14	-7.00909e-10	-1.58298
43638243	chr2:43638243:C:A	2.23413e-15	-1.47791	-1.08457e-09	2.38147e-14	-0.782866	-1.08457e-09
43638486	chr2:43638486:T:C	2.57623e-15	-7.00909e-10	-1.33543	1.45451e-14	-7.00909e-10	-1.27591
43638639	chr2:43638639:T:G	7.18726e-16	-1.22888	-1.38315	3.8335e-15	-1.23542	-1.37397
43638743	chr2:43638743:G:A	2.57673e-16	-2.18974	-1.44808	1.63813e-15	-2.08979	-1.36982
43639203	chr2:43639203:T:C	8.37448e-16	-0.925007	-1.53415	3.35074e-15	-1.17572	-1.56827
43639272	chr2:43639272:T:G	2.90001e-16	-2.16626	-1.35337	2.10603e-15	-1.97924	-1.22913
43639356	chr2:43639356:C:T	4.14296e-16	-1.66125	-1.50168	3.60749e-15	-1.21028	-1.45987
43639460	chr2:43639460:C:CTT	2.15767e-15	-7.00909e-10	-1.51273	1.10788e-14	-7.00909e-10	-1.54814
43639713	chr2:43639713:A:G	1.07715e-15	-0.673043	-1.5344	4.20041e-15	-0.969917	-1.54807
43639771	chr2:43639771:C:G	4.5761e-16	-1.65543	-1.40807	3.23115e-15	-1.18658	-1.59375
43639989	chr2:43639989:G:A	2.74929e-15	-7.00909e-10	-1.27042	1.35684e-14	-7.00909e-10	-1.34542
43640041	chr2:43640041:A:G	2.10768e-15	-1.53617	-1.08457e-09	7.17633e-15	-1.98238	-1.08457e-09
43640068	chr2:43640068:T:C	1.70666e-15	-0.366249	-1.38097	5.7861e-15	-0.799369	-1.39834
43640258	chr2:43640258:G:C	2.07609e-15	-7.00909e-10	-1.55127	1.07659e-14	-7.00909e-10	-1.57679
43640297	chr2:43640297:C:T	2.9995e-16	-2.18803	-1.29786	2.02833e-15	-2.06456	-1.1814
43640337	chr2:43640337:G:A	1.76275e-15	-2.1287	0.413816	8.42814e-15	-2.17268	0.351093
43640346	chr2:43640346:C:T	2.1501e-15	-7.00909e-10	-1.51624	1.18801e-14	-7.00909e-10	-1.4783
43640421	chr2:43640421:C:G	1.14714e-15	-0.777789	-1.3667	5.9729e-15	-0.806738	-1.3592
43641395	chr2:43641395:G:A	7.83172e-16	-1.01513	-1.51103	3.08703e-15	-1.27269	-1.55327
43642419	chr2:43642419:T:C	1.22533e-15	-2.07855	-1.08457e-09	6.05663e-15	-2.15201	-1.08457e-09
43642839	chr2:43642839:G:A	3.12264e-16	-2.17628	-1.26938	1.73544e-15	-2.15116	-1.25075
43642933	chr2:43642933:T:G	3.28528e-16	-1.8384	-1.55649	2.61654e-15	-1.47071	-1.52061
43643363	chr2:43643363:C:A	1.40389e-14	-7.00909e-10	0.360077	1.00952e-13	-7.00909e-10	0.661475
43643493	chr2:43643493:T:C	2.16403e-15	-7.00909e-10	-1.50979	1.12559e-14	-7.00909e-10	-1.53228
43643566	chr2:43643566:A:G	2.36496e-15	-1.42099	-1.08457e-09	2.07269e-14	-0.921736	-1.08457e-09
43643632	chr2:43643632:G:A	2.04108e-15	-7.00909e-10	-1.56828	1.06577e-14	-7.00909e-10	-1.58688
43643725	chr2:43643725:T:C	8.16868e-16	-2.11102	-0.373019	5.46937e-15	-2.164	-0.0900042
43643863	chr2:43643863:A:G	3.09295e-16	-1.87661	-1.57861	1.22688e-15	-2.1865	-1.56219
43644448	chr2:43644448:CTCCA:C	9.19204e-16	-1.02966	-1.33634	4.83665e-15	-1.05196	-1.32499
43644640	chr2:43644640:A:T	3.35475e-16	-1.7817	-1.59226	1.20909e-15	-2.16962	-1.59369
43644844	chr2:43644844:T:C	6.89142e-16	-1.21049	-1.44357	4.29209e-15	-1.066	-1.4304
43644893	chr2:43644893:A:G	1.32619e-15	-0.923576	-1.07587	1.09355e-14	-0.70634	-0.854816
43645044	chr2:43645044:A:T	2.89587e-15	-7.00909e-10	-1.21847	1.57231e-14	-7.00909e-10	-1.19803
43645135	chr2:43645135:T:C	3.05305e-16	-1.87796	-1.59024	1.18979e-15	-2.18656	-1.59283
43645528	chr2:43645528:A:G	2.19245e-15	-7.00909e-10	-1.49674	1.26537e-14	-7.00909e-10	-1.41522
43646005	chr2:43646005:A:C	6.43857e-16	-1.27007	-1.45196	3.9828e-15	-1.12889	-1.4423
43646979	chr2:43646979:T:C	1.00735e-15	-0.898026	-1.37641	3.78671e-15	-1.22559	-1.39608
43648032	chr2:43648032:G:T	1.40678e-15	-1.94046	-1.08457e-09	6.92382e-15	-2.0182	-1.08457e-09
43648150	chr2:43648150:G:A	3.99007e-15	-0.785033	-0.112917	1.9473e-14	-0.951579	-0.0325615
43648184	chr2:43648184:G:T	2.01581e-15	-7.00909e-10	-1.58074	1.06693e-14	-7.00909e-10	-1.5858
43648238	chr2:43648238:G:T	1.14062e-15	-2.15019	-1.08457e-09	5.83341e-15	-2.18957	-1.08457e-09
43648295	chr2:43648295:T:A	6.67776e-15	-7.00909e-10	-0.382975	4.33961e-14	-7.00909e-10	-0.182798
43648319	chr2:43648319:G:A	2.2333e-15	-7.00909e-10	-1.47828	1.22493e-14	-7.00909e-10	-1.4477
43648337	chr2:43648337:T:C	1.56051e-15	-1.83675	-1.08457e-09	6.59231e-15	-2.06726	-1.08457e-09
43648525	chr2:43648525:G:A	2.2736e-15	-7.00909e-10	-1.46039	1.14885e-14	-7.00909e-10	-1.51182
43648745	chr2:43648745:T:C	1.99247e-14	2.05671	-1.34651	3.39373e-13	3.27864	-1.4047
43648957	chr2:43648957:T:C	1.9897e-15	-7.00909e-10	-1.59377	1.2622e-14	-7.00909e-10	-1.41773
43649685	chr2:43649685:G:A	7.94524e-16	-1.91305	-0.598721	5.27163e-15	-1.92469	-0.366135
43650502	chr2:43650502:T:C	7.55813e-14	-7.00909e-10	2.04345	2.23635e-13	-7.00909e-10	1.45685
43650726	chr2:43650726:A:T	2.18567e-15	-7.00909e-10	-1.49984	1.1968e-14	-7.00909e-10	-1.47093
43650803	chr2:43650803:G:A	5.60684e-15	-0.343804	-0.213965	2.56203e-14	-0.495988	-0.213795
43650831	chr2:43650831:G:A	3.99257e-15	-7.00909e-10	-0.897324	1.92038e-14	-7.00909e-10	-0.998061
43650896	chr2:43650896:T:C	9.86042e-16	-0.772727	-1.52309	5.16236e-15	-0.798956	-1.51282
43650966	chr2:43650966:G:C	1.43618e-15	-0.326187	-1.59358	5.67386e-15	-0.623675	-1.59362
43651282	chr2:43651282:T:A	2.09366e-15	-7.00909e-10	-1.54284	1.15443e-14	-7.00909e-10	-1.50698
43651362	chr2:43651362:C:T	2.43017e-15	-7.00909e-10	-1.3938	1.44987e-14	-7.00909e-10	-1.27911
43651430	chr2:43651430:G:A	2.05235e-15	-7.00909e-10	-1.56277	1.12561e-14	-7.00909e-10	-1.53226
43651462	chr2:43651462:C:T	4.18388e-15	-7.00909e-10	-0.850519	2.08119e-14	-7.00909e-10	-0.917641
43651856	chr2:43651856:A:C	7.76415e-14	-7.00909e-10	2.07034	2.30576e-13	-7.00909e-10	1.48741
43651863	chr2:43651863:G:A	1.02788e-15	-1.12177	-1.13249	2.19066e-14	0.31499	-1.18137
43651903	chr2:43651903:T:A	9.1871e-16	-1.15158	-1.21496	1.92019e-14	0.260634	-1.25879
43652129	chr2:43652129:C:T	1.66215e-15	-1.77365	-1.08457e-09	6.45636e-15	-2.0881	-1.08457e-09
43652243	chr2:43652243:T:G	8.02735e-16	-1.24876	-1.25273	1.59621e-14	0.112793	-1.29574
43652470	chr2:43652470:C:T	1.13741e-15	-1.45305	-0.699958	1.97663e-14	-0.369092	-0.6001
43652713	chr2:43652713:C:T	1.08414e-15	-1.48108	-0.719897	1.85114e-14	-0.415694	-0.619086
43652714	chr2:43652714:C:T	1.61024e-14	1.77907	-1.28186	3.10922e-13	3.13527	-1.3489
43652837	chr2:43652837:T:C	1.56274e-14	1.74765	-1.28038	2.93943e-13	3.07798	-1.34776
43652984	chr2:43652984:A:C	2.27468e-15	-7.00909e-10	-1.45992	1.28725e-14	-7.00909e-10	-1.39807
43653041	chr2:43653041:T:C	1.096e-15	-1.38026	-0.809832	2.02477e-14	-0.290916	-0.654212
43653182	chr2:43653182:T:C	4.71733e-16	-1.44691	-1.58618	2.72519e-15	-1.36765	-1.58298
43653350	chr2:43653350:A:G	1.06973e-15	-1.37101	-0.843341	1.98659e-14	-0.274295	-0.68987
43653487	chr2:43653487:T:C	2.49617e-16	-2.18594	-1.48364	1.51826e-15	-2.11032	-1.42528
43653509	chr2:43653509:C:T	3.32293e-14	-7.00909e-10	1.22167	1.20121e-13	-7.00909e-10	0.83533
43653546	chr2:43653546:G:T	1.17785e-15	-1.42456	-0.693512	2.15603e-14	-0.361989	-0.520327
43653712	chr2:43653712:G:T	6.36522e-16	-2.14206	-0.59143	2.72586e-15	-2.09232	-0.858067
43653999	chr2:43653999:A:C	2.27354e-15	-7.00909e-10	-1.46042	1.28647e-14	-7.00909e-10	-1.39868
43654022	chr2:43654022:G:A	1.91624e-14	1.89514	-1.22395	3.678e-13	3.25299	-1.29861
43654064	chr2:43654064:C:T	4.36954e-15	-7.00909e-10	-0.8071	2.17252e-14	-7.00909e-10	-0.874694
43654249	chr2:43654249:C:T	2.6777e-16	-2.18292	-1.41647	1.56518e-15	-2.12299	-1.38217
43654620	chr2:43654620:G:A	1.18847e-15	-1.24984	-0.85925	2.44797e-14	-0.0612969	-0.694028
43654932	chr2:43654932:C:T	5.7714e-15	-7.00909e-10	-0.528843	3.50116e-14	-7.00909e-10	-0.397489
43654933	chr2:43654933:G:A	1.04468e-15	-1.52346	-0.714586	1.78454e-14	-0.468773	-0.602649
43655468	chr2:43655468:G:C	6.86264e-15	-0.446	0.0903338	2.26607e-14	-0.83469	0.00215415
43655488	chr2:43655488:G:A	6.42896e-15	-0.458771	0.037827	2.13622e-14	-0.845584	-0.0459599
43655664	chr2:43655664:G:T	2.17858e-15	-7.00909e-10	-1.50308	1.19287e-14	-7.00909e-10	-1.47422
43655783	chr2:43655783:C:A	4.59429e-15	0.790905	-1.54785	6.77882e-14	1.79093	-1.52771
43655904	chr2:43655904:T:C	2.36419e-15	-7.00909e-10	-1.42132	1.33365e-14	-7.00909e-10	-1.36266
43656028	chr2:43656028:G:A	4.63656e-15	-0.599892	-0.147894	1.9062e-14	-0.741319	-0.26415
43656200	chr2:43656200:G:A	8.95362e-14	2.21288	-1.08457e-09	1.21091e-13	0.843371	-1.08457e-09
43656572	chr2:43656572:A:G	7.57247e-16	-1.66892	-0.8909	1.38984e-14	-0.44451	-0.876886
43656717	chr2:43656717:A:C	7.71201e-16	-1.57147	-0.970094	1.52713e-14	-0.27485	-0.952344
43656807	chr2:43656807:T:C	2.442e-15	-7.00909e-10	-1.38894	1.38608e-14	-7.00909e-10	-1.3241
43656931	chr2:43656931:A:C	1.94345e-14	2.10803	-1.42274	3.68274e-13	3.43391	-1.47825
43656968	chr2:43656968:G:A	1.71803e-14	1.93212	-1.37011	3.12304e-13	3.22611	-1.4353
43657013	chr2:43657013:C:T	4.48234e-15	0.644806	-1.42642	1.4591e-13	2.49976	-1.46994
43657478	chr2:43657478:G:T	1.13695e-14	1.55254	-1.40336	2.15761e-13	2.87984	-1.45884
43657621	chr2:43657621:A:G	9.6918e-15	1.32572	-1.33619	2.65715e-13	3.02204	-1.39279
43657716	chr2:43657716:C:A	2.66845e-16	-2.14624	-1.45661	1.41156e-15	-2.13715	-1.47133
43657758	chr2:43657758:G:A	2.48974e-16	-2.16954	-1.50262	1.38577e-15	-2.15072	-1.47619
43657799	chr2:43657799:G:A	1.12716e-14	1.52905	-1.38852	2.13066e-13	2.85398	-1.44554
43657918	chr2:43657918:T:C	1.05066e-15	-0.844891	-1.38744	4.34334e-15	-1.12032	-1.3642
43658064	chr2:43658064:T:C	2.44982e-16	-2.16524	-1.52309	1.34703e-15	-2.15608	-1.49919
43658284	chr2:43658284:C:T	1.41364e-14	1.14186	-0.774859	4.85899e-13	2.91791	-0.68508
43658347	chr2:43658347:T:G	2.32364e-15	-1.43862	-1.08457e-09	1.33794e-14	-1.35945	-1.08457e-09
43658389	chr2:43658389:T:C	4.96859e-16	-1.59132	-1.38989	3.3488e-15	-1.57644	-1.16812
43658440	chr2:43658440:G:A	1.29584e-14	1.62096	-1.34098	3.69017e-13	3.35388	-1.39621
43658541	chr2:43658541:T:C	1.02057e-14	-7.00909e-10	0.0411936	7.42854e-14	-7.00909e-10	0.354747
43658596	chr2:43658596:G:A	9.67286e-15	1.36673	-1.37917	2.8494e-13	3.12529	-1.42618
43658751	chr2:43658751:G:A	2.42583e-16	-2.17611	-1.52206	1.37088e-15	-2.13968	-1.49803
43659321	chr2:43659321:T:C	4.10572e-16	-2.1643	-1.00766	2.99192e-15	-2.14643	-0.710823
43659880	chr2:43659880:T:A	7.44097e-15	-7.00909e-10	-0.274756	5.13673e-14	-7.00909e-10	-0.0141662
43660183	chr2:43660183:GA:G	6.7099e-15	-7.00909e-10	-0.378174	4.64061e-14	-7.00909e-10	-0.115737
43660511	chr2:43660511:C:T	1.1001e-15	-2.18636	-1.08457e-09	6.36048e-15	-2.10306	-1.08457e-09
43660541	chr2:43660541:A:C	1.10946e-15	-2.17788	-1.08457e-09	6.1605e-15	-2.13501	-1.08457e-09
43666130	chr2:43666130:C:T	2.00085e-15	-7.00909e-10	-1.58819	1.06522e-14	-7.00909e-10	-1.5874
43666295	chr2:43666295:G:A	1.0292e-15	-1.54205	-0.710928	1.09697e-14	-1.32875	-0.229279
43666726	chr2:43666726:G:A	1.57297e-15	-1.82879	-1.08457e-09	5.9161e-15	-2.17549	-1.08457e-09
43666739	chr2:43666739:T:C	3.34495e-16	-2.12502	-1.25187	2.06981e-15	-2.17908	-1.04663
43667097	chr2:43667097:T:C	2.57343e-15	-7.00909e-10	-1.33652	1.4687e-14	-7.00909e-10	-1.26621
43667132	chr2:43667132:T:C	4.31051e-16	-2.11536	-1.00793	2.86134e-15	-2.18242	-0.719458
43667290	chr2:43667290:A:G	2.51765e-16	-2.10901	-1.55201	1.33856e-15	-2.18576	-1.47582
43667457	chr2:43667457:A:G	2.02202e-15	-7.00909e-10	-1.57766	1.1529e-14	-7.00909e-10	-1.5083
43667763	chr2:43667763:T:G	2.9734e-15	-7.00909e-10	-1.19205	2.00245e-14	-7.00909e-10	-0.95621
43667811	chr2:43667811:T:C	2.38119e-15	-7.00909e-10	-1.41416	1.49192e-14	-7.00909e-10	-1.25052
43667890	chr2:43667890:T:C	2.5825e-15	-7.00909e-10	-1.333	1.66826e-14	-7.00909e-10	-1.1388
43668124	chr2:43668124:C:T	7.7735e-15	1.21517	-1.44621	1.75237e-13	2.68837	-1.4754
43668134	chr2:43668134:G:A	4.28428e-15	-7.00909e-10	-0.826806	2.61163e-14	-7.00909e-10	-0.690609
43668275	chr2:43668275:A:G	2.52044e-15	-7.00909e-10	-1.35732	1.43623e-14	-7.00909e-10	-1.28856
43668327	chr2:43668327:T:C	5.82362e-15	0.995509	-1.51534	1.25484e-13	2.41584	-1.53683
43668616	chr2:43668616:C:A	2.41393e-15	-7.00909e-10	-1.4005	1.18055e-14	-7.00909e-10	-1.4846
43668649	chr2:43668649:A:G	2.16404e-15	-7.00909e-10	-1.50978	1.16593e-14	-7.00909e-10	-1.49707
43668930	chr2:43668930:G:A	1.76816e-15	-1.71182	-1.08457e-09	2.31935e-14	-0.809298	-1.08457e-09
43669234	chr2:43669234:A:G	2.20691e-15	-7.00909e-10	-1.49017	1.22089e-14	-7.00909e-10	-1.451
43669729	chr2:43669729:G:A	2.31853e-15	-7.00909e-10	-1.44082	1.26563e-14	-7.00909e-10	-1.41502
43669761	chr2:43669761:C:T	2.31256e-15	-7.00909e-10	-1.4434	1.31911e-14	-7.00909e-10	-1.37363
43669864	chr2:43669864:C:G	6.68693e-15	1.19405	-1.57565	1.01606e-13	2.25816	-1.59023
43669905	chr2:43669905:G:A	6.65918e-15	0.778481	-1.16424	1.53705e-13	2.20337	-1.1215
43670139	chr2:43670139:C:CA	4.95092e-15	0.760997	-1.44318	1.02356e-13	2.14645	-1.47116
43670361	chr2:43670361:C:G	4.34432e-15	0.632219	-1.44511	8.89171e-14	2.00763	-1.47309
43670441	chr2:43670441:T:C	4.46175e-16	-2.16021	-0.928592	2.63741e-15	-1.90571	-1.07766
43670590	chr2:43670590:T:A	2.14128e-15	-7.00909e-10	-1.52036	1.17869e-14	-7.00909e-10	-1.48618
43671177	chr2:43671177:G:A	2.14371e-15	-7.00909e-10	-1.51922	1.12211e-14	-7.00909e-10	-1.53538
43671282	chr2:43671282:T:C	5.485e-15	0.924934	-1.50467	1.1928e-13	2.35302	-1.52472
43671714	chr2:43671714:A:G	2.38507e-15	-7.00909e-10	-1.41253	1.17075e-14	-7.00909e-10	-1.49294
43671723	chr2:43671723:T:C	2.23065e-15	-7.00909e-10	-1.47946	1.24761e-14	-7.00909e-10	-1.42935
43671827	chr2:43671827:G:A	6.27596e-15	1.06826	-1.51329	1.36754e-13	2.51023	-1.54521
43672541	chr2:43672541:T:C	1.4711e-14	-7.00909e-10	0.40684	1.07558e-13	-7.00909e-10	0.724859
43672779	chr2:43672779:C:A	6.18329e-15	1.03608	-1.49599	8.89301e-14	2.06767	-1.53298
43672835	chr2:43672835:A:G	2.32775e-15	-7.00909e-10	-1.43686	1.30616e-14	-7.00909e-10	-1.3835
43672838	chr2:43672838:T:A	2.88917e-15	-1.12017	-0.10062	1.0564e-14	-1.40194	-0.193781
43673159	chr2:43673159:C:T	2.13517e-15	-7.00909e-10	-1.52321	1.15649e-14	-7.00909e-10	-1.50519
43673296	chr2:43673296:A:T	6.57142e-16	-1.20267	-1.49894	2.58038e-15	-1.50916	-1.49607
43673490	chr2:43673490:C:T	3.37478e-15	-7.00909e-10	-1.06543	1.98219e-14	-7.00909e-10	-0.966383
43673491	chr2:43673491:G:A	2.53483e-15	-7.00909e-10	-1.35163	1.22679e-14	-7.00909e-10	-1.44618
43673891	chr2:43673891:C:G	2.14582e-15	-7.00909e-10	-1.51824	1.2102e-14	-7.00909e-10	-1.4598
43674073	chr2:43674073:T:A	2.473e-15	-7.00909e-10	-1.37633	1.5737e-14	-7.00909e-10	-1.19715
43674474	chr2:43674474:T:A	2.47302e-15	-1.36984	-0.00647671	9.09526e-15	-1.67148	-0.0739315
43674648	chr2:43674648:C:A	2.4892e-16	-2.12579	-1.54659	1.2714e-15	-2.1844	-1.52865
43674651	chr2:43674651:C:T	2.50079e-16	-2.12167	-1.54606	1.2707e-15	-2.18552	-1.52808
43674712	chr2:43674712:T:C	1.93148e-15	-1.52237	-0.101096	6.77193e-15	-1.86504	-0.175339
43674756	chr2:43674756:A:G	2.89822e-15	-1.5497	0.332034	1.05448e-14	-1.8774	0.279862
43674776	chr2:43674776:G:A	2.06074e-15	-1.48542	-0.0732758	7.13962e-15	-1.83711	-0.150397
43674791	chr2:43674791:T:C	3.18018e-15	-1.45174	0.326918	1.12664e-14	-1.80527	0.273935
43674933	chr2:43674933:C:T	2.29266e-15	-7.00909e-10	-1.45204	1.26501e-14	-7.00909e-10	-1.4155
43674991	chr2:43674991:A:C	2.1622e-15	-7.00909e-10	-1.51063	1.17244e-14	-7.00909e-10	-1.4915
43675372	chr2:43675372:G:C	3.27787e-15	-1.52613	0.431561	1.17514e-14	-1.86276	0.373566
43675618	chr2:43675618:C:G	4.91756e-16	-1.3989	-1.59263	4.15564e-15	-0.945554	-1.58315
43675624	chr2:43675624:A:C	1.71055e-15	-1.24985	-0.495096	5.05426e-15	-1.98633	-0.34661
43675709	chr2:43675709:C:A	1.86517e-14	-7.00909e-10	0.644181	9.14903e-14	-7.00909e-10	0.563065
43675895	chr2:43675895:G:A	3.8892e-15	-0.923555	-1.08457e-09	6.5596e-15	-2.07224	-1.08457e-09
43675927	chr2:43675927:A:G	2.38894e-15	-1.17634	-0.234564	7.36572e-15	-1.64105	-0.315282
43675993	chr2:43675993:A:G	2.14235e-15	-7.00909e-10	-1.51986	1.08678e-14	-7.00909e-10	-1.56736
43676123	chr2:43676123:C:A	2.50876e-16	-2.11777	-1.54679	1.26838e-15	-2.18652	-1.5289
43676344	chr2:43676344:T:C	1.83705e-15	-1.56373	-0.109866	6.60966e-15	-1.90675	-0.15789
43676367	chr2:43676367:G:C	2.01377e-15	-7.00909e-10	-1.58175	1.07145e-14	-7.00909e-10	-1.58157
43676381	chr2:43676381:G:A	2.50481e-15	-7.00909e-10	-1.36355	1.55651e-14	-7.00909e-10	-1.20814
43676385	chr2:43676385:C:T	2.17527e-15	-7.00909e-10	-1.5046	1.16509e-14	-7.00909e-10	-1.49779
43676433	chr2:43676433:T:A	2.03356e-14	-7.00909e-10	0.730614	1.52608e-13	-7.00909e-10	1.0747
43676648	chr2:43676648:T:A	2.14347e-15	-0.455749	-1.06358	1.07767e-14	-0.606777	-0.969005
43676704	chr2:43676704:G:A	2.21363e-14	-7.00909e-10	0.815463	1.62957e-13	-7.00909e-10	1.14032
43676999	chr2:43676999:A:G	5.22215e-16	-1.40067	-1.53076	1.95398e-15	-1.75044	-1.53285
43677048	chr2:43677048:C:T	9.86391e-15	-7.00909e-10	0.00712518	5.14287e-14	-7.00909e-10	-0.012972
43677169	chr2:43677169:G:C	1.58367e-15	-1.51062	-0.311392	5.98097e-15	-1.84932	-0.315269
43677625	chr2:43677625:G:A	2.62969e-16	-2.07175	-1.54572	1.29242e-15	-2.18976	-1.50689
43678038	chr2:43678038:C:T	6.01392e-15	1.05811	-1.54579	5.28563e-14	1.52513	-1.51073
43678221	chr2:43678221:C:G	4.11001e-15	-1.16723	0.298899	1.12918e-13	0.310805	0.462691
43678245	chr2:43678245:G:T	6.0344e-15	-0.949082	0.464801	3.78689e-14	-1.16653	0.847497
43678796	chr2:43678796:G:A	2.1418e-15	-7.00909e-10	-1.52011	1.14608e-14	-7.00909e-10	-1.51424
43678798	chr2:43678798:C:G	3.92648e-15	-7.00909e-10	-0.914014	2.31856e-14	-7.00909e-10	-0.809638
43679396	chr2:43679396:A:C	9.52182e-15	1.53898	-1.56715	1.00192e-13	2.23274	-1.57882
43679605	chr2:43679605:C:G	5.56736e-15	0.976621	-1.54146	4.68844e-14	1.3905	-1.49599
43679650	chr2:43679650:C:A	2.81967e-15	-0.701514	-0.543624	1.33247e-14	-0.925107	-0.438444
43679758	chr2:43679758:G:A	2.55206e-16	-2.11107	-1.53637	1.28616e-15	-2.18774	-1.51377
43679877	chr2:43679877:G:A	2.55992e-15	-7.00909e-10	-1.34178	1.40382e-14	-7.00909e-10	-1.31139
43680022	chr2:43680022:T:TG	5.31429e-16	-1.38198	-1.53196	2.01015e-15	-1.7256	-1.52936
43680152	chr2:43680152:T:A	4.83222e-15	0.848692	-1.55514	5.95472e-14	1.66202	-1.52842
43680266	chr2:43680266:A:G	2.14179e-15	-7.00909e-10	-1.52012	1.10317e-14	-7.00909e-10	-1.5524
43680368	chr2:43680368:TG:T	1.34826e-14	1.37616	-1.05652	1.26389e-13	1.8793	-0.993096
43680491	chr2:43680491:C:A	2.11711e-15	-0.935266	-0.596441	2.55719e-14	-0.00679782	-0.704877
43680657	chr2:43680657:T:A	4.46964e-15	0.807612	-1.59206	6.70219e-14	1.84571	-1.59386
43680707	chr2:43680707:G:A	2.50729e-15	-7.00909e-10	-1.36255	1.37801e-14	-7.00909e-10	-1.32994
43680799	chr2:43680799:C:T	5.4174e-15	0.999641	-1.59178	8.37296e-14	2.06826	-1.59384
43680816	chr2:43680816:T:C	5.91578e-15	1.08931	-1.59344	9.32857e-14	2.17601	-1.59351
43680993	chr2:43680993:A:G	2.639e-16	-2.09466	-1.51928	1.33881e-15	-2.18906	-1.47233
43681179	chr2:43681179:A:G	5.21522e-16	-1.34114	-1.59162	2.00564e-15	-1.68279	-1.57442
43681218	chr2:43681218:T:C	2.01414e-15	-7.00909e-10	-1.58157	1.05843e-14	-7.00909e-10	-1.5938
43681338	chr2:43681338:T:C	2.47241e-16	-2.12491	-1.55424	1.26111e-15	-2.18377	-1.5374
43681405	chr2:43681405:T:C	6.71122e-15	-0.73691	0.358932	2.17757e-13	0.915161	0.515053
43681499	chr2:43681499:C:T	2.25325e-15	-7.00909e-10	-1.46939	1.34565e-14	-7.00909e-10	-1.35371
43681550	chr2:43681550:T:C	4.06129e-15	0.705215	-1.58547	4.80738e-14	1.51099	-1.59142
43681623	chr2:43681623:A:G	4.96668e-15	-1.03109	0.352081	1.42893e-13	0.497527	0.511399
43681646	chr2:43681646:A:G	1.15269e-15	-2.13966	-1.08457e-09	6.00351e-15	-2.16082	-1.08457e-09
43681881	chr2:43681881:A:C	2.09799e-15	-1.19072	-0.350061	4.49118e-14	0.277007	-0.425475
43681998	chr2:43681998:C:T	8.73906e-16	-1.29762	-1.11892	3.78372e-15	-1.42284	-1.19962
43682129	chr2:43682129:C:T	4.3091e-16	-1.55638	-1.56723	2.00942e-15	-1.67383	-1.58149
43682184	chr2:43682184:A:T	3.51303e-16	-1.80684	-1.52103	1.78318e-15	-1.86596	-1.5088
43682625	chr2:43682625:A:G	3.1943e-16	-2.0041	-1.41887	1.78368e-15	-2.04476	-1.32973
43682714	chr2:43682714:A:G	1.55366e-15	-0.774143	-1.067	1.63812e-14	-0.173376	-0.983658
43682834	chr2:43682834:T:G	1.04406e-14	-7.00909e-10	0.0639469	6.77486e-14	-7.00909e-10	0.262636
43682841	chr2:43682841:C:T	7.66175e-16	-1.98692	-0.561182	1.35164e-14	-0.961631	-0.387636
43682902	chr2:43682902:C:A	2.32005e-16	-2.17776	-1.565	1.23586e-15	-2.15308	-1.58832
43682993	chr2:43682993:A:G	5.8165e-15	-7.00909e-10	-0.52106	2.67254e-14	-7.00909e-10	-0.667553
43683124	chr2:43683124:T:G	3.74577e-15	-7.00909e-10	-0.961131	2.37337e-14	-7.00909e-10	-0.786274
43683240	chr2:43683240:C:T	8.05625e-15	-0.195309	-1.08457e-09	7.97938e-14	0.426278	-1.08457e-09
43683652	chr2:43683652:T:A	3.40414e-16	-2.18962	-1.16973	2.32455e-15	-2.10265	-1.00699
43683695	chr2:43683695:A:T	7.96906e-16	-1.1833	-1.32548	3.58917e-14	0.864779	-1.23744
43683766	chr2:43683766:A:G	7.29648e-16	-2.18284	-0.414115	3.04453e-15	-2.18812	-0.651698
43684177	chr2:43684177:T:C	1.08026e-15	-1.77596	-0.42859	7.27438e-15	-1.32482	-0.64399
43684222	chr2:43684222:C:G	4.65661e-15	-7.00909e-10	-0.74347	1.80962e-14	-7.00909e-10	-1.05746
43684282	chr2:43684282:C:A	4.12984e-16	-1.86275	-1.30336	7.60319e-15	-0.705265	-1.21934
43684616	chr2:43684616:C:T	5.82149e-15	-0.520201	-1.08457e-09	5.56744e-14	0.0663526	-1.08457e-09
43684628	chr2:43684628:A:T	6.77145e-15	-7.00909e-10	-0.369043	2.19144e-14	-7.00909e-10	-0.866026
43684666	chr2:43684666:A:G	1.02714e-14	-7.00909e-10	0.04761	4.84774e-14	-7.00909e-10	-0.0720698
43684733	chr2:43684733:A:G	5.76038e-15	-7.00909e-10	-0.530754	1.93387e-14	-7.00909e-10	-0.99106
43684827	chr2:43684827:A:AG	7.67518e-15	-7.00909e-10	-0.243766	6.20502e-14	-7.00909e-10	0.174776
43684850	chr2:43684850:A:G	2.05449e-15	-7.00909e-10	-1.56173	1.13012e-14	-7.00909e-10	-1.52826
43684870	chr2:43684870:G:T	1.14632e-14	-7.00909e-10	0.157381	5.38308e-14	-7.00909e-10	0.0326784
43684877	chr2:43684877:C:G	3.95298e-15	-7.00909e-10	-0.907287	1.98694e-14	-7.00909e-10	-0.963987
43685094	chr2:43685094:G:A	4.57175e-15	-7.00909e-10	-0.761862	2.13543e-14	-7.00909e-10	-0.891913
43685406	chr2:43685406:T:C	2.23735e-16	-2.18584	-1.59321	1.40426e-15	-2.0708	-1.54285
43685596	chr2:43685596:G:T	2.32295e-16	-2.18281	-1.55869	1.51014e-15	-2.04793	-1.49303
43686275	chr2:43686275:C:G	6.94816e-16	-2.17392	-0.471945	2.89863e-15	-2.18274	-0.706185
43686611	chr2:43686611:T:A	8.624e-16	-2.16636	-0.263434	2.9666e-15	-2.14966	-0.71609
43686908	chr2:43686908:G:A	5.00188e-15	-7.00909e-10	-0.671945	2.0446e-14	-7.00909e-10	-0.935382
43686980	chr2:43686980:ATT:A	2.36883e-16	-2.13904	-1.5829	1.25287e-15	-2.18882	-1.5389
43687139	chr2:43687139:T:C	3.52729e-16	-2.15113	-1.17268	2.13303e-15	-2.18602	-1.00961
43687236	chr2:43687236:G:C	8.40541e-16	-2.17001	-0.285456	2.89619e-15	-2.15837	-0.731398
43687304	chr2:43687304:G:A	2.02579e-15	-7.00909e-10	-1.5758	1.07357e-14	-7.00909e-10	-1.5796
43687325	chr2:43687325:T:G	5.64033e-15	-7.00909e-10	-0.551815	2.60507e-14	-7.00909e-10	-0.693125
43687630	chr2:43687630:C:G	5.90819e-15	-7.00909e-10	-0.505418	2.09479e-14	-7.00909e-10	-0.91113
43687908	chr2:43687908:C:T	2.1204e-15	-7.00909e-10	-1.53015	1.09087e-14	-7.00909e-10	-1.56361
43688593	chr2:43688593:G:A	2.96444e-15	-2.17939	0.984321	2.40177e-14	-2.15227	1.37789
43688807	chr2:43688807:G:A	5.55261e-15	-7.00909e-10	-0.567489	1.98633e-14	-7.00909e-10	-0.964296
43689210	chr2:43689210:C:T	5.78588e-15	-7.00909e-10	-0.526338	2.05036e-14	-7.00909e-10	-0.932569
43689226	chr2:43689226:A:C	2.24757e-15	-7.00909e-10	-1.47191	1.11125e-14	-7.00909e-10	-1.54509
43689599	chr2:43689599:A:G	3.74409e-16	-2.17954	-1.08462	2.44433e-15	-2.15307	-0.906325
43689816	chr2:43689816:C:T	8.12507e-16	-1.08102	-1.40837	3.81372e-14	1.02669	-1.33867
43690170	chr2:43690170:G:A	8.51927e-15	-7.00909e-10	-0.139427	2.71104e-14	-7.00909e-10	-0.65325
43690562	chr2:43690562:T:G	1.29239e-14	-7.00909e-10	0.277319	6.00823e-14	-7.00909e-10	0.142548
43690564	chr2:43690564:C:A	5.39217e-15	-1.37784	0.781031	2.44535e-13	0.546752	0.99944
43690648	chr2:43690648:T:G	1.99861e-15	-1.5893	-1.08457e-09	7.19186e-15	-1.98022	-1.08457e-09
43691549	chr2:43691549:G:T	2.06836e-15	-7.00909e-10	-1.555	1.09224e-14	-7.00909e-10	-1.56236
43692213	chr2:43692213:C:T	5.10959e-15	-7.00909e-10	-0.650639	2.37679e-14	-7.00909e-10	-0.784831
43692777	chr2:43692777:C:T	5.09011e-15	-7.00909e-10	-0.654459	3.15973e-14	-7.00909e-10	-0.500097
43692795	chr2:43692795:G:C	1.02223e-15	-1.35508	-0.904692	4.07559e-14	0.567917	-0.813484
43692815	chr2:43692815:AG:A	1.0863e-15	-1.30335	-0.895634	4.4619e-14	0.666733	-0.82174
43692979	chr2:43692979:T:G	2.30358e-15	-7.00909e-10	-1.44729	1.23143e-14	-7.00909e-10	-1.44241
43693199	chr2:43693199:A:G	1.38697e-15	-1.36171	-0.592924	5.45939e-14	0.537187	-0.490434
43693218	chr2:43693218:C:T	3.18886e-15	-2.09613	0.974033	1.62284e-14	-2.1886	1.0222
43693658	chr2:43693658:A:G	2.46145e-14	-7.00909e-10	0.921579	1.16816e-13	-7.00909e-10	0.807432
43693708	chr2:43693708:A:G	2.98584e-16	-2.00322	-1.48724	1.38426e-15	-2.16764	-1.46036
43694152	chr2:43694152:T:A	1.99547e-15	-7.00909e-10	-1.59088	1.11401e-14	-7.00909e-10	-1.54262
43694271	chr2:43694271:C:T	1.58024e-14	-7.00909e-10	0.478407	7.24246e-14	-7.00909e-10	0.329377
43694350	chr2:43694350:A:T	3.31446e-16	-2.18918	-1.19687	2.28251e-15	-2.08522	-1.04268
43694600	chr2:43694600:A:G	7.61574e-15	-7.00909e-10	-0.25154	2.61987e-14	-7.00909e-10	-0.687458
43694619	chr2:43694619:G:A	5.42895e-15	-7.00909e-10	-0.590012	2.42713e-14	-7.00909e-10	-0.763874
43694630	chr2:43694630:C:T	2.065e-15	-7.00909e-10	-1.55663	1.11474e-14	-7.00909e-10	-1.54196
43694816	chr2:43694816:A:T	1.21394e-15	-0.997209	-1.09068	2.41134e-14	-0.096888	-0.673511
43695381	chr2:43695381:C:T	1.57467e-15	-1.82771	-1.08457e-09	6.61029e-15	-2.06454	-1.08457e-09
43695770	chr2:43695770:A:G	1.68379e-15	-1.76071	-1.08457e-09	6.87183e-15	-2.02574	-1.08457e-09
43695789	chr2:43695789:C:A	1.45158e-15	-1.36923	-0.539877	6.05893e-14	0.567397	-0.416446
43696194	chr2:43696194:C:T	2.51108e-14	-7.00909e-10	0.94154	7.73221e-14	-7.00909e-10	0.394812
43696197	chr2:43696197:G:T	1.99911e-15	-7.00909e-10	-1.58906	1.06765e-14	-7.00909e-10	-1.58512
43696894	chr2:43696894:C:T	5.49189e-15	-7.00909e-10	-0.578484	3.59922e-14	-7.00909e-10	-0.369865
43696990	chr2:43696990:A:T	1.99519e-15	-7.00909e-10	-1.59102	1.06116e-14	-7.00909e-10	-1.59122
43697032	chr2:43697032:T:A	3.02119e-16	-2.18974	-1.28895	2.02354e-15	-2.09344	-1.15488
43697090	chr2:43697090:A:C	1.47573e-14	-7.00909e-10	0.40998	6.75455e-14	-7.00909e-10	0.259633
43697432	chr2:43697432:T:C	3.92809e-15	-7.00909e-10	-0.913604	1.53717e-14	-7.00909e-10	-1.22064
43697455	chr2:43697455:TC:T	7.85661e-15	-7.00909e-10	-0.220402	3.46964e-14	-7.00909e-10	-0.406531
43698037	chr2:43698037:G:A	1.59541e-14	-7.00909e-10	0.487957	7.28933e-14	-7.00909e-10	0.335829
43698401	chr2:43698401:C:A	6.074e-16	-2.14663	-0.633697	2.40794e-15	-2.17997	-0.894431
43698704	chr2:43698704:G:C	1.15584e-14	-7.00909e-10	0.165654	4.84849e-14	-7.00909e-10	-0.0719159
43698719	chr2:43698719:A:C	8.14793e-15	-7.00909e-10	-0.183994	3.59692e-14	-7.00909e-10	-0.370505
43698932	chr2:43698932:G:A	2.98748e-16	-2.18908	-1.30083	1.8965e-15	-2.1112	-1.20195
43699768	chr2:43699768:C:T	1.99334e-15	-7.00909e-10	-1.59195	1.07676e-14	-7.00909e-10	-1.57663
43699804	chr2:43699804:T:A	4.55929e-16	-2.18648	-0.880692	2.86529e-15	-2.13057	-0.769924
43699834	chr2:43699834:C:T	2.55802e-15	-7.00909e-10	-1.34252	2.53163e-14	-7.00909e-10	-0.72172
43699888	chr2:43699888:A:G	1.17059e-15	-2.12425	-1.08457e-09	9.2267e-15	-1.73107	-1.08457e-09
43700235	chr2:43700235:A:G	1.18841e-15	-2.10914	-1.08457e-09	9.15307e-15	-1.73908	-1.08457e-09
43700897	chr2:43700897:G:A	8.58244e-15	-7.00909e-10	-0.132039	6.22034e-14	-7.00909e-10	0.177242
43701077	chr2:43701077:T:G	6.92147e-15	-7.00909e-10	-0.34713	2.16504e-14	-7.00909e-10	-0.878144
43701314	chr2:43701314:T:C	2.90109e-16	-2.18834	-1.33092	1.81436e-15	-2.12116	-1.23628
43701589	chr2:43701589:A:AT	1.39602e-14	-7.00909e-10	0.354453	6.41866e-14	-7.00909e-10	0.208626
43701612	chr2:43701612:C:A	4.48725e-15	-7.00909e-10	-0.780517	2.1007e-14	-7.00909e-10	-0.908313
43701629	chr2:43701629:A:G	2.48104e-15	-0.665313	-0.707767	1.70163e-13	1.79918	-0.615595
43701638	chr2:43701638:C:T	1.30822e-14	-7.00909e-10	0.289492	6.02766e-14	-7.00909e-10	0.145776
43701851	chr2:43701851:T:C	2.47728e-16	-2.18549	-1.4917	1.46978e-15	-2.13812	-1.42993
43701857	chr2:43701857:A:T	2.9787e-16	-2.18607	-1.30679	1.85661e-15	-2.13358	-1.20084
43702003	chr2:43702003:A:G	2.11274e-14	-7.00909e-10	0.768812	1.2706e-13	-7.00909e-10	0.891495
43702053	chr2:43702053:C:G	7.56738e-15	-7.00909e-10	-0.257911	3.01942e-14	-7.00909e-10	-0.545518
43702055	chr2:43702055:C:T	3.18463e-14	-7.00909e-10	1.17916	8.23276e-14	-7.00909e-10	0.457539
43702314	chr2:43702314:T:A	2.35543e-15	-7.00909e-10	-1.42503	1.18602e-14	-7.00909e-10	-1.47998
43702661	chr2:43702661:A:G	1.98961e-15	-7.00909e-10	-1.59382	1.05874e-14	-7.00909e-10	-1.5935
43702844	chr2:43702844:G:A	2.83206e-16	-2.1867	-1.35664	1.85859e-15	-2.06839	-1.26496
43702920	chr2:43702920:C:G	3.36269e-14	-7.00909e-10	1.23357	8.60737e-14	-7.00909e-10	0.502036
43702936	chr2:43702936:C:T	1.144e-15	-1.25949	-0.887736	4.51461e-14	0.768147	-0.911412
43702993	chr2:43702993:C:T	2.33286e-15	-7.00909e-10	-1.43466	1.45873e-14	-7.00909e-10	-1.27302
43703114	chr2:43703114:A:T	2.90558e-16	-2.18874	-1.32897	1.89982e-15	-2.08212	-1.22929
43703177	chr2:43703177:G:A	2.97415e-16	-2.18808	-1.30631	1.95657e-15	-2.0732	-1.20877
43703310	chr2:43703310:C:G	6.01646e-15	-7.00909e-10	-0.487259	2.76085e-14	-7.00909e-10	-0.635044
43703389	chr2:43703389:A:G	2.80435e-15	-7.00909e-10	-1.25059	3.26915e-14	-7.00909e-10	-0.466052
43703477	chr2:43703477:G:C	2.9972e-16	-2.18953	-1.29713	1.92143e-15	-2.10907	-1.19103
43703594	chr2:43703594:A:C	6.72547e-15	-7.00909e-10	-0.375855	4.77578e-14	-7.00909e-10	-0.0870256
43703690	chr2:43703690:T:C	5.67702e-15	-7.00909e-10	-0.545332	2.62639e-14	-7.00909e-10	-0.684972
43703703	chr2:43703703:TCTTA:T	1.04051e-14	-7.00909e-10	0.0605405	3.08505e-14	-7.00909e-10	-0.524015
43703738	chr2:43703738:C:G	2.03248e-15	-7.00909e-10	-1.5725	1.09017e-14	-7.00909e-10	-1.56425
43703773	chr2:43703773:A:T	2.3267e-16	-2.15574	-1.58416	1.19966e-15	-2.18113	-1.59
43704037	chr2:43704037:T:C	2.55631e-16	-2.13517	-1.51061	1.22631e-15	-2.18542	-1.56374
43704250	chr2:43704250:G:T	2.00115e-15	-7.00909e-10	-1.58804	1.1053e-14	-7.00909e-10	-1.55047
43704389	chr2:43704389:C:T	2.42632e-15	-7.00909e-10	-1.39538	1.24339e-14	-7.00909e-10	-1.43274
43704553	chr2:43704553:C:T	3.4831e-15	-7.00909e-10	-1.03383	1.61328e-14	-7.00909e-10	-1.17231
43704745	chr2:43704745:A:C	2.05624e-15	-7.00909e-10	-1.56088	1.10332e-14	-7.00909e-10	-1.55226
43704800	chr2:43704800:T:C	4.38941e-14	-7.00909e-10	1.50002	1.07052e-13	-7.00909e-10	0.72015
43704925	chr2:43704925:C:A	2.02035e-15	-7.00909e-10	-1.57849	1.10833e-14	-7.00909e-10	-1.54773
43704984	chr2:43704984:A:T	1.83262e-15	-0.760378	-0.915633	1.18847e-13	1.63691	-0.812244
43705055	chr2:43705055:C:A	2.40477e-15	-7.00909e-10	-1.40431	1.29169e-14	-7.00909e-10	-1.39463
43705406	chr2:43705406:C:A	2.02524e-15	-7.00909e-10	-1.57607	1.08557e-14	-7.00909e-10	-1.56848
43705472	chr2:43705472:G:A	2.05718e-15	-7.00909e-10	-1.56042	1.10433e-14	-7.00909e-10	-1.55135
43705729	chr2:43705729:CT:C	2.38938e-15	-7.00909e-10	-1.41072	1.26454e-14	-7.00909e-10	-1.41588
43705761	chr2:43705761:A:G	2.93043e-16	-1.91644	-1.59276	1.49187e-15	-1.96714	-1.586
43705911	chr2:43705911:A:G	2.00103e-15	-7.00909e-10	-1.5881	1.0605e-14	-7.00909e-10	-1.59185
43706328	chr2:43706328:C:T	6.58998e-15	-7.00909e-10	-0.396208	2.87901e-14	-7.00909e-10	-0.593136
43706522	chr2:43706522:C:T	2.10748e-15	-7.00909e-10	-1.53627	1.1127e-14	-7.00909e-10	-1.54379
43706669	chr2:43706669:C:T	2.11955e-15	-7.00909e-10	-1.53055	1.12496e-14	-7.00909e-10	-1.53284
43706924	chr2:43706924:A:G	2.97396e-15	-7.00909e-10	-1.19186	1.59766e-14	-7.00909e-10	-1.18204
43706969	chr2:43706969:G:A	6.3255e-15	-7.00909e-10	-0.437169	2.77698e-14	-7.00909e-10	-0.62922
43706997	chr2:43706997:A:C	1.99027e-15	-7.00909e-10	-1.59349	1.06444e-14	-7.00909e-10	-1.58813
43707003	chr2:43707003:C:T	1.99659e-15	-7.00909e-10	-1.59032	1.07391e-14	-7.00909e-10	-1.57928
43707037	chr2:43707037:A:T	2.01484e-15	-7.00909e-10	-1.58122	1.09053e-14	-7.00909e-10	-1.56392
43707953	chr2:43707953:T:C	1.99627e-15	-7.00909e-10	-1.59048	1.05844e-14	-7.00909e-10	-1.59379
43708135	chr2:43708135:C:T	2.15419e-15	-7.00909e-10	-1.51434	1.17534e-14	-7.00909e-10	-1.48903
43708333	chr2:43708333:C:G	2.42078e-16	-2.13578	-1.56447	1.35584e-15	-2.18968	-1.45907
43708579	chr2:43708579:T:C	3.2756e-15	-7.00909e-10	-1.09526	1.94047e-14	-7.00909e-10	-0.987652
43708597	chr2:43708597:T:C	3.3754e-16	-2.01296	-1.35487	1.93803e-15	-1.94664	-1.34485
43708734	chr2:43708734:T:C	2.64075e-16	-2.01956	-1.59371	1.5308e-15	-1.95631	-1.57107
43709073	chr2:43709073:T:C	2.29449e-15	-7.00909e-10	-1.45125	1.09269e-14	-7.00909e-10	-1.56194
43709219	chr2:43709219:T:G	2.3598e-16	-2.13713	-1.58864	1.40171e-15	-2.04386	-1.57161
43709223	chr2:43709223:T:G	2.95918e-16	-2.18337	-1.31606	1.57493e-15	-2.16299	-1.33597
43709396	chr2:43709396:G:A	2.16542e-15	-1.4961	-0.0130373	2.17989e-14	-0.670219	-0.201088
43709696	chr2:43709696:C:T	2.43773e-15	-7.00909e-10	-1.39069	1.41476e-14	-7.00909e-10	-1.30363
43709813	chr2:43709813:T:C	2.32257e-16	-2.14916	-1.5925	1.86289e-15	-1.79075	-1.54029
43709834	chr2:43709834:C:T	2.76017e-15	-7.00909e-10	-1.26647	1.57175e-14	-7.00909e-10	-1.19839
43709835	chr2:43709835:A:G	2.69222e-16	-2.05206	-1.54191	1.33213e-15	-2.07368	-1.59271
43709947	chr2:43709947:C:T	4.0985e-15	-7.00909e-10	-0.871136	2.54414e-14	-7.00909e-10	-0.716789
43709954	chr2:43709954:T:G	3.11213e-15	-1.14645	-1.08457e-09	5.38043e-14	0.0321847	-1.08457e-09
43710060	chr2:43710060:G:A	6.04282e-15	-7.00909e-10	-0.482887	3.08412e-14	-7.00909e-10	-0.524316
43710361	chr2:43710361:T:C	2.65008e-16	-2.1717	-1.43805	1.35064e-15	-2.18785	-1.46473
43710806	chr2:43710806:A:G	2.13362e-15	-7.00909e-10	-1.52394	1.18153e-14	-7.00909e-10	-1.48377
43710829	chr2:43710829:A:G	9.75543e-16	-1.18916	-1.11735	1.64843e-14	-0.0295568	-1.12121
43710926	chr2:43710926:C:T	2.10666e-15	-7.00909e-10	-1.53665	1.11867e-14	-7.00909e-10	-1.53844
43710928	chr2:43710928:G:A	1.07689e-15	-1.08841	-1.11928	1.90919e-14	0.11909	-1.12299
43710956	chr2:43710956:T:C	2.09845e-15	-7.00909e-10	-1.54056	1.10085e-14	-7.00909e-10	-1.5545
43711135	chr2:43711135:C:T	2.12815e-15	-1.5265	-1.08457e-09	6.48427e-15	-2.08379	-1.08457e-09
43711464	chr2:43711464:T:C	2.34934e-15	-7.00909e-10	-1.42762	1.36192e-14	-7.00909e-10	-1.34169
43711666	chr2:43711666:C:T	7.69813e-16	-1.14141	-1.40195	1.32977e-14	0.0473191	-1.4129
43711749	chr2:43711749:C:T	1.9896e-15	-7.00909e-10	-1.59383	1.0656e-14	-7.00909e-10	-1.58704
43711786	chr2:43711786:C:T	7.02074e-16	-1.14948	-1.486	5.31418e-15	-0.759312	-1.52348
43711940	chr2:43711940:A:G	4.56123e-16	-2.06887	-0.997876	1.63652e-15	-2.18961	-1.27098
43712386	chr2:43712386:A:G	2.38252e-16	-2.12727	-1.58891	1.28588e-15	-2.11426	-1.58747
43712567	chr2:43712567:G:T	3.97513e-15	-7.00909e-10	-0.901701	1.55638e-14	-7.00909e-10	-1.20822
43712689	chr2:43712689:T:C	3.03697e-16	-2.04849	-1.42499	2.01305e-15	-1.7082	-1.54531
43712719	chr2:43712719:C:T	4.00219e-15	-7.00909e-10	-0.894917	1.57013e-14	-7.00909e-10	-1.19943
43713122	chr2:43713122:A:G	1.17231e-15	-1.11336	-1.00942	2.06526e-14	0.0897075	-1.01503
43713127	chr2:43713127:T:C	1.1823e-15	-2.1143	-1.08457e-09	6.28787e-15	-2.11455	-1.08457e-09
43713140	chr2:43713140:A:G	2.81997e-15	-7.00909e-10	-1.24503	1.66347e-14	-7.00909e-10	-1.14168
43713290	chr2:43713290:G:T	4.18189e-15	-7.00909e-10	-0.850995	1.49061e-14	-7.00909e-10	-1.2514
43713393	chr2:43713393:G:T	2.37129e-16	-2.18384	-1.53707	1.23481e-15	-2.15575	-1.5865
43713629	chr2:43713629:T:A	1.08828e-15	-1.17883	-1.01833	1.86008e-14	-0.00594284	-1.02402
43713989	chr2:43713989:T:C	1.99171e-15	-7.00909e-10	-1.59276	1.06036e-14	-7.00909e-10	-1.59197
43714277	chr2:43714277:C:T	2.73246e-16	-2.10883	-1.47031	2.2927e-15	-1.78081	-1.34262
43714437	chr2:43714437:A:G	4.40118e-15	-7.00909e-10	-0.799884	1.54219e-14	-7.00909e-10	-1.21738
43714627	chr2:43714627:A:G	5.24738e-15	-0.624029	-1.08457e-09	3.43999e-14	-0.415114	-1.08457e-09
43714632	chr2:43714632:G:T	2.0468e-15	-7.00909e-10	-1.56548	1.30752e-14	-7.00909e-10	-1.38245
43714635	chr2:43714635:A:G	3.50201e-15	-7.00909e-10	-1.02842	1.42291e-14	-7.00909e-10	-1.29788
43714805	chr2:43714805:A:G	5.35016e-16	-1.91022	-0.996994	1.65663e-15	-2.12506	-1.32332
43714897	chr2:43714897:G:A	4.33367e-15	-7.00909e-10	-0.815342	1.85228e-14	-7.00909e-10	-1.03416
43714986	chr2:43714986:A:C	2.81871e-15	-7.00909e-10	-1.24548	1.56949e-14	-7.00909e-10	-1.19983
43715126	chr2:43715126:A:G	6.47383e-15	-7.00909e-10	-0.41399	2.03633e-14	-7.00909e-10	-0.939432
43715149	chr2:43715149:A:G	2.16028e-15	-7.00909e-10	-1.51152	1.1961e-14	-7.00909e-10	-1.47152
43715156	chr2:43715156:A:G	2.30265e-15	-7.00909e-10	-1.4477	1.65486e-14	-7.00909e-10	-1.14687
43715334	chr2:43715334:G:A	5.7733e-16	-2.14211	-0.688993	2.35187e-15	-2.09808	-0.999873
43715367	chr2:43715367:A:T	2.0091e-15	-7.00909e-10	-1.58407	1.23542e-14	-7.00909e-10	-1.43917
43715396	chr2:43715396:G:T	4.21541e-15	-7.00909e-10	-0.843011	2.63376e-14	-7.00909e-10	-0.682171
43715406	chr2:43715406:C:G	4.22859e-15	-7.00909e-10	-0.839888	1.6394e-14	-7.00909e-10	-1.15625
43715613	chr2:43715613:A:G	1.9901e-15	-7.00909e-10	-1.59357	1.16107e-14	-7.00909e-10	-1.50124
43715830	chr2:43715830:A:G	5.17867e-16	-2.13882	-0.800977	2.31811e-15	-2.09311	-1.01931
43715899	chr2:43715899:GA:G	7.44418e-15	-7.00909e-10	-0.274325	3.66224e-14	-7.00909e-10	-0.352508
43715919	chr2:43715919:A:G	4.11219e-16	-2.18936	-0.981024	1.81494e-15	-2.18654	-1.17058
43716167	chr2:43716167:G:A	3.14285e-15	-1.13663	-1.08457e-09	5.4979e-14	0.0537838	-1.08457e-09
43716386	chr2:43716386:A:G	2.62097e-16	-2.08671	-1.53409	1.23032e-15	-2.15654	-1.58936
43716551	chr2:43716551:C:T	3.3339e-16	-1.97053	-1.40967	1.72717e-15	-1.8617	-1.54498
43716599	chr2:43716599:T:C	2.12751e-15	-7.00909e-10	-1.52681	1.13861e-14	-7.00909e-10	-1.52078
43716739	chr2:43716739:C:T	1.99416e-15	-7.00909e-10	-1.59153	1.07947e-14	-7.00909e-10	-1.57412
43716840	chr2:43716840:C:T	2.00753e-15	-7.00909e-10	-1.58485	1.05929e-14	-7.00909e-10	-1.59299
43717010	chr2:43717010:G:A	5.78307e-15	-7.00909e-10	-0.526824	2.50089e-14	-7.00909e-10	-0.733938
43717052	chr2:43717052:G:T	9.72261e-15	-0.00730363	-1.08457e-09	7.49205e-12	4.96843	-1.08457e-09
43717186	chr2:43717186:G:A	2.03919e-15	-7.00909e-10	-1.5692	1.08314e-14	-7.00909e-10	-1.57072
43717391	chr2:43717391:C:G	2.07593e-15	-7.00909e-10	-1.55135	1.11112e-14	-7.00909e-10	-1.54521
43717513	chr2:43717513:G:A	1.61967e-15	-1.79953	-1.08457e-09	7.49299e-15	-1.9392	-1.08457e-09
43717646	chr2:43717646:T:A	4.26713e-16	-2.09639	-1.03701	2.06809e-15	-1.67955	-1.54699
43717728	chr2:43717728:C:A	2.35158e-16	-2.16993	-1.55933	1.87835e-15	-1.78329	-1.53949
43718117	chr2:43718117:C:T	7.43374e-16	-2.09652	-0.481795	3.24181e-15	-1.67091	-1.10613
43718153	chr2:43718153:A:T	7.66225e-16	-2.0979	-0.450133	3.28484e-15	-1.67833	-1.08552
43718252	chr2:43718252:A:G	2.57562e-15	-2.14123	0.80556	4.26675e-15	-2.14948	-0.352838
43718353	chr2:43718353:C:T	2.31195e-16	-2.16261	-1.58364	1.23462e-15	-2.18858	-1.55382
43718532	chr2:43718532:C:T	2.10089e-15	-7.00909e-10	-1.53939	1.12895e-14	-7.00909e-10	-1.5293
43718644	chr2:43718644:G:A	2.21897e-15	-7.00909e-10	-1.48472	1.27366e-14	-7.00909e-10	-1.40869
43718864	chr2:43718864:A:T	2.01401e-15	-7.00909e-10	-1.58163	1.10613e-14	-7.00909e-10	-1.54972
43718906	chr2:43718906:C:T	2.37195e-16	-2.15701	-1.56362	1.20682e-15	-2.18878	-1.57639
43720204	chr2:43720204:T:C	3.1451e-15	-7.00909e-10	-1.13591	1.70834e-14	-7.00909e-10	-1.11506
43720531	chr2:43720531:A:G	2.73775e-15	-7.00909e-10	-1.27462	1.51991e-14	-7.00909e-10	-1.23193
43720621	chr2:43720621:T:C	2.84725e-16	-1.98211	-1.55588	1.24391e-15	-2.1419	-1.59301
43720805	chr2:43720805:A:G	3.83718e-16	-1.74421	-1.49539	1.61955e-15	-1.89556	-1.57546
43721163	chr2:43721163:C:G	2.91786e-15	-7.00909e-10	-1.21091	4.01141e-14	-7.00909e-10	-0.261439
43721272	chr2:43721272:A:G	2.06567e-15	-7.00909e-10	-1.5563	1.08087e-14	-7.00909e-10	-1.57282
43721459	chr2:43721459:A:G	6.86349e-16	-1.91728	-0.740847	3.38597e-15	-1.44941	-1.28412
43722639	chr2:43722639:C:T	2.20733e-15	-7.00909e-10	-1.48997	1.17469e-14	-7.00909e-10	-1.48958
43722781	chr2:43722781:G:A	2.78171e-15	-7.00909e-10	-1.25869	1.66506e-14	-7.00909e-10	-1.14072
43722808	chr2:43722808:A:T	5.15296e-16	-1.87455	-1.07022	2.82282e-15	-1.36718	-1.54826
43722919	chr2:43722919:A:G	1.99513e-15	-7.00909e-10	-1.59105	1.05841e-14	-7.00909e-10	-1.59381
43722998	chr2:43722998:T:G	2.36869e-15	0.173607	-1.59303	1.40078e-13	2.5515	-1.56248
43723118	chr2:43723118:C:G	5.12267e-16	-1.88117	-1.0695	2.76698e-15	-1.38616	-1.54925
43723162	chr2:43723162:A:G	2.28386e-16	-2.18458	-1.57389	1.58875e-15	-1.93495	-1.55527
43723386	chr2:43723386:A:G	4.96058e-15	-7.00909e-10	-0.680235	2.14383e-14	-7.00909e-10	-0.887988
43723674	chr2:43723674:C:T	2.31304e-16	-2.17625	-1.56954	1.52533e-15	-1.98127	-1.54969
43723790	chr2:43723790:G:A	9.41825e-16	-2.10298	-0.238709	2.07664e-15	-2.17306	-1.04936
43723837	chr2:43723837:A:G	4.46493e-15	-0.785505	-1.08457e-09	2.80002e-14	-0.620958	-1.08457e-09
43723838	chr2:43723838:C:T	2.13214e-14	-7.00909e-10	0.777952	1.43077e-13	-7.00909e-10	1.01021
43723872	chr2:43723872:T:A	5.19519e-16	-1.85638	-1.08023	3.92085e-15	-1.53791	-1.04895
43724002	chr2:43724002:T:G	1.2239e-15	-2.07972	-1.08457e-09	7.19193e-15	-1.98021	-1.08457e-09
43724112	chr2:43724112:AGAGCAGGTTGTCAAGGAGGACTTACCAAGGTAAGTCTG:A	7.99691e-16	-1.88618	-0.619105	5.77443e-15	-1.57259	-0.627143
43724253	chr2:43724253:G:A	2.76425e-15	-7.00909e-10	-1.26499	1.34292e-14	-7.00909e-10	-1.35574
43724382	chr2:43724382:A:G	2.40856e-15	-7.00909e-10	-1.40273	1.33906e-14	-7.00909e-10	-1.35862
43724468	chr2:43724468:A:C	2.37254e-15	-7.00909e-10	-1.41779	1.17617e-14	-7.00909e-10	-1.48832
43724732	chr2:43724732:A:G	3.37582e-16	-1.9869	-1.38081	2.17651e-15	-1.58372	-1.59172
43724934	chr2:43724934:C:T	2.02012e-15	-7.00909e-10	-1.5786	1.11859e-14	-7.00909e-10	-1.53852
43725269	chr2:43725269:G:C	7.48686e-16	-2.00446	-0.566738	3.26427e-15	-1.59115	-1.17898
43725278	chr2:43725278:T:G	2.49376e-15	-7.00909e-10	-1.36796	2.16741e-14	-7.00909e-10	-0.877049
43725400	chr2:43725400:A:G	2.46539e-15	-7.00909e-10	-1.37941	1.37402e-14	-7.00909e-10	-1.33284
43725831	chr2:43725831:A:G	8.81457e-16	-2.00738	-0.400551	3.60278e-15	-1.60148	-1.06998
43725926	chr2:43725926:T:C	1.996e-15	-7.00909e-10	-1.59061	1.05848e-14	-7.00909e-10	-1.59375
43726525	chr2:43726525:A:G	6.65194e-16	-1.94931	-0.74012	2.90126e-15	-1.49588	-1.39214
43726613	chr2:43726613:C:T	4.88697e-16	-1.95181	-1.04596	2.2483e-15	-1.59019	-1.5528
43726774	chr2:43726774:A:G	2.742e-15	-7.00909e-10	-1.27307	1.13932e-14	-7.00909e-10	-1.52016
43726941	chr2:43726941:A:G	2.02144e-15	-7.00909e-10	-1.57795	1.12238e-14	-7.00909e-10	-1.53513
43726969	chr2:43726969:T:A	2.02012e-15	-7.00909e-10	-1.5786	1.11859e-14	-7.00909e-10	-1.53852
43727185	chr2:43727185:G:A	1.99149e-15	-7.00909e-10	-1.59288	1.12492e-14	-7.00909e-10	-1.53287
43727249	chr2:43727249:C:T	3.03403e-16	-2.17823	-1.29622	1.27119e-15	-2.18842	-1.52479
43727251	chr2:43727251:A:T	3.18404e-15	-7.00909e-10	-1.12361	1.81398e-14	-7.00909e-10	-1.05506
43727653	chr2:43727653:C:T	2.25209e-16	-2.18256	-1.58993	1.50883e-15	-1.96198	-1.57985
43727816	chr2:43727816:T:C	2.26943e-15	-7.00909e-10	-1.46223	1.25068e-14	-7.00909e-10	-1.42689
43727870	chr2:43727870:C:G	2.27974e-15	-7.00909e-10	-1.4577	1.25693e-14	-7.00909e-10	-1.42191
43727871	chr2:43727871:T:C	2.28139e-15	-7.00909e-10	-1.45697	1.25812e-14	-7.00909e-10	-1.42097
43727924	chr2:43727924:G:A	5.25012e-15	-7.00909e-10	-0.623507	2.25368e-14	-7.00909e-10	-0.838019
43728050	chr2:43728050:A:C	2.98474e-15	-7.00909e-10	-1.18824	1.5617e-14	-7.00909e-10	-1.20481
43728541	chr2:43728541:T:G	2.02274e-15	-7.00909e-10	-1.5773	1.12223e-14	-7.00909e-10	-1.53527
43728644	chr2:43728644:C:G	2.3112e-15	-7.00909e-10	-1.44399	1.27657e-14	-7.00909e-10	-1.40641
43728994	chr2:43728994:T:A	2.2373e-15	-7.00909e-10	-1.47649	1.28277e-14	-7.00909e-10	-1.40156
43729491	chr2:43729491:T:C	5.21554e-15	-7.00909e-10	-0.630116	2.24657e-14	-7.00909e-10	-0.84118
43729865	chr2:43729865:A:G	2.0154e-15	-7.00909e-10	-1.58094	1.11161e-14	-7.00909e-10	-1.54477
43730570	chr2:43730570:T:G	6.66622e-14	-7.00909e-10	1.91788	2.13319e-13	-7.00909e-10	1.40962
43731091	chr2:43731091:A:G	1.99968e-15	-7.00909e-10	-1.58877	1.05921e-14	-7.00909e-10	-1.59306
43731722	chr2:43731722:A:G	1.99276e-15	-7.00909e-10	-1.59224	1.08192e-14	-7.00909e-10	-1.57184
43731949	chr2:43731949:A:G	1.98956e-15	-7.00909e-10	-1.59385	1.06085e-14	-7.00909e-10	-1.59152
43732408	chr2:43732408:C:T	4.3054e-16	-2.0749	-1.04957	2.2224e-15	-1.60948	-1.54511
43732557	chr2:43732557:T:C	2.73643e-15	-7.00909e-10	-1.2751	1.33961e-14	-7.00909e-10	-1.35821
43732661	chr2:43732661:C:A	7.30242e-16	-1.00278	-1.59336	8.56062e-15	-0.261757	-1.54424
43732904	chr2:43732904:A:C	2.38031e-16	-2.18712	-1.52999	1.86666e-15	-1.82659	-1.50243
43732959	chr2:43732959:T:G	2.00573e-15	-7.00909e-10	-1.58575	1.06326e-14	-7.00909e-10	-1.58925
43732969	chr2:43732969:T:TC	2.36145e-16	-2.18536	-1.5397	1.88568e-15	-1.80475	-1.51413
43732997	chr2:43732997:C:T	1.99054e-15	-7.00909e-10	-1.59335	1.05902e-14	-7.00909e-10	-1.59324
43733600	chr2:43733600:G:A	6.97329e-16	-1.49763	-1.14462	2.98371e-15	-1.37534	-1.48466
43733681	chr2:43733681:G:A	4.20703e-16	-2.09663	-1.05096	2.11359e-15	-1.65746	-1.54732
43733691	chr2:43733691:C:T	1.99297e-15	-7.00909e-10	-1.59213	1.06181e-14	-7.00909e-10	-1.59061
43733786	chr2:43733786:G:A	3.93246e-16	-2.16361	-1.05147	1.76518e-15	-1.83686	-1.54805
43733817	chr2:43733817:A:G	8.16351e-16	-0.934836	-1.54983	8.88396e-15	-0.175164	-1.59376
43734310	chr2:43734310:A:G	3.9446e-16	-2.13111	-1.08089	1.90724e-15	-1.75036	-1.55715
43734613	chr2:43734613:A:G	2.31294e-16	-2.18971	-1.55612	1.73666e-15	-1.86835	-1.53285
43734691	chr2:43734691:G:C	2.41489e-15	-7.00909e-10	-1.4001	1.35825e-14	-7.00909e-10	-1.34439
43735335	chr2:43735335:A:G	1.99518e-15	-7.00909e-10	-1.59102	1.06332e-14	-7.00909e-10	-1.58918
43735423	chr2:43735423:G:T	6.959e-16	-2.11983	-0.524474	2.90384e-15	-1.4854	-1.40173
43735639	chr2:43735639:T:C	2.45991e-15	-7.00909e-10	-1.38163	1.29532e-14	-7.00909e-10	-1.39183
43735851	chr2:43735851:C:T	2.44946e-15	-7.00909e-10	-1.38589	1.29e-14	-7.00909e-10	-1.39594
43736145	chr2:43736145:T:G	3.2656e-15	-7.00909e-10	-1.09831	5.0881e-14	-7.00909e-10	-0.0236792
43736416	chr2:43736416:C:T	3.2767e-15	-7.00909e-10	-1.09492	5.1532e-14	-7.00909e-10	-0.0109652
43736449	chr2:43736449:C:T	1.48912e-14	-7.00909e-10	0.41901	6.21676e-14	-7.00909e-10	0.176666
43736575	chr2:43736575:T:C	1.30636e-15	-2.01451	-1.08457e-09	7.17941e-15	-1.98195	-1.08457e-09
43736827	chr2:43736827:A:C	1.31215e-14	-7.00909e-10	0.292496	3.37584e-14	-7.00909e-10	-0.43394
43737008	chr2:43737008:C:T	1.09363e-15	-1.44751	-0.744747	1.3713e-14	-0.810035	-0.524788
43737604	chr2:43737604:C:T	2.73549e-15	-7.00909e-10	-1.27545	1.41975e-14	-7.00909e-10	-1.3001
43737630	chr2:43737630:A:C	3.0905e-15	-7.00909e-10	-1.15342	4.69834e-14	-7.00909e-10	-0.103374
43737868	chr2:43737868:C:T	2.55466e-16	-2.18314	-1.46328	1.66175e-15	-2.04323	-1.40207
43737887	chr2:43737887:T:C	6.90239e-15	-1.46112	1.11123	2.05507e-14	-1.27808	0.347804
43738159	chr2:43738159:G:A	3.10528e-15	-7.00909e-10	-1.14865	2.00683e-14	-7.00909e-10	-0.954027
43738306	chr2:43738306:C:T	2.49676e-15	-7.00909e-10	-1.36677	1.44262e-14	-7.00909e-10	-1.28412
43738639	chr2:43738639:A:T	1.99195e-15	-7.00909e-10	-1.59264	1.09178e-14	-7.00909e-10	-1.56278
43738640	chr2:43738640:G:A	1.42329e-15	-1.29151	-0.637277	2.04388e-14	-0.590928	-0.344803
43739138	chr2:43739138:G:A	2.84676e-15	-7.00909e-10	-1.23558	1.46071e-14	-7.00909e-10	-1.27166
43739198	chr2:43739198:A:G	1.37806e-14	-7.00909e-10	0.341507	9.9204e-14	-7.00909e-10	0.64401
43739310	chr2:43739310:C:G	1.11603e-15	-2.17198	-1.08457e-09	5.83227e-15	-2.18976	-1.08457e-09
43739501	chr2:43739501:T:C	2.09449e-15	-7.00909e-10	-1.54245	1.08653e-14	-7.00909e-10	-1.56759
43739748	chr2:43739748:T:G	4.84832e-16	-2.0785	-0.92721	1.76688e-15	-1.92279	-1.46116
43740067	chr2:43740067:A:G	2.72328e-15	-7.00909e-10	-1.27992	1.59901e-14	-7.00909e-10	-1.1812
43740283	chr2:43740283:G:T	2.95622e-15	-7.00909e-10	-1.19785	1.40915e-14	-7.00909e-10	-1.3076
43740350	chr2:43740350:A:G	2.85252e-16	-2.14585	-1.3903	3.15162e-15	-1.55105	-1.2542
43740383	chr2:43740383:A:G	5.40864e-16	-2.03151	-0.86484	1.94815e-15	-1.85538	-1.43091
43740434	chr2:43740434:G:A	2.77535e-15	-7.00909e-10	-1.26098	1.43962e-14	-7.00909e-10	-1.2862
43740533	chr2:43740533:G:C	1.023e-14	-7.00909e-10	0.0435646	4.39729e-14	-7.00909e-10	-0.169595
43740885	chr2:43740885:C:T	3.51078e-16	-1.80968	-1.51883	3.19532e-15	-1.35921	-1.43227
43740911	chr2:43740911:G:A	1.16789e-15	-2.12656	-1.08457e-09	5.84063e-15	-2.18833	-1.08457e-09
43741028	chr2:43741028:G:A	4.35539e-16	-1.57381	-1.53912	2.53151e-15	-1.43092	-1.59344
43741080	chr2:43741080:G:A	3.19407e-15	-7.00909e-10	-1.12046	5.00637e-14	-7.00909e-10	-0.0398726
43741101	chr2:43741101:A:G	2.28303e-15	-7.00909e-10	-1.45626	1.19993e-14	-7.00909e-10	-1.46832
43741177	chr2:43741177:G:A	4.02157e-16	-1.72637	-1.4663	3.8763e-15	-1.23661	-1.36167
43741192	chr2:43741192:G:A	6.49367e-16	-1.5292	-1.18432	2.84019e-15	-1.5116	-1.39769
43741361	chr2:43741361:C:T	2.11263e-15	-7.00909e-10	-1.53382	1.13991e-14	-7.00909e-10	-1.51963
43741373	chr2:43741373:C:G	2.70722e-16	-2.00084	-1.58758	2.16333e-15	-1.61588	-1.56564
43741511	chr2:43741511:C:T	2.68028e-15	-7.00909e-10	-1.29584	1.40956e-14	-7.00909e-10	-1.30731
43741576	chr2:43741576:C:T	2.59149e-15	-7.00909e-10	-1.32953	1.29178e-14	-7.00909e-10	-1.39456
43741713	chr2:43741713:T:C	2.17853e-15	-7.00909e-10	-1.50311	1.08393e-14	-7.00909e-10	-1.56999
43741717	chr2:43741717:C:T	3.37056e-16	-1.84072	-1.52854	3.01972e-15	-1.40283	-1.44517
43741940	chr2:43741940:G:T	2.10119e-15	-2.18968	0.650422	7.36882e-15	-1.91327	-0.0426449
43742449	chr2:43742449:A:T	2.58241e-16	-2.08463	-1.55099	2.83786e-15	-1.42053	-1.48959
43743113	chr2:43743113:A:T	9.06523e-16	-2.18617	-0.193732	4.10463e-15	-1.84494	-0.696108
43743148	chr2:43743148:A:G	4.73357e-16	-1.47609	-1.55358	2.81983e-15	-1.32747	-1.58902
43743200	chr2:43743200:A:G	4.80527e-15	-0.712044	-1.08457e-09	1.40068e-14	-1.31362	-1.08457e-09
43743210	chr2:43743210:C:T	2.6489e-15	-7.00909e-10	-1.30761	1.30651e-14	-7.00909e-10	-1.38322
43743449	chr2:43743449:AATAC:A	2.70401e-15	-7.00909e-10	-1.28702	1.32248e-14	-7.00909e-10	-1.37107
43743620	chr2:43743620:G:A	2.67895e-15	-7.00909e-10	-1.29633	1.40891e-14	-7.00909e-10	-1.30777
43744153	chr2:43744153:C:T	4.18595e-16	-1.65135	-1.50125	2.40253e-15	-1.48541	-1.59123
43744550	chr2:43744550:G:T	7.27972e-16	-1.55743	-1.04182	2.93038e-15	-1.56804	-1.31
43744678	chr2:43744678:G:A	2.41146e-15	-7.00909e-10	-1.40152	1.27261e-14	-7.00909e-10	-1.40952
43744741	chr2:43744741:A:G	1.46011e-15	-2.17604	0.272794	6.28049e-15	-1.78114	-0.334576
43744947	chr2:43744947:A:G	2.56063e-15	-7.00909e-10	-1.34151	1.49076e-14	-7.00909e-10	-1.2513
43745293	chr2:43745293:G:A	4.234e-16	-1.59267	-1.54852	2.49268e-15	-1.44761	-1.5922
43745346	chr2:43745346:A:G	2.78937e-15	-7.00909e-10	-1.25594	1.64076e-14	-7.00909e-10	-1.15542
43745451	chr2:43745451:G:A	2.00397e-15	-7.00909e-10	-1.58663	1.06433e-14	-7.00909e-10	-1.58824
43745527	chr2:43745527:G:A	1.21707e-15	-2.17512	0.0898005	5.43669e-15	-1.9873	-0.272695
43745569	chr2:43745569:A:G	2.27296e-15	-2.17883	0.718153	8.76388e-15	-1.79805	0.0155247
43746027	chr2:43746027:C:A	2.0715e-15	-7.00909e-10	-1.55348	1.12581e-14	-7.00909e-10	-1.53208
43746048	chr2:43746048:G:A	2.56139e-15	-7.00909e-10	-1.34121	1.48504e-14	-7.00909e-10	-1.25514
43746072	chr2:43746072:G:C	2.68028e-15	-7.00909e-10	-1.29584	1.40956e-14	-7.00909e-10	-1.30731
43746385	chr2:43746385:C:T	5.50208e-16	-1.29328	-1.58593	1.41004e-15	-2.18446	-1.4251
43746653	chr2:43746653:T:TA	4.47527e-15	-7.00909e-10	-0.783192	1.96529e-14	-7.00909e-10	-0.974945
43746679	chr2:43746679:TC:T	2.67696e-15	-7.00909e-10	-1.29708	1.40779e-14	-7.00909e-10	-1.30856
43746690	chr2:43746690:C:T	1.14804e-15	-2.1437	-1.08457e-09	6.30973e-15	-2.11107	-1.08457e-09
43746804	chr2:43746804:A:G	3.87377e-14	-7.00909e-10	1.37506	8.4316e-14	-7.00909e-10	0.481403
43746812	chr2:43746812:T:C	6.20093e-16	-1.64649	-1.11315	2.59402e-15	-1.64439	-1.35557
43746901	chr2:43746901:C:T	1.13556e-15	-2.18585	0.0312144	4.37464e-15	-1.96286	-0.514484
43746964	chr2:43746964:T:C	3.05281e-16	-2.07582	-1.39246	1.27755e-15	-2.18887	-1.51935
43747260	chr2:43747260:T:A	2.82895e-15	-7.00909e-10	-1.24185	1.31974e-14	-7.00909e-10	-1.37315
43747298	chr2:43747298:A:G	2.08915e-15	-7.00909e-10	-1.545	1.13989e-14	-7.00909e-10	-1.51965
43747329	chr2:43747329:C:T	1.16701e-14	-7.00909e-10	0.175275	4.32414e-14	-7.00909e-10	-0.186369
43747376	chr2:43747376:G:A	2.49288e-15	-7.00909e-10	-1.36832	1.31175e-14	-7.00909e-10	-1.37922
43747482	chr2:43747482:G:C	2.01648e-15	-7.00909e-10	-1.5804	1.07675e-14	-7.00909e-10	-1.57664
43747827	chr2:43747827:A:G	2.49288e-15	-7.00909e-10	-1.36832	1.31175e-14	-7.00909e-10	-1.37922
43748042	chr2:43748042:C:A	4.99772e-16	-2.12679	-0.848566	2.36471e-15	-1.73352	-1.359
43748307	chr2:43748307:A:T	3.69696e-16	-2.1519	-1.12493	1.83412e-15	-1.80552	-1.54108
43748311	chr2:43748311:T:G	1.98955e-15	-7.00909e-10	-1.59385	1.06085e-14	-7.00909e-10	-1.59152
43748508	chr2:43748508:C:T	2.23168e-15	-1.479	-1.08457e-09	6.05382e-15	-2.15248	-1.08457e-09
43748571	chr2:43748571:C:T	2.03331e-15	-7.00909e-10	-1.57209	1.0767e-14	-7.00909e-10	-1.57668
43748624	chr2:43748624:A:T	2.05165e-15	-7.00909e-10	-1.56311	1.12733e-14	-7.00909e-10	-1.53073
43748818	chr2:43748818:A:G	3.77911e-16	-2.16971	-1.08514	1.74453e-15	-1.87072	-1.52596
43748855	chr2:43748855:C:G	1.99303e-15	-7.00909e-10	-1.5921	1.05836e-14	-7.00909e-10	-1.59386
43748949	chr2:43748949:T:G	7.93751e-16	-2.16195	-0.350794	3.43931e-15	-1.89243	-0.825471
43749045	chr2:43749045:C:A	2.04378e-15	-7.00909e-10	-1.56696	1.06198e-14	-7.00909e-10	-1.59044
43749249	chr2:43749249:A:T	1.99097e-15	-7.00909e-10	-1.59314	1.05869e-14	-7.00909e-10	-1.59355
43749431	chr2:43749431:G:A	2.11377e-15	-7.00909e-10	-1.53329	1.17598e-14	-7.00909e-10	-1.48848
43749783	chr2:43749783:G:T	2.50649e-15	-7.00909e-10	-1.36288	1.41834e-14	-7.00909e-10	-1.3011
43750370	chr2:43750370:G:C	3.09593e-15	-7.00909e-10	-1.15167	4.7605e-14	-7.00909e-10	-0.0902306
43750524	chr2:43750524:C:T	3.1172e-15	-7.00909e-10	-1.14482	4.82298e-14	-7.00909e-10	-0.07719
43750881	chr2:43750881:C:A	2.51529e-15	-7.00909e-10	-1.35937	1.32675e-14	-7.00909e-10	-1.36785
43751179	chr2:43751179:T:C	3.8893e-16	-1.78023	-1.44589	3.60511e-15	-1.32864	-1.34217
43751419	chr2:43751419:G:T	3.10862e-16	-1.85805	-1.59212	2.5416e-15	-1.43741	-1.58296
43751450	chr2:43751450:T:C	2.07017e-15	-7.00909e-10	-1.55413	1.09252e-14	-7.00909e-10	-1.56209
43751977	chr2:43751977:T:A	2.05401e-15	-7.00909e-10	-1.56196	1.07161e-14	-7.00909e-10	-1.58142
43752057	chr2:43752057:G:C	1.99662e-15	-7.00909e-10	-1.5903	1.0607e-14	-7.00909e-10	-1.59165
43752092	chr2:43752092:C:G	1.99116e-15	-7.00909e-10	-1.59304	1.12188e-14	-7.00909e-10	-1.53558
43752461	chr2:43752461:G:A	1.6857e-15	-1.75958	-1.08457e-09	2.26912e-14	-0.831189	-1.08457e-09
43753065	chr2:43753065:C:T	4.10959e-16	-2.1621	-1.00892	2.92466e-15	-2.09199	-0.788001
43753297	chr2:43753297:A:G	2.00706e-15	-7.00909e-10	-1.58509	1.06124e-14	-7.00909e-10	-1.59114
43753492	chr2:43753492:T:C	2.48322e-15	0.102174	-1.47438	2.50091e-13	2.9501	-1.38144
43753538	chr2:43753538:T:C	2.33009e-15	-7.00909e-10	-1.43585	1.29231e-14	-7.00909e-10	-1.39415
43754429	chr2:43754429:T:C	3.29114e-15	-7.00909e-10	-1.09053	1.72598e-14	-7.00909e-10	-1.10479
43754727	chr2:43754727:G:T	1.10929e-14	-7.00909e-10	0.124544	2.86395e-13	-7.00909e-10	1.7042
43754756	chr2:43754756:C:G	1.99381e-15	-7.00909e-10	-1.59171	1.08268e-14	-7.00909e-10	-1.57114
43755349	chr2:43755349:G:A	3.0041e-15	-7.00909e-10	-1.18178	1.60691e-14	-7.00909e-10	-1.17627
43755498	chr2:43755498:C:A	2.50645e-15	-7.00909e-10	-1.36289	1.40937e-14	-7.00909e-10	-1.30744
43755585	chr2:43755585:T:C	1.9907e-15	-7.00909e-10	-1.59327	1.10388e-14	-7.00909e-10	-1.55175
43756077	chr2:43756077:C:T	2.06104e-15	-7.00909e-10	-1.55855	1.06688e-14	-7.00909e-10	-1.58584
43756196	chr2:43756196:T:C	1.98953e-15	-7.00909e-10	-1.59386	1.09387e-14	-7.00909e-10	-1.56086
43756217	chr2:43756217:G:T	1.98955e-15	-7.00909e-10	-1.59385	1.06944e-14	-7.00909e-10	-1.58345
43756218	chr2:43756218:TAATGAG:T	2.00881e-15	-7.00909e-10	-1.58422	1.07883e-14	-7.00909e-10	-1.5747
43756254	chr2:43756254:G:A	5.31438e-16	-1.96236	-0.951562	5.53078e-15	-1.55583	-0.687007
43756362	chr2:43756362:G:A	2.46021e-15	-7.00909e-10	-1.38151	1.37867e-14	-7.00909e-10	-1.32946
43756444	chr2:43756444:C:T	2.48905e-15	-7.00909e-10	-1.36986	1.43822e-14	-7.00909e-10	-1.28718
43756543	chr2:43756543:A:G	1.98955e-15	-7.00909e-10	-1.59385	1.06077e-14	-7.00909e-10	-1.59158
43756664	chr2:43756664:C:G	3.16724e-15	-7.00909e-10	-1.1289	1.69257e-14	-7.00909e-10	-1.12433
43756689	chr2:43756689:T:C	2.50679e-16	-2.18144	-1.4839	1.23855e-15	-2.18893	-1.5503
43756816	chr2:43756816:G:A	4.7966e-16	-1.96038	-1.05605	5.18578e-15	-1.54751	-0.759741
43756892	chr2:43756892:T:C	8.20289e-15	-7.00909e-10	-0.177271	5.63225e-14	-7.00909e-10	0.0779256
43757166	chr2:43757166:T:C	2.92377e-15	-7.00909e-10	-1.20888	1.47375e-14	-7.00909e-10	-1.26277
43757763	chr2:43757763:TA:T	1.14594e-14	-1.81185	1.9689	1.0504e-13	-0.595505	1.29668
43757848	chr2:43757848:AAAT:A	2.64415e-16	-2.02398	-1.58801	2.03229e-15	-1.72578	-1.51822
43758061	chr2:43758061:G:A	5.66658e-15	-7.00909e-10	-0.547172	3.78947e-14	-7.00909e-10	-0.318358
43758299	chr2:43758299:C:A	2.48949e-15	-7.00909e-10	-1.36968	1.39355e-14	-7.00909e-10	-1.31873
43758442	chr2:43758442:G:A	2.50059e-15	-7.00909e-10	-1.36523	1.39903e-14	-7.00909e-10	-1.31481
43758613	chr2:43758613:G:A	2.0001e-15	-7.00909e-10	-1.58856	1.06101e-14	-7.00909e-10	-1.59136
43758801	chr2:43758801:C:A	1.76119e-15	-1.97205	0.256275	1.10443e-14	-0.962168	-0.589089
43759824	chr2:43759824:T:C	2.41696e-15	-7.00909e-10	-1.39925	1.352e-14	-7.00909e-10	-1.349
43760061	chr2:43760061:G:A	2.05466e-15	-7.00909e-10	-1.56164	1.07206e-14	-7.00909e-10	-1.581
43760355	chr2:43760355:T:TA	1.9146e-14	0.670336	-1.08457e-09	4.6988e-13	2.19931	-1.08457e-09
43760505	chr2:43760505:G:A	2.27085e-15	-7.00909e-10	-1.4616	1.26099e-14	-7.00909e-10	-1.41869
43760510	chr2:43760510:A:C	2.50256e-15	-7.00909e-10	-1.36444	1.407e-14	-7.00909e-10	-1.30912
43760512	chr2:43760512:A:G	2.51185e-15	-7.00909e-10	-1.36074	1.4127e-14	-7.00909e-10	-1.30508
43760589	chr2:43760589:C:T	2.01895e-15	-7.00909e-10	-1.57918	1.16499e-14	-7.00909e-10	-1.49787
43760749	chr2:43760749:CTT:C	2.88142e-15	0.278007	-1.50148	3.56341e-13	3.39803	-1.47531
43761006	chr2:43761006:G:GTA	2.5057e-15	-7.00909e-10	-1.36319	1.40826e-14	-7.00909e-10	-1.30823
43761221	chr2:43761221:G:A	2.55842e-15	-7.00909e-10	-1.34237	1.44114e-14	-7.00909e-10	-1.28515
43761385	chr2:43761385:T:C	6.35913e-15	-1.99935	1.56748	4.87276e-14	-1.01211	0.945186
43761435	chr2:43761435:A:G	2.68826e-15	-7.00909e-10	-1.29286	1.50859e-14	-7.00909e-10	-1.23941
43761507	chr2:43761507:T:C	2.50778e-15	-7.00909e-10	-1.36236	1.40771e-14	-7.00909e-10	-1.30862
43761700	chr2:43761700:A:C	2.57582e-15	-7.00909e-10	-1.33559	1.45304e-14	-7.00909e-10	-1.27692
43761800	chr2:43761800:T:C	1.82085e-14	-7.00909e-10	0.620132	6.22791e-14	-7.00909e-10	0.178459
43761962	chr2:43761962:C:CT	2.48056e-15	-7.00909e-10	-1.37327	1.38991e-14	-7.00909e-10	-1.32135
43761991	chr2:43761991:A:G	3.36e-16	-2.18689	-1.18551	2.12833e-15	-2.1897	-1.00814
43762088	chr2:43762088:T:C	2.48056e-15	-7.00909e-10	-1.37327	1.38991e-14	-7.00909e-10	-1.32135
43762128	chr2:43762128:G:A	1.87636e-15	-1.65243	-1.08457e-09	1.55679e-14	-1.20796	-1.08457e-09
43762225	chr2:43762225:TACATG:T	1.99199e-15	-7.00909e-10	-1.59263	1.06719e-14	-7.00909e-10	-1.58555
43762402	chr2:43762402:C:T	2.70472e-15	-7.00909e-10	-1.28676	2.23449e-14	-7.00909e-10	-0.846568
43762546	chr2:43762546:C:T	2.72997e-15	-7.00909e-10	-1.27747	2.27197e-14	-7.00909e-10	-0.829936
43762801	chr2:43762801:G:A	2.70695e-15	-7.00909e-10	-1.28593	2.239e-14	-7.00909e-10	-0.844552
43762817	chr2:43762817:C:G	1.36729e-15	-2.00467	0.0357394	9.00252e-15	-1.04189	-0.713775
43762981	chr2:43762981:T:A	2.7281e-15	-7.00909e-10	-1.27815	2.26982e-14	-7.00909e-10	-0.830882
43763008	chr2:43763008:CAGA:C	1.16269e-14	-7.00909e-10	0.171567	3.08277e-13	-7.00909e-10	1.77783
43763061	chr2:43763061:C:T	2.73751e-15	-7.00909e-10	-1.27471	2.28183e-14	-7.00909e-10	-0.825604
43763274	chr2:43763274:A:G	1.74348e-15	-1.72588	-1.08457e-09	1.40762e-14	-1.30868	-1.08457e-09
43763364	chr2:43763364:T:C	3.63847e-16	-1.80085	-1.49192	1.75175e-15	-2.0395	-1.35305
43763410	chr2:43763410:T:C	4.54893e-16	-1.60943	-1.46002	2.10364e-15	-1.64932	-1.56017
43763642	chr2:43763642:G:A	2.27857e-15	-7.00909e-10	-1.45821	1.22965e-14	-7.00909e-10	-1.44386
43763689	chr2:43763689:C:T	3.758e-16	-2.03555	-1.22491	3.70365e-15	-1.68846	-0.955388
43763690	chr2:43763690:G:A	1.34164e-15	-0.421138	-1.56673	1.08921e-13	2.26475	-1.5273
43763874	chr2:43763874:G:A	2.13019e-15	-7.00909e-10	-1.52555	1.30628e-14	-7.00909e-10	-1.3834
43764038	chr2:43764038:G:A	1.99295e-15	-7.00909e-10	-1.59214	1.0591e-14	-7.00909e-10	-1.59317
43764116	chr2:43764116:A:G	2.04909e-15	-7.00909e-10	-1.56436	1.07282e-14	-7.00909e-10	-1.58029
43764171	chr2:43764171:C:T	5.08408e-16	-2.03136	-0.926872	3.02277e-15	-1.4121	-1.43489
43764218	chr2:43764218:A:C	2.93679e-16	-2.057	-1.45003	1.30641e-15	-2.11618	-1.56971
43764705	chr2:43764705:C:T	2.05764e-15	-7.00909e-10	-1.5602	1.21756e-14	-7.00909e-10	-1.45373
43764714	chr2:43764714:T:G	2.05756e-15	-7.00909e-10	-1.56024	1.2174e-14	-7.00909e-10	-1.45386
43764978	chr2:43764978:C:A	2.05224e-15	-7.00909e-10	-1.56283	1.20968e-14	-7.00909e-10	-1.46023
43765203	chr2:43765203:A:G	1.13795e-14	-7.00909e-10	0.15006	2.99522e-13	-7.00909e-10	1.74902
43765310	chr2:43765310:T:C	2.5798e-15	-7.00909e-10	-1.33404	1.54344e-14	-7.00909e-10	-1.21657
43765313	chr2:43765313:G:A	1.99496e-15	-7.00909e-10	-1.59113	1.08487e-14	-7.00909e-10	-1.56913
43765950	chr2:43765950:G:C	2.06884e-15	-7.00909e-10	-1.55477	1.2301e-14	-7.00909e-10	-1.44349
43766012	chr2:43766012:G:A	2.04856e-15	-7.00909e-10	-1.56462	1.07264e-14	-7.00909e-10	-1.58046
43766089	chr2:43766089:T:A	2.0814e-15	-7.00909e-10	-1.54872	1.24447e-14	-7.00909e-10	-1.43187
43766105	chr2:43766105:G:A	1.17845e-14	-7.00909e-10	0.185027	3.14594e-13	-7.00909e-10	1.79812
43766119	chr2:43766119:C:T	2.04917e-15	-7.00909e-10	-1.56432	1.07285e-14	-7.00909e-10	-1.58026
43766224	chr2:43766224:C:A	2.22382e-15	-7.00909e-10	-1.48253	1.1224e-14	-7.00909e-10	-1.53511
43766236	chr2:43766236:T:C	1.99458e-15	-7.00909e-10	-1.59132	1.08608e-14	-7.00909e-10	-1.56801
43766309	chr2:43766309:G:C	4.39341e-16	-2.1636	-0.940633	2.06731e-15	-1.7602	-1.46672
43766411	chr2:43766411:C:G	1.10072e-15	-2.18579	-1.08457e-09	7.811e-15	-1.89763	-1.08457e-09
43767241	chr2:43767241:C:G	2.07118e-15	-7.00909e-10	-1.55364	1.23289e-14	-7.00909e-10	-1.44122
43767384	chr2:43767384:T:G	2.69586e-15	-7.00909e-10	-1.29004	1.62713e-14	-7.00909e-10	-1.16377
43767558	chr2:43767558:T:A	4.88765e-16	-2.13922	-0.858416	2.3937e-15	-1.65267	-1.42765
43767731	chr2:43767731:T:G	2.67987e-15	-7.00909e-10	-1.29599	1.58707e-14	-7.00909e-10	-1.1887
43767862	chr2:43767862:C:T	2.30331e-15	-7.00909e-10	-1.44741	1.16841e-14	-7.00909e-10	-1.49494
43768185	chr2:43768185:T:A	4.33205e-15	-7.00909e-10	-0.815718	2.44125e-14	-7.00909e-10	-0.758072
43768352	chr2:43768352:T:C	2.77741e-15	-1.07399	-0.186248	5.49016e-15	-1.75205	-0.498157
43768478	chr2:43768478:C:G	5.94245e-16	-1.34903	-1.45319	4.06696e-15	-1.22376	-1.32651
43768490	chr2:43768490:T:TA	2.77557e-15	-7.00909e-10	-1.2609	1.68664e-14	-7.00909e-10	-1.12784
43768615	chr2:43768615:G:C	4.01163e-15	-7.00909e-10	-0.892559	2.29247e-14	-7.00909e-10	-0.820953
43768808	chr2:43768808:T:G	2.70422e-15	-7.00909e-10	-1.28694	1.60425e-14	-7.00909e-10	-1.17793
43768930	chr2:43768930:A:G	2.04856e-15	-7.00909e-10	-1.56462	1.07264e-14	-7.00909e-10	-1.58046
43768966	chr2:43768966:A:G	1.18798e-14	-7.00909e-10	0.193082	7.95083e-14	-7.00909e-10	0.422693
43769092	chr2:43769092:G:A	2.56899e-15	-7.00909e-10	-1.33825	1.52949e-14	-7.00909e-10	-1.22565
43769425	chr2:43769425:T:G	7.71296e-15	-7.00909e-10	-0.238855	4.26897e-14	-7.00909e-10	-0.19921
43769626	chr2:43769626:A:AG	1.72421e-15	-0.177756	-1.55923	8.18162e-15	-0.261692	-1.58959
43769737	chr2:43769737:C:T	5.61763e-15	-7.00909e-10	-0.555848	1.92228e-14	-7.00909e-10	-0.997072
43769786	chr2:43769786:G:A	2.36079e-16	-2.14001	-1.58534	2.32787e-15	-1.62843	-1.47978
43769939	chr2:43769939:T:C	2.70623e-16	-2.15831	-1.43048	1.84809e-15	-1.74613	-1.59288
43769969	chr2:43769969:G:A	1.05239e-14	-7.00909e-10	0.0718938	3.86799e-14	-7.00909e-10	-0.297847
43770089	chr2:43770089:A:G	2.71659e-16	-2.13433	-1.45063	2.06272e-15	-1.63947	-1.58967
43770220	chr2:43770220:C:T	2.69856e-16	-2.18532	-1.4063	1.64468e-15	-1.86185	-1.59378
43770233	chr2:43770233:GC:G	2.50536e-16	-2.18111	-1.4848	1.719e-15	-1.831	-1.58043
43770329	chr2:43770329:T:C	4.6348e-16	-2.15873	-0.892021	2.21366e-15	-1.74907	-1.40945
43770450	chr2:43770450:G:A	2.75145e-16	-2.17783	-1.39439	1.72856e-15	-1.81203	-1.59385
43770458	chr2:43770458:C:T	1.13581e-14	-7.00909e-10	0.14817	2.98714e-13	-7.00909e-10	1.74632
43770473	chr2:43770473:G:A	2.74377e-16	-2.1794	-1.39561	1.70924e-15	-1.82326	-1.59386
43770871	chr2:43770871:T:C	2.58896e-16	-2.18337	-1.44971	1.67506e-15	-1.84742	-1.5899
43770964	chr2:43770964:C:T	2.04168e-15	-7.00909e-10	-1.56798	1.07037e-14	-7.00909e-10	-1.58258
43771422	chr2:43771422:C:G	2.11747e-15	-7.00909e-10	-1.53154	1.09629e-14	-7.00909e-10	-1.55865
43771486	chr2:43771486:C:A	2.5663e-16	-2.1793	-1.46257	1.72181e-15	-1.82235	-1.58745
43771491	chr2:43771491:C:T	4.63141e-16	-2.16053	-0.890955	2.12076e-15	-1.76304	-1.43835
43771587	chr2:43771587:G:A	1.60425e-15	-0.632871	-1.17623	4.51375e-15	-1.12285	-1.32319
43771818	chr2:43771818:TC:T	2.26907e-16	-2.17556	-1.58941	1.24056e-15	-2.18339	-1.55421
43771990	chr2:43771990:C:T	6.86026e-16	-1.17543	-1.48317	3.74209e-15	-1.06467	-1.56885
43772043	chr2:43772043:C:T	3.34184e-16	-2.17669	-1.20113	1.8119e-15	-1.80643	-1.55237
43772065	chr2:43772065:G:A	4.02939e-15	-7.00909e-10	-0.888142	2.79487e-14	-7.00909e-10	-0.622799
43772173	chr2:43772173:C:T	2.17967e-15	-7.00909e-10	-1.50259	1.11992e-14	-7.00909e-10	-1.53733
43772672	chr2:43772672:G:A	2.61832e-15	-7.00909e-10	-1.31922	1.56992e-14	-7.00909e-10	-1.19956
43772787	chr2:43772787:A:G	2.81234e-15	-7.00909e-10	-1.24774	1.1481e-14	-7.00909e-10	-1.51248
43772825	chr2:43772825:G:A	2.22832e-15	-7.00909e-10	-1.48051	1.2192e-14	-7.00909e-10	-1.45239
43773356	chr2:43773356:C:T	2.59458e-16	-2.18861	-1.44231	1.39675e-15	-2.02696	-1.59207
43773387	chr2:43773387:C:G	2.7881e-15	-7.00909e-10	-1.2564	1.35764e-14	-7.00909e-10	-1.34484
43773836	chr2:43773836:G:T	2.28535e-15	-7.00909e-10	-1.45524	1.25461e-14	-7.00909e-10	-1.42376
43774303	chr2:43774303:G:C	2.78851e-15	-7.00909e-10	-1.25625	1.51665e-14	-7.00909e-10	-1.23408
43774352	chr2:43774352:G:T	2.77885e-15	-7.00909e-10	-1.25972	1.53105e-14	-7.00909e-10	-1.22463
43774447	chr2:43774447:A:G	4.31254e-15	-7.00909e-10	-0.82023	1.84873e-14	-7.00909e-10	-1.03609
43774790	chr2:43774790:T:TAC	2.65831e-15	-7.00909e-10	-1.30407	1.59416e-14	-7.00909e-10	-1.18423
43775015	chr2:43775015:C:G	1.09696e-15	-2.18921	-1.08457e-09	6.70008e-15	-2.05105	-1.08457e-09
43775484	chr2:43775484:C:CT	1.17157e-15	-0.54132	-1.58209	7.32662e-14	1.93258	-1.59165
43775596	chr2:43775596:C:T	2.09728e-15	-7.00909e-10	-1.54111	1.08474e-14	-7.00909e-10	-1.56924
43775602	chr2:43775602:A:G	2.14195e-15	-7.00909e-10	-1.52004	1.15896e-14	-7.00909e-10	-1.50306
43775604	chr2:43775604:C:A	2.06984e-15	-7.00909e-10	-1.55428	1.11479e-14	-7.00909e-10	-1.54191
43776083	chr2:43776083:C:T	2.33173e-15	-7.00909e-10	-1.43515	1.2162e-14	-7.00909e-10	-1.45485
43776454	chr2:43776454:A:T	2.07826e-15	-7.00909e-10	-1.55023	1.15551e-14	-7.00909e-10	-1.50604
43776687	chr2:43776687:A:G	2.80939e-15	-7.00909e-10	-1.24879	1.34112e-14	-7.00909e-10	-1.35708
43776960	chr2:43776960:T:G	2.73553e-15	-0.0235296	-1.2519	1.47446e-14	-0.252103	-1.01019
43777029	chr2:43777029:A:G	1.1122e-14	-7.00909e-10	0.127168	2.87693e-13	-7.00909e-10	1.70873
43777262	chr2:43777262:G:A	2.00897e-15	-7.00909e-10	-1.58414	1.0938e-14	-7.00909e-10	-1.56093
43778175	chr2:43778175:T:C	1.1171e-14	-7.00909e-10	0.131563	2.89442e-13	-7.00909e-10	1.71479
43778591	chr2:43778591:C:G	3.79626e-16	-1.78615	-1.46418	1.62524e-15	-1.90686	-1.56066
43779089	chr2:43779089:C:A	2.75615e-15	-7.00909e-10	-1.26792	1.70009e-14	-7.00909e-10	-1.1199
43779118	chr2:43779118:G:A	1.12487e-14	-7.00909e-10	0.138494	2.92353e-13	-7.00909e-10	1.72479
43779325	chr2:43779325:A:C	2.28906e-15	-0.193767	-1.25985	3.68705e-14	0.967627	-1.31338
43779516	chr2:43779516:C:T	4.72092e-16	-1.55253	-1.47981	2.30706e-15	-1.55598	-1.56121
43779936	chr2:43779936:A:G	2.38103e-16	-2.18422	-1.53259	1.78335e-15	-2.01696	-1.35772
43779957	chr2:43779957:G:T	4.51058e-15	-7.00909e-10	-0.775331	1.6031e-14	-7.00909e-10	-1.17864
43779988	chr2:43779988:G:A	2.36856e-16	-2.18363	-1.53843	1.34313e-15	-2.09437	-1.56379
43780080	chr2:43780080:C:T	2.26504e-15	-7.00909e-10	-1.46416	1.17816e-14	-7.00909e-10	-1.48663
43780171	chr2:43780171:G:A	2.02697e-15	-7.00909e-10	-1.57522	1.06261e-14	-7.00909e-10	-1.58985
43780613	chr2:43780613:C:T	5.79598e-15	-7.00909e-10	-0.524594	2.56688e-14	-7.00909e-10	-0.707892
43780733	chr2:43780733:C:T	1.36482e-15	-0.407457	-1.56328	3.4527e-15	-1.12018	-1.59383
43780761	chr2:43780761:A:C	1.26887e-15	-2.04363	-1.08457e-09	5.95435e-15	-2.16905	-1.08457e-09
43780825	chr2:43780825:A:G	2.90799e-15	-7.00909e-10	-1.2143	4.18356e-14	-7.00909e-10	-0.219421
43780923	chr2:43780923:G:T	2.3588e-16	-2.18579	-1.5404	2.06074e-15	-1.85608	-1.37402
43780952	chr2:43780952:T:G	2.11899e-15	-7.00909e-10	-1.53082	1.14502e-14	-7.00909e-10	-1.51516
43781089	chr2:43781089:A:G	7.81348e-16	-1.94905	-0.579443	9.51669e-15	-1.46696	-0.233158
43781106	chr2:43781106:A:G	9.75782e-16	-0.718123	-1.58815	6.62926e-14	1.80558	-1.56467
43781229	chr2:43781229:C:T	2.20703e-15	-7.00909e-10	-1.49011	1.18587e-14	-7.00909e-10	-1.4801
43781359	chr2:43781359:T:A	8.37085e-15	-7.00909e-10	-0.157002	1.96607e-13	-7.00909e-10	1.32804
43781426	chr2:43781426:A:G	1.21383e-15	-0.494112	-1.59386	9.22687e-14	2.14966	-1.57812
43781522	chr2:43781522:C:T	4.16316e-15	-7.00909e-10	-0.855483	2.68075e-14	-7.00909e-10	-0.664486
43781546	chr2:43781546:A:G	1.2009e-14	-7.00909e-10	0.203903	3.13966e-14	-7.00909e-10	-0.506467
43781606	chr2:43781606:TC:T	2.22973e-16	-2.1897	-1.59276	1.91965e-15	-1.73761	-1.56342
43781847	chr2:43781847:C:T	4.41653e-15	0.22134	-1.01774	2.17077e-13	2.48653	-1.05945
43781955	chr2:43781955:A:G	2.23414e-15	-7.00909e-10	-1.4779	1.1682e-14	-7.00909e-10	-1.49512
43781958	chr2:43781958:A:C	1.3718e-15	-2.07433	0.108701	7.86619e-15	-1.76973	-0.12086
43782244	chr2:43782244:C:T	5.13232e-16	-1.44362	-1.50517	2.518e-15	-1.45683	-1.57287
43782260	chr2:43782260:A:G	8.54718e-15	-7.00909e-10	-0.136157	5.56408e-14	-7.00909e-10	0.0657493
43782277	chr2:43782277:A:T	1.46511e-15	-0.347199	-1.55263	3.57631e-15	-1.08499	-1.59384
43782696	chr2:43782696:T:C	1.12335e-15	-2.16544	-1.08457e-09	6.44504e-15	-2.08986	-1.08457e-09
43782713	chr2:43782713:G:A	7.75622e-16	-1.99744	-0.538408	9.19652e-15	-1.54747	-0.186868
43782791	chr2:43782791:A:T	2.2658e-15	-7.00909e-10	-1.46383	1.24162e-14	-7.00909e-10	-1.43416
43782905	chr2:43782905:C:T	2.34086e-15	-7.00909e-10	-1.43124	1.40861e-14	-7.00909e-10	-1.30798
43783125	chr2:43783125:TTTTC:T	2.25326e-15	-7.00909e-10	-1.46938	1.17748e-14	-7.00909e-10	-1.48721
43783202	chr2:43783202:C:A	1.55078e-15	-0.434956	-1.40804	1.32487e-13	2.26345	-1.33013
43783449	chr2:43783449:A:G	2.65871e-15	-7.00909e-10	-1.30392	3.649e-14	-7.00909e-10	-0.356129
43783481	chr2:43783481:G:A	2.37706e-16	-2.17439	-1.54409	2.25375e-15	-1.75356	-1.38701
43783808	chr2:43783808:T:C	1.18877e-14	-7.00909e-10	0.193746	7.6146e-14	-7.00909e-10	0.379485
43784181	chr2:43784181:C:T	6.36807e-15	0.752265	-1.18273	9.96588e-13	4.15242	-1.20125
43784526	chr2:43784526:G:A	2.18348e-15	-7.00909e-10	-1.50084	1.11954e-14	-7.00909e-10	-1.53767
43784591	chr2:43784591:C:T	2.18264e-15	0.0926114	-1.59383	3.26768e-13	3.42191	-1.58583
43785067	chr2:43785067:G:A	3.45012e-15	-0.14415	-0.899199	1.42631e-14	-0.541654	-0.753838
43785129	chr2:43785129:C:G	5.7353e-15	0.831238	-1.36636	9.04691e-13	4.24517	-1.39074
43785261	chr2:43785261:T:C	2.90221e-15	0.376966	-1.59325	4.66266e-13	3.77585	-1.58426
43785449	chr2:43785449:T:C	3.72721e-15	-7.00909e-10	-0.966098	2.50349e-14	-7.00909e-10	-0.732895
43785548	chr2:43785548:A:G	2.15377e-15	-7.00909e-10	-1.51454	1.12421e-14	-7.00909e-10	-1.5335
43785612	chr2:43785612:T:C	2.80203e-15	0.334887	-1.5863	4.29236e-13	3.70163	-1.59279
43785690	chr2:43785690:T:C	3.25728e-15	0.478343	-1.57921	4.04717e-13	3.6354	-1.58538
43785744	chr2:43785744:T:G	5.88138e-15	0.848906	-1.35887	9.70406e-13	4.31149	-1.38694
43785765	chr2:43785765:A:G	8.65572e-15	1.01786	-1.14139	1.6138e-12	4.59529	-1.16211
43786184	chr2:43786184:C:T	2.09933e-15	-7.00909e-10	-1.54014	1.08692e-14	-7.00909e-10	-1.56724
43786462	chr2:43786462:G:A	2.27549e-15	-7.00909e-10	-1.45956	1.24743e-14	-7.00909e-10	-1.4295
43786472	chr2:43786472:A:G	2.0076e-15	-7.00909e-10	-1.58482	1.07239e-14	-7.00909e-10	-1.58069
43786488	chr2:43786488:T:G	1.18853e-15	-2.10904	-1.08457e-09	8.33997e-15	-1.83211	-1.08457e-09
43786509	chr2:43786509:C:G	6.55215e-15	-0.401965	-1.08457e-09	1.24917e-13	0.874484	-1.08457e-09
43786570	chr2:43786570:G:A	5.5484e-15	-0.568248	-1.08457e-09	1.05527e-13	0.705797	-1.08457e-09
43786646	chr2:43786646:A:G	2.16923e-15	-7.00909e-10	-1.50739	1.06896e-14	-7.00909e-10	-1.58389
43786659	chr2:43786659:C:T	2.20388e-15	-7.00909e-10	-1.49154	1.15033e-14	-7.00909e-10	-1.51054
43786698	chr2:43786698:T:C	2.55671e-16	-2.12952	-1.5161	2.75629e-15	-1.60777	-1.33151
43786768	chr2:43786768:G:A	5.03681e-16	-2.10351	-0.864063	4.24316e-15	-1.81442	-0.693442
43787162	chr2:43787162:A:G	4.29759e-15	0.478186	-1.30189	5.10065e-13	3.61814	-1.33677
43787460	chr2:43787460:T:G	2.0638e-15	-7.00909e-10	-1.55721	1.07452e-14	-7.00909e-10	-1.57871
43787580	chr2:43787580:T:A	4.83637e-16	-1.68141	-1.32676	2.81902e-15	-1.79667	-1.12011
43787798	chr2:43787798:T:G	2.05115e-15	-7.00909e-10	-1.56336	1.07483e-14	-7.00909e-10	-1.57842
43787907	chr2:43787907:C:T	2.35244e-15	-7.00909e-10	-1.42631	1.09905e-14	-7.00909e-10	-1.55613
43787924	chr2:43787924:T:G	2.43053e-15	-7.00909e-10	-1.39365	1.26665e-14	-7.00909e-10	-1.4142
43787981	chr2:43787981:T:C	2.1991e-15	-1.49371	-1.08457e-09	3.05315e-14	-0.534409	-1.08457e-09
43788017	chr2:43788017:A:G	1.65652e-15	-1.77704	-1.08457e-09	5.98643e-15	-2.16367	-1.08457e-09
43788119	chr2:43788119:C:T	2.40645e-15	-7.00909e-10	-1.4036	1.25469e-14	-7.00909e-10	-1.42369
43788121	chr2:43788121:T:C	3.1344e-15	-7.00909e-10	-1.13932	1.51214e-14	-7.00909e-10	-1.23706
43788139	chr2:43788139:C:T	2.55128e-15	-7.00909e-10	-1.34516	1.45038e-14	-7.00909e-10	-1.27875
43788158	chr2:43788158:T:G	2.65832e-15	-7.00909e-10	-1.30406	1.41097e-14	-7.00909e-10	-1.3063
43788252	chr2:43788252:A:C	1.66218e-15	-0.326094	-1.44754	4.12762e-15	-0.973586	-1.56188
43788256	chr2:43788256:T:C	2.6812e-15	-7.00909e-10	-1.29549	1.42167e-14	-7.00909e-10	-1.29875
43788270	chr2:43788270:A:G	1.41014e-15	-0.355423	-1.58264	4.10361e-15	-0.975404	-1.5659
43788411	chr2:43788411:G:T	8.82535e-16	-0.884132	-1.52258	2.72919e-14	0.903089	-1.54967
43788458	chr2:43788458:G:A	8.69155e-16	-0.871946	-1.55005	2.71148e-14	0.917871	-1.57096
43788789	chr2:43788789:A:T	5.10177e-16	-1.63012	-1.32464	2.97534e-15	-1.75018	-1.11263
43788844	chr2:43788844:G:T	2.10764e-15	-7.00909e-10	-1.53619	1.06063e-14	-7.00909e-10	-1.59172
43788987	chr2:43788987:A:G	2.09803e-15	-7.00909e-10	-1.54076	1.0778e-14	-7.00909e-10	-1.57566
43789049	chr2:43789049:G:A	2.40917e-15	-7.00909e-10	-1.40247	1.18038e-14	-7.00909e-10	-1.48474
43789292	chr2:43789292:C:T	2.30814e-15	-7.00909e-10	-1.44532	1.26713e-14	-7.00909e-10	-1.41382
43789293	chr2:43789293:G:A	2.13064e-15	-7.00909e-10	-1.52534	1.16459e-14	-7.00909e-10	-1.49821
43789369	chr2:43789369:G:A	3.98859e-15	-7.00909e-10	-0.89832	2.32079e-14	-7.00909e-10	-0.808677
43789412	chr2:43789412:A:G	1.93907e-15	-0.23227	-1.38728	1.19696e-13	2.24441	-1.41262
43789463	chr2:43789463:G:A	8.55064e-16	-0.873136	-1.5652	2.67678e-14	0.915649	-1.58162
43789465	chr2:43789465:A:C	1.10782e-14	-7.00909e-10	0.123223	2.808e-13	-7.00909e-10	1.68448
43789928	chr2:43789928:G:C	8.92117e-16	-2.04503	-0.350882	9.81594e-15	-1.7047	0.0355427
43789985	chr2:43789985:A:G	2.28349e-15	-0.129815	-1.32624	1.55647e-13	2.44965	-1.35523
43790001	chr2:43790001:G:A	9.04418e-16	-1.99803	-0.38419	1.02264e-14	-1.62053	-0.00766934
43790038	chr2:43790038:C:T	1.24066e-15	-0.709427	-1.35669	4.09818e-14	1.17707	-1.41711
43790049	chr2:43790049:T:C	1.33119e-15	-0.683432	-1.31225	4.62247e-14	1.25638	-1.37604
43790104	chr2:43790104:A:G	2.57178e-15	-7.00909e-10	-1.33716	1.46173e-14	-7.00909e-10	-1.27096
43790272	chr2:43790272:C:A	1.36384e-15	-0.628679	-1.34278	5.46076e-14	1.45004	-1.40304
43790982	chr2:43790982:G:A	2.76257e-15	-7.00909e-10	-1.2656	1.46688e-14	-7.00909e-10	-1.26744
43791501	chr2:43791501:G:A	2.57461e-15	-7.00909e-10	-1.33606	1.42108e-14	-7.00909e-10	-1.29917
43791517	chr2:43791517:G:GGA	1.99069e-15	-7.00909e-10	-1.59328	1.1124e-14	-7.00909e-10	-1.54407
43791878	chr2:43791878:T:G	2.826e-15	-7.00909e-10	-1.24289	1.49911e-14	-7.00909e-10	-1.24571
43791879	chr2:43791879:T:C	1.18269e-14	-7.00909e-10	0.188619	3.08519e-13	-7.00909e-10	1.77862
43792212	chr2:43792212:C:T	9.77017e-16	-2.01578	-0.289226	1.10462e-14	-1.65403	0.102941
43792223	chr2:43792223:AG:TG	2.07172e-15	-7.00909e-10	-1.55338	1.05849e-14	-7.00909e-10	-1.59374
43792413	chr2:43792413:T:A	2.10875e-15	-7.00909e-10	-1.53566	1.09109e-14	-7.00909e-10	-1.5634
43792473	chr2:43792473:T:A	2.69598e-15	0.0975588	-1.38756	2.252e-13	2.88047	-1.41665
43792520	chr2:43792520:A:G	2.79084e-15	-7.00909e-10	-1.25541	1.48169e-14	-7.00909e-10	-1.2574
43792580	chr2:43792580:A:G	2.13948e-15	-7.00909e-10	-1.5212	1.10283e-14	-7.00909e-10	-1.5527
43792660	chr2:43792660:G:A	1.07975e-15	-0.645904	-1.55912	4.25355e-14	1.37587	-1.57869
43792791	chr2:43792791:C:T	9.22275e-16	-0.771813	-1.59086	3.28817e-14	1.13345	-1.5937
43792797	chr2:43792797:C:T	3.20543e-15	0.453143	-1.57006	3.98384e-13	3.60184	-1.5676
43793051	chr2:43793051:T:C	2.73189e-15	-7.00909e-10	-1.27676	2.24929e-14	-7.00909e-10	-0.839968
43793108	chr2:43793108:A:G	2.86647e-15	-7.00909e-10	-1.22868	1.44046e-14	-7.00909e-10	-1.28562
43793237	chr2:43793237:G:T	1.99561e-15	-7.00909e-10	-1.59081	1.07033e-14	-7.00909e-10	-1.58262
43793302	chr2:43793302:C:T	1.10217e-15	-2.18447	-1.08457e-09	6.69055e-15	-2.05247	-1.08457e-09
43793843	chr2:43793843:A:G	1.83493e-15	-0.105205	-1.56955	4.88579e-15	-0.773344	-1.59349
43793877	chr2:43793877:G:C	3.1242e-15	-7.00909e-10	-1.14258	1.53199e-14	-7.00909e-10	-1.22401
43793984	chr2:43793984:C:T	2.14213e-15	-7.00909e-10	-1.51996	1.10315e-14	-7.00909e-10	-1.55242
43793985	chr2:43793985:A:G	1.84437e-15	-0.0757786	-1.59384	1.15983e-13	2.39302	-1.59274
43794083	chr2:43794083:A:G	2.0721e-15	-7.00909e-10	-1.5532	1.05851e-14	-7.00909e-10	-1.59372
43794268	chr2:43794268:A:G	5.58218e-15	0.942123	-1.5043	1.07647e-12	4.37653	-1.34825
43794417	chr2:43794417:T:C	2.09247e-15	-7.00909e-10	-1.54341	1.08494e-14	-7.00909e-10	-1.56906
43794537	chr2:43794537:C:T	2.69344e-15	-7.00909e-10	-1.29094	1.35635e-14	-7.00909e-10	-1.34578
43794627	chr2:43794627:T:C	2.81498e-15	-7.00909e-10	-1.2468	1.56661e-14	-7.00909e-10	-1.20167
43794687	chr2:43794687:T:A	2.3717e-16	-2.18209	-1.53865	2.15844e-15	-1.80971	-1.37407
43794690	chr2:43794690:T:C	2.99482e-15	-7.00909e-10	-1.18487	1.30774e-14	-7.00909e-10	-1.38228
43795163	chr2:43795163:TATC:T	3.19122e-15	-7.00909e-10	-1.12135	1.48805e-14	-7.00909e-10	-1.25311
43795181	chr2:43795181:T:G	2.8195e-15	-7.00909e-10	-1.2452	1.5692e-14	-7.00909e-10	-1.20001
43795189	chr2:43795189:G:A	2.31542e-15	-7.00909e-10	-1.44217	1.27226e-14	-7.00909e-10	-1.40979
43795373	chr2:43795373:A:G	2.19897e-15	0.0977254	-1.59149	1.51349e-13	2.65352	-1.5871
43795566	chr2:43795566:T:C	2.0761e-15	-7.00909e-10	-1.55126	1.07929e-14	-7.00909e-10	-1.57428
43795605	chr2:43795605:A:T	6.24557e-15	1.12456	-1.57444	1.11415e-12	4.62843	-1.56575
43795831	chr2:43795831:T:C	3.54632e-15	0.242166	-1.25801	1.63524e-14	-0.0491754	-1.10962
43796397	chr2:43796397:A:C	2.08851e-15	-7.00909e-10	-1.54531	1.08329e-14	-7.00909e-10	-1.57058
43796450	chr2:43796450:G:A	2.8251e-15	-7.00909e-10	-1.24321	1.25837e-14	-7.00909e-10	-1.42077
43796624	chr2:43796624:A:T	3.39226e-15	-7.00909e-10	-1.06026	1.61799e-14	-7.00909e-10	-1.1694
43796677	chr2:43796677:A:G	2.90391e-15	-7.00909e-10	-1.2157	1.54205e-14	-7.00909e-10	-1.21747
43797029	chr2:43797029:A:G	2.31189e-15	-7.00909e-10	-1.44369	1.2702e-14	-7.00909e-10	-1.41141
43797143	chr2:43797143:T:A	2.70916e-16	-2.11202	-1.47568	2.66118e-15	-1.72165	-1.25275
43797409	chr2:43797409:C:T	9.62096e-16	-0.726867	-1.59353	3.68327e-14	1.24661	-1.59339
43797429	chr2:43797429:G:T	1.60049e-15	-0.248025	-1.56342	1.59579e-13	2.60805	-1.48868
43797436	chr2:43797436:A:G	2.59304e-15	-7.00909e-10	-1.32893	1.43634e-14	-7.00909e-10	-1.28848
43797449	chr2:43797449:T:TA	6.81112e-15	-0.363202	-1.08457e-09	2.11717e-14	-0.900502	-1.08457e-09
43797470	chr2:43797470:G:A	1.13477e-15	-1.99864	-0.156686	1.36087e-14	-1.60196	0.259501
43797477	chr2:43797477:C:T	2.63812e-15	-1.31169	-1.08457e-09	6.99e-15	-2.00869	-1.08457e-09
43797903	chr2:43797903:A:G	2.10814e-15	-7.00909e-10	-1.53595	1.09087e-14	-7.00909e-10	-1.56361
43797965	chr2:43797965:A:T	2.10788e-15	-7.00909e-10	-1.53608	1.0913e-14	-7.00909e-10	-1.56321
43798043	chr2:43798043:C:T	1.29855e-14	-7.00909e-10	0.282072	3.51713e-13	-7.00909e-10	1.90965
43798044	chr2:43798044:A:G	1.07239e-15	-0.618734	-1.59314	4.33403e-14	1.40541	-1.5895
43798049	chr2:43798049:C:T	1.05573e-15	-0.635152	-1.59238	4.23923e-14	1.38765	-1.59386
43798050	chr2:43798050:T:G	1.03802e-15	-0.651941	-1.5925	4.11817e-14	1.35867	-1.59385
43798057	chr2:43798057:G:A	2.66174e-15	-7.00909e-10	-1.30278	1.46219e-14	-7.00909e-10	-1.27065
43798093	chr2:43798093:C:G	1.00819e-15	-0.775968	-1.49764	3.70111e-14	1.17146	-1.51341
43798128	chr2:43798128:T:G	2.40546e-15	-7.00909e-10	-1.40402	1.32427e-14	-7.00909e-10	-1.36972
43798304	chr2:43798304:A:G	2.46684e-15	-7.00909e-10	-1.37882	1.28366e-14	-7.00909e-10	-1.40087
43798489	chr2:43798489:T:C	2.08329e-15	-7.00909e-10	-1.54781	1.08205e-14	-7.00909e-10	-1.57173
43798571	chr2:43798571:A:G	2.30362e-15	-7.00909e-10	-1.44728	1.26317e-14	-7.00909e-10	-1.41696
43799034	chr2:43799034:G:C	2.76057e-15	-7.00909e-10	-1.26632	1.53482e-14	-7.00909e-10	-1.22217
43799091	chr2:43799091:G:A	2.10078e-15	-7.00909e-10	-1.53945	1.05836e-14	-7.00909e-10	-1.59386
43799530	chr2:43799530:C:CTA	2.45848e-15	-7.00909e-10	-1.38221	1.25555e-14	-7.00909e-10	-1.42301
43799836	chr2:43799836:A:G	1.99584e-15	-7.00909e-10	-1.59069	1.08436e-14	-7.00909e-10	-1.56959
43800063	chr2:43800063:A:G	2.38627e-15	-7.00909e-10	-1.41203	1.42584e-14	-7.00909e-10	-1.29582
43800085	chr2:43800085:A:G	2.80757e-15	-7.00909e-10	-1.24944	1.48899e-14	-7.00909e-10	-1.25248
43800141	chr2:43800141:A:G	2.10285e-15	-7.00909e-10	-1.53846	1.0661e-14	-7.00909e-10	-1.58657
43800159	chr2:43800159:T:A	2.06382e-15	-7.00909e-10	-1.5572	1.05926e-14	-7.00909e-10	-1.59301
43800163	chr2:43800163:G:A	4.32504e-16	-1.78167	-1.33825	2.47889e-15	-1.91642	-1.12894
43800252	chr2:43800252:C:A	1.51769e-15	-0.28138	-1.58319	6.96223e-14	1.88226	-1.59234
43800453	chr2:43800453:C:G	2.06566e-15	-7.00909e-10	-1.55631	1.05915e-14	-7.00909e-10	-1.59312
43800970	chr2:43800970:G:A	2.11061e-15	-7.00909e-10	-1.53478	1.09178e-14	-7.00909e-10	-1.56277
43801041	chr2:43801041:C:T	2.02051e-15	0.0152977	-1.5937	1.58325e-13	2.70426	-1.59278
43801410	chr2:43801410:G:T	2.9114e-15	-7.00909e-10	-1.21312	1.6456e-14	-7.00909e-10	-1.15248
43801460	chr2:43801460:A:G	2.00321e-14	-7.00909e-10	0.715576	5.10171e-14	-7.00909e-10	-0.0210063
43801583	chr2:43801583:C:T	2.96856e-15	-7.00909e-10	-1.19368	1.61661e-14	-7.00909e-10	-1.17025
43801584	chr2:43801584:G:A	2.12981e-15	-7.00909e-10	-1.52572	1.09877e-14	-7.00909e-10	-1.55639
43801600	chr2:43801600:T:C	2.06945e-15	-7.00909e-10	-1.55447	1.10627e-14	-7.00909e-10	-1.54959
43801700	chr2:43801700:G:A	2.21574e-15	-7.00909e-10	-1.48617	1.22007e-14	-7.00909e-10	-1.45167
43802682	chr2:43802682:C:T	2.37288e-15	0.176126	-1.59378	1.74523e-13	2.7993	-1.59041
43802999	chr2:43802999:A:T	4.02279e-15	-7.00909e-10	-0.889782	2.20679e-14	-7.00909e-10	-0.859044
43803176	chr2:43803176:C:T	1.00714e-14	-7.00909e-10	0.0279395	6.65624e-14	-7.00909e-10	0.244972
43803443	chr2:43803443:T:C	2.07719e-15	-7.00909e-10	-1.55074	1.07968e-14	-7.00909e-10	-1.57392
43803510	chr2:43803510:C:T	2.73645e-16	-2.16704	-1.41064	3.01853e-15	-1.71487	-1.13352
43803565	chr2:43803565:A:T	2.27896e-15	0.106918	-1.56496	1.88291e-13	2.83372	-1.54889
43803910	chr2:43803910:A:T	1.16646e-14	-7.00909e-10	0.174803	3.04888e-13	-7.00909e-10	1.76678
43804036	chr2:43804036:G:A	2.52024e-16	-2.16697	-1.49302	2.6067e-15	-1.72257	-1.27251
43804044	chr2:43804044:G:A	2.15896e-15	-7.00909e-10	-1.51213	1.1102e-14	-7.00909e-10	-1.54604
43804114	chr2:43804114:T:C	2.14078e-15	-7.00909e-10	-1.52059	1.10323e-14	-7.00909e-10	-1.55234
43804148	chr2:43804148:T:A	6.67066e-15	-7.00909e-10	-0.384039	5.56343e-14	-7.00909e-10	0.0656321
43804158	chr2:43804158:G:A	1.24025e-15	-0.47788	-1.58857	5.56301e-14	1.65942	-1.59386
43804823	chr2:43804823:T:C	2.86945e-15	-7.00909e-10	-1.22764	1.51516e-14	-7.00909e-10	-1.23506
43804945	chr2:43804945:G:C	1.12304e-14	1.70409	-1.56723	1.02743e-12	4.57403	-1.59238
43805485	chr2:43805485:T:G	2.49742e-15	-7.00909e-10	-1.3665	1.39042e-14	-7.00909e-10	-1.32098
43806128	chr2:43806128:C:T	2.23012e-15	-7.00909e-10	-1.4797	1.1388e-14	-7.00909e-10	-1.52061
43806140	chr2:43806140:C:T	5.07371e-15	-7.00909e-10	-0.657685	1.7407e-14	-7.00909e-10	-1.09629
43806283	chr2:43806283:G:C	2.61294e-15	-7.00909e-10	-1.32128	1.26383e-14	-7.00909e-10	-1.41643
43806636	chr2:43806636:T:C	2.14866e-15	-7.00909e-10	-1.51692	1.10606e-14	-7.00909e-10	-1.54978
43806728	chr2:43806728:G:C	1.98991e-15	-7.00909e-10	-1.59367	1.11219e-14	-7.00909e-10	-1.54425
43807562	chr2:43807562:C:G	8.33046e-15	1.22018	-1.38202	4.9557e-13	3.73344	-1.4809
43807984	chr2:43807984:C:G	5.02406e-15	0.577831	-1.24535	2.22912e-14	0.282755	-1.13173
43808416	chr2:43808416:A:G	2.22531e-15	-7.00909e-10	-1.48186	1.13591e-14	-7.00909e-10	-1.52315
43808531	chr2:43808531:A:G	2.47167e-15	-7.00909e-10	-1.37686	1.36543e-14	-7.00909e-10	-1.33911
43808887	chr2:43808887:C:T	2.38226e-15	-7.00909e-10	-1.41371	1.31231e-14	-7.00909e-10	-1.3788
43809281	chr2:43809281:C:T	2.69431e-15	-7.00909e-10	-1.29061	1.50249e-14	-7.00909e-10	-1.24346
43809299	chr2:43809299:G:A	3.01547e-15	0.253209	-1.43121	3.76662e-14	1.21744	-1.54185
43809341	chr2:43809341:T:A	5.40706e-15	0.904538	-1.49859	9.07001e-14	2.1301	-1.57571
43809352	chr2:43809352:A:G	8.08083e-15	1.3017	-1.49396	1.86548e-13	2.83752	-1.562
43809550	chr2:43809550:A:G	6.62052e-15	1.19259	-1.58417	1.60234e-13	2.71672	-1.59325
43809661	chr2:43809661:A:G	5.14379e-15	0.852735	-1.4967	8.61258e-14	2.07776	-1.57512
43809774	chr2:43809774:T:C	7.55077e-15	0.622388	-0.882496	3.81671e-14	0.424341	-0.735536
43809783	chr2:43809783:T:C	8.85729e-15	1.45479	-1.55531	2.15268e-13	3.00988	-1.59116
43809908	chr2:43809908:T:G	2.27584e-15	-7.00909e-10	-1.45941	1.15624e-14	-7.00909e-10	-1.50541
43809946	chr2:43809946:A:G	2.11377e-15	-7.00909e-10	-1.53329	1.08274e-14	-7.00909e-10	-1.57109
43810257	chr2:43810257:C:G	1.5257e-15	-1.85931	-1.08457e-09	9.1662e-15	-1.73765	-1.08457e-09
43810349	chr2:43810349:A:G	1.43984e-14	1.60629	-1.22093	3.35485e-13	3.22792	-1.36551
43810474	chr2:43810474:A:G	2.42843e-15	-7.00909e-10	-1.39451	2.96483e-14	-7.00909e-10	-0.563764
43810659	chr2:43810659:C:T	2.39613e-15	-7.00909e-10	-1.4079	1.20589e-14	-7.00909e-10	-1.46337
43810837	chr2:43810837:T:G	1.44126e-15	-1.91624	-1.08457e-09	6.46631e-15	-2.08656	-1.08457e-09
43811558	chr2:43811558:G:C	6.6223e-15	1.19139	-1.5827	1.10436e-13	2.34214	-1.59087
43811845	chr2:43811845:C:T	6.73488e-15	0.966278	-1.34074	2.93769e-13	3.18298	-1.45336
43811849	chr2:43811849:C:T	2.22468e-15	-7.00909e-10	-1.48215	1.16448e-14	-7.00909e-10	-1.49831
43811852	chr2:43811852:C:T	2.06607e-15	-7.00909e-10	-1.55611	1.10354e-14	-7.00909e-10	-1.55206
43811884	chr2:43811884:G:A	2.39565e-15	-7.00909e-10	-1.4081	1.20575e-14	-7.00909e-10	-1.46348
43811942	chr2:43811942:T:C	2.3084e-15	-7.00909e-10	-1.4452	1.16943e-14	-7.00909e-10	-1.49406
43811968	chr2:43811968:A:G	3.36846e-15	-7.00909e-10	-1.0673	1.60269e-14	-7.00909e-10	-1.1789
43812021	chr2:43812021:C:G	2.74448e-15	-7.00909e-10	-1.27217	1.50843e-14	-7.00909e-10	-1.23951
43812105	chr2:43812105:C:T	4.29308e-15	0.718858	-1.54361	1.83406e-13	2.84441	-1.58587
43812153	chr2:43812153:C:T	2.84534e-15	-7.00909e-10	-1.23607	1.5661e-14	-7.00909e-10	-1.202
43812581	chr2:43812581:G:A	2.24026e-15	-7.00909e-10	-1.47516	1.0789e-14	-7.00909e-10	-1.57464
43812594	chr2:43812594:C:T	3.70465e-15	0.232274	-1.20444	1.71409e-14	-0.0351514	-1.07655
43812700	chr2:43812700:C:T	4.60342e-15	0.791977	-1.54693	2.01344e-13	2.94138	-1.58954
43812717	chr2:43812717:G:A	3.43018e-15	-7.00909e-10	-1.04914	1.98549e-14	-7.00909e-10	-0.964716
43812896	chr2:43812896:TA:T	3.0532e-15	-7.00909e-10	-1.16557	1.6624e-14	-7.00909e-10	-1.14232
43813044	chr2:43813044:C:T	3.38223e-15	-7.00909e-10	-1.06322	1.9138e-14	-7.00909e-10	-1.00149
43813262	chr2:43813262:G:C	1.41401e-14	1.73909	-1.37183	9.45179e-13	4.38333	-1.48513
43813519	chr2:43813519:A:G	2.26292e-15	-7.00909e-10	-1.4651	1.14939e-14	-7.00909e-10	-1.51135
43813970	chr2:43813970:A:C	2.26656e-15	-7.00909e-10	-1.46349	1.15073e-14	-7.00909e-10	-1.51019
43813971	chr2:43813971:C:T	2.88349e-15	-7.00909e-10	-1.22276	1.53288e-14	-7.00909e-10	-1.22344
43814007	chr2:43814007:T:C	2.31174e-15	-7.00909e-10	-1.44376	1.16896e-14	-7.00909e-10	-1.49447
43814051	chr2:43814051:T:C	2.29319e-15	-7.00909e-10	-1.45181	1.16185e-14	-7.00909e-10	-1.50057
43814069	chr2:43814069:G:A	1.12635e-15	-2.16277	-1.08457e-09	6.4547e-15	-2.08836	-1.08457e-09
43814086	chr2:43814086:G:T	2.35239e-15	-7.00909e-10	-1.42633	1.18592e-14	-7.00909e-10	-1.48007
43814118	chr2:43814118:G:A	3.13786e-15	-7.00909e-10	-1.13822	1.70955e-14	-7.00909e-10	-1.11435
43814140	chr2:43814140:C:T	2.28688e-15	-7.00909e-10	-1.45457	1.1595e-14	-7.00909e-10	-1.50259
43815124	chr2:43815124:C:T	2.7303e-16	-2.18733	-1.39259	2.63825e-15	-1.90934	-1.07371
43815139	chr2:43815139:C:G	2.84878e-15	-7.00909e-10	-1.23487	1.59542e-14	-7.00909e-10	-1.18345
43815178	chr2:43815178:A:G	2.3166e-15	-0.295849	-1.14581	1.10828e-13	1.98646	-1.23165
43815421	chr2:43815421:T:C	2.25353e-15	-7.00909e-10	-1.46926	1.1456e-14	-7.00909e-10	-1.51465
43815648	chr2:43815648:G:A	8.31101e-15	-0.164177	-1.08457e-09	6.84382e-12	4.87793	-1.08457e-09
43815700	chr2:43815700:G:C	2.22412e-15	-7.00909e-10	-1.4824	1.07879e-14	-7.00909e-10	-1.57474
43815707	chr2:43815707:A:G	3.46558e-16	-1.92877	-1.41269	5.25944e-15	-0.86835	-1.42479
43815757	chr2:43815757:A:G	4.65206e-16	-1.62811	-1.41893	2.02083e-15	-1.72299	-1.52667
43815765	chr2:43815765:C:A	5.52007e-15	0.767612	-1.34098	4.21333e-13	3.50275	-1.41249
43815925	chr2:43815925:AAAG:A	2.03278e-15	-7.00909e-10	-1.57235	1.05966e-14	-7.00909e-10	-1.59263
43816094	chr2:43816094:A:T	2.85108e-15	-7.00909e-10	-1.23406	1.55421e-14	-7.00909e-10	-1.20962
43816254	chr2:43816254:G:A	6.1362e-16	-1.1769	-1.59324	3.66766e-14	1.24181	-1.59284
43816313	chr2:43816313:A:T	2.41349e-16	-2.18134	-1.52193	2.34443e-15	-1.7978	-1.30332
43816482	chr2:43816482:C:T	3.10055e-15	-7.00909e-10	-1.15018	1.69156e-14	-7.00909e-10	-1.12493
43816755	chr2:43816755:T:C	1.48536e-15	-1.8861	-1.08457e-09	5.98415e-15	-2.16405	-1.08457e-09
43817097	chr2:43817097:C:T	2.02402e-15	-7.00909e-10	-1.57667	1.07785e-14	-7.00909e-10	-1.57561
43817116	chr2:43817116:A:G	3.6439e-16	-2.18785	-1.10344	4.04717e-15	-1.72899	-0.826158
43817551	chr2:43817551:A:G	2.00388e-15	-7.00909e-10	-1.58667	1.09913e-14	-7.00909e-10	-1.55606
43817635	chr2:43817635:C:T	2.49663e-15	-7.00909e-10	-1.36681	1.23124e-14	-7.00909e-10	-1.44256
43817685	chr2:43817685:A:G	2.08904e-15	-7.00909e-10	-1.54505	1.21239e-14	-7.00909e-10	-1.45799
43817700	chr2:43817700:A:G	1.17441e-15	-0.814318	-1.30667	1.29709e-13	2.15585	-1.24372
43817746	chr2:43817746:C:A	4.24255e-16	-1.56914	-1.57004	1.42198e-15	-2.01045	-1.59067
43817770	chr2:43817770:T:C	2.23092e-15	-7.00909e-10	-1.47934	1.08345e-14	-7.00909e-10	-1.57043
43817791	chr2:43817791:T:A	1.36377e-15	-2.12283	0.151318	1.63588e-14	-1.8385	0.680094
43817866	chr2:43817866:C:T	3.17131e-16	-1.86194	-1.56826	1.28129e-15	-2.11465	-1.59065
43818145	chr2:43818145:A:T	3.69377e-15	-7.00909e-10	-0.97511	1.62815e-14	-7.00909e-10	-1.16314
43818263	chr2:43818263:G:A	5.94184e-16	-1.30244	-1.49988	1.85804e-15	-1.75172	-1.58192
43818793	chr2:43818793:G:A	2.98442e-16	-2.16511	-1.32583	1.93674e-15	-1.95027	-1.34189
43819446	chr2:43819446:T:C	1.24096e-15	-0.977633	-1.08824	5.88756e-14	0.64182	-0.519562
43819773	chr2:43819773:C:T	4.83965e-15	-7.00909e-10	-0.704915	2.4751e-14	-7.00909e-10	-0.7443
43820014	chr2:43820014:G:C	2.01101e-15	-7.00909e-10	-1.58312	1.05903e-14	-7.00909e-10	-1.59323
43820283	chr2:43820283:A:G	2.26801e-15	-7.00909e-10	-1.46285	1.14886e-14	-7.00909e-10	-1.51182
43820768	chr2:43820768:C:T	1.09883e-15	-2.18751	-1.08457e-09	7.11764e-15	-1.99059	-1.08457e-09
43820800	chr2:43820800:C:T	1.14876e-15	-2.14307	-1.08457e-09	9.25632e-15	-1.72786	-1.08457e-09
43821207	chr2:43821207:C:T	6.80639e-16	-1.07997	-1.58651	3.83981e-14	1.28859	-1.59375
43821233	chr2:43821233:G:GT	1.99722e-15	-7.00909e-10	-1.59	1.05933e-14	-7.00909e-10	-1.59295
43821447	chr2:43821447:G:A	4.33065e-15	-7.00909e-10	-0.81604	1.4706e-14	-7.00909e-10	-1.26491
43821452	chr2:43821452:C:T	4.22078e-16	-1.9028	-1.24152	2.12294e-15	-2.10244	-1.09793
43821476	chr2:43821476:G:A	1.02667e-14	-7.00909e-10	0.0471462	7.31469e-14	-7.00909e-10	0.339302
43821531	chr2:43821531:C:G	2.06428e-15	-7.00909e-10	-1.55698	1.0666e-14	-7.00909e-10	-1.58611
43821541	chr2:43821541:T:C	2.16015e-15	-7.00909e-10	-1.51158	1.07046e-14	-7.00909e-10	-1.58249
43823202	chr2:43823202:G:A	7.94956e-15	-7.00909e-10	-0.208641	2.63051e-14	-7.00909e-10	-0.683407
43823548	chr2:43823548:C:T	3.16915e-15	-1.64189	0.513597	2.08062e-13	0.791654	0.593016
43823671	chr2:43823671:C:G	3.64688e-15	-7.00909e-10	-0.987886	1.41071e-14	-7.00909e-10	-1.30649
43823832	chr2:43823832:G:A	3.50344e-15	-7.00909e-10	-1.02801	1.38731e-14	-7.00909e-10	-1.32322
43823840	chr2:43823840:T:A	1.43662e-15	-1.91946	-1.08457e-09	2.7754e-14	-0.629786	-1.08457e-09
43824148	chr2:43824148:T:C	2.75105e-15	-7.00909e-10	-1.26978	1.81578e-14	-7.00909e-10	-1.05407
43824629	chr2:43824629:G:A	2.37987e-15	-7.00909e-10	-1.41471	1.17692e-14	-7.00909e-10	-1.48768
43825008	chr2:43825008:T:C	8.25745e-11	-7.00909e-10	9.0397	1.35678e-12	-7.00909e-10	3.2597
43825028	chr2:43825028:C:A	3.16958e-15	-7.00909e-10	-1.12816	8.46434e-14	-7.00909e-10	0.485279
43825277	chr2:43825277:C:T	2.41233e-15	-7.00909e-10	-1.40116	2.30139e-14	-7.00909e-10	-0.817068
43825359	chr2:43825359:G:A	2.37425e-15	-7.00909e-10	-1.41708	1.58403e-14	-7.00909e-10	-1.19061
43825604	chr2:43825604:GTTA:G	1.0325e-15	-0.994644	-1.25514	0.0104485	26.949	-0.924698
43825694	chr2:43825694:C:A	6.14208e-15	-1.06311	0.596516	1.1893e-12	2.79342	0.33453
43825869	chr2:43825869:A:G	3.00845e-15	-7.00909e-10	-1.18033	1.8855e-14	-7.00909e-10	-1.01639
43825951	chr2:43825951:G:A	3.17875e-16	-1.85521	-1.57264	1.48991e-15	-2.09837	-1.45609
43826106	chr2:43826106:G:C	2.87885e-15	-7.00909e-10	-1.22437	2.1539e-14	-7.00909e-10	-0.883303
43826184	chr2:43826184:G:T	2.04124e-15	-7.00909e-10	-1.5682	1.1617e-14	-7.00909e-10	-1.5007
43826309	chr2:43826309:A:T	2.46995e-15	-7.00909e-10	-1.37756	1.16435e-14	-7.00909e-10	-1.49842
43826809	chr2:43826809:T:C	2.69219e-15	-7.00909e-10	-1.2914	1.76508e-14	-7.00909e-10	-1.08239
43826984	chr2:43826984:G:A	2.56229e-16	-2.10407	-1.53937	2.9341e-15	-1.29581	-1.58096
43827054	chr2:43827054:G:A	3.30767e-15	-7.00909e-10	-1.08551	1.33616e-14	-7.00909e-10	-1.36079
43827245	chr2:43827245:A:C	1.24122e-15	-2.06566	-1.08457e-09	6.29988e-15	-2.11264	-1.08457e-09
43827279	chr2:43827279:C:T	2.23427e-15	-7.00909e-10	-1.47784	1.06871e-14	-7.00909e-10	-1.58413
43827298	chr2:43827298:C:A	2.5854e-16	-2.09248	-1.54199	2.69475e-15	-1.3797	-1.58216
43827343	chr2:43827343:G:T	2.62132e-16	-2.1714	-1.44926	3.11734e-15	-1.23222	-1.58397
43827345	chr2:43827345:G:A	2.4258e-16	-2.15935	-1.53883	3.60368e-15	-1.07882	-1.59239
43827400	chr2:43827400:T:C	2.00956e-15	-7.00909e-10	-1.58384	1.06593e-14	-7.00909e-10	-1.58673
43828248	chr2:43828248:C:T	2.9722e-15	-7.00909e-10	-1.19245	3.5132e-14	-7.00909e-10	-0.394055
43828307	chr2:43828307:G:A	3.86345e-16	-1.6944	-1.53838	2.92629e-14	0.990574	-1.56742
43828371	chr2:43828371:C:T	1.13785e-15	-1.05965	-1.09297	0.0118219	26.8372	-0.689374
43828388	chr2:43828388:T:C	6.61177e-15	-0.453334	0.0604288	2.76764e-14	-1.20143	0.568847
43828404	chr2:43828404:G:A	2.34334e-15	-7.00909e-10	-1.43018	1.55068e-14	-7.00909e-10	-1.21189
43828510	chr2:43828510:A:C	2.58168e-15	-1.65988	0.326559	4.47969e-13	1.02954	1.12202
43828783	chr2:43828783:C:T	1.04307e-15	-0.883272	-1.35632	0.0139474	27.2945	-0.981385
43828870	chr2:43828870:C:T	2.07953e-14	-1.55251	2.30548	1.67165e-13	-1.11857	2.28438
43828885	chr2:43828885:A:G	2.05733e-15	-7.00909e-10	-1.56035	1.18292e-14	-7.00909e-10	-1.48259
43828910	chr2:43828910:AG:A	1.83908e-15	-1.67485	0.00235803	7.03258e-14	0.855002	-0.555031
43828952	chr2:43828952:G:A	2.83377e-15	-7.00909e-10	-1.24015	6.61847e-14	-7.00909e-10	0.239281
43828973	chr2:43828973:T:A	1.99615e-15	-1.55256	-0.0379722	6.9353e-14	0.685545	-0.399504
43829009	chr2:43829009:A:T	9.38469e-16	-1.07452	-1.27074	0.00835434	26.7429	-0.9423
43829183	chr2:43829183:T:C	2.89597e-15	-1.79568	0.577246	1.29931e-12	1.59302	1.6234
43829240	chr2:43829240:C:T	2.01009e-15	-7.00909e-10	-1.58358	1.24504e-14	-7.00909e-10	-1.43141
43829305	chr2:43829305:C:T	3.19398e-15	-1.75603	0.635544	1.23495e-12	1.47122	1.6944
43829402	chr2:43829402:A:G	3.95291e-15	-1.71202	0.804717	1.91471e-13	1.11605	0.185516
43829661	chr2:43829661:A:T	3.20592e-15	-1.73918	0.62242	1.16873e-12	1.42935	1.68116
43829674	chr2:43829674:CA:C	3.96526e-15	-7.00909e-10	-0.904187	1.51299e-14	-7.00909e-10	-1.23649
43829717	chr2:43829717:A:G	3.20802e-15	-1.73361	0.617505	1.14192e-12	1.41142	1.67588
43829854	chr2:43829854:T:C	2.19536e-15	-7.00909e-10	-1.49541	2.18756e-14	-7.00909e-10	-0.867797
43829963	chr2:43829963:G:A	3.92246e-15	-0.684839	-0.2302	1.51477e-14	-1.48221	0.24689
43830079	chr2:43830079:G:A	4.04033e-16	-1.76705	-1.42097	3.83368e-14	1.28254	-1.5893
43830270	chr2:43830270:C:G	2.21366e-15	-7.00909e-10	-1.48711	2.23204e-14	-7.00909e-10	-0.847665
43830686	chr2:43830686:TCTC:T	1.17007e-15	-1.36687	-0.757827	0.00587584	25.566	-0.117276
43830738	chr2:43830738:T:C	5.02893e-14	-7.00909e-10	1.63603	2.40084e-13	-7.00909e-10	1.52782
43830928	chr2:43830928:A:G	3.89396e-16	-1.94518	-1.27973	3.5902e-14	1.1848	-1.55718
43830955	chr2:43830955:A:G	3.00138e-15	-7.00909e-10	-1.18269	2.28309e-14	-7.00909e-10	-0.825053
43830980	chr2:43830980:A:G	5.82377e-15	-0.51981	-1.08457e-09	6.83085e-15	-2.03172	-1.08457e-09
43831062	chr2:43831062:G:A	6.50187e-16	-1.19562	-1.51663	0.00227035	25.9424	-1.44459
43831080	chr2:43831080:G:T	2.02964e-15	-7.00909e-10	-1.5739	1.14391e-14	-7.00909e-10	-1.51613
43831331	chr2:43831331:T:C	1.42015e-15	-2.07864	0.147645	8.14087e-13	1.96158	0.787323
43832299	chr2:43832299:G:A	1.38269e-11	-7.00909e-10	7.25262	4.2388e-13	-7.00909e-10	2.09628
43833770	chr2:43833770:T:C	1.34141e-15	-1.51079	-0.477242	3.06612e-13	2.15454	-0.382126
43834296	chr2:43834296:C:T	2.11068e-15	-7.00909e-10	-1.53475	3.08205e-14	-7.00909e-10	-0.524987
43834500	chr2:43834500:G:A	4.74376e-14	1.57766	-1.08457e-09	2.6459e-14	-0.677573	-1.08457e-09
43835062	chr2:43835062:C:T	2.91698e-14	-7.00909e-10	1.09137	2.16153e-14	-7.00909e-10	-0.879766
43835147	chr2:43835147:C:T	5.52388e-16	-1.95071	-0.924557	2.51872e-13	2.52563	-0.94988
43835757	chr2:43835757:G:T	7.09578e-16	-1.35902	-1.26582	1.50097e-12	4.80232	-1.44162
43835959	chr2:43835959:G:C	1.11316e-15	-0.928899	-1.24566	0.254553	30.0116	-0.794228
43836043	chr2:43836043:T:G	6.51023e-16	-1.91233	-0.79864	3.86809e-13	2.70446	-0.699701
43836176	chr2:43836176:A:G	7.42325e-16	-1.93276	-0.646969	4.92718e-13	2.79045	-0.543684
43836188	chr2:43836188:G:A	2.37022e-15	-7.00909e-10	-1.41878	1.57662e-14	-7.00909e-10	-1.1953
43836202	chr2:43836202:A:G	1.20555e-15	-2.09482	-1.08457e-09	6.8106e-15	-2.03469	-1.08457e-09
43836207	chr2:43836207:C:T	1.61603e-12	5.10597	-1.08457e-09	2.42517e-14	-0.764683	-1.08457e-09
43836218	chr2:43836218:A:G	5.76225e-15	-0.87583	0.345401	1.11268e-14	-1.60527	0.0614634
43836246	chr2:43836246:A:AT	2.59181e-15	-7.00909e-10	-1.3294	6.50587e-14	-7.00909e-10	0.222122
43836278	chr2:43836278:G:T	4.58417e-15	-7.00909e-10	-0.759148	1.97344e-14	-7.00909e-10	-0.970803
43836440	chr2:43836440:G:C	2.62722e-15	-7.00909e-10	-1.31583	5.63121e-14	-7.00909e-10	0.077742
43836496	chr2:43836496:T:C	2.43288e-15	-7.00909e-10	-1.39268	1.97357e-14	-7.00909e-10	-0.970738
43836592	chr2:43836592:C:T	1.93654e-12	-1.59382	6.88072	4.1167e-14	-1.5595	1.32397
43836712	chr2:43836712:C:T	2.07112e-15	-7.00909e-10	-1.55367	1.06676e-14	-7.00909e-10	-1.58596
43836923	chr2:43836923:C:T	5.5991e-16	-1.89003	-0.971709	2.5396e-13	2.58152	-0.997511
43836958	chr2:43836958:G:A	9.38752e-16	-1.82677	-0.518191	3.7344e-13	2.37369	-0.404103
43837212	chr2:43837212:T:C	8.03694e-16	-2.18665	-0.313641	3.13256e-14	-0.0111281	-0.497605
43837951	chr2:43837951:G:A	7.70196e-16	-1.49458	-1.04829	0.00806729	26.288	-0.52234
43839039	chr2:43839039:A:C	4.88007e-15	-7.00909e-10	-0.696599	6.91313e-14	-7.00909e-10	0.282839
43839156	chr2:43839156:G:A	2.47046e-15	-7.00909e-10	-1.37735	1.20907e-14	-7.00909e-10	-1.46073
43840030	chr2:43840030:G:A	3.0448e-15	-1.1484	-0.0199238	7.32166e-13	3.81497	-1.17213
43840081	chr2:43840081:T:A	1.17816e-15	-2.11781	-1.08457e-09	2.22156e-14	-0.852373	-1.08457e-09
43840325	chr2:43840325:C:T	2.28117e-15	-7.00909e-10	-1.45707	1.1356e-14	-7.00909e-10	-1.52342
43840680	chr2:43840680:T:G	9.6963e-16	-1.32519	-0.987412	6.69054e-13	3.27658	-0.723883
43840712	chr2:43840712:C:T	5.24713e-16	-1.35839	-1.56827	1.23001e-15	-2.15316	-1.59299
43841650	chr2:43841650:G:A	2.87047e-14	-7.00909e-10	1.0753	9.71818e-14	-7.00909e-10	0.623416
43841728	chr2:43841728:T:G	5.79287e-15	-7.00909e-10	-0.525129	2.41747e-14	-7.00909e-10	-0.767862
43841837	chr2:43841837:C:A	3.09613e-12	-1.60117	7.35732	2.45067e-14	-1.50719	0.752973
43841873	chr2:43841873:G:A	2.3383e-15	-7.00909e-10	-1.43234	5.0768e-14	-7.00909e-10	-0.0259026
43841975	chr2:43841975:GC:G	2.78928e-15	-1.25598	-1.08457e-09	5.86707e-15	-2.18381	-1.08457e-09
43842258	chr2:43842258:C:A	2.334e-15	-7.00909e-10	-1.43417	1.15528e-14	-7.00909e-10	-1.50624
43842378	chr2:43842378:C:T	1.28176e-15	-0.824972	-1.20855	5.95413e-12	6.24722	-1.50854
43842563	chr2:43842563:C:A	1.29297e-15	-0.852056	-1.17276	4.25016e-12	5.99145	-1.58991
43842633	chr2:43842633:G:A	8.04541e-16	-1.04176	-1.45748	0.123096	29.6397	-1.14886
43842642	chr2:43842642:A:T	1.27904e-15	-0.81862	-1.21703	5.86634e-12	6.22695	-1.50313
43842891	chr2:43842891:C:T	2.12381e-14	-7.00909e-10	0.774037	7.27886e-14	-7.00909e-10	0.334391
43843073	chr2:43843073:C:T	2.62394e-15	-7.00909e-10	-1.31708	5.61017e-14	-7.00909e-10	0.0739984
43843112	chr2:43843112:T:C	1.2738e-15	-0.559524	-1.48023	2.81396e-12	5.32209	-1.33292
43843188	chr2:43843188:A:AGCTTTT	2.42045e-15	-7.00909e-10	-1.3978	1.6826e-14	-7.00909e-10	-1.13024
43843414	chr2:43843414:C:T	3.04255e-15	-7.00909e-10	-1.16906	1.18566e-14	-7.00909e-10	-1.48028
43843427	chr2:43843427:C:A	2.28256e-15	-7.00909e-10	-1.45646	1.3881e-14	-7.00909e-10	-1.32265
43843500	chr2:43843500:T:C	2.59184e-15	-0.361348	-0.968043	2.01419e-15	-2.03957	-1.21339
43843754	chr2:43843754:A:T	2.04002e-15	-7.00909e-10	-1.5688	1.07839e-14	-7.00909e-10	-1.57512
43843796	chr2:43843796:A:G	1.02196e-15	-0.811081	-1.44895	6.23639e-12	6.15907	-1.37408
43843892	chr2:43843892:C:T	3.11224e-15	-7.00909e-10	-1.14642	1.19956e-14	-7.00909e-10	-1.46863
43843980	chr2:43843980:T:A	2.36734e-15	-7.00909e-10	-1.41999	1.45735e-14	-7.00909e-10	-1.27396
43844251	chr2:43844251:G:C	6.39558e-15	-7.00909e-10	-0.426151	2.07808e-14	-7.00909e-10	-0.91914
43844313	chr2:43844313:G:T	3.4842e-15	-7.00909e-10	-1.03352	2.23456e-14	-7.00909e-10	-0.846538
43844394	chr2:43844394:A:G	3.19341e-15	-7.00909e-10	-1.12067	2.58468e-14	-7.00909e-10	-0.70098
43844500	chr2:43844500:C:T	1.40747e-15	-0.877466	-1.0625	7.55398e-12	6.50028	-1.52362
43844537	chr2:43844537:A:G	3.04827e-15	-7.00909e-10	-1.16718	1.32732e-14	-7.00909e-10	-1.36742
43844604	chr2:43844604:A:G	1.70334e-15	-0.651884	-1.09729	2.78162e-12	5.55758	-1.57996
43844621	chr2:43844621:C:T	1.11151e-15	-2.17604	-1.08457e-09	1.11169e-14	-1.5447	-1.08457e-09
43844649	chr2:43844649:G:A	4.54081e-15	-0.768652	-1.08457e-09	6.93907e-15	-2.016	-1.08457e-09
43844963	chr2:43844963:G:A	1.19628e-14	-7.00909e-10	0.20004	1.02239e-13	-7.00909e-10	0.674148
43845184	chr2:43845184:G:C	2.84452e-15	-7.00909e-10	-1.23636	1.1463e-14	-7.00909e-10	-1.51404
43845301	chr2:43845301:G:A	5.0024e-15	-7.00909e-10	-0.67184	2.10958e-14	-7.00909e-10	-0.904092
43845412	chr2:43845412:C:G	2.59228e-14	-7.00909e-10	0.973364	8.84246e-14	-7.00909e-10	0.528983
43845435	chr2:43845435:G:C	2.76672e-15	-7.00909e-10	-1.2641	1.13226e-14	-7.00909e-10	-1.52637
43845437	chr2:43845437:G:T	0.998299	28.4139	3.84145	3.62289e-15	-1.10311	-1.56279
43845487	chr2:43845487:T:C	2.79021e-15	-7.00909e-10	-1.25564	1.13664e-14	-7.00909e-10	-1.52251
43845748	chr2:43845748:A:G	1.82222e-12	-1.74398	6.97004	2.4252e-14	-1.35123	0.58656
43845827	chr2:43845827:G:A	2.70988e-15	-7.00909e-10	-1.28485	1.1216e-14	-7.00909e-10	-1.53582
43845852	chr2:43845852:C:A	1.74256e-14	-7.00909e-10	0.57618	6.20341e-14	-7.00909e-10	0.174516
43845946	chr2:43845946:T:C	2.7069e-15	-7.00909e-10	-1.28595	1.12127e-14	-7.00909e-10	-1.53612
43846014	chr2:43846014:G:A	2.75461e-15	-7.00909e-10	-1.26848	1.12906e-14	-7.00909e-10	-1.5292
43846861	chr2:43846861:G:A	4.86799e-16	-1.44851	-1.55315	0.00635708	26.8619	-1.33448
43846936	chr2:43846936:G:A	3.32472e-15	-1.08037	-1.08457e-09	6.73183e-15	-2.04632	-1.08457e-09
43847325	chr2:43847325:T:A	8.64152e-15	-7.00909e-10	-0.125179	7.08081e-14	-7.00909e-10	0.306805
43847372	chr2:43847372:T:C	2.4537e-15	-7.00909e-10	-1.38416	1.19966e-14	-7.00909e-10	-1.46854
43847413	chr2:43847413:A:G	1.77031e-15	-1.7106	-1.08457e-09	1.20384e-14	-1.46507	-1.08457e-09
43847473	chr2:43847473:C:T	2.58946e-15	-7.00909e-10	-1.33031	1.63985e-14	-7.00909e-10	-1.15598
43847557	chr2:43847557:A:T	2.07492e-15	-7.00909e-10	-1.55183	1.24108e-14	-7.00909e-10	-1.4346
43847565	chr2:43847565:G:C	4.55944e-15	-7.00909e-10	-0.764558	6.40013e-14	-7.00909e-10	0.205736
43847778	chr2:43847778:T:C	8.05944e-12	-7.00909e-10	6.71284	4.11381e-13	-7.00909e-10	2.06635
43847924	chr2:43847924:C:A	3.1301e-14	-7.00909e-10	1.16189	9.59817e-14	-7.00909e-10	0.610989
43847954	chr2:43847954:A:G	3.29948e-15	0.320149	-1.40814	3.12649e-12	5.49623	-1.40173
43848344	chr2:43848344:T:C	1.01187e-15	-0.716221	-1.55374	0.552363	31.338	-1.34599
43848596	chr2:43848596:A:G	2.09176e-14	-7.00909e-10	0.758833	7.56655e-14	-7.00909e-10	0.373154
43849217	chr2:43849217:G:A	3.94857e-15	-7.00909e-10	-0.908405	2.86667e-14	-7.00909e-10	-0.597431
43849283	chr2:43849283:CTCAGAGT:C	4.96514e-10	10.7812	0.0523841	6.18653e-15	-0.889408	-1.24139
43849490	chr2:43849490:A:G	3.73031e-15	-7.00909e-10	-0.965267	2.65046e-14	-7.00909e-10	-0.675848
43849592	chr2:43849592:A:G	4.48618e-15	-7.00909e-10	-0.780757	6.26727e-14	-7.00909e-10	0.184758
43850086	chr2:43850086:T:C	4.22017e-15	0.618753	-1.46063	1.30041e-15	-2.1463	-1.54419
43850184	chr2:43850184:C:T	1.68079e-14	0.54009	-1.08457e-09	5.35071e-09	11.5396	-1.08457e-09
43850243	chr2:43850243:G:A	5.40401e-15	-0.594616	-1.08457e-09	7.07902e-15	-1.99603	-1.08457e-09
43850314	chr2:43850314:T:C	1.10104e-15	-2.18551	-1.08457e-09	2.19243e-14	-0.865572	-1.08457e-09
43850629	chr2:43850629:C:T	3.36661e-15	-0.187946	-0.879905	2.26328e-15	-2.1857	-0.950652
43851023	chr2:43851023:A:G	2.25816e-15	0.126644	-1.59385	1.03601e-11	6.2159	-0.923355
43851053	chr2:43851053:T:C	3.60124e-13	-1.76354	5.36824	3.31552e-14	-1.3767	0.924734
43851714	chr2:43851714:G:A	4.1567e-16	-1.72375	-1.43587	0.000508061	24.1099	-1.10918
43851865	chr2:43851865:T:C	8.91515e-15	0.361721	-0.455727	2.79295e-15	-2.17567	-0.750398
43852150	chr2:43852150:C:T	3.54694e-15	-7.00909e-10	-1.01567	1.4802e-14	-7.00909e-10	-1.25841
43852262	chr2:43852262:G:A	7.01504e-15	0.831682	-1.16538	1.95761e-15	-1.89435	-1.38709
43852467	chr2:43852467:G:A	9.78314e-13	-1.63239	6.23646	2.86763e-14	-1.5227	0.9256
43852532	chr2:43852532:C:T	1.57689e-12	-1.64596	6.72742	5.97029e-14	-1.52238	1.65859
43852581	chr2:43852581:CCT:C	3.54694e-15	-7.00909e-10	-1.01567	1.4802e-14	-7.00909e-10	-1.25841
43852914	chr2:43852914:C:T	2.14618e-15	-7.00909e-10	-1.51807	4.20865e-14	-7.00909e-10	-0.21344
43853046	chr2:43853046:G:A	2.83354e-15	-1.24023	-1.08457e-09	6.34743e-15	-2.10512	-1.08457e-09
43853103	chr2:43853103:A:G	1.3385e-13	-1.71303	4.32799	2.03055e-14	-1.46361	0.521335
43853171	chr2:43853171:C:T	2.10696e-13	-1.58305	4.65171	1.68105e-14	-1.59606	0.464891
43853185	chr2:43853185:A:G	8.09885e-16	-2.11864	-0.373982	6.36456e-06	19.9167	-1.29587
43853200	chr2:43853200:T:A	2.1717e-13	-1.60616	4.70508	2.28204e-14	-1.58156	0.756049
43853541	chr2:43853541:T:TA	1.92135e-13	-1.68042	4.65686	2.39966e-14	-1.50001	0.724749
43853576	chr2:43853576:C:T	2.01903e-13	-1.63084	4.65686	2.27053e-14	-1.55532	0.724749
43853748	chr2:43853748:T:C	1.91353e-13	-1.6793	4.65167	2.3885e-14	-1.50138	0.721468
43853752	chr2:43853752:A:G	2.20205e-15	-7.00909e-10	-1.49237	4.07263e-14	-7.00909e-10	-0.246295
43853828	chr2:43853828:G:A	1.01114e-13	-1.69033	4.02481	1.63378e-14	-1.48931	0.329618
43853903	chr2:43853903:T:C	1.53182e-14	0.992876	-0.545589	2.8302e-15	-2.08284	-0.829985
43854111	chr2:43854111:A:G	2.03243e-13	-1.68101	4.71365	2.49128e-14	-1.49919	0.761408
43854226	chr2:43854226:T:G	1.98543e-13	-1.66361	4.67286	2.48458e-14	-1.52795	0.787471
43854287	chr2:43854287:T:A	1.61614e-13	-1.71064	4.5141	2.35778e-14	-1.46527	0.672413
43854349	chr2:43854349:C:T	2.64747e-15	0.221229	-1.52938	8.46406e-12	5.67466	-0.58424
43854488	chr2:43854488:T:G	7.06628e-16	-1.18273	-1.44628	0.00233028	25.9917	-1.4679
43854498	chr2:43854498:T:A	2.14098e-13	-1.66113	4.7458	2.4937e-14	-1.52402	0.787209
43854534	chr2:43854534:C:T	3.23628e-15	-7.00909e-10	-1.10733	3.69889e-14	-7.00909e-10	-0.34255
43854759	chr2:43854759:C:A	2.25072e-15	-7.00909e-10	-1.47051	3.61732e-14	-7.00909e-10	-0.364849
43854919	chr2:43854919:G:T	1.88718e-13	-1.65814	4.61664	2.27288e-14	-1.5279	0.698363
43855218	chr2:43855218:A:G	2.67479e-15	-7.00909e-10	-1.29789	1.79387e-14	-7.00909e-10	-1.06621
43855223	chr2:43855223:A:G	2.02241e-14	-0.494443	1.21956	9.4176e-12	3.34424	1.85293
43855414	chr2:43855414:C:G	1.89631e-13	-1.62182	4.58515	2.23522e-14	-1.57603	0.729783
43855550	chr2:43855550:G:C	1.55059e-13	-1.68591	4.44796	2.11664e-14	-1.49631	0.595562
43855564	chr2:43855564:C:T	1.83285e-13	-1.67517	4.60445	2.29912e-14	-1.50914	0.691079
43855572	chr2:43855572:A:G	1.88388e-13	-1.67658	4.63332	2.35462e-14	-1.50642	0.712215
43855576	chr2:43855576:A:G	1.80373e-13	-1.67517	4.58843	2.27399e-14	-1.50931	0.68026
43855763	chr2:43855763:T:C	1.46817e-13	-1.66341	4.37084	1.98409e-14	-1.52074	0.555322
43855779	chr2:43855779:A:T	1.52014e-13	-1.75084	4.49306	2.37842e-14	-1.38496	0.600815
43855840	chr2:43855840:G:A	1.54329e-13	-1.6273	4.38463	1.9352e-14	-1.54982	0.559444
43856237	chr2:43856237:G:C	2.56155e-15	-7.00909e-10	-1.34114	1.64969e-14	-7.00909e-10	-1.14999
43856405	chr2:43856405:T:C	1.21997e-13	-1.64651	4.16874	1.73839e-14	-1.53933	0.441708
43856665	chr2:43856665:A:G	1.16946e-13	-1.66498	4.14494	1.76924e-14	-1.50272	0.422688
43856713	chr2:43856713:A:G	4.7998e-15	-7.00909e-10	-0.713184	2.07178e-14	-7.00909e-10	-0.922177
43856746	chr2:43856746:T:C	1.31272e-13	-1.62522	4.22073	1.75932e-14	-1.55478	0.469122
43856873	chr2:43856873:T:C	2.12641e-15	-7.00909e-10	-1.52732	1.19686e-14	-7.00909e-10	-1.47088
43856913	chr2:43856913:T:C	1.08062e-13	-1.51725	3.9182	1.33113e-14	-1.57907	0.214512
43857023	chr2:43857023:C:A	3.83434e-15	-7.00909e-10	-0.937759	3.3031e-14	-7.00909e-10	-0.455722
43857041	chr2:43857041:C:A	1.12374e-13	-1.68031	4.12038	1.7611e-14	-1.49744	0.412794
43857133	chr2:43857133:A:G	2.68409e-15	-7.00909e-10	-1.29442	1.14675e-14	-7.00909e-10	-1.51365
43857193	chr2:43857193:T:C	3.77997e-15	-7.00909e-10	-0.95204	1.54571e-14	-7.00909e-10	-1.2151
43857328	chr2:43857328:C:T	2.64404e-15	-7.00909e-10	-1.30945	1.16385e-14	-7.00909e-10	-1.49885
43857351	chr2:43857351:A:C	1.61005e-13	-1.63864	4.43832	2.05606e-14	-1.53428	0.60449
43857364	chr2:43857364:A:T	1.46462e-13	-1.72216	4.42717	2.2245e-14	-1.44618	0.59513
43857549	chr2:43857549:A:G	3.23995e-15	-7.00909e-10	-1.1062	1.44399e-14	-7.00909e-10	-1.28317
43857873	chr2:43857873:G:A	2.67349e-13	-1.70527	5.01207	3.49616e-14	-1.46109	1.06218
43857896	chr2:43857896:C:A	2.00047e-15	-1.58838	-1.08457e-09	8.9542e-15	-1.76105	-1.08457e-09
43857955	chr2:43857955:G:T	2.16032e-13	-1.8052	4.89886	3.72856e-14	-1.30336	0.968799
43858105	chr2:43858105:A:G	2.25556e-13	-1.70201	4.83882	3.14921e-14	-1.46835	0.964921
43858127	chr2:43858127:T:C	3.12046e-15	0.336957	-1.48074	7.02113e-12	5.33816	-0.434643
43858567	chr2:43858567:C:A	2.87835e-13	-1.60656	4.9872	3.09941e-14	-1.56291	1.04354
43858750	chr2:43858750:A:G	4.64445e-15	-0.746084	-1.08457e-09	6.94414e-15	-2.01527	-1.08457e-09
43858988	chr2:43858988:C:A	1.72265e-13	-1.79466	4.66194	2.96384e-14	-1.24472	0.680627
43859082	chr2:43859082:C:A	5.23469e-13	-1.6619	5.64062	5.21011e-14	-1.51276	1.51278
43859084	chr2:43859084:G:C	5.13794e-13	-1.71412	5.67418	5.70508e-14	-1.42139	1.51217
43859180	chr2:43859180:ACTGT:A	2.72918e-15	-7.00909e-10	-1.27776	1.15667e-14	-7.00909e-10	-1.50504
43860019	chr2:43860019:G:A	1.2214e-15	-2.08176	-1.08457e-09	2.60394e-14	-0.693558	-1.08457e-09
43860220	chr2:43860220:TCTCA:T	2.66746e-15	-7.00909e-10	-1.30063	1.31811e-14	-7.00909e-10	-1.37438
43860234	chr2:43860234:A:G	3.44789e-13	-1.70951	5.27069	4.33075e-14	-1.43215	1.2473
43860501	chr2:43860501:A:G	2.39841e-13	-1.56646	4.76468	2.67224e-14	-1.58428	0.91661
43860894	chr2:43860894:C:G	2.11226e-14	0.768588	-1.08457e-09	8.36416e-13	2.77596	-1.08457e-09
43861008	chr2:43861008:A:G	2.49673e-13	-1.82536	5.06375	5.75412e-14	-0.945548	1.04488
43861014	chr2:43861014:T:A	1.78857e-15	-1.70034	-1.08457e-09	1.70253e-14	-1.11847	-1.08457e-09
43861026	chr2:43861026:C:G	3.45458e-15	-7.00909e-10	-1.04206	1.45103e-14	-7.00909e-10	-1.27831
43861039	chr2:43861039:T:C	3.527e-13	-1.65412	5.23798	3.80788e-14	-1.5615	1.24799
43861179	chr2:43861179:C:A	2.06906e-15	-7.00909e-10	-1.55466	1.05885e-14	-7.00909e-10	-1.5934
43861251	chr2:43861251:T:C	3.42307e-13	-1.63369	5.18764	3.60942e-14	-1.58663	1.2196
43861712	chr2:43861712:C:T	2.55355e-13	-1.59024	4.85114	2.79477e-14	-1.56689	0.94406
43861812	chr2:43861812:A:G	2.01691e-15	-7.00909e-10	-1.58019	1.05836e-14	-7.00909e-10	-1.59386
43861909	chr2:43861909:T:C	3.97504e-13	-1.68736	5.39081	3.14955e-14	-1.51083	1.00751
43862086	chr2:43862086:T:A	1.38071e-13	-1.70292	4.34893	2.28874e-14	-1.42009	0.597511
43862795	chr2:43862795:G:A	1.63917e-13	-1.68216	4.49976	2.50593e-14	-1.4801	0.748177
43862913	chr2:43862913:T:C	7.39665e-14	-1.82957	3.85142	2.10638e-14	-1.22252	0.316906
43863045	chr2:43863045:G:A	5.04042e-13	-1.54956	5.49046	4.05653e-14	-1.65889	1.40864
43863047	chr2:43863047:G:A	8.40811e-13	-1.4922	5.94481	5.09894e-14	-1.67685	1.6553
43863067	chr2:43863067:C:T	5.28938e-13	-1.47061	5.45972	3.69798e-14	-1.72521	1.38242
43863086	chr2:43863086:TATGG:T	2.55959e-15	-1.34191	-1.08457e-09	6.17256e-15	-2.13305	-1.08457e-09
43863131	chr2:43863131:C:G	3.81513e-13	-1.4413	5.10369	2.88775e-14	-1.75117	1.16106
43863194	chr2:43863194:T:C	2.72123e-15	0.183156	-1.46383	9.33744e-12	5.57176	-0.383143
43863916	chr2:43863916:G:A	2.88045e-13	-1.74271	5.12407	9.68734e-14	-1.46511	2.08534
43863919	chr2:43863919:C:T	1.70086e-15	-0.291738	-1.45889	2.98741e-11	6.70272	-0.351138
43863944	chr2:43863944:A:G	3.35393e-13	-1.55781	5.09136	3.24945e-14	-1.62414	1.15204
43863958	chr2:43863958:G:C	3.44042e-13	-1.55098	5.10999	3.24071e-14	-1.62759	1.1528
43864140	chr2:43864140:T:C	2.37321e-13	-1.68792	4.87558	3.28423e-14	-1.41794	0.956492
43864228	chr2:43864228:C:G	2.58326e-15	-7.00909e-10	-1.3327	1.12532e-14	-7.00909e-10	-1.53251
43864283	chr2:43864283:T:C	2.47896e-13	-1.55958	4.79083	2.68443e-14	-1.62221	0.9591
43864367	chr2:43864367:T:C	3.2695e-13	-1.54259	5.05064	3.12005e-14	-1.6397	1.12696
43864490	chr2:43864490:A:G	2.67524e-15	-7.00909e-10	-1.29772	1.14674e-14	-7.00909e-10	-1.51366
43864499	chr2:43864499:A:G	3.72365e-13	-1.58314	5.22126	3.60972e-14	-1.60075	1.23379
43864646	chr2:43864646:C:A	2.15711e-15	-7.00909e-10	-1.51299	3.74994e-14	-7.00909e-10	-0.328843
43864921	chr2:43864921:T:A	2.00129e-15	-7.00909e-10	-1.58796	3.53328e-14	-7.00909e-10	-0.388356
43864927	chr2:43864927:C:T	0.000410299	26.0425	-1.58414	3.03945e-14	-0.274578	-0.264328
43864928	chr2:43864928:A:G	2.72719e-13	-1.77862	5.10531	3.90597e-14	-1.45896	1.17088
43865479	chr2:43865479:C:A	2.25294e-13	-1.64932	4.78497	2.96948e-14	-1.46677	0.90457
43865487	chr2:43865487:C:G	4.21477e-13	-1.59415	5.35616	4.00916e-14	-1.58597	1.32397
43865492	chr2:43865492:T:C	2.9419e-15	-7.00909e-10	-1.2027	1.88373e-14	-7.00909e-10	-1.01733
43865555	chr2:43865555:C:A	4.93132e-15	0.712922	-1.39907	3.25097e-12	4.51691	-0.383365
43865558	chr2:43865558:TCTAGATAGAACTCTCACTATCTGGATAGAATTCTCACCC:T	6.1848e-15	-2.07989	1.62023	2.93611e-14	-0.335825	-0.237674
43865627	chr2:43865627:A:C	1.99629e-15	-7.00909e-10	-1.59047	1.10783e-14	-7.00909e-10	-1.54818
43865631	chr2:43865631:C:A	3.09265e-15	-2.1683	1.01557	1.27636e-14	-0.62482	-0.781754
43865638	chr2:43865638:C:T	1.12212e-15	-2.16654	-1.08457e-09	2.86108e-14	-0.599383	-1.08457e-09
43866092	chr2:43866092:G:A	2.94578e-15	-1.20138	-1.08457e-09	6.28105e-15	-2.11563	-1.08457e-09
43866333	chr2:43866333:A:G	4.90609e-15	-7.00909e-10	-0.69128	4.65674e-14	-7.00909e-10	-0.112267
43866400	chr2:43866400:G:A	2.65746e-14	0.998198	-1.08457e-09	1.12096e-12	3.06878	-1.08457e-09
43866659	chr2:43866659:C:T	3.91532e-15	-7.00909e-10	-0.916861	1.55973e-14	-7.00909e-10	-1.20607
43866896	chr2:43866896:C:T	2.60367e-15	-7.00909e-10	-1.32484	6.59167e-14	-7.00909e-10	0.235224
43867015	chr2:43867015:C:T	4.83007e-16	-1.76463	-1.24485	3.20169e-14	0.992299	-1.4792
43867461	chr2:43867461:A:G	5.3639e-15	-0.602067	-1.08457e-09	6.89889e-15	-2.02181	-1.08457e-09
43867477	chr2:43867477:A:G	4.31411e-13	-1.39623	5.18153	3.01775e-14	-1.73913	1.19305
43867619	chr2:43867619:C:T	4.89335e-13	-1.57299	5.48428	4.33464e-14	-1.60639	1.42244
43868074	chr2:43868074:T:G	3.14e-13	-1.59618	5.06382	3.38032e-14	-1.57015	1.13754
43868227	chr2:43868227:A:C	2.06576e-15	-0.0197207	-1.53654	1.15348e-11	6.03222	-0.632265
43868337	chr2:43868337:G:A	4.28205e-13	-1.60495	5.3828	4.20075e-14	-1.56692	1.3516
43868347	chr2:43868347:T:C	3.70128e-13	-1.63692	5.26901	4.0368e-14	-1.53176	1.27663
43868482	chr2:43868482:A:G	1.9044e-15	-0.114831	-1.52276	1.32044e-11	6.11564	-0.580505
43868611	chr2:43868611:G:A	4.02285e-13	-1.60667	5.32207	4.02318e-14	-1.57576	1.31724
43868725	chr2:43868725:C:T	2.4924e-13	-1.71296	4.94962	3.59476e-14	-1.42244	1.05134
43868765	chr2:43868765:A:G	2.60918e-15	-7.00909e-10	-1.32272	6.63598e-14	-7.00909e-10	0.241923
43868824	chr2:43868824:G:A	1.7973e-14	-0.717524	1.32464	1.79085e-11	3.71672	2.12314
43868897	chr2:43868897:C:G	2.92905e-15	-7.00909e-10	-1.20708	1.18102e-14	-7.00909e-10	-1.4842
43868915	chr2:43868915:C:A	2.14614e-15	-7.00909e-10	-1.51809	1.31151e-14	-7.00909e-10	-1.3794
43869076	chr2:43869076:GAATTCTCATTCTCTGGATTGATCTCTCACTATCTATCTGGATAT:G	2.07847e-15	-7.00909e-10	-1.55012	1.16222e-14	-7.00909e-10	-1.50025
43869179	chr2:43869179:G:A	3.51094e-13	-1.67003	5.24933	4.10676e-14	-1.5127	1.27475
43869263	chr2:43869263:G:A	0.000135602	24.9113	-1.56011	1.42821e-14	-0.501482	-0.792675
43869318	chr2:43869318:A:C	2.66621e-13	-1.57439	4.87846	2.95106e-14	-1.6073	1.03888
43869420	chr2:43869420:T:A	2.44712e-13	-1.63674	4.85507	2.86268e-14	-1.52535	0.926522
43869442	chr2:43869442:TCTCA:T	1.99415e-15	-7.00909e-10	-1.59154	1.29317e-14	-7.00909e-10	-1.39349
43869631	chr2:43869631:T:A	0.00101862	26.9126	-1.5449	6.80786e-14	0.227928	0.0395673
43869643	chr2:43869643:C:A	2.81355e-13	-1.60252	4.96038	2.80733e-14	-1.57795	0.959605
43869991	chr2:43869991:C:G	2.02756e-15	-7.00909e-10	-1.57492	1.06295e-14	-7.00909e-10	-1.58953
43870208	chr2:43870208:TCTCACTGTCTGGATATAATC:T	8.86406e-15	-7.00909e-10	-0.0997532	7.38428e-14	-7.00909e-10	0.348771
43870228	chr2:43870228:C:T	0.000136402	24.8238	-1.46671	1.18022e-14	-0.536987	-0.947894
43870249	chr2:43870249:A:C	3.17044e-13	-1.57519	5.05247	2.8664e-14	-1.59331	0.99578
43870543	chr2:43870543:C:T	2.02704e-13	-1.58678	4.61677	2.21935e-14	-1.59385	0.740487
43870571	chr2:43870571:G:A	1.76183e-13	-1.62591	4.51567	2.17474e-14	-1.53429	0.660612
43870573	chr2:43870573:C:T	1.38224e-15	-1.95805	-1.08457e-09	2.21406e-14	-0.855753	-1.08457e-09
43870640	chr2:43870640:G:T	5.49893e-12	-7.00909e-10	6.33055	3.39862e-13	-7.00909e-10	1.87537
43870798	chr2:43870798:C:CACCATCTGGATAGAATCTT	4.40573e-15	-7.00909e-10	-0.798852	1.87169e-14	-7.00909e-10	-1.02374
43870875	chr2:43870875:A:G	1.77038e-13	-1.72205	4.61666	2.60368e-14	-1.40686	0.713201
43870890	chr2:43870890:G:A	1.72019e-13	-1.64983	4.51567	2.23516e-14	-1.52165	0.675375
43871192	chr2:43871192:A:G	2.01954e-15	0.0113764	-1.59027	1.33421e-12	4.64105	-1.39812
43871645	chr2:43871645:G:A	3.71514e-15	-7.00909e-10	-0.969342	1.67621e-14	-7.00909e-10	-1.13405
43871716	chr2:43871716:T:C	2.2267e-15	-0.147948	-1.33329	3.27634e-11	6.41247	0.0314301
43871918	chr2:43871918:A:G	1.55387e-13	-1.62805	4.39221	2.13079e-14	-1.55294	0.658847
43872191	chr2:43872191:C:T	2.48751e-15	-7.00909e-10	-1.37048	5.79646e-14	-7.00909e-10	0.106664
43872348	chr2:43872348:C:G	2.48751e-15	-7.00909e-10	-1.37048	5.79646e-14	-7.00909e-10	0.106664
43872443	chr2:43872443:G:A	1.93239e-08	14.8716	-0.376517	5.65216e-13	3.78523	-1.40119
43872938	chr2:43872938:G:A	3.10211e-15	0.198666	-1.34834	2.28289e-12	5.37348	-1.59345
43872965	chr2:43872965:TAC:T	1.94047e-13	-1.62686	4.6132	2.2195e-14	-1.54825	0.694952
43873218	chr2:43873218:T:C	3.4277e-15	0.350553	-1.40042	9.10254e-12	5.3084	-0.145258
43873620	chr2:43873620:C:G	4.64539e-15	-7.00909e-10	-0.745882	4.11613e-14	-7.00909e-10	-0.23567
43874075	chr2:43874075:CA:C	3.74822e-12	6.90808	-0.960805	2.82446e-15	-1.39134	-1.52351
43874090	chr2:43874090:A:G	2.29531e-14	2.28534	-1.43364	2.33737e-15	-1.51043	-1.59372
43874233	chr2:43874233:A:G	2.74738e-15	-7.00909e-10	-1.27111	1.79799e-14	-7.00909e-10	-1.06391
43874688	chr2:43874688:G:A	9.1169e-15	0.194369	-0.265997	1.01375e-14	-1.57705	-0.0598703
43874745	chr2:43874745:T:C	4.49772e-16	-1.71619	-1.36459	1.29845e-15	-2.18274	-1.50925
43874825	chr2:43874825:G:A	7.00111e-15	1.19413	-1.52982	2.11625e-15	-1.62951	-1.57401
43875058	chr2:43875058:T:C	3.8673e-16	-2.18303	-1.04875	1.91048e-15	-2.03864	-1.26717
43875096	chr2:43875096:T:C	5.71041e-16	-1.4509	-1.39115	1.56439e-14	0.334711	-1.5378
43875352	chr2:43875352:C:T	1.44463e-14	1.45509	-1.06641	1.88628e-15	-1.90647	-1.41209
43875373	chr2:43875373:C:T	3.0812e-15	-7.00909e-10	-1.15644	1.53988e-14	-7.00909e-10	-1.21888
43875435	chr2:43875435:T:C	6.97714e-15	-7.00909e-10	-0.339118	1.52614e-14	-7.00909e-10	-1.22784
43875522	chr2:43875522:C:A	2.52573e-15	-7.00909e-10	-1.35523	1.21582e-14	-7.00909e-10	-1.45516
43875878	chr2:43875878:T:C	6.58452e-16	-1.2502	-1.44943	2.11452e-15	-1.6581	-1.54624
43876098	chr2:43876098:T:C	3.10376e-16	-2.18364	-1.26809	1.30497e-15	-2.18833	-1.49865
43876873	chr2:43876873:G:A	2.53312e-15	-7.00909e-10	-1.35231	1.236e-14	-7.00909e-10	-1.4387
43876928	chr2:43876928:G:A	1.12589e-15	-2.16319	-1.08457e-09	7.75818e-15	-1.90442	-1.08457e-09
43877016	chr2:43877016:A:G	2.4703e-16	-2.18554	-1.49446	1.65022e-14	0.325963	-1.47564
43877062	chr2:43877062:A:G	3.29779e-16	-1.8722	-1.51889	1.20285e-15	-2.18966	-1.57882
43877471	chr2:43877471:ACT:A	1.32093e-15	-2.05886	0.0554403	2.61914e-14	-0.484061	-0.203676
43877586	chr2:43877586:C:T	1.4432e-13	-7.00909e-10	2.69028	2.30781e-13	-7.00909e-10	1.4883
43877786	chr2:43877786:T:C	1.00314e-15	-0.685165	-1.59346	3.05445e-15	-1.3053	-1.53127
43877854	chr2:43877854:A:G	3.47155e-15	-7.00909e-10	-1.03716	1.85816e-14	-7.00909e-10	-1.03099
43878748	chr2:43878748:T:C	2.58295e-14	-7.00909e-10	0.969758	7.79823e-14	-7.00909e-10	0.403314
43878918	chr2:43878918:C:T	4.31297e-16	-1.52887	-1.59385	1.32053e-15	-2.09255	-1.58258
43878919	chr2:43878919:G:A	2.42895e-15	-7.00909e-10	-1.3943	1.18247e-14	-7.00909e-10	-1.48297
43879462	chr2:43879462:G:C	2.92239e-15	-7.00909e-10	-1.20936	1.63045e-14	-7.00909e-10	-1.16173
43879759	chr2:43879759:C:G	1.12601e-15	-2.16308	-1.08457e-09	7.15038e-15	-1.986	-1.08457e-09
43879815	chr2:43879815:C:G	4.50391e-15	-7.00909e-10	-0.776811	2.30513e-14	-7.00909e-10	-0.815448
43880091	chr2:43880091:C:T	6.0227e-14	-7.00909e-10	1.81636	2.80801e-14	-7.00909e-10	-0.618105
43880156	chr2:43880156:T:C	1.12388e-15	-2.16497	-1.08457e-09	7.09939e-15	-1.99316	-1.08457e-09
43880562	chr2:43880562:T:C	5.27824e-16	-1.49305	-1.4277	5.55594e-14	1.55176	-1.48748
43880603	chr2:43880603:G:T	2.62561e-16	-2.07598	-1.54305	5.56482e-15	-0.644448	-1.59225
43880677	chr2:43880677:C:T	7.2794e-14	-7.00909e-10	2.00588	3.12329e-14	-7.00909e-10	-0.511697
43880686	chr2:43880686:A:G	2.43499e-16	-2.18277	-1.51163	1.39354e-15	-2.03297	-1.58835
43880726	chr2:43880726:C:T	1.10551e-15	-2.18145	-1.08457e-09	6.70056e-15	-2.05098	-1.08457e-09
43880877	chr2:43880877:TCTC:T	1.56545e-15	-1.83359	-1.08457e-09	1.95161e-14	-0.981926	-1.08457e-09
43881194	chr2:43881194:G:A	2.06475e-14	-7.00909e-10	0.745839	3.17329e-14	-7.00909e-10	-0.495813
43881898	chr2:43881898:C:T	1.98696e-14	-7.00909e-10	0.707436	1.76893e-14	-7.00909e-10	-1.08021
43881965	chr2:43881965:T:A	9.63286e-14	-7.00909e-10	2.28601	3.8321e-14	-7.00909e-10	-0.30717
43882069	chr2:43882069:C:T	2.58045e-15	-7.00909e-10	-1.33379	1.23956e-14	-7.00909e-10	-1.43582
43882142	chr2:43882142:A:G	2.73772e-16	-2.18905	-1.38817	3.05148e-15	-1.75883	-1.07871
43882368	chr2:43882368:C:A	2.36152e-16	-2.139	-1.58604	2.10956e-15	-1.77414	-1.43255
43882485	chr2:43882485:T:C	3.46826e-15	0.486189	-1.52429	1.95217e-15	-1.71855	-1.56568
43882954	chr2:43882954:G:A	4.83937e-15	-7.00909e-10	-0.704973	1.30993e-14	-7.00909e-10	-1.38061
43882957	chr2:43882957:C:A	4.82138e-15	-7.00909e-10	-0.708698	1.30743e-14	-7.00909e-10	-1.38252
43882989	chr2:43882989:G:A	1.25337e-15	-2.05592	-1.08457e-09	5.99266e-15	-2.16263	-1.08457e-09
43883284	chr2:43883284:CAA:C	5.39969e-16	-2.0983	-0.799704	2.51134e-15	-2.18658	-0.845771
43883854	chr2:43883854:C:G	5.43914e-14	-7.00909e-10	1.71445	2.81275e-14	-7.00909e-10	-0.616419
43884513	chr2:43884513:T:C	1.14841e-15	-2.14338	-1.08457e-09	7.38048e-15	-1.95433	-1.08457e-09
43884694	chr2:43884694:T:C	2.07566e-15	-7.00909e-10	-1.55148	1.23215e-14	-7.00909e-10	-1.44182
43884711	chr2:43884711:G:A	2.54722e-15	-1.34675	-1.08457e-09	2.17825e-14	-0.872063	-1.08457e-09
43884913	chr2:43884913:T:C	3.01732e-15	-1.88928	0.711893	4.00142e-15	-1.80207	-0.764446
43884936	chr2:43884936:A:G	2.39026e-16	-2.14267	-1.57026	4.54e-15	-0.892023	-1.54822
43885187	chr2:43885187:A:AT	4.66022e-14	-7.00909e-10	1.55989	2.6279e-14	-7.00909e-10	-0.684397
43885283	chr2:43885283:C:T	3.29574e-16	-2.14144	-1.25027	3.1174e-15	-1.92344	-0.892728
43885493	chr2:43885493:A:G	3.45844e-15	-7.00909e-10	-1.04094	1.62781e-14	-7.00909e-10	-1.16335
43885706	chr2:43885706:A:C	4.99456e-16	-2.11794	-0.858056	5.62306e-15	-1.39318	-0.833114
43885836	chr2:43885836:C:T	2.6405e-15	-7.00909e-10	-1.31079	1.25945e-14	-7.00909e-10	-1.41991
43885956	chr2:43885956:A:G	2.18322e-15	-7.00909e-10	-1.50096	1.07747e-14	-7.00909e-10	-1.57597
43885999	chr2:43885999:G:A	2.37453e-16	-2.18975	-1.52979	2.16538e-15	-1.87292	-1.30766
43886424	chr2:43886424:T:A	1.99133e-15	-7.00909e-10	-1.59296	1.07954e-14	-7.00909e-10	-1.57405
43886555	chr2:43886555:C:T	2.84439e-15	-7.00909e-10	-1.23641	1.57711e-14	-7.00909e-10	-1.19499
43887229	chr2:43887229:G:A	3.47679e-15	-7.00909e-10	-1.03565	1.58534e-14	-7.00909e-10	-1.18978
43887512	chr2:43887512:C:G	2.4354e-15	-7.00909e-10	-1.39164	1.15467e-14	-7.00909e-10	-1.50677
43887775	chr2:43887775:T:C	2.31595e-15	-7.00909e-10	-1.44194	1.11797e-14	-7.00909e-10	-1.53907
43887866	chr2:43887866:T:C	2.49249e-15	-7.00909e-10	-1.36847	1.15358e-14	-7.00909e-10	-1.50771
43888833	chr2:43888833:C:CTCGGGTTCAGAGTTAAA	1.86412e-15	-1.65897	-1.08457e-09	3.22646e-14	-0.479196	-1.08457e-09
43888901	chr2:43888901:CAT:C	6.61603e-16	-1.3392	-1.35565	1.89035e-15	-1.92576	-1.39064
43888961	chr2:43888961:C:T	1.16554e-15	-1.00322	-1.12535	1.43781e-14	-0.342676	-0.944787
43889031	chr2:43889031:A:C	5.55952e-15	-7.00909e-10	-0.566246	2.10574e-14	-7.00909e-10	-0.905916
43889567	chr2:43889567:GCC:G	1.99705e-15	-7.00909e-10	-1.59009	1.05851e-14	-7.00909e-10	-1.59372
43889697	chr2:43889697:C:T	2.9093e-15	-1.05139	-0.16245	3.93399e-14	-0.405316	0.124388
43890424	chr2:43890424:A:C	4.69773e-16	-2.15361	-0.883649	5.06104e-15	-1.46836	-0.863231
43890649	chr2:43890649:C:G	1.11235e-15	-2.17528	-1.08457e-09	8.11466e-15	-1.8595	-1.08457e-09
43891050	chr2:43891050:A:G	8.64331e-16	-1.82633	-0.601229	3.35939e-15	-1.88046	-0.860946
43891289	chr2:43891289:C:T	1.39325e-15	-1.57782	-0.372295	1.91136e-14	-0.941363	-0.0614043
43891551	chr2:43891551:T:G	7.61246e-15	-7.00909e-10	-0.251971	1.35068e-14	-7.00909e-10	-1.34998
43891670	chr2:43891670:G:A	3.54189e-15	-7.00909e-10	-1.0171	1.06395e-14	-7.00909e-10	-1.5886
43891819	chr2:43891819:C:T	2.42186e-15	-7.00909e-10	-1.39722	1.71842e-14	-7.00909e-10	-1.10918
43892277	chr2:43892277:T:C	5.31809e-15	-0.925719	0.315075	6.28342e-14	-0.463795	0.651127
43892453	chr2:43892453:T:C	5.67828e-15	-7.00909e-10	-0.545109	4.15585e-14	-7.00909e-10	-0.226066
43893043	chr2:43893043:A:T	1.20982e-15	-2.09128	-1.08457e-09	7.23499e-15	-1.97424	-1.08457e-09
43893091	chr2:43893091:G:A	2.6427e-15	-7.00909e-10	-1.30996	1.22476e-14	-7.00909e-10	-1.44783
43893101	chr2:43893101:G:A	2.16726e-15	-7.00909e-10	-1.50829	1.12252e-14	-7.00909e-10	-1.53501
43893142	chr2:43893142:G:T	1.10104e-15	-2.1855	-1.08457e-09	8.02286e-15	-1.87087	-1.08457e-09
43893360	chr2:43893360:T:C	2.05578e-15	-7.00909e-10	-1.5611	1.07736e-14	-7.00909e-10	-1.57607
43893467	chr2:43893467:C:A	5.40405e-15	-7.00909e-10	-0.594609	3.02883e-14	-7.00909e-10	-0.542407
43893476	chr2:43893476:T:G	3.83508e-15	-7.00909e-10	-0.937567	1.66464e-14	-7.00909e-10	-1.14097
43893502	chr2:43893502:T:G	2.4937e-15	-7.00909e-10	-1.36799	1.17518e-14	-7.00909e-10	-1.48916
43893551	chr2:43893551:C:T	9.64092e-16	-1.54696	-0.771367	1.21177e-14	-0.934841	-0.523659
43893707	chr2:43893707:A:G	2.95912e-16	-2.16143	-1.33802	1.44383e-15	-2.15903	-1.42684
43893808	chr2:43893808:C:T	8.93182e-16	-1.56663	-0.828094	1.10259e-14	-0.963373	-0.589544
43894354	chr2:43894354:TTTC:T	4.47701e-15	-7.00909e-10	-0.782802	1.91029e-14	-7.00909e-10	-1.00333
43894458	chr2:43894458:C:T	3.16981e-15	-7.00909e-10	-1.12809	1.44785e-14	-7.00909e-10	-1.2805
43894804	chr2:43894804:A:G	1.03687e-15	-2.15284	-0.0927123	7.8423e-15	-1.43756	-0.456073
43895620	chr2:43895620:T:C	2.02897e-15	-7.00909e-10	-1.57423	1.12997e-14	-7.00909e-10	-1.52839
43895717	chr2:43895717:A:C	2.01596e-15	-7.00909e-10	-1.58066	1.06286e-14	-7.00909e-10	-1.58962
43896057	chr2:43896057:T:C	4.36736e-15	-7.00909e-10	-0.807599	1.10194e-14	-7.00909e-10	-1.55351
43896140	chr2:43896140:G:C	2.03565e-15	-7.00909e-10	-1.57094	1.06885e-14	-7.00909e-10	-1.584
43896533	chr2:43896533:TC:T	1.16751e-14	-1.5171	1.6928	3.82774e-14	-1.67641	1.3681
43896619	chr2:43896619:G:A	7.57246e-16	-2.15322	-0.40661	5.85112e-15	-1.45666	-0.729871
43896620	chr2:43896620:G:A	3.32555e-16	-2.17262	-1.21009	5.03901e-15	-1.13815	-1.19781
43897355	chr2:43897355:T:C	7.93119e-15	-7.00909e-10	-0.210955	3.71039e-14	-7.00909e-10	-0.339446
43897702	chr2:43897702:G:A	3.5824e-15	-7.00909e-10	-1.00573	1.06462e-14	-7.00909e-10	-1.58797
43897919	chr2:43897919:C:T	1.33983e-15	-0.999435	-0.989783	2.83218e-15	-2.18821	-0.723911
43897947	chr2:43897947:C:T	1.12621e-14	-1.34001	1.47969	4.22278e-14	-1.66931	1.45922
43898046	chr2:43898046:T:A	1.97286e-15	-0.872396	-0.729878	3.92894e-15	-2.18223	-0.402573
43898388	chr2:43898388:T:A	2.19471e-15	-7.00909e-10	-1.49571	1.13503e-14	-7.00909e-10	-1.52393
43898920	chr2:43898920:T:C	2.03593e-15	-7.00909e-10	-1.57081	1.07016e-14	-7.00909e-10	-1.58277
43899580	chr2:43899580:T:C	2.10471e-15	-7.00909e-10	-1.53758	1.09761e-14	-7.00909e-10	-1.55745
43899608	chr2:43899608:G:A	1.54807e-15	-1.84475	-1.08457e-09	5.94021e-15	-2.17142	-1.08457e-09
43899793	chr2:43899793:T:A	2.1593e-15	-7.00909e-10	-1.51197	1.12033e-14	-7.00909e-10	-1.53696
43900156	chr2:43900156:T:C	1.1186e-15	-2.1614	-0.0082745	8.09324e-15	-1.48069	-0.381453
43900193	chr2:43900193:A:G	1.12341e-15	-2.16539	-1.08457e-09	6.4253e-15	-2.09292	-1.08457e-09
43900202	chr2:43900202:T:A	2.21428e-15	-0.55435	-0.932482	3.39625e-15	-1.71392	-1.01658
43900368	chr2:43900368:A:T	1.08101e-15	-2.15919	-0.0446674	7.92263e-15	-1.47022	-0.413227
43900386	chr2:43900386:T:C	1.1119e-15	-2.16509	-0.0105989	7.91885e-15	-1.50014	-0.383786
43900972	chr2:43900972:A:G	1.99837e-15	-7.00909e-10	-1.58943	1.09782e-14	-7.00909e-10	-1.55725
43901730	chr2:43901730:G:A	3.58567e-15	-7.00909e-10	-1.00481	2.57562e-14	-7.00909e-10	-0.704494
43901773	chr2:43901773:C:T	2.59805e-15	-1.27364	-0.0533566	9.28163e-15	-1.43059	-0.294545
43901861	chr2:43901861:T:G	2.04802e-15	-7.00909e-10	-1.56488	1.07439e-14	-7.00909e-10	-1.57883
43903152	chr2:43903152:T:G	2.83313e-15	-7.00909e-10	-1.24038	1.3102e-14	-7.00909e-10	-1.3804
43903956	chr2:43903956:G:A	3.40682e-14	-7.00909e-10	1.24661	7.55002e-14	-7.00909e-10	0.370968
43904530	chr2:43904530:T:A	9.64192e-16	-1.01211	-1.30611	2.37021e-15	-1.73624	-1.35395
43904655	chr2:43904655:T:C	2.10577e-15	-7.00909e-10	-1.53708	1.09723e-14	-7.00909e-10	-1.55779
43904694	chr2:43904694:AAAAAAACAAAAAC:A	9.0454e-16	-1.05212	-1.32997	1.26869e-15	-2.18975	-1.52543
43904952	chr2:43904952:T:C	2.91518e-16	-2.17739	-1.33702	3.57285e-15	-1.35043	-1.32937
43904958	chr2:43904958:C:T	2.06916e-15	-7.00909e-10	-1.55462	1.16844e-14	-7.00909e-10	-1.49491
43905121	chr2:43905121:C:T	1.99965e-15	-7.00909e-10	-1.58878	1.05897e-14	-7.00909e-10	-1.59329
43905171	chr2:43905171:TAAA:T	1.35562e-15	-1.9775	-1.08457e-09	1.79345e-14	-1.06644	-1.08457e-09
43905199	chr2:43905199:A:G	5.4106e-15	-7.00909e-10	-0.593399	3.26751e-14	-7.00909e-10	-0.466555
43906156	chr2:43906156:T:C	2.01333e-15	-7.00909e-10	-1.58197	1.06437e-14	-7.00909e-10	-1.5882
43906379	chr2:43906379:A:G	2.083e-15	-7.00909e-10	-1.54795	1.08811e-14	-7.00909e-10	-1.56614
43906635	chr2:43906635:C:G	6.84447e-15	-1.33647	0.978159	3.0973e-14	-1.52181	1.00176
43907374	chr2:43907374:G:A	2.02835e-15	-7.00909e-10	-1.57453	1.06716e-14	-7.00909e-10	-1.58558
43907561	chr2:43907561:T:TA	9.8677e-16	-2.16243	-0.132651	7.20311e-15	-1.48884	-0.489819
43908175	chr2:43908175:G:A	6.56197e-16	-1.41248	-1.29057	1.93185e-14	0.331623	-1.32373
43908214	chr2:43908214:G:A	3.45219e-15	-7.00909e-10	-1.04275	2.27636e-14	-7.00909e-10	-0.828007
43908260	chr2:43908260:T:G	4.18467e-15	-7.00909e-10	-0.850329	1.1152e-14	-7.00909e-10	-1.54155
43908636	chr2:43908636:CT:C	9.62578e-15	-1.40966	1.39235	3.2641e-14	-1.57576	1.10816
43908858	chr2:43908858:C:A	3.92134e-15	-1.49994	0.584612	1.96042e-14	-1.65635	0.678927
43909329	chr2:43909329:C:T	7.35834e-16	-2.16137	-0.427137	5.38205e-15	-2.06009	-0.210011
43909337	chr2:43909337:G:A	3.85054e-16	-2.1806	-1.05553	3.07784e-15	-1.65256	-1.17638
43909342	chr2:43909342:C:T	5.72697e-16	-2.1601	-0.679053	4.34307e-15	-1.76303	-0.721551
43909656	chr2:43909656:G:T	2.32945e-15	-7.00909e-10	-1.43612	1.20302e-14	-7.00909e-10	-1.46575
43910301	chr2:43910301:T:C	4.4652e-15	-7.00909e-10	-0.785444	1.14041e-14	-7.00909e-10	-1.5192
43910648	chr2:43910648:A:T	2.32676e-16	-2.15661	-1.58326	1.52736e-15	-1.95692	-1.57271
43911348	chr2:43911348:C:G	1.77673e-15	-1.24922	-0.457766	2.40323e-14	-0.593442	-0.180325
43912049	chr2:43912049:T:C	8.51113e-16	-2.16667	-0.276298	6.15498e-15	-1.51868	-0.617229
43912058	chr2:43912058:G:A	1.34039e-15	-1.19831	-0.790482	1.75442e-14	-0.533245	-0.555199
43912200	chr2:43912200:G:C	1.79701e-15	-1.69563	-1.08457e-09	5.83574e-15	-2.18917	-1.08457e-09
43912335	chr2:43912335:A:G	9.92085e-16	-2.17815	-0.111557	6.58324e-15	-1.59161	-0.47703
43912847	chr2:43912847:G:A	1.1755e-15	-1.32597	-0.794094	1.47731e-14	-0.70241	-0.557953
43913459	chr2:43913459:TGTTCA:T	3.49124e-15	-7.00909e-10	-1.0315	1.49211e-14	-7.00909e-10	-1.25039
43913509	chr2:43913509:A:G	2.06357e-15	-7.00909e-10	-1.55732	1.0806e-14	-7.00909e-10	-1.57307
43913969	chr2:43913969:C:T	6.64573e-15	-7.00909e-10	-0.387782	1.27156e-14	-7.00909e-10	-1.41034
43914151	chr2:43914151:A:G	1.12275e-15	-2.16597	-1.08457e-09	1.08375e-14	-1.57016	-1.08457e-09
43914245	chr2:43914245:T:G	3.18514e-15	-7.00909e-10	-1.12326	1.37779e-14	-7.00909e-10	-1.3301
43914263	chr2:43914263:A:C	2.36031e-14	-7.00909e-10	0.879618	6.09611e-14	-7.00909e-10	0.157067
43914474	chr2:43914474:T:C	4.03127e-15	-7.00909e-10	-0.887676	1.64226e-14	-7.00909e-10	-1.15451
43915121	chr2:43915121:T:C	2.04149e-15	-7.00909e-10	-1.56808	1.07159e-14	-7.00909e-10	-1.58144
43915424	chr2:43915424:C:T	1.99661e-15	-7.00909e-10	-1.59031	1.06616e-14	-7.00909e-10	-1.58652
43915950	chr2:43915950:C:G	1.26521e-15	-1.24634	-0.800176	1.64668e-14	-0.585866	-0.565952
43916027	chr2:43916027:G:A	2.02053e-15	-7.00909e-10	-1.5784	1.06468e-14	-7.00909e-10	-1.5879
43916077	chr2:43916077:T:A	1.92352e-15	-1.34805	-0.279553	1.05358e-14	-1.50367	-0.094716
43916201	chr2:43916201:G:A	1.30735e-15	-1.20623	-0.807526	1.69241e-14	-0.547246	-0.577186
43916313	chr2:43916313:G:C	3.2699e-16	-2.18847	-1.21111	2.70746e-15	-1.71412	-1.24303
43916617	chr2:43916617:A:G	3.38348e-15	-0.969831	-0.093022	1.50007e-14	-1.18914	-0.0559306
43916765	chr2:43916765:G:A	3.50628e-16	-2.18942	-1.14037	2.81703e-15	-1.74187	-1.17562
43917111	chr2:43917111:G:A	2.74306e-15	-0.986652	-0.286032	2.99068e-14	-0.296325	-0.258758
43917178	chr2:43917178:T:C	2.50963e-15	-0.914349	-0.447273	2.73767e-14	-0.213115	-0.430359
43917354	chr2:43917354:C:T	4.75599e-15	-2.08454	1.36219	3.41201e-14	-1.9294	1.50612
43917577	chr2:43917577:C:T	3.45868e-16	-2.06862	-1.27484	1.41203e-15	-2.16798	-1.44016
43918660	chr2:43918660:C:T	3.25415e-16	-2.16452	-1.23989	3.34534e-15	-1.45521	-1.29039
43918963	chr2:43918963:G:A	1.65608e-14	-7.00909e-10	0.525282	4.97266e-14	-7.00909e-10	-0.0466271
43918995	chr2:43918995:T:A	6.2777e-15	-7.00909e-10	-0.444754	2.69934e-14	-7.00909e-10	-0.657575
43919001	chr2:43919001:T:C	4.17718e-15	-7.00909e-10	-0.852121	1.71002e-14	-7.00909e-10	-1.11408
43919100	chr2:43919100:CAG:C	3.12999e-15	-7.00909e-10	-1.14073	2.12108e-14	-7.00909e-10	-0.898658
43919104	chr2:43919104:G:A	2.86792e-16	-2.1845	-1.34626	2.53643e-15	-1.65292	-1.36949
43919274	chr2:43919274:T:C	3.25454e-15	-7.00909e-10	-1.10171	2.22231e-14	-7.00909e-10	-0.852034
43919373	chr2:43919373:A:G	1.64056e-15	-2.1819	0.39518	1.00541e-14	-1.61833	-0.0268542
43919612	chr2:43919612:A:G	4.87084e-15	-7.00909e-10	-0.698492	3.53381e-14	-7.00909e-10	-0.388206
43919690	chr2:43919690:T:C	6.92149e-15	-7.00909e-10	-0.347126	1.29343e-14	-7.00909e-10	-1.39328
43919982	chr2:43919982:A:G	3.93485e-15	-7.00909e-10	-0.911884	1.69656e-14	-7.00909e-10	-1.12198
43920296	chr2:43920296:C:G	1.11463e-15	-2.17324	-1.08457e-09	6.28952e-15	-2.11428	-1.08457e-09
43920360	chr2:43920360:C:T	1.86576e-15	-0.971811	-0.686278	2.73806e-14	-0.256254	-0.387077
43921028	chr2:43921028:G:A	2.57373e-16	-2.17108	-1.46791	2.5383e-15	-1.56907	-1.4526
43921195	chr2:43921195:G:C	1.3054e-15	-2.01525	-1.08457e-09	9.2546e-15	-1.72805	-1.08457e-09
43922178	chr2:43922178:A:C	4.95188e-15	-0.273333	-0.408656	5.56038e-15	-1.58664	-0.65086
43922303	chr2:43922303:T:C	3.71095e-15	-0.815973	-0.154496	1.43221e-14	-1.23629	-0.055076
43922583	chr2:43922583:A:C	6.91972e-16	-1.96653	-0.683436	5.51195e-15	-1.86298	-0.383274
43922626	chr2:43922626:G:A	6.53767e-15	-7.00909e-10	-0.404176	1.26289e-14	-7.00909e-10	-1.41718
43922684	chr2:43922684:G:A	1.07028e-14	-7.00909e-10	0.0887513	3.79688e-14	-7.00909e-10	-0.316404
43922839	chr2:43922839:C:T	3.13253e-15	-7.00909e-10	-1.13992	1.40665e-14	-7.00909e-10	-1.30937
43922890	chr2:43922890:C:T	4.80676e-15	-7.00909e-10	-0.711735	2.22878e-14	-7.00909e-10	-0.849129
43923244	chr2:43923244:T:TGC	3.13608e-15	-7.00909e-10	-1.13878	1.75782e-14	-7.00909e-10	-1.08651
43923308	chr2:43923308:G:A	8.40082e-16	-1.42015	-1.03586	7.75082e-15	-0.790751	-1.11462
43923372	chr2:43923372:C:G	4.40292e-16	-1.82523	-1.27684	7.39311e-15	-0.962476	-0.990144
43924214	chr2:43924214:C:T	1.63975e-15	-0.994918	-0.792295	2.11691e-14	-0.375634	-0.52499
43924669	chr2:43924669:C:T	9.75963e-15	-1.39875	1.39524	4.03415e-14	-1.62422	1.36843
43924716	chr2:43924716:G:A	1.17907e-15	-2.11703	-1.08457e-09	6.02512e-15	-2.15723	-1.08457e-09
43924726	chr2:43924726:A:G	2.21101e-15	-7.00909e-10	-1.48831	1.13909e-14	-7.00909e-10	-1.52035
43924919	chr2:43924919:A:G	7.71706e-16	-2.16727	-0.373644	6.07391e-15	-1.51342	-0.635744
43925041	chr2:43925041:G:A	1.5174e-15	-1.18598	-0.678778	1.83867e-14	-0.602126	-0.439412
43925267	chr2:43925267:G:T	3.43869e-15	-0.843097	-0.203572	3.12409e-14	-0.456673	-0.0547664
43925856	chr2:43925856:C:G	2.46591e-16	-2.17813	-1.50365	2.10866e-15	-1.62957	-1.57755
43926518	chr2:43926518:C:T	1.44635e-15	-1.91271	-1.08457e-09	5.97897e-15	-2.16492	-1.08457e-09
43927000	chr2:43927000:T:C	5.23759e-15	-2.17788	1.55198	3.02682e-14	-1.58421	1.04114
43927371	chr2:43927371:T:C	5.75893e-15	-2.18193	1.65093	3.16831e-14	-1.62578	1.12839
43927497	chr2:43927497:T:A	4.25578e-15	-2.17887	1.34539	2.4766e-14	-1.59823	0.854529
43928023	chr2:43928023:GA:G	2.13897e-15	-0.913096	-0.608337	2.60536e-14	-0.186558	-0.506454
43928169	chr2:43928169:C:G	1.22636e-15	-1.94048	-0.137234	9.47971e-15	-1.66471	-0.0393001
43928178	chr2:43928178:T:C	2.71048e-15	-7.00909e-10	-1.28463	1.47836e-14	-7.00909e-10	-1.25965
43928853	chr2:43928853:C:A	1.65516e-14	-7.00909e-10	0.524728	5.34402e-14	-7.00909e-10	0.0253949
43929245	chr2:43929245:C:T	2.59887e-15	-7.00909e-10	-1.32668	1.4131e-14	-7.00909e-10	-1.3048
43929301	chr2:43929301:G:A	1.82112e-15	-0.717751	-0.964557	2.40246e-14	0.0564899	-0.830578
43929421	chr2:43929421:G:A	2.53304e-15	-2.16912	0.816786	1.77938e-14	-1.54149	0.467169
43929765	chr2:43929765:T:C	1.28611e-15	-2.03013	-1.08457e-09	6.26624e-15	-2.11799	-1.08457e-09
43930302	chr2:43930302:T:C	1.79546e-15	-1.44499	-0.251508	3.17393e-15	-2.1841	-0.614096
43930512	chr2:43930512:C:T	6.03997e-16	-1.80191	-0.984029	1.24231e-14	-0.361913	-1.0717
43930582	chr2:43930582:C:T	3.14129e-15	0.208265	-1.34539	3.52475e-15	-1.30095	-1.39241
43931461	chr2:43931461:T:C	2.12222e-15	-2.18945	0.660157	1.17806e-14	-1.71475	0.228038
43932319	chr2:43932319:C:T	1.07749e-15	-2.18178	-0.0253381	7.71047e-15	-1.62864	-0.281954
43932355	chr2:43932355:T:C	2.72758e-15	-7.00909e-10	-1.27834	1.48653e-14	-7.00909e-10	-1.25414
43932551	chr2:43932551:T:C	7.80583e-16	-0.962565	-1.56691	1.20168e-15	-2.18895	-1.5805
43932800	chr2:43932800:A:G	2.76842e-15	-7.00909e-10	-1.26348	1.77418e-14	-7.00909e-10	-1.07725
43933231	chr2:43933231:T:C	2.41902e-15	-7.00909e-10	-1.3984	1.32214e-14	-7.00909e-10	-1.37133
43934318	chr2:43934318:A:G	2.11294e-15	-7.00909e-10	-1.53368	1.09783e-14	-7.00909e-10	-1.55725
43934821	chr2:43934821:T:C	1.09636e-15	-2.18976	-1.08457e-09	6.41051e-15	-2.09523	-1.08457e-09
43935027	chr2:43935027:A:G	2.2871e-16	-2.18959	-1.56747	1.8528e-15	-1.77272	-1.56376
43935181	chr2:43935181:T:C	2.33372e-15	-2.16084	0.726545	1.58977e-14	-1.49092	0.303919
43935182	chr2:43935182:G:A	1.09636e-15	-2.18976	-1.08457e-09	7.14093e-15	-1.98732	-1.08457e-09
43935221	chr2:43935221:T:C	2.65416e-15	-7.00909e-10	-1.30563	1.22178e-14	-7.00909e-10	-1.45027
43935661	chr2:43935661:AT:A	4.50724e-16	-2.06302	-1.01564	6.21466e-15	-1.02818	-1.09808
43936363	chr2:43936363:G:A	2.17349e-15	-7.00909e-10	-1.50542	1.28756e-14	-7.00909e-10	-1.39783
43936439	chr2:43936439:A:T	3.96398e-15	-7.00909e-10	-0.90451	1.13223e-14	-7.00909e-10	-1.5264
43936634	chr2:43936634:G:A	5.06275e-15	-7.00909e-10	-0.659848	2.12916e-14	-7.00909e-10	-0.894854
43937147	chr2:43937147:G:A	5.39823e-15	-7.00909e-10	-0.595687	1.31864e-14	-7.00909e-10	-1.37398
43937342	chr2:43937342:T:A	7.57749e-16	-1.03762	-1.52154	3.84005e-15	-1.23353	-1.37415
43937626	chr2:43937626:T:C	3.54494e-15	-7.00909e-10	-1.01624	2.53394e-14	-7.00909e-10	-0.720809
43938399	chr2:43938399:A:T	7.78636e-15	-7.00909e-10	-0.229384	1.73048e-14	-7.00909e-10	-1.10218
43938417	chr2:43938417:G:C	3.51989e-15	-7.00909e-10	-1.02333	1.09708e-14	-7.00909e-10	-1.55793
43938672	chr2:43938672:G:A	2.63724e-15	-7.00909e-10	-1.31203	1.20949e-14	-7.00909e-10	-1.46039
43939083	chr2:43939083:T:C	5.81611e-14	1.78146	-1.08457e-09	5.14322e-14	-0.0129034	-1.08457e-09
43939145	chr2:43939145:G:A	1.1172e-15	-2.17093	-1.08457e-09	6.52674e-15	-2.07726	-1.08457e-09
43939616	chr2:43939616:A:G	2.65055e-15	-7.00909e-10	-1.30699	1.22019e-14	-7.00909e-10	-1.45157
43940278	chr2:43940278:A:G	4.59434e-15	-7.00909e-10	-0.756933	3.26955e-14	-7.00909e-10	-0.465931
43940551	chr2:43940551:A:C	2.89401e-15	-7.00909e-10	-1.21912	1.2961e-14	-7.00909e-10	-1.39122
43940727	chr2:43940727:T:C	3.21915e-15	-1.11264	-1.08457e-09	8.03426e-15	-1.86945	-1.08457e-09
43942634	chr2:43942634:T:C	2.57707e-15	-7.00909e-10	-1.3351	1.19445e-14	-7.00909e-10	-1.4729
43942712	chr2:43942712:C:T	4.53054e-16	-1.49803	-1.57547	6.68556e-15	-0.467947	-1.58527
43942870	chr2:43942870:T:C	2.24898e-15	-7.00909e-10	-1.47128	1.11676e-14	-7.00909e-10	-1.54016
43943235	chr2:43943235:T:C	4.39748e-16	-1.51	-1.59331	1.2574e-15	-2.13069	-1.59343
43943442	chr2:43943442:A:T	4.9876e-16	-1.38513	-1.59226	1.22169e-15	-2.15955	-1.59338
43943710	chr2:43943710:T:C	1.73413e-15	-1.73125	-1.08457e-09	1.82841e-14	-1.04714	-1.08457e-09
43944738	chr2:43944738:T:G	2.58432e-15	-7.00909e-10	-1.33229	1.06496e-14	-7.00909e-10	-1.58765
43945311	chr2:43945311:C:A	2.65589e-15	-7.00909e-10	-1.30498	1.79321e-14	-7.00909e-10	-1.06657
43945497	chr2:43945497:T:C	1.44395e-15	-0.353122	-1.56125	2.33697e-15	-1.51103	-1.59328
43945948	chr2:43945948:CAATT:C	4.65807e-16	-1.97597	-1.06977	5.63365e-15	-0.942706	-1.2817
43946283	chr2:43946283:T:G	1.86034e-15	-0.549008	-1.11199	5.42823e-15	-0.987717	-1.27384
43946684	chr2:43946684:TAA:T	3.94273e-15	-7.00909e-10	-0.909883	2.6052e-14	-7.00909e-10	-0.693073
43946874	chr2:43946874:G:C	3.05099e-15	-7.00909e-10	-1.16629	1.32803e-14	-7.00909e-10	-1.36688
43946877	chr2:43946877:G:A	7.92443e-16	-2.18905	-0.325338	4.54233e-15	-1.80377	-0.635961
43947424	chr2:43947424:G:T	1.16312e-15	-2.13065	-1.08457e-09	6.77274e-15	-2.04026	-1.08457e-09
43947573	chr2:43947573:T:C	2.21625e-15	-1.48594	-1.08457e-09	7.24774e-15	-1.97248	-1.08457e-09
43947829	chr2:43947829:T:A	1.44064e-15	-0.474106	-1.44256	2.26836e-15	-1.66162	-1.47249
43947899	chr2:43947899:G:A	1.99724e-15	-7.00909e-10	-1.58999	1.10243e-14	-7.00909e-10	-1.55306
43947996	chr2:43947996:G:A	3.8622e-15	-7.00909e-10	-0.930521	1.62329e-14	-7.00909e-10	-1.16613
43948154	chr2:43948154:G:A	2.42799e-15	-7.00909e-10	-1.39469	1.05845e-14	-7.00909e-10	-1.59378
43948227	chr2:43948227:A:C	4.07191e-16	-1.59847	-1.58176	1.30099e-15	-2.10095	-1.58909
43948532	chr2:43948532:C:T	2.96569e-15	-7.00909e-10	-1.19465	1.66916e-14	-7.00909e-10	-1.13826
43948733	chr2:43948733:T:C	2.16255e-15	-7.00909e-10	-1.51047	1.46683e-14	-7.00909e-10	-1.26748
43949111	chr2:43949111:T:C	2.12956e-15	-7.00909e-10	-1.52584	1.07945e-14	-7.00909e-10	-1.57413
43949840	chr2:43949840:T:C	2.51568e-15	-7.00909e-10	-1.35922	1.22332e-14	-7.00909e-10	-1.44901
43950008	chr2:43950008:T:C	2.03826e-15	-7.00909e-10	-1.56966	1.07646e-14	-7.00909e-10	-1.5769
43950230	chr2:43950230:AT:A	5.9465e-16	-1.26617	-1.53537	1.41438e-15	-2.18374	-1.42274
43950279	chr2:43950279:G:T	1.17931e-15	-2.11683	-1.08457e-09	7.90671e-15	-1.88546	-1.08457e-09
43950395	chr2:43950395:A:G	2.0178e-15	-7.00909e-10	-1.57975	1.14126e-14	-7.00909e-10	-1.51845
43950421	chr2:43950421:C:T	5.03839e-16	-1.38083	-1.58642	1.20406e-15	-2.17621	-1.59126
43950506	chr2:43950506:C:G	2.06709e-15	-7.00909e-10	-1.55562	1.16666e-14	-7.00909e-10	-1.49644
43950809	chr2:43950809:T:C	2.4368e-16	-2.10725	-1.58641	2.33347e-15	-1.51231	-1.5935
43950895	chr2:43950895:T:C	1.57526e-15	-0.840714	-0.986624	4.43633e-15	-1.18114	-1.2822
43951047	chr2:43951047:G:C	4.02046e-16	-1.74283	-1.45011	5.4455e-15	-0.736419	-1.52196
43951057	chr2:43951057:G:A	1.99622e-15	-7.00909e-10	-1.5905	1.1012e-14	-7.00909e-10	-1.55418
43951512	chr2:43951512:T:C	2.74719e-15	-7.00909e-10	-1.27118	1.46349e-14	-7.00909e-10	-1.26976
43951639	chr2:43951639:C:G	5.66551e-16	-1.30244	-1.54751	4.89575e-15	-0.806916	-1.55788
43951732	chr2:43951732:G:C	2.56362e-15	-7.00909e-10	-1.34034	1.22858e-14	-7.00909e-10	-1.44472
43952312	chr2:43952312:G:C	3.30376e-15	-7.00909e-10	-1.0867	1.46822e-14	-7.00909e-10	-1.26653
43952326	chr2:43952326:C:T	2.12296e-15	-7.00909e-10	-1.52895	1.07789e-14	-7.00909e-10	-1.57558
43952597	chr2:43952597:C:T	5.45515e-16	-1.36922	-1.51856	4.8008e-15	-0.852711	-1.53167
43952794	chr2:43952794:A:C	4.20584e-15	-7.00909e-10	-0.845284	1.70128e-14	-7.00909e-10	-1.1192
43953225	chr2:43953225:G:A	1.60409e-15	-1.8092	-1.08457e-09	6.05255e-15	-2.15269	-1.08457e-09
43953366	chr2:43953366:G:A	4.82839e-16	-1.4477	-1.56212	1.2359e-15	-2.16678	-1.57458
43953924	chr2:43953924:C:T	1.12797e-15	-2.16134	-1.08457e-09	8.36621e-15	-1.82897	-1.08457e-09
43954037	chr2:43954037:C:G	2.57389e-16	-2.17074	-1.46818	1.51132e-15	-2.06705	-1.47314
43954212	chr2:43954212:C:T	3.34242e-16	-1.82365	-1.554	1.30718e-15	-2.13443	-1.55087
43954255	chr2:43954255:T:C	2.4593e-15	-7.00909e-10	-1.38188	1.16402e-14	-7.00909e-10	-1.4987
43954295	chr2:43954295:G:A	3.51822e-16	-1.78758	-1.53881	1.34406e-15	-2.12255	-1.53492
43955015	chr2:43955015:G:A	2.46654e-15	-7.00909e-10	-1.37894	1.50777e-14	-7.00909e-10	-1.23995
43955111	chr2:43955111:A:G	6.6856e-16	-2.1896	-0.494786	4.52324e-15	-1.75196	-0.691978
43955567	chr2:43955567:G:A	4.55203e-15	-7.00909e-10	-0.766185	3.8596e-14	-7.00909e-10	-0.30002
43955635	chr2:43955635:G:T	1.20106e-15	-0.97211	-1.12645	2.22943e-15	-1.89156	-1.25986
43956562	chr2:43956562:G:A	2.54602e-15	-7.00909e-10	-1.34723	1.18047e-14	-7.00909e-10	-1.48467
43956580	chr2:43956580:G:T	2.01789e-15	-7.00909e-10	-1.57971	1.17803e-14	-7.00909e-10	-1.48674
43956676	chr2:43956676:G:T	2.02364e-15	-7.00909e-10	-1.57686	1.18316e-14	-7.00909e-10	-1.48239
43956690	chr2:43956690:G:A	2.69081e-16	-2.06598	-1.52852	3.14453e-15	-1.2323	-1.5752
43956806	chr2:43956806:C:T	4.78543e-16	-2.18214	-0.836622	3.54999e-15	-1.88668	-0.799543
43956864	chr2:43956864:T:C	1.98977e-15	-7.00909e-10	-1.59374	1.05858e-14	-7.00909e-10	-1.59365
43957078	chr2:43957078:G:A	1.27144e-15	-2.04161	-1.08457e-09	6.21692e-15	-2.12589	-1.08457e-09
43957088	chr2:43957088:A:T	4.32926e-15	-7.00909e-10	-0.816362	1.77823e-14	-7.00909e-10	-1.07497
43957532	chr2:43957532:A:G	2.40538e-15	-7.00909e-10	-1.40405	1.15356e-14	-7.00909e-10	-1.50773
43957862	chr2:43957862:T:C	2.82325e-15	-7.00909e-10	-1.24387	1.09224e-14	-7.00909e-10	-1.56235
43957990	chr2:43957990:T:C	3.29516e-16	-1.96913	-1.42275	3.94181e-15	-1.15123	-1.4303
43958092	chr2:43958092:T:C	5.18294e-15	-7.00909e-10	-0.636385	1.92897e-14	-7.00909e-10	-0.993597
43958167	chr2:43958167:T:C	4.81351e-16	-1.43013	-1.58278	1.2222e-15	-2.16225	-1.59027
43958206	chr2:43958206:G:A	4.1229e-16	-1.71825	-1.44954	7.71856e-15	-0.351047	-1.55849
43958574	chr2:43958574:T:C	4.95213e-15	-0.68194	-1.08457e-09	3.20304e-13	1.8161	-1.08457e-09
43958579	chr2:43958579:T:C	8.42612e-16	-2.18864	-0.264367	4.77987e-15	-1.80248	-0.586273
43958747	chr2:43958747:C:T	1.20963e-15	-2.09144	-1.08457e-09	1.07384e-14	-1.57934	-1.08457e-09
43959097	chr2:43959097:A:T	2.63268e-15	-7.00909e-10	-1.31375	1.21098e-14	-7.00909e-10	-1.45915
43959359	chr2:43959359:A:C	5.19391e-16	-1.34466	-1.5922	1.20742e-15	-2.17086	-1.59383
43959416	chr2:43959416:A:G	6.74317e-15	-7.00909e-10	-0.373228	3.97036e-14	-7.00909e-10	-0.271726
43959696	chr2:43959696:G:A	3.07709e-15	-1.15777	-1.08457e-09	6.57889e-15	-2.0693	-1.08457e-09
43959942	chr2:43959942:G:C	1.55909e-14	0.464929	-1.08457e-09	2.04047e-14	-0.937403	-1.08457e-09
43960065	chr2:43960065:A:G	3.60179e-16	-1.85301	-1.4499	4.72296e-15	-0.841403	-1.55933
43960245	chr2:43960245:A:G	3.80773e-16	-2.15657	-1.09074	3.52833e-15	-1.70092	-0.991424
43960513	chr2:43960513:A:G	4.54138e-16	-2.18132	-0.889795	3.34381e-15	-1.88566	-0.860402
43960811	chr2:43960811:G:A	1.9951e-15	-7.00909e-10	-1.59106	1.06194e-14	-7.00909e-10	-1.59048
43960959	chr2:43960959:T:C	2.29117e-15	-7.00909e-10	-1.4527	1.12824e-14	-7.00909e-10	-1.52992
43961267	chr2:43961267:G:A	2.39299e-15	-7.00909e-10	-1.40921	1.60759e-14	-7.00909e-10	-1.17585
43962199	chr2:43962199:G:A	9.71679e-16	-0.739877	-1.57061	1.07897e-14	-0.069181	-1.50539
43962348	chr2:43962348:G:A	1.01268e-15	-0.698464	-1.5707	1.12904e-14	-0.0236232	-1.5056
43962810	chr2:43962810:A:G	2.16588e-15	-7.00909e-10	-1.50893	1.47514e-14	-7.00909e-10	-1.26183
43963041	chr2:43963041:G:C	8.53592e-16	-0.88337	-1.55669	8.91823e-15	-0.281802	-1.48327
43963158	chr2:43963158:T:C	5.7652e-14	-7.00909e-10	1.77267	2.19596e-13	-7.00909e-10	1.43862
43963644	chr2:43963644:T:C	2.50455e-15	-7.00909e-10	-1.36365	1.27128e-14	-7.00909e-10	-1.41056
43963959	chr2:43963959:G:C	2.03155e-15	-7.00909e-10	-1.57296	1.06694e-14	-7.00909e-10	-1.58579
43964261	chr2:43964261:TTCCTC:T	5.70148e-16	-1.25	-1.59362	1.19084e-15	-2.18731	-1.5912
43964416	chr2:43964416:G:A	1.23427e-15	-0.542272	-1.52901	1.40989e-14	0.13237	-1.43944
43964841	chr2:43964841:T:C	6.09422e-16	-1.42638	-1.35062	1.87196e-15	-2.1612	-1.16498
43965018	chr2:43965018:T:C	1.45211e-15	-0.403268	-1.50547	2.3351e-15	-1.57707	-1.52805
43965289	chr2:43965289:G:C	7.1735e-16	-1.21874	-1.39521	1.72518e-15	-2.18683	-1.22101
43965632	chr2:43965632:A:G	1.35292e-15	-2.18965	0.210153	7.31155e-15	-1.79194	-0.171775
43966060	chr2:43966060:A:T	1.99073e-15	-7.00909e-10	-1.59326	1.0663e-14	-7.00909e-10	-1.58639
43966471	chr2:43966471:T:C	2.17813e-15	-7.00909e-10	-1.50329	1.18159e-14	-7.00909e-10	-1.48372
43966762	chr2:43966762:A:T	5.192e-16	-1.34541	-1.59181	1.20589e-15	-2.17892	-1.58703
43967033	chr2:43967033:A:G	2.44978e-15	-7.00909e-10	-1.38576	1.37019e-14	-7.00909e-10	-1.33563
43967135	chr2:43967135:A:G	2.46513e-16	-2.09974	-1.58236	2.53749e-15	-1.45803	-1.56397
43967644	chr2:43967644:G:C	2.34298e-15	-7.00909e-10	-1.43033	1.1462e-14	-7.00909e-10	-1.51413
43967740	chr2:43967740:C:T	5.92337e-16	-1.21397	-1.59146	1.18629e-15	-2.18865	-1.59368
43967802	chr2:43967802:A:G	2.3241e-15	-7.00909e-10	-1.43842	1.1867e-14	-7.00909e-10	-1.47941
43968607	chr2:43968607:A:G	3.19662e-16	-1.93907	-1.48317	3.96028e-15	-1.13896	-1.43789
43968670	chr2:43968670:A:C	8.8972e-16	-1.01772	-1.38089	7.99933e-15	-0.469729	-1.40408
43968725	chr2:43968725:G:A	7.83319e-16	-0.949248	-1.57672	1.22071e-15	-2.16847	-1.58526
43969248	chr2:43969248:T:C	3.96343e-15	-7.00909e-10	-0.904647	1.71703e-14	-7.00909e-10	-1.10999
43969819	chr2:43969819:A:C	1.14546e-15	-2.18964	0.0436889	6.2997e-15	-1.79267	-0.319999
43970637	chr2:43970637:A:G	3.82772e-15	-7.00909e-10	-0.93949	1.22425e-14	-7.00909e-10	-1.44825
43970641	chr2:43970641:T:C	3.86468e-15	-7.00909e-10	-0.929879	1.68017e-14	-7.00909e-10	-1.13169
43970907	chr2:43970907:T:C	7.41459e-15	-7.00909e-10	-0.278307	3.13702e-14	-7.00909e-10	-0.50731
43971634	chr2:43971634:TC:T	8.4474e-16	-0.872277	-1.57821	1.21835e-15	-2.16692	-1.58875
43972459	chr2:43972459:T:C	2.51709e-15	-7.00909e-10	-1.35866	1.19608e-14	-7.00909e-10	-1.47154
43972476	chr2:43972476:T:C	3.90908e-16	-1.63865	-1.5824	1.34083e-15	-2.06897	-1.59091
43973045	chr2:43973045:A:G	2.93136e-15	-7.00909e-10	-1.20629	1.30483e-14	-7.00909e-10	-1.38451
43974120	chr2:43974120:T:C	4.67385e-16	-1.4655	-1.57686	1.23998e-15	-2.15014	-1.58794
43974237	chr2:43974237:T:C	2.69545e-16	-2.10826	-1.48451	4.59075e-15	-0.994369	-1.43476
43974924	chr2:43974924:A:G	6.72692e-15	-7.00909e-10	-0.37564	4.48294e-14	-7.00909e-10	-0.150303
43976386	chr2:43976386:C:T	3.44326e-15	-7.00909e-10	-1.04534	1.53993e-14	-7.00909e-10	-1.21884
43976430	chr2:43976430:A:T	2.7843e-15	-7.00909e-10	-1.25776	1.26129e-14	-7.00909e-10	-1.41844
43976440	chr2:43976440:G:A	4.29758e-16	-1.54242	-1.58387	5.65453e-15	-0.636194	-1.58452
43976878	chr2:43976878:C:G	5.84426e-16	-2.18654	-0.632339	4.4577e-15	-1.88033	-0.578202
43977305	chr2:43977305:AG:A	2.93763e-15	-7.00909e-10	-1.20415	1.07433e-14	-7.00909e-10	-1.57889
43977578	chr2:43977578:T:C	1.85107e-15	-0.47633	-1.18966	1.7741e-14	0.201704	-1.27899
43977859	chr2:43977859:G:C	4.1625e-16	-1.75821	-1.40002	2.23161e-14	0.570218	-1.41808
43977868	chr2:43977868:C:T	2.67756e-15	-1.29685	-1.08457e-09	3.5262e-14	-0.390361	-1.08457e-09
43978057	chr2:43978057:T:C	2.93659e-15	-7.00909e-10	-1.20451	1.64089e-14	-7.00909e-10	-1.15535
43978455	chr2:43978455:T:C	2.01604e-15	-7.00909e-10	-1.58062	1.06013e-14	-7.00909e-10	-1.59219
43979159	chr2:43979159:GAA:G	4.85918e-16	-1.53624	-1.46723	1.28027e-15	-2.13482	-1.57127
43979660	chr2:43979660:A:C	4.51243e-16	-1.67344	-1.40407	2.70681e-14	0.771029	-1.42584
43979967	chr2:43979967:T:C	5.71819e-15	-7.00909e-10	-0.538106	4.96734e-14	-7.00909e-10	-0.0476993
43981262	chr2:43981262:A:T	2.36626e-15	-7.00909e-10	-1.42045	1.14757e-14	-7.00909e-10	-1.51294
43981552	chr2:43981552:G:A	6.45322e-16	-1.14563	-1.57413	1.19873e-15	-2.18861	-1.58329
43981994	chr2:43981994:GC:G	4.77444e-16	-2.1876	-0.833462	3.66344e-15	-1.86602	-0.788746
43982642	chr2:43982642:A:G	1.99032e-15	-7.00909e-10	-1.59346	1.12324e-14	-7.00909e-10	-1.53437
43982667	chr2:43982667:C:A	6.27824e-16	-1.51816	-1.22909	7.91094e-15	-0.569487	-1.31543
43982939	chr2:43982939:T:TC	2.86804e-14	-7.00909e-10	1.07446	8.07534e-14	-7.00909e-10	0.438233
43983347	chr2:43983347:A:G	6.94398e-16	-2.18747	-0.458996	4.07909e-15	-1.84989	-0.697401
43983618	chr2:43983618:A:G	2.7072e-15	-7.00909e-10	-1.28584	1.23746e-14	-7.00909e-10	-1.43752
43983785	chr2:43983785:T:A	2.99238e-16	-1.95633	-1.53194	9.19865e-15	-0.184851	-1.54926
43983944	chr2:43983944:A:C	4.23134e-16	-1.55316	-1.58867	1.26056e-15	-2.12918	-1.59243
43984109	chr2:43984109:C:G	2.42529e-15	-1.70735	0.311546	4.22857e-14	-0.826453	0.617735
43984146	chr2:43984146:T:TC	2.03457e-15	-7.00909e-10	-1.57148	1.06932e-14	-7.00909e-10	-1.58356
43984817	chr2:43984817:A:G	2.14107e-14	-7.00909e-10	0.782133	2.55735e-14	-7.00909e-10	-0.711612
43984869	chr2:43984869:C:T	4.05892e-15	-7.00909e-10	-0.880841	1.10869e-14	-7.00909e-10	-1.5474
43984992	chr2:43984992:A:T	2.39876e-15	-7.00909e-10	-1.40681	1.19152e-14	-7.00909e-10	-1.47535
43985222	chr2:43985222:G:T	1.34145e-15	-2.18707	0.199062	6.96966e-15	-1.85776	-0.153844
43985554	chr2:43985554:C:A	2.66603e-16	-2.14357	-1.46018	9.06942e-15	-0.271646	-1.47661
43985692	chr2:43985692:T:C	9.15885e-16	-2.18974	-0.179881	5.2653e-15	-1.79851	-0.493523
43986472	chr2:43986472:T:A	7.84785e-16	-1.07497	-1.44913	7.13454e-15	-0.500638	-1.48758
43986754	chr2:43986754:G:C	6.3907e-15	-7.00909e-10	-0.426914	4.06526e-14	-7.00909e-10	-0.248106
43986851	chr2:43986851:T:C	1.0289e-15	-1.8618	-0.391463	1.46882e-14	-0.654315	-0.611808
43986903	chr2:43986903:A:T	8.15191e-16	-1.04597	-1.44012	7.56399e-15	-0.444782	-1.48499
43986997	chr2:43986997:A:G	7.79727e-16	-1.08709	-1.44348	6.99063e-15	-0.519943	-1.48865
43987075	chr2:43987075:C:T	2.31233e-16	-2.18921	-1.55687	1.44895e-15	-2.06501	-1.51731
43987110	chr2:43987110:T:A	7.71471e-16	-1.11081	-1.4304	6.83123e-15	-0.554119	-1.47754
43987175	chr2:43987175:T:C	3.75496e-16	-1.66901	-1.59226	1.31518e-15	-2.08536	-1.59384
43987188	chr2:43987188:T:C	5.77583e-15	-7.00909e-10	-0.528075	3.64434e-14	-7.00909e-10	-0.357406
43987550	chr2:43987550:C:T	6.98657e-16	-1.83764	-0.802712	1.03858e-14	-0.608847	-1.00389
43987978	chr2:43987978:T:G	1.10575e-15	-2.18285	0.00161568	5.58486e-15	-1.89185	-0.34126
43988046	chr2:43988046:G:A	3.18172e-15	-1.05036	-0.0739748	4.77706e-14	-0.313993	0.227236
43988060	chr2:43988060:TG:T	2.55215e-15	-7.00909e-10	-1.34482	1.17227e-14	-7.00909e-10	-1.49164
43988092	chr2:43988092:A:T	1.19417e-15	-1.62602	-0.478286	2.20642e-14	-0.195078	-0.664134
43988343	chr2:43988343:C:G	2.19464e-15	-7.00909e-10	-1.49574	1.16544e-14	-7.00909e-10	-1.49749
43988571	chr2:43988571:C:T	2.31056e-16	-2.17184	-1.57501	1.24544e-15	-2.14412	-1.58956
43988712	chr2:43988712:T:G	3.47464e-13	-7.00909e-10	3.5689	7.13754e-13	-7.00909e-10	2.61737
43988734	chr2:43988734:G:A	1.42305e-14	-7.00909e-10	0.373629	4.50035e-14	-7.00909e-10	-0.146428
43988955	chr2:43988955:G:A	4.42906e-15	-7.00909e-10	-0.793571	3.66673e-14	-7.00909e-10	-0.351282
43989187	chr2:43989187:C:A	3.17034e-15	-7.00909e-10	-1.12792	1.19514e-14	-7.00909e-10	-1.47232
43989230	chr2:43989230:T:A	3.12538e-14	1.16038	-1.08457e-09	2.28863e-14	-0.822627	-1.08457e-09
43990076	chr2:43990076:A:G	2.89848e-16	-2.16026	-1.3599	8.7464e-15	-0.391915	-1.39261
43990112	chr2:43990112:G:A	5.6293e-16	-1.28005	-1.57631	1.21604e-15	-2.18748	-1.57008
43990240	chr2:43990240:G:A	2.35014e-16	-2.17376	-1.55611	1.26372e-15	-2.14915	-1.56995
43990405	chr2:43990405:C:A	4.9075e-16	-1.71372	-1.27986	6.39753e-15	-0.842954	-1.2543
43990449	chr2:43990449:G:A	7.88061e-16	-1.49423	-1.02571	1.07e-14	-0.506116	-1.07681
43990470	chr2:43990470:C:T	1.18808e-15	-2.16883	0.059408	5.5956e-15	-1.95727	-0.273912
43990914	chr2:43990914:C:T	2.82591e-15	-7.00909e-10	-1.24293	1.51192e-14	-7.00909e-10	-1.2372
43990998	chr2:43990998:AC:A	6.86945e-15	-7.00909e-10	-0.354674	4.39279e-14	-7.00909e-10	-0.170618
43991016	chr2:43991016:A:T	6.87099e-15	-7.00909e-10	-0.354449	4.39442e-14	-7.00909e-10	-0.170247
43991307	chr2:43991307:T:C	5.50981e-16	-1.42403	-1.45379	1.37277e-15	-2.17435	-1.46198
43991320	chr2:43991320:T:C	6.87198e-15	-7.00909e-10	-0.354306	4.39468e-14	-7.00909e-10	-0.170188
43991340	chr2:43991340:C:A	5.82956e-15	-7.00909e-10	-0.518817	3.68773e-14	-7.00909e-10	-0.345572
43991354	chr2:43991354:T:C	1.43847e-15	-1.91818	-1.08457e-09	9.53869e-15	-1.69781	-1.08457e-09
43991498	chr2:43991498:G:T	5.28277e-16	-2.17337	-0.746523	3.07027e-15	-2.00508	-0.826318
43991632	chr2:43991632:A:T	6.5772e-15	-7.00909e-10	-0.398149	4.19141e-14	-7.00909e-10	-0.217547
43991638	chr2:43991638:A:C	6.8325e-15	-7.00909e-10	-0.360067	4.36743e-14	-7.00909e-10	-0.176408
43991699	chr2:43991699:G:A	2.34791e-16	-2.18506	-1.54576	5.84711e-15	-0.655574	-1.53165
43991736	chr2:43991736:T:G	8.10194e-15	-7.00909e-10	-0.189654	5.36447e-14	-7.00909e-10	0.0292147
43991897	chr2:43991897:T:A	6.8711e-15	-7.00909e-10	-0.354434	4.39353e-14	-7.00909e-10	-0.170449
43991972	chr2:43991972:T:G	9.81084e-15	-7.00909e-10	0.00172997	3.72106e-14	-7.00909e-10	-0.336574
43992192	chr2:43992192:G:A	6.20938e-15	-7.00909e-10	-0.455697	3.93537e-14	-7.00909e-10	-0.280577
43992292	chr2:43992292:CCA:C	2.17837e-15	-1.50318	-1.08457e-09	8.5531e-15	-1.80687	-1.08457e-09
43992350	chr2:43992350:C:G	5.70893e-15	-7.00909e-10	-0.539727	3.55837e-14	-7.00909e-10	-0.38128
43992579	chr2:43992579:T:C	5.6907e-15	-7.00909e-10	-0.542925	3.58266e-14	-7.00909e-10	-0.374478
43992607	chr2:43992607:C:T	5.46135e-16	-2.11197	-0.774676	3.9252e-15	-1.74938	-0.836374
43992640	chr2:43992640:G:A	2.35742e-15	-1.42419	-1.08457e-09	1.69779e-14	-1.12126	-1.08457e-09
43992836	chr2:43992836:C:T	6.61202e-15	-7.00909e-10	-0.392869	4.18142e-14	-7.00909e-10	-0.219931
43992917	chr2:43992917:T:C	5.70814e-15	-7.00909e-10	-0.539865	3.58223e-14	-7.00909e-10	-0.374597
43992983	chr2:43992983:A:G	7.14264e-15	-7.00909e-10	-0.315675	4.55778e-14	-7.00909e-10	-0.133748
43993037	chr2:43993037:C:G	7.14974e-16	-2.01139	-0.605876	1.08965e-14	-0.994245	-0.570481
43993262	chr2:43993262:T:C	5.79525e-15	-7.00909e-10	-0.52472	3.64072e-14	-7.00909e-10	-0.358403
43993323	chr2:43993323:C:T	7.14264e-15	-7.00909e-10	-0.315675	4.55778e-14	-7.00909e-10	-0.133748
43993456	chr2:43993456:A:G	6.00267e-15	-7.00909e-10	-0.489554	3.79475e-14	-7.00909e-10	-0.316965
43993466	chr2:43993466:G:A	5.13359e-16	-2.18095	-0.767588	3.71057e-15	-1.91635	-0.725633
43993475	chr2:43993475:G:C	5.09721e-16	-2.18478	-0.77087	3.79129e-15	-1.89174	-0.728717
43993568	chr2:43993568:C:G	6.63377e-15	-7.00909e-10	-0.389585	4.19567e-14	-7.00909e-10	-0.216531
43993706	chr2:43993706:T:C	3.22278e-16	-1.91304	-1.50106	1.69047e-15	-1.95054	-1.47762
43993718	chr2:43993718:A:G	2.61154e-16	-2.04733	-1.57707	7.44289e-15	-0.378751	-1.56716
43993808	chr2:43993808:G:A	6.19568e-15	-7.00909e-10	-0.457906	3.92581e-14	-7.00909e-10	-0.283009
43993979	chr2:43993979:A:T	5.35662e-15	-7.00909e-10	-0.603425	3.36627e-14	-7.00909e-10	-0.436776
43994107	chr2:43994107:G:T	5.35662e-15	-7.00909e-10	-0.603425	3.36627e-14	-7.00909e-10	-0.436776
43994137	chr2:43994137:A:C	5.28149e-15	-7.00909e-10	-0.61755	3.30456e-14	-7.00909e-10	-0.455279
43994564	chr2:43994564:T:A	2.34772e-16	-2.1895	-1.54139	4.88522e-15	-0.840276	-1.52668
43994923	chr2:43994923:G:A	5.82493e-16	-1.58593	-1.23626	1.84022e-15	-2.14786	-1.19542
43995027	chr2:43995027:A:G	5.59298e-15	-7.00909e-10	-0.560245	3.53961e-14	-7.00909e-10	-0.386565
43995255	chr2:43995255:C:T	1.46342e-15	-1.90098	-1.08457e-09	5.86371e-15	-2.18439	-1.08457e-09
43995432	chr2:43995432:G:A	5.63105e-15	-7.00909e-10	-0.553461	3.57849e-14	-7.00909e-10	-0.375643
43995465	chr2:43995465:A:G	5.63105e-15	-7.00909e-10	-0.553461	3.57849e-14	-7.00909e-10	-0.375643
43995525	chr2:43995525:G:A	5.63105e-15	-7.00909e-10	-0.553461	3.57849e-14	-7.00909e-10	-0.375643
43995584	chr2:43995584:G:A	5.63105e-15	-7.00909e-10	-0.553461	3.57849e-14	-7.00909e-10	-0.375643
43995643	chr2:43995643:C:A	2.43897e-15	-7.00909e-10	-1.39018	1.45409e-14	-7.00909e-10	-1.2762
43995742	chr2:43995742:C:A	5.3702e-16	-2.16935	-0.734123	3.65239e-15	-1.96487	-0.692919
43995750	chr2:43995750:G:A	5.63105e-15	-7.00909e-10	-0.553461	3.57849e-14	-7.00909e-10	-0.375643
43995780	chr2:43995780:A:G	5.60715e-15	-7.00909e-10	-0.557716	3.56157e-14	-7.00909e-10	-0.380381
43995890	chr2:43995890:G:A	3.5148e-15	-7.00909e-10	-1.02478	1.18334e-14	-7.00909e-10	-1.48224
43996256	chr2:43996256:A:C	1.25995e-15	-2.05069	-1.08457e-09	5.95519e-15	-2.16891	-1.08457e-09
43996354	chr2:43996354:C:T	6.11278e-15	-7.00909e-10	-0.471375	3.90449e-14	-7.00909e-10	-0.288455
43996368	chr2:43996368:C:T	5.61955e-15	-7.00909e-10	-0.555506	3.56556e-14	-7.00909e-10	-0.379261
43996560	chr2:43996560:A:G	1.27604e-15	-2.08067	0.042678	1.26765e-14	-1.39343	-0.0199831
43996591	chr2:43996591:T:G	6.03825e-15	-7.00909e-10	-0.483643	3.85334e-14	-7.00909e-10	-0.301643
43996760	chr2:43996760:A:C	5.53332e-15	-7.00909e-10	-0.57097	3.5112e-14	-7.00909e-10	-0.394625
43996825	chr2:43996825:C:G	5.93195e-15	-7.00909e-10	-0.501405	3.78566e-14	-7.00909e-10	-0.319364
43996864	chr2:43996864:A:G	3.23231e-15	-7.00909e-10	-1.10856	1.4524e-14	-7.00909e-10	-1.27737
43996872	chr2:43996872:A:AC	5.99871e-15	-7.00909e-10	-0.490213	3.82624e-14	-7.00909e-10	-0.308701
43997012	chr2:43997012:C:T	2.97414e-15	-7.00909e-10	-1.1918	1.35487e-14	-7.00909e-10	-1.34688
43997051	chr2:43997051:GAC:G	5.18565e-15	-7.00909e-10	-0.635862	3.27765e-14	-7.00909e-10	-0.463455
43997210	chr2:43997210:CG:C	3.51816e-16	-2.18702	-1.13939	3.45906e-15	-1.65852	-1.05365
43997240	chr2:43997240:C:T	5.36307e-15	-2.18974	1.58752	5.72247e-14	-1.70701	1.80082
43997471	chr2:43997471:A:C	6.0094e-15	-7.00909e-10	-0.488432	3.8307e-14	-7.00909e-10	-0.307536
43997477	chr2:43997477:C:G	2.58115e-15	-7.00909e-10	-1.33352	1.06435e-14	-7.00909e-10	-1.58822
43997758	chr2:43997758:G:T	5.64054e-15	-7.00909e-10	-0.551779	3.62979e-14	-7.00909e-10	-0.361408
43997833	chr2:43997833:C:T	4.55943e-15	-2.18918	1.42462	4.95397e-14	-1.67729	1.62689
43997864	chr2:43997864:G:A	5.16773e-15	-7.00909e-10	-0.639323	3.26317e-14	-7.00909e-10	-0.467884
43997971	chr2:43997971:G:T	6.40729e-15	-7.00909e-10	-0.424321	2.85936e-14	-7.00909e-10	-0.599986
43998160	chr2:43998160:G:T	5.94348e-15	-7.00909e-10	-0.499463	3.78876e-14	-7.00909e-10	-0.318544
43998359	chr2:43998359:G:A	8.50896e-15	-7.00909e-10	-0.140638	4.04099e-14	-7.00909e-10	-0.254092
43998726	chr2:43998726:A:G	2.52411e-15	-7.00909e-10	-1.35587	1.19571e-14	-7.00909e-10	-1.47185
43998812	chr2:43998812:T:A	5.49426e-15	-7.00909e-10	-0.578054	3.48906e-14	-7.00909e-10	-0.400951
43998966	chr2:43998966:A:G	5.74595e-15	-7.00909e-10	-0.533262	3.62423e-14	-7.00909e-10	-0.36294
43998980	chr2:43998980:G:C	3.0221e-15	-7.00909e-10	-1.17581	1.37356e-14	-7.00909e-10	-1.33318
43999003	chr2:43999003:G:C	6.02486e-15	-7.00909e-10	-0.485864	3.84401e-14	-7.00909e-10	-0.304067
43999146	chr2:43999146:A:G	5.99365e-15	-7.00909e-10	-0.491057	3.82247e-14	-7.00909e-10	-0.309687
43999161	chr2:43999161:G:A	5.98533e-15	-7.00909e-10	-0.492447	3.81702e-14	-7.00909e-10	-0.311113
43999174	chr2:43999174:G:C	2.58949e-15	-7.00909e-10	-1.3303	1.48668e-14	-7.00909e-10	-1.25403
43999630	chr2:43999630:T:C	1.18102e-15	-2.11538	-1.08457e-09	1.46787e-14	-1.26677	-1.08457e-09
43999827	chr2:43999827:T:G	5.13688e-15	-1.94362	1.29831	6.76617e-14	-1.04109	1.30245
43999879	chr2:43999879:T:G	3.87862e-15	-1.93378	1.0075	5.09635e-14	-1.02586	1.00381
44000187	chr2:44000187:T:C	5.50429e-15	-1.96183	1.3856	6.82883e-14	-1.10546	1.37603
44000258	chr2:44000258:C:T	4.00719e-15	-2.019	1.12534	4.61169e-14	-1.24474	1.12275
44000349	chr2:44000349:T:C	2.62394e-15	-7.00909e-10	-1.31708	1.20757e-14	-7.00909e-10	-1.46197
44000373	chr2:44000373:G:A	4.08926e-15	-0.873393	-1.08457e-09	7.01559e-15	-2.00503	-1.08457e-09
44000613	chr2:44000613:G:A	1.67731e-15	-1.55905	-0.205517	1.74996e-14	-1.13146	0.0404721
44000750	chr2:44000750:T:C	5.62072e-15	-1.94411	1.38881	7.19312e-14	-1.05858	1.38112
44001242	chr2:44001242:A:G	4.40723e-15	-2.0128	1.21429	5.39997e-14	-1.18146	1.21727
44001423	chr2:44001423:T:C	2.75704e-15	-7.00909e-10	-1.2676	1.63933e-14	-7.00909e-10	-1.1563
44001591	chr2:44001591:G:A	3.33336e-15	-2.17587	1.09809	4.06352e-14	-1.42125	1.17271
44001605	chr2:44001605:T:A	5.11717e-15	-2.18478	1.53563	5.27467e-14	-1.50696	1.51929
44002021	chr2:44002021:G:T	6.01106e-16	-2.16815	-0.622592	4.0773e-15	-1.97069	-0.577041
44002082	chr2:44002082:T:G	8.19312e-15	-7.00909e-10	-0.178462	3.19578e-14	-7.00909e-10	-0.488752
44002195	chr2:44002195:G:A	1.30294e-14	-7.00909e-10	0.285454	4.89302e-14	-7.00909e-10	-0.0627738
44002254	chr2:44002254:T:C	1.7146e-15	-1.74258	-1.08457e-09	4.12415e-14	-0.233724	-1.08457e-09
44002574	chr2:44002574:G:A	8.6788e-16	-1.96272	-0.460734	3.03349e-15	-1.96384	-0.879616
44002623	chr2:44002623:T:A	1.44064e-15	-2.18176	0.265092	1.00832e-14	-2.02906	0.386759
44002647	chr2:44002647:G:A	2.28323e-16	-2.17235	-1.5864	1.49998e-15	-1.95424	-1.59348
44002935	chr2:44002935:G:C	2.25697e-15	-1.46773	-1.08457e-09	1.61466e-14	-1.17146	-1.08457e-09
44002946	chr2:44002946:C:T	2.68084e-15	-7.00909e-10	-1.29563	1.21999e-14	-7.00909e-10	-1.45174
44003093	chr2:44003093:C:T	3.62851e-15	-7.00909e-10	-0.992935	2.84767e-14	-7.00909e-10	-0.60408
44003546	chr2:44003546:A:C	4.75459e-16	-2.17516	-0.850068	4.64901e-15	-1.44752	-0.968994
44003585	chr2:44003585:C:A	1.24976e-13	-7.00909e-10	2.54636	2.0674e-13	-7.00909e-10	1.3783
44003712	chr2:44003712:G:A	2.69607e-15	-7.00909e-10	-1.28996	1.21661e-14	-7.00909e-10	-1.45452
44003752	chr2:44003752:G:A	5.16616e-16	-2.1682	-0.774016	3.48345e-15	-1.96888	-0.736261
44003773	chr2:44003773:C:T	2.59656e-15	-7.00909e-10	-1.32757	1.06509e-14	-7.00909e-10	-1.58753
44004503	chr2:44004503:T:C	1.22778e-15	-2.18675	0.110199	1.03903e-14	-1.51879	-0.0935131
44004504	chr2:44004504:G:A	2.34835e-16	-2.18376	-1.54687	1.60203e-15	-1.89945	-1.58244
44004630	chr2:44004630:C:T	1.9939e-15	-7.00909e-10	-1.59167	1.08341e-14	-7.00909e-10	-1.57047
44004830	chr2:44004830:A:G	7.76e-16	-2.18577	-0.349586	8.38743e-15	-1.48827	-0.338163
44004913	chr2:44004913:A:G	2.35547e-16	-2.18865	-1.53895	1.69626e-15	-1.84858	-1.57617
44004960	chr2:44004960:C:A	2.86254e-15	-7.00909e-10	-1.23005	1.29289e-14	-7.00909e-10	-1.3937
44005308	chr2:44005308:A:T	5.10146e-16	-1.38042	-1.57439	1.25949e-15	-2.16914	-1.55332
44005434	chr2:44005434:G:A	6.29465e-15	-7.00909e-10	-0.442057	2.75123e-14	-7.00909e-10	-0.638536
44005529	chr2:44005529:C:T	6.14235e-15	-7.00909e-10	-0.46655	2.68723e-14	-7.00909e-10	-0.662074
44005565	chr2:44005565:C:T	4.45051e-16	-2.08616	-1.00516	7.25513e-15	-1.53908	-0.432381
44005684	chr2:44005684:T:C	2.92618e-15	-7.00909e-10	-1.20806	1.11136e-14	-7.00909e-10	-1.545
44005775	chr2:44005775:A:G	4.26691e-16	-2.02866	-1.10479	7.74735e-15	-1.40361	-0.50221
44005851	chr2:44005851:T:C	4.35185e-16	-1.70153	-1.41222	1.4186e-15	-2.12105	-1.48245
44006266	chr2:44006266:G:C	5.84082e-16	-2.1265	-0.692972	3.80011e-15	-1.9816	-0.636537
44006308	chr2:44006308:A:G	1.29599e-15	-0.581242	-1.44124	1.41594e-15	-2.11366	-1.49172
44006771	chr2:44006771:G:A	2.96474e-15	-7.00909e-10	-1.19497	1.34506e-14	-7.00909e-10	-1.35415
44006786	chr2:44006786:C:T	2.78673e-15	-7.00909e-10	-1.25689	1.5933e-14	-7.00909e-10	-1.18478
44006803	chr2:44006803:C:T	2.16064e-15	-7.00909e-10	-1.51135	1.13708e-14	-7.00909e-10	-1.52212
44006853	chr2:44006853:A:T	1.65338e-15	-0.496072	-1.28286	4.25485e-14	0.938262	-1.14078
44006884	chr2:44006884:T:C	1.67811e-15	-0.51492	-1.24917	4.22336e-14	0.892484	-1.10244
44007712	chr2:44007712:C:T	1.23343e-15	-1.7654	-0.306563	1.32531e-13	1.10141	-0.167758
44007972	chr2:44007972:A:G	2.26511e-15	-7.00909e-10	-1.46413	1.21235e-14	-7.00909e-10	-1.45803
44008165	chr2:44008165:A:G	1.53132e-15	-0.542507	-1.31312	3.75006e-14	0.864894	-1.19371
44008330	chr2:44008330:C:A	1.48129e-15	-1.07786	-0.81098	2.02645e-13	1.99306	-0.63477
44008333	chr2:44008333:A:G	2.1761e-15	-1.02141	-0.482813	8.56374e-14	0.817422	-0.320468
44008335	chr2:44008335:T:C	3.84246e-16	-2.08101	-1.15722	1.80562e-15	-2.1721	-1.19017
44008342	chr2:44008342:C:T	2.25259e-15	-7.00909e-10	-1.46968	1.20607e-14	-7.00909e-10	-1.46322
44008366	chr2:44008366:G:A	2.69786e-15	-7.00909e-10	-1.2893	1.53591e-14	-7.00909e-10	-1.22146
44008755	chr2:44008755:C:T	2.37595e-15	-7.00909e-10	-1.41636	1.45293e-14	-7.00909e-10	-1.277
44008812	chr2:44008812:A:G	2.25259e-15	-7.00909e-10	-1.46968	1.20607e-14	-7.00909e-10	-1.46322
44008960	chr2:44008960:T:G	3.30477e-16	-1.92964	-1.45933	1.44845e-15	-2.05541	-1.52727
44008971	chr2:44008971:A:G	2.77989e-15	-7.00909e-10	-1.25935	1.61823e-14	-7.00909e-10	-1.16925
44009314	chr2:44009314:G:A	2.97394e-15	-7.00909e-10	-1.19187	1.34827e-14	-7.00909e-10	-1.35176
44009402	chr2:44009402:A:T	2.93624e-15	-7.00909e-10	-1.20463	1.38028e-14	-7.00909e-10	-1.3283
44009623	chr2:44009623:A:G	2.79701e-15	-7.00909e-10	-1.25321	1.44997e-14	-7.00909e-10	-1.27904
44009682	chr2:44009682:T:A	1.68357e-15	-1.76084	-1.08457e-09	5.83579e-15	-2.18916	-1.08457e-09
44009828	chr2:44009828:A:C	3.03386e-15	-0.505473	-0.666448	2.99811e-14	-0.233908	-0.318692
44010120	chr2:44010120:T:C	2.57746e-15	-7.00909e-10	-1.33495	1.34145e-14	-7.00909e-10	-1.35683
44010160	chr2:44010160:G:A	2.19062e-15	-7.00909e-10	-1.49758	1.16048e-14	-7.00909e-10	-1.50175
44010164	chr2:44010164:C:T	2.2512e-15	-7.00909e-10	-1.4703	1.19251e-14	-7.00909e-10	-1.47452
44010196	chr2:44010196:C:A	4.40855e-15	-0.65558	-0.14263	4.0644e-14	-0.381963	0.133646
44010331	chr2:44010331:T:C	1.93985e-15	-0.417059	-1.20209	5.09147e-14	1.05418	-1.07719
44010343	chr2:44010343:T:A	4.61008e-16	-2.187	-0.869095	3.44597e-15	-1.74039	-0.975571
44010443	chr2:44010443:C:G	2.0288e-15	-7.00909e-10	-1.57431	1.06606e-14	-7.00909e-10	-1.58661
44010648	chr2:44010648:G:A	2.36987e-16	-2.15803	-1.56348	1.48713e-15	-1.98417	-1.57215
44010723	chr2:44010723:C:T	2.34879e-15	-7.00909e-10	-1.42786	1.06057e-14	-7.00909e-10	-1.59178
44010735	chr2:44010735:A:G	3.12378e-15	-0.396021	-0.746694	2.49582e-14	-0.112126	-0.623839
44010750	chr2:44010750:C:CAGT	3.21902e-15	-7.00909e-10	-1.11268	1.43496e-14	-7.00909e-10	-1.28945
44010758	chr2:44010758:T:C	2.83736e-15	-7.00909e-10	-1.23888	1.30046e-14	-7.00909e-10	-1.38787
44010802	chr2:44010802:C:T	2.30392e-16	-2.17006	-1.57967	1.5229e-15	-1.94678	-1.58576
44011091	chr2:44011091:G:A	2.66029e-16	-2.18969	-1.41622	1.99372e-15	-1.79267	-1.4705
44011136	chr2:44011136:A:G	2.77465e-15	-7.00909e-10	-1.26123	1.42128e-14	-7.00909e-10	-1.29903
44011166	chr2:44011166:A:G	2.88649e-16	-2.18902	-1.33528	2.04322e-15	-1.837	-1.40164
44011220	chr2:44011220:C:G	3.02259e-16	-2.1894	-1.28883	2.15335e-15	-1.82524	-1.3609
44011391	chr2:44011391:G:A	3.05086e-16	-2.18961	-1.27931	2.18573e-15	-1.81816	-1.35306
44011398	chr2:44011398:T:C	2.99808e-16	-2.18965	-1.29672	2.15628e-15	-1.81675	-1.36803
44011448	chr2:44011448:A:G	3.16343e-15	-7.00909e-10	-1.1301	1.58062e-14	-7.00909e-10	-1.19276
44011496	chr2:44011496:A:G	1.10095e-15	-2.18559	-1.08457e-09	7.04641e-15	-2.00065	-1.08457e-09
44011506	chr2:44011506:G:A	5.19614e-16	-2.18951	-0.746915	3.69899e-15	-1.7878	-0.857312
44011530	chr2:44011530:C:G	2.92757e-16	-2.18961	-1.32056	2.1714e-15	-1.78878	-1.38901
44011637	chr2:44011637:A:G	2.03862e-15	-7.00909e-10	-1.56948	1.06893e-14	-7.00909e-10	-1.58392
44011768	chr2:44011768:T:G	2.92174e-16	-2.18942	-1.32274	2.08262e-15	-1.82918	-1.39036
44011876	chr2:44011876:T:A	2.61374e-16	-2.18895	-1.4346	2.04276e-15	-1.76767	-1.47119
44011956	chr2:44011956:C:T	3.38614e-15	-0.902611	-0.159457	1.81085e-14	-1.18226	0.125469
44012138	chr2:44012138:C:T	3.16297e-15	-7.00909e-10	-1.13025	1.58021e-14	-7.00909e-10	-1.19302
44012541	chr2:44012541:A:C	3.2145e-16	-2.18975	-1.22692	2.25716e-15	-1.79927	-1.33979
44012632	chr2:44012632:G:T	2.37868e-15	-7.00909e-10	-1.41521	1.22834e-14	-7.00909e-10	-1.44492
44012906	chr2:44012906:T:A	2.2802e-15	-7.00909e-10	-1.4575	1.07294e-14	-7.00909e-10	-1.58018
44012908	chr2:44012908:T:A	2.71176e-15	-7.00909e-10	-1.28416	1.2399e-14	-7.00909e-10	-1.43556
44012957	chr2:44012957:A:C	2.69225e-16	-2.18974	-1.40423	1.96578e-15	-1.79571	-1.48156
44012986	chr2:44012986:T:C	3.17971e-15	-7.00909e-10	-1.12497	1.43723e-14	-7.00909e-10	-1.28786
44013083	chr2:44013083:A:G	2.61318e-16	-2.18878	-1.43499	2.03925e-15	-1.76638	-1.47421
44013184	chr2:44013184:G:A	3.16518e-15	-7.00909e-10	-1.12955	1.58139e-14	-7.00909e-10	-1.19228
44013375	chr2:44013375:TTTTA:T	2.20261e-15	-7.00909e-10	-1.49211	1.09784e-14	-7.00909e-10	-1.55724
44013383	chr2:44013383:A:T	6.59825e-16	-2.17726	-0.520281	5.91753e-15	-1.4736	-0.701645
44013742	chr2:44013742:G:A	2.67466e-16	-2.18866	-1.41186	2.09451e-15	-1.76173	-1.45212
44014386	chr2:44014386:C:T	2.5782e-16	-2.18971	-1.44754	2.00575e-15	-1.81406	-1.44309
44014401	chr2:44014401:A:T	2.00742e-15	-7.00909e-10	-1.58491	1.06086e-14	-7.00909e-10	-1.5915
44014842	chr2:44014842:C:T	9.15681e-16	-0.846527	-1.52332	1.79251e-15	-2.07932	-1.29023
44015400	chr2:44015400:G:C	2.49059e-15	-7.00909e-10	-1.36924	1.45111e-14	-7.00909e-10	-1.27825
44015494	chr2:44015494:T:C	3.77555e-16	-2.18858	-1.06722	2.63288e-15	-1.84611	-1.13898
44015495	chr2:44015495:G:A	1.154e-15	-2.13853	-1.08457e-09	5.83544e-15	-2.18922	-1.08457e-09
44015633	chr2:44015633:A:G	3.70427e-15	-0.551974	-0.420297	1.13243e-13	0.790383	-0.0140173
44015640	chr2:44015640:G:A	3.7798e-15	-0.612795	-0.339292	3.52556e-14	-0.398918	0.00837575
44015746	chr2:44015746:G:C	2.35334e-16	-2.18835	-1.54015	1.9061e-15	-1.75728	-1.55083
44016037	chr2:44016037:A:G	5.02811e-16	-2.18953	-0.779769	3.58212e-15	-1.78808	-0.889134
44016172	chr2:44016172:T:A	2.6984e-15	-7.00909e-10	-1.2891	1.95235e-14	-7.00909e-10	-0.981552
44016510	chr2:44016510:T:C	1.46152e-15	-0.509684	-1.39259	2.10368e-14	0.49932	-1.40621
44016867	chr2:44016867:A:G	2.71196e-15	-7.00909e-10	-1.28409	1.50391e-14	-7.00909e-10	-1.24251
44016998	chr2:44016998:G:A	2.50562e-15	-7.00909e-10	-1.36322	1.71329e-14	-7.00909e-10	-1.11217
44017062	chr2:44017062:A:G	2.27354e-15	-7.00909e-10	-1.46042	1.05866e-14	-7.00909e-10	-1.59358
44017164	chr2:44017164:G:A	3.39211e-15	-7.00909e-10	-1.0603	2.16299e-14	-7.00909e-10	-0.879089
44017403	chr2:44017403:A:G	2.65535e-15	-1.37711	0.0719286	2.54861e-14	-0.97527	0.260236
44017432	chr2:44017432:A:C	4.86237e-15	-7.00909e-10	-0.700232	2.89366e-14	-7.00909e-10	-0.588061
44017501	chr2:44017501:C:T	2.28288e-15	-7.00909e-10	-1.45632	1.10527e-14	-7.00909e-10	-1.55049
44017521	chr2:44017521:C:T	1.00505e-14	-7.00909e-10	0.0258688	3.87751e-14	-7.00909e-10	-0.29539
44017817	chr2:44017817:G:A	2.88886e-15	-7.00909e-10	-1.2209	1.33171e-14	-7.00909e-10	-1.36412
44017837	chr2:44017837:G:A	5.64369e-15	-7.00909e-10	-0.55122	3.38757e-14	-7.00909e-10	-0.430469
44017840	chr2:44017840:G:C	3.89533e-15	-0.117881	-0.804099	1.03298e-13	1.58814	-0.903683
44017861	chr2:44017861:A:G	2.36904e-16	-2.16742	-1.55444	1.31721e-15	-2.16535	-1.5123
44017902	chr2:44017902:G:A	1.10371e-15	-2.18308	-1.08457e-09	7.06223e-15	-1.99841	-1.08457e-09
44018147	chr2:44018147:C:T	3.12976e-15	-7.00909e-10	-1.1408	1.56729e-14	-7.00909e-10	-1.20124
44018870	chr2:44018870:A:T	2.79549e-16	-2.18975	-1.36658	2.21331e-15	-1.71711	-1.44157
44019410	chr2:44019410:T:A	9.13654e-15	-7.00909e-10	-0.0694763	5.20448e-14	-7.00909e-10	-0.00106274
44019474	chr2:44019474:A:G	2.75295e-15	-7.00909e-10	-1.26909	1.92886e-14	-7.00909e-10	-0.993655
44019622	chr2:44019622:A:G	3.34956e-16	-2.17869	-1.19683	2.27261e-15	-1.83565	-1.29659
44019731	chr2:44019731:C:G	2.51426e-15	-7.00909e-10	-1.35978	1.38894e-14	-7.00909e-10	-1.32204
44019955	chr2:44019955:GC:G	6.95925e-15	-7.00909e-10	-0.341686	3.91967e-14	-7.00909e-10	-0.284575
44020136	chr2:44020136:A:G	2.12143e-14	-7.00909e-10	0.772916	7.69359e-14	-7.00909e-10	0.389804
44020148	chr2:44020148:G:A	2.17679e-15	-7.00909e-10	-1.5039	1.2589e-14	-7.00909e-10	-1.42034
44020272	chr2:44020272:T:A	6.13894e-16	-2.18786	-0.581834	4.58229e-15	-1.66683	-0.764141
44020400	chr2:44020400:C:T	8.19006e-16	-0.978335	-1.50309	2.08105e-15	-1.69637	-1.52393
44020540	chr2:44020540:G:C	1.89597e-14	-7.00909e-10	0.660559	6.9795e-14	-7.00909e-10	0.292395
44020640	chr2:44020640:G:A	3.93355e-15	-1.41139	0.499173	7.67729e-14	-0.587908	0.975591
44020675	chr2:44020675:T:C	2.04379e-15	-7.00909e-10	-1.56695	1.06934e-14	-7.00909e-10	-1.58354
44020753	chr2:44020753:A:G	3.2623e-15	-7.00909e-10	-1.09933	1.42231e-14	-7.00909e-10	-1.2983
44020771	chr2:44020771:A:G	1.30734e-15	-2.01376	-1.08457e-09	5.84602e-15	-2.18741	-1.08457e-09
44020807	chr2:44020807:T:G	6.2334e-16	-1.20397	-1.55046	7.34479e-15	-0.543594	-1.41558
44020827	chr2:44020827:A:C	2.02166e-15	-7.00909e-10	-1.57784	1.05995e-14	-7.00909e-10	-1.59236
44021196	chr2:44021196:T:C	2.93376e-15	-7.00909e-10	-1.20547	1.35049e-14	-7.00909e-10	-1.35012
44021244	chr2:44021244:A:G	1.14628e-13	0.397817	2.06212	1.96433e-12	0.530482	3.09926
44021425	chr2:44021425:T:A	2.24839e-16	-2.18897	-1.58516	1.44447e-15	-2.01078	-1.57464
44021569	chr2:44021569:T:C	2.32128e-16	-2.18497	-1.55726	1.45741e-15	-2.04387	-1.53264
44021808	chr2:44021808:G:C	4.79012e-16	-1.90314	-1.11465	1.90003e-15	-2.18837	-1.12293
44021860	chr2:44021860:G:A	2.19645e-15	-7.00909e-10	-1.49492	1.21417e-14	-7.00909e-10	-1.45652
44022731	chr2:44022731:T:C	2.04675e-15	-7.00909e-10	-1.5655	1.10232e-14	-7.00909e-10	-1.55316
44022941	chr2:44022941:C:T	3.47546e-15	-7.00909e-10	-1.03603	1.54277e-14	-7.00909e-10	-1.217
44022988	chr2:44022988:T:C	4.15788e-14	1.39453	0.0512978	3.73389e-13	1.32739	0.642068
44023005	chr2:44023005:G:A	3.15474e-15	-7.00909e-10	-1.13285	1.38706e-14	-7.00909e-10	-1.3234
44023010	chr2:44023010:A:G	2.93493e-16	-2.15918	-1.34848	1.45536e-15	-2.09813	-1.47979
44023016	chr2:44023016:T:G	1.2103e-14	1.26757	-1.05588	5.83455e-14	1.12703	-1.01382
44023341	chr2:44023341:T:C	2.37427e-15	-7.00909e-10	-1.41707	1.70158e-14	-7.00909e-10	-1.11903
44023410	chr2:44023410:T:C	3.20802e-15	-7.00909e-10	-1.1161	2.70787e-14	-7.00909e-10	-0.65442
44023444	chr2:44023444:C:T	2.73936e-16	-2.0204	-1.55622	1.39961e-15	-2.07177	-1.5452
44023730	chr2:44023730:G:A	9.27372e-16	-1.44339	-0.913765	4.11141e-14	0.419965	-0.656782
44024036	chr2:44024036:G:A	3.69145e-15	0.60137	-1.57711	2.69781e-14	0.920792	-1.57893
44024306	chr2:44024306:C:T	1.01168e-14	-7.00909e-10	0.0324441	5.68129e-14	-7.00909e-10	0.0865961
44024344	chr2:44024344:G:A	2.35651e-15	-7.00909e-10	-1.42458	1.55376e-14	-7.00909e-10	-1.2099
44024559	chr2:44024559:G:A	3.82498e-15	-0.940203	-1.08457e-09	8.17479e-15	-1.85211	-1.08457e-09
44024577	chr2:44024577:G:A	3.39978e-15	-7.00909e-10	-1.05805	1.50917e-14	-7.00909e-10	-1.23902
44024756	chr2:44024756:C:A	1.61248e-15	-1.80399	-1.08457e-09	8.25773e-15	-1.84202	-1.08457e-09
44025009	chr2:44025009:C:CT	3.32311e-15	-7.00909e-10	-1.08086	1.49507e-14	-7.00909e-10	-1.24841
44025611	chr2:44025611:A:G	9.58513e-15	-7.00909e-10	-0.0215442	5.67692e-14	-7.00909e-10	0.0858252
44025626	chr2:44025626:T:A	2.8241e-14	1.75398	-0.69496	1.55351e-13	1.72914	-0.636623
44025958	chr2:44025958:C:G	7.24058e-15	-7.00909e-10	-0.302056	4.00747e-14	-7.00909e-10	-0.262424
44026303	chr2:44026303:T:C	1.5396e-15	-1.85023	-1.08457e-09	1.0309e-14	-1.62015	-1.08457e-09
44026309	chr2:44026309:T:C	3.91515e-15	-0.916904	-1.08457e-09	1.97118e-14	-0.971951	-1.08457e-09
44026461	chr2:44026461:G:A	8.02056e-15	-7.00909e-10	-0.199749	4.45702e-14	-7.00909e-10	-0.156102
44026869	chr2:44026869:T:G	1.2104e-15	-0.511547	-1.57926	3.73226e-14	1.24991	-1.58348
44027075	chr2:44027075:A:G	4.47982e-15	-7.00909e-10	-0.782176	3.55443e-14	-7.00909e-10	-0.382388
44027222	chr2:44027222:G:A	4.83782e-15	-7.00909e-10	-0.705292	2.83198e-14	-7.00909e-10	-0.609608
44027523	chr2:44027523:T:C	4.85282e-15	-7.00909e-10	-0.702199	3.88418e-14	-7.00909e-10	-0.293672
44027815	chr2:44027815:A:G	5.13491e-16	-1.44679	-1.50149	1.42198e-15	-2.17414	-1.42698
44027989	chr2:44027989:G:C	4.87489e-15	-7.00909e-10	-0.69766	2.23631e-14	-7.00909e-10	-0.845756
44028044	chr2:44028044:T:C	2.36336e-15	-7.00909e-10	-1.42167	1.67655e-14	-7.00909e-10	-1.13384
44028079	chr2:44028079:G:C	2.80408e-15	-1.54455	0.29387	1.3623e-14	-2.18574	0.844328
44028089	chr2:44028089:G:T	1.13396e-14	-7.00909e-10	0.146544	6.88128e-14	-7.00909e-10	0.278221
44028285	chr2:44028285:C:T	4.05109e-16	-1.6005	-1.58486	1.19892e-15	-2.18106	-1.59069
44028321	chr2:44028321:A:G	1.09669e-15	-2.18946	-1.08457e-09	7.49255e-15	-1.93926	-1.08457e-09
44028430	chr2:44028430:A:T	4.45791e-15	-0.304449	-0.482629	6.3219e-14	0.357784	-0.164347
44028678	chr2:44028678:G:A	5.75314e-15	-7.00909e-10	-0.532012	4.75057e-14	-7.00909e-10	-0.0923172
44029135	chr2:44029135:G:A	3.27273e-15	-7.00909e-10	-1.09613	1.47958e-14	-7.00909e-10	-1.25882
44029203	chr2:44029203:T:A	2.70171e-15	-7.00909e-10	-1.28787	1.4431e-14	-7.00909e-10	-1.28379
44029502	chr2:44029502:C:T	1.50889e-14	0.727664	-0.295464	1.2661e-13	0.847905	0.0400375
44030191	chr2:44030191:T:A	5.64256e-15	-7.00909e-10	-0.551419	4.74388e-14	-7.00909e-10	-0.0937267
44030974	chr2:44030974:A:G	2.45599e-15	-7.00909e-10	-1.38323	1.31415e-14	-7.00909e-10	-1.37739
44031058	chr2:44031058:T:C	4.83471e-15	-7.00909e-10	-0.705936	3.8534e-14	-7.00909e-10	-0.301628
44031134	chr2:44031134:T:C	2.24269e-15	-7.00909e-10	-1.47408	1.06233e-14	-7.00909e-10	-1.59012
44031222	chr2:44031222:T:C	5.78832e-15	-7.00909e-10	-0.525915	4.79869e-14	-7.00909e-10	-0.0822401
44031371	chr2:44031371:G:A	1.99221e-15	-7.00909e-10	-1.59251	1.24144e-14	-7.00909e-10	-1.43431
44031391	chr2:44031391:T:C	2.56255e-14	1.60556	-0.643728	1.61875e-13	1.54967	-0.416011
44031433	chr2:44031433:T:C	2.23505e-14	1.35817	-0.533078	1.40198e-13	1.29694	-0.307053
44031678	chr2:44031678:T:C	5.62543e-14	1.72376	0.0243614	4.37115e-13	1.69039	0.436642
44031911	chr2:44031911:G:C	2.37085e-15	-7.00909e-10	-1.41851	1.67349e-14	-7.00909e-10	-1.13567
44032005	chr2:44032005:C:G	8.17374e-16	-1.14994	-1.33348	2.25142e-15	-2.17017	-0.971441
44032139	chr2:44032139:G:C	1.38628e-14	1.88476	-1.53731	3.97114e-13	3.61084	-1.57978
44032153	chr2:44032153:G:A	2.38821e-15	-7.00909e-10	-1.41121	1.69222e-14	-7.00909e-10	-1.12454
44032194	chr2:44032194:T:C	3.09301e-15	-7.00909e-10	-1.15261	1.32785e-14	-7.00909e-10	-1.36702
44032351	chr2:44032351:A:G	3.74027e-14	1.75635	-0.41636	2.50857e-13	1.6599	-0.0881799
44032487	chr2:44032487:A:G	6.09563e-14	1.98676	-0.15836	4.64832e-13	1.95388	0.234627
44032513	chr2:44032513:G:T	5.00467e-15	-7.00909e-10	-0.671387	4.15304e-14	-7.00909e-10	-0.226743
44032934	chr2:44032934:G:A	3.05853e-15	-7.00909e-10	-1.16382	1.99068e-14	-7.00909e-10	-0.962108
44033208	chr2:44033208:A:G	5.06848e-16	-1.7791	-1.18221	1.98054e-15	-2.18928	-1.08052
44033240	chr2:44033240:A:G	2.78908e-15	-7.00909e-10	-1.25605	1.73338e-14	-7.00909e-10	-1.10051
44033412	chr2:44033412:G:A	3.73098e-15	-7.00909e-10	-0.965087	1.64092e-14	-7.00909e-10	-1.15533
44033613	chr2:44033613:T:C	3.20639e-16	-1.95444	-1.46476	1.28864e-15	-2.14085	-1.55873
44033679	chr2:44033679:T:A	9.75269e-14	3.81265	-1.51428	2.96473e-13	3.02066	-1.28187
44033738	chr2:44033738:T:G	2.77196e-15	-7.00909e-10	-1.2622	1.72832e-14	-7.00909e-10	-1.10344
44033775	chr2:44033775:C:T	7.98038e-16	-1.4585	-1.04886	3.01093e-15	-2.18956	-0.661357
44033814	chr2:44033814:A:G	3.10324e-15	-7.00909e-10	-1.14931	1.8011e-14	-7.00909e-10	-1.06219
44033862	chr2:44033862:C:T	2.37991e-15	-1.4147	-1.08457e-09	7.60467e-15	-1.92441	-1.08457e-09
44034339	chr2:44034339:G:T	2.16815e-15	-7.00909e-10	-1.50788	1.23291e-14	-7.00909e-10	-1.4412
44034389	chr2:44034389:A:C	1.33467e-14	1.14219	-0.832674	4.55489e-14	0.308886	-0.443267
44034561	chr2:44034561:T:A	2.47291e-15	-7.00909e-10	-1.37636	1.52763e-14	-7.00909e-10	-1.22686
44034677	chr2:44034677:A:C	2.79671e-15	-7.00909e-10	-1.25331	1.61042e-14	-7.00909e-10	-1.17409
44034753	chr2:44034753:T:C	1.67819e-13	3.54693	-0.7058	7.48567e-13	2.74102	-0.0760229
44034932	chr2:44034932:A:C	3.26197e-15	-7.00909e-10	-1.09943	1.29122e-14	-7.00909e-10	-1.395
44034998	chr2:44034998:C:T	1.00908e-13	3.04384	-0.711392	3.00095e-13	2.19806	-0.447125
44035113	chr2:44035113:G:C	1.54614e-13	3.55885	-0.799671	6.69124e-13	2.75557	-0.202773
44035310	chr2:44035310:T:C	1.03765e-13	3.0157	-0.655336	4.93708e-13	2.26014	-0.0113677
44035465	chr2:44035465:C:A	1.4023e-13	3.40025	-0.738721	5.99137e-13	2.56342	-0.121099
44035966	chr2:44035966:T:A	3.99995e-15	-0.354304	-0.541172	8.26988e-14	0.53604	-0.0740033
44036017	chr2:44036017:G:A	2.69973e-15	-7.00909e-10	-1.28861	1.89097e-14	-7.00909e-10	-1.01349
44036080	chr2:44036080:G:A	9.01758e-14	3.25864	-1.03864	2.27587e-13	2.33398	-0.859615
44036124	chr2:44036124:G:A	2.51342e-15	-7.00909e-10	-1.36011	1.56922e-14	-7.00909e-10	-1.20001
44036171	chr2:44036171:A:T	2.83753e-15	-0.609294	-0.629528	2.7902e-14	-0.439184	-0.185285
44036217	chr2:44036217:T:C	4.30667e-15	-7.00909e-10	-0.821592	1.34488e-14	-7.00909e-10	-1.35428
44036321	chr2:44036321:A:T	3.74152e-15	-0.421784	-0.540481	5.94729e-15	-1.62487	-0.545359
44036546	chr2:44036546:C:G	2.88493e-15	-7.00909e-10	-1.22226	1.33191e-14	-7.00909e-10	-1.36397
44036754	chr2:44036754:T:C	2.17699e-15	-7.00909e-10	-1.50381	1.14687e-14	-7.00909e-10	-1.51355
44036791	chr2:44036791:G:GT	1.45963e-15	-0.791408	-1.11217	2.68254e-15	-1.83635	-1.13006
44036861	chr2:44036861:C:G	5.77142e-15	-7.00909e-10	-0.52884	3.28901e-14	-7.00909e-10	-0.459996
44037121	chr2:44037121:C:T	2.00652e-15	-7.00909e-10	-1.58536	1.05836e-14	-7.00909e-10	-1.59386
44037817	chr2:44037817:T:C	2.11977e-15	-7.00909e-10	-1.53045	1.11924e-14	-7.00909e-10	-1.53793
44037823	chr2:44037823:A:G	4.27403e-15	-7.00909e-10	-0.829199	1.76616e-14	-7.00909e-10	-1.08177
44038139	chr2:44038139:T:C	1.47961e-15	-1.88998	-1.08457e-09	5.86604e-15	-2.18399	-1.08457e-09
44038191	chr2:44038191:C:T	7.64593e-16	-1.70204	-0.848127	1.58502e-14	-0.691851	-0.498135
44038476	chr2:44038476:G:A	1.20179e-14	-7.00909e-10	0.20464	4.51044e-14	-7.00909e-10	-0.144187
44038846	chr2:44038846:C:G	5.65599e-16	-1.84517	-1.00646	9.44181e-15	-1.02191	-0.68611
44039699	chr2:44039699:A:T	2.94196e-16	-1.96439	-1.54088	4.19249e-15	-1.17716	-1.34271
44039751	chr2:44039751:A:C	1.10758e-15	-2.17958	-1.08457e-09	6.48253e-15	-2.08406	-1.08457e-09
44040439	chr2:44040439:T:C	1.14165e-15	-2.14928	-1.08457e-09	9.68123e-15	-1.68298	-1.08457e-09
44040447	chr2:44040447:A:G	9.59716e-15	-7.00909e-10	-0.0202904	2.46554e-14	-7.00909e-10	-0.748174
44041010	chr2:44041010:T:C	4.07803e-15	-7.00909e-10	-0.876145	1.93762e-14	-7.00909e-10	-0.98912
44041018	chr2:44041018:T:C	4.07347e-15	-7.00909e-10	-0.877262	1.93556e-14	-7.00909e-10	-0.990187
44041081	chr2:44041081:C:A	3.5713e-16	-2.16819	-1.14323	1.65574e-15	-2.17218	-1.27674
44041121	chr2:44041121:C:A	5.27024e-15	-7.00909e-10	-0.619681	3.16125e-14	-7.00909e-10	-0.499616
44041262	chr2:44041262:C:T	2.57123e-15	-7.00909e-10	-1.33737	1.21674e-14	-7.00909e-10	-1.45441
44041325	chr2:44041325:C:A	3.55566e-15	-7.00909e-10	-1.01322	1.93301e-14	-7.00909e-10	-0.991506
44041589	chr2:44041589:T:C	5.2661e-15	-7.00909e-10	-0.620468	3.20949e-14	-7.00909e-10	-0.48447
44041595	chr2:44041595:C:A	2.00376e-15	-7.00909e-10	-1.58673	1.06102e-14	-7.00909e-10	-1.59135
44041653	chr2:44041653:G:C	2.7927e-15	-7.00909e-10	-1.25475	1.59961e-14	-7.00909e-10	-1.18082
44041785	chr2:44041785:C:T	5.407e-15	-7.00909e-10	-0.594063	1.804e-14	-7.00909e-10	-1.06058
44041836	chr2:44041836:G:A	6.94526e-15	-0.343698	-1.08457e-09	1.11208e-14	-1.54435	-1.08457e-09
44042063	chr2:44042063:A:T	1.99023e-15	-7.00909e-10	-1.59351	1.07042e-14	-7.00909e-10	-1.58254
44042356	chr2:44042356:G:A	3.57692e-15	-7.00909e-10	-1.00725	1.78764e-14	-7.00909e-10	-1.06969
44042411	chr2:44042411:T:C	4.47928e-16	-1.81651	-1.26837	1.84209e-15	-2.16487	-1.1774
44042538	chr2:44042538:A:G	2.18285e-15	-7.00909e-10	-1.50113	1.20569e-14	-7.00909e-10	-1.46353
44042770	chr2:44042770:T:A	1.1171e-15	-2.17102	-1.08457e-09	1.18358e-14	-1.48204	-1.08457e-09
44042797	chr2:44042797:T:G	6.82079e-16	-1.59781	-1.06656	3.1148e-15	-2.18648	-0.630527
44043108	chr2:44043108:T:A	6.27308e-15	-7.00909e-10	-0.44549	2.07178e-14	-7.00909e-10	-0.922176
44043153	chr2:44043153:C:T	2.02377e-15	-7.00909e-10	-1.57679	1.07732e-14	-7.00909e-10	-1.5761
44043351	chr2:44043351:G:T	1.59076e-14	-7.00909e-10	0.48504	3.71526e-14	-7.00909e-10	-0.338134
44043736	chr2:44043736:A:AT	2.29127e-15	-7.00909e-10	-1.45265	1.10758e-14	-7.00909e-10	-1.5484
44043945	chr2:44043945:A:T	2.28876e-15	-7.00909e-10	-1.45375	1.16549e-14	-7.00909e-10	-1.49744
44044163	chr2:44044163:C:A	2.00338e-15	-7.00909e-10	-1.58692	1.06263e-14	-7.00909e-10	-1.58983
44044523	chr2:44044523:A:G	2.84887e-15	-7.00909e-10	-1.23484	1.32462e-14	-7.00909e-10	-1.36946
44044855	chr2:44044855:C:T	1.99676e-15	-7.00909e-10	-1.59023	1.16961e-14	-7.00909e-10	-1.49392
44045015	chr2:44045015:A:G	2.27857e-15	-7.00909e-10	-1.45821	1.14634e-14	-7.00909e-10	-1.51401
44045288	chr2:44045288:T:C	4.38208e-15	-7.00909e-10	-0.804234	2.07456e-14	-7.00909e-10	-0.920832
44045395	chr2:44045395:C:T	1.20071e-14	-7.00909e-10	0.203738	4.5042e-14	-7.00909e-10	-0.145573
44046109	chr2:44046109:G:A	2.02241e-15	-7.00909e-10	-1.57747	1.21677e-14	-7.00909e-10	-1.45438
44046152	chr2:44046152:C:A	4.29131e-15	-7.00909e-10	-0.825165	2.50396e-14	-7.00909e-10	-0.73271
44047272	chr2:44047272:A:G	2.79983e-15	-7.00909e-10	-1.2522	1.29032e-14	-7.00909e-10	-1.39569
44047289	chr2:44047289:C:T	1.99554e-15	-7.00909e-10	-1.59084	1.06861e-14	-7.00909e-10	-1.58423
44047316	chr2:44047316:A:G	2.32913e-16	-2.18976	-1.54909	1.25533e-15	-2.14275	-1.58303
44047555	chr2:44047555:A:T	2.65024e-15	-7.00909e-10	-1.30711	1.28975e-14	-7.00909e-10	-1.39613
44047590	chr2:44047590:A:G	1.081e-15	-1.81439	-0.389479	3.4147e-15	-1.96729	-0.757791
44047655	chr2:44047655:G:A	2.54389e-15	-7.00909e-10	-1.34806	1.36645e-14	-7.00909e-10	-1.33837
44047755	chr2:44047755:C:T	2.09953e-15	-7.00909e-10	-1.54005	1.11882e-14	-7.00909e-10	-1.5383
44048277	chr2:44048277:G:A	2.19616e-15	-7.00909e-10	-1.49505	1.22851e-14	-7.00909e-10	-1.44478
44048294	chr2:44048294:G:A	2.51079e-15	-7.00909e-10	-1.36116	1.49967e-14	-7.00909e-10	-1.24534
44048527	chr2:44048527:G:A	2.15391e-15	-7.00909e-10	-1.51447	1.84446e-14	-7.00909e-10	-1.0384
44048619	chr2:44048619:C:T	2.52868e-15	-7.00909e-10	-1.35406	1.52133e-14	-7.00909e-10	-1.231
44049291	chr2:44049291:C:T	1.98985e-15	-7.00909e-10	-1.5937	1.06059e-14	-7.00909e-10	-1.59175
44050064	chr2:44050064:C:T	2.47799e-16	-2.18654	-1.49035	2.53542e-15	-1.55867	-1.46414
44050153	chr2:44050153:G:A	2.07858e-15	-7.00909e-10	-1.55007	1.16135e-14	-7.00909e-10	-1.501
44050176	chr2:44050176:C:T	2.14762e-15	-1.5174	-1.08457e-09	4.25047e-14	-0.203554	-1.08457e-09
44050239	chr2:44050239:T:C	1.99396e-15	-7.00909e-10	-1.59163	1.05857e-14	-7.00909e-10	-1.59367
44050263	chr2:44050263:A:G	2.2756e-16	-2.16836	-1.59374	1.28033e-15	-2.11235	-1.5937
44050299	chr2:44050299:C:T	2.25802e-16	-2.18256	-1.5873	2.15662e-15	-1.61713	-1.56749
44050316	chr2:44050316:G:A	2.264e-16	-2.18439	-1.58282	2.13581e-15	-1.6006	-1.59372
44050377	chr2:44050377:A:G	2.1983e-15	-7.00909e-10	-1.49407	1.90995e-14	-7.00909e-10	-1.0035
44050497	chr2:44050497:T:C	2.80884e-16	-2.11534	-1.43623	1.86928e-15	-1.88611	-1.44151
44050588	chr2:44050588:T:C	1.26838e-15	-1.75304	-0.290984	5.86521e-15	-2.12104	-0.0630878
44050632	chr2:44050632:A:G	1.99395e-15	-7.00909e-10	-1.59164	1.05857e-14	-7.00909e-10	-1.59366
44050641	chr2:44050641:G:T	1.99395e-15	-7.00909e-10	-1.59164	1.05857e-14	-7.00909e-10	-1.59366
44050674	chr2:44050674:A:G	2.30353e-16	-2.16796	-1.58194	1.93106e-15	-1.70131	-1.59379
44050997	chr2:44050997:T:A	2.52035e-15	-7.00909e-10	-1.35736	1.62438e-14	-7.00909e-10	-1.16546
44051081	chr2:44051081:C:G	1.14972e-15	-2.14224	-1.08457e-09	8.45621e-15	-1.81827	-1.08457e-09
44051143	chr2:44051143:C:T	2.46141e-16	-2.18298	-1.50063	2.40703e-15	-1.60558	-1.4692
44051175	chr2:44051175:A:T	2.52846e-15	-7.00909e-10	-1.35415	1.41068e-14	-7.00909e-10	-1.30651
44051923	chr2:44051923:T:C	2.35101e-16	-2.13749	-1.59201	1.70592e-15	-1.82973	-1.58933
44052179	chr2:44052179:C:T	1.09819e-15	-2.1881	-1.08457e-09	5.83376e-15	-2.18951	-1.08457e-09
44052240	chr2:44052240:G:A	2.27545e-16	-2.17873	-1.58344	2.073e-15	-1.64589	-1.57828
44052412	chr2:44052412:A:G	1.43215e-15	-1.92258	-1.08457e-09	1.63121e-14	-1.16126	-1.08457e-09
44052495	chr2:44052495:T:C	2.8803e-16	-2.14741	-1.37903	2.23975e-15	-1.79796	-1.34884
44052596	chr2:44052596:CTTATATGTATATGATGCCTATGTCTATATAT:C	4.81514e-14	-2.09944	3.69204	1.54789e-13	-2.11543	3.20433
44052941	chr2:44052941:A:G	2.00487e-15	-7.00909e-10	-1.58618	1.05895e-14	-7.00909e-10	-1.59331
44053180	chr2:44053180:G:A	2.79546e-15	-7.00909e-10	-1.25376	1.71109e-14	-7.00909e-10	-1.11345
44053227	chr2:44053227:G:C	2.87962e-16	-2.15376	-1.37292	1.51139e-15	-2.02911	-1.51103
44053344	chr2:44053344:A:G	2.00743e-15	-7.00909e-10	-1.5849	1.10783e-14	-7.00909e-10	-1.54818
44053376	chr2:44053376:G:A	3.21583e-16	-2.14089	-1.27537	1.58293e-15	-2.05712	-1.43678
44053500	chr2:44053500:G:A	2.15206e-15	-7.00909e-10	-1.51533	1.11439e-14	-7.00909e-10	-1.54227
44054232	chr2:44054232:C:T	2.71778e-15	-7.00909e-10	-1.28194	1.47597e-14	-7.00909e-10	-1.26127
44054334	chr2:44054334:T:C	5.24411e-15	-7.00909e-10	-0.624652	2.06073e-14	-7.00909e-10	-0.927523
44054484	chr2:44054484:C:T	2.28894e-15	-7.00909e-10	-1.45367	1.3179e-14	-7.00909e-10	-1.37455
44054865	chr2:44054865:C:T	1.70843e-15	-0.36657	-1.37961	3.67313e-15	-1.32492	-1.3272
44055155	chr2:44055155:C:T	1.11324e-15	-2.17448	-1.08457e-09	5.90582e-15	-2.17723	-1.08457e-09
44055186	chr2:44055186:G:A	5.18475e-16	-2.02804	-0.910578	2.53247e-15	-1.94838	-1.07559
44055533	chr2:44055533:T:C	5.61649e-16	-1.90668	-0.95196	1.89352e-15	-2.16035	-1.15438
44055712	chr2:44055712:G:A	3.25169e-15	-7.00909e-10	-1.10258	2.11366e-14	-7.00909e-10	-0.902163
44055865	chr2:44055865:T:C	5.16829e-16	-2.13866	-0.803142	2.16997e-15	-2.06185	-1.1166
44056033	chr2:44056033:A:G	7.38235e-16	-2.07138	-0.513868	2.53529e-15	-2.13031	-0.892546
44056210	chr2:44056210:G:T	2.74025e-15	-7.00909e-10	-1.27371	1.5618e-14	-7.00909e-10	-1.20475
44056545	chr2:44056545:C:T	2.8446e-15	-7.00909e-10	-1.23634	1.55104e-14	-7.00909e-10	-1.21166
44056571	chr2:44056571:T:C	1.33912e-15	-2.06582	0.076075	4.9186e-15	-2.13971	-0.220435
44056604	chr2:44056604:T:C	3.11784e-16	-2.16032	-1.28689	2.26441e-15	-1.88663	-1.24922
44056619	chr2:44056619:T:C	2.0013e-15	-7.00909e-10	-1.58796	1.05977e-14	-7.00909e-10	-1.59253
44056645	chr2:44056645:T:G	2.48981e-15	-7.00909e-10	-1.36955	1.25745e-14	-7.00909e-10	-1.4215
44056790	chr2:44056790:T:C	1.30575e-15	-2.01372	-0.00125984	4.46827e-15	-2.16534	-0.290829
44056805	chr2:44056805:A:G	9.67552e-14	-7.00909e-10	2.29043	2.48499e-13	-7.00909e-10	1.56227
44057313	chr2:44057313:G:A	1.29225e-15	-2.02538	-1.08457e-09	9.8503e-15	-1.66567	-1.08457e-09
44057492	chr2:44057492:T:C	5.15519e-16	-1.58239	-1.36195	1.44988e-15	-2.15031	-1.43137
44057624	chr2:44057624:C:G	9.3298e-14	-7.00909e-10	2.25404	2.59528e-13	-7.00909e-10	1.6057
44057775	chr2:44057775:A:G	9.53079e-16	-1.14859	-1.18123	2.46617e-15	-1.74062	-1.30988
44057785	chr2:44057785:G:A	3.14572e-16	-2.17715	-1.26115	2.43779e-15	-1.80087	-1.26121
44057870	chr2:44057870:C:G	1.75588e-15	-2.1181	0.399311	7.4708e-15	-2.11175	0.169589
44058119	chr2:44058119:C:A	2.30365e-15	-7.00909e-10	-1.44726	1.33579e-14	-7.00909e-10	-1.36106
44058453	chr2:44058453:T:C	2.9665e-15	-2.02411	0.829734	7.33562e-15	-2.15525	0.194826
44058730	chr2:44058730:T:C	4.70113e-15	-0.618218	-0.115736	8.64885e-15	-1.43978	-0.355963
44058822	chr2:44058822:T:G	7.65683e-15	-0.643289	0.397129	1.58634e-14	-1.45823	0.269073
44058864	chr2:44058864:G:A	5.29513e-15	-7.00909e-10	-0.614969	3.29729e-14	-7.00909e-10	-0.457482
44058877	chr2:44058877:G:T	2.49317e-15	-7.00909e-10	-1.3682	1.43075e-14	-7.00909e-10	-1.29239
44059235	chr2:44059235:T:C	5.31285e-16	-1.79027	-1.12394	1.70135e-15	-2.18666	-1.23508
44059283	chr2:44059283:CT:C	6.20079e-15	-2.03749	1.58041	1.42143e-14	-2.14054	0.841615
44059298	chr2:44059298:C:T	2.03279e-15	-7.00909e-10	-1.57235	1.0593e-14	-7.00909e-10	-1.59297
44059325	chr2:44059325:A:G	2.1705e-15	-7.00909e-10	-1.5068	1.10533e-14	-7.00909e-10	-1.55044
44059500	chr2:44059500:T:C	2.84128e-15	-2.05879	0.821288	8.3732e-15	-2.13202	0.303891
44059519	chr2:44059519:C:T	2.01541e-15	-7.00909e-10	-1.58093	1.06253e-14	-7.00909e-10	-1.58993
44059606	chr2:44059606:C:T	1.99623e-15	-7.00909e-10	-1.5905	1.05845e-14	-7.00909e-10	-1.59377
44059677	chr2:44059677:G:T	2.15306e-15	-2.07683	0.561961	6.76423e-15	-2.11816	0.0766449
44059803	chr2:44059803:C:T	2.64554e-14	-1.96849	2.96219	6.89654e-14	-2.17497	2.45541
44059861	chr2:44059861:A:T	2.7423e-15	-1.27296	-1.08457e-09	7.51731e-15	-1.93596	-1.08457e-09
44059932	chr2:44059932:T:C	2.1734e-15	-2.10426	0.598793	7.09278e-15	-2.10168	0.107591
44059984	chr2:44059984:A:G	6.1219e-16	-1.77167	-1.0008	1.89846e-15	-2.18518	-1.12694
44060028	chr2:44060028:C:T	5.64595e-15	-2.05484	1.50402	1.34322e-14	-2.12954	0.774023
44060114	chr2:44060114:T:C	6.99647e-15	-2.04024	1.70389	1.58633e-14	-2.13865	0.949489
44060468	chr2:44060468:A:G	2.00365e-15	-7.00909e-10	-1.58679	1.06929e-14	-7.00909e-10	-1.58359
44060824	chr2:44060824:T:C	2.05538e-15	-7.00909e-10	-1.5613	1.07987e-14	-7.00909e-10	-1.57374
44061200	chr2:44061200:T:C	2.02516e-15	-7.00909e-10	-1.57611	1.06041e-14	-7.00909e-10	-1.59193
44061270	chr2:44061270:C:T	2.29185e-15	-7.00909e-10	-1.4524	1.30611e-14	-7.00909e-10	-1.38353
44061394	chr2:44061394:T:TC	9.24709e-16	-0.876358	-1.48368	2.3514e-15	-1.58716	-1.511
44061409	chr2:44061409:G:A	2.72474e-15	-7.00909e-10	-1.27938	1.69103e-14	-7.00909e-10	-1.12525
44061457	chr2:44061457:A:T	8.63045e-16	-1.8772	-0.551847	2.53452e-15	-2.09247	-0.930694
44061639	chr2:44061639:C:T	1.99385e-15	-7.00909e-10	-1.59169	1.1154e-14	-7.00909e-10	-1.54137
44061704	chr2:44061704:G:C	6.38325e-14	-2.06323	3.93774	1.78643e-13	-2.13528	3.3675
44061733	chr2:44061733:C:G	2.41355e-15	-1.81981	0.419152	6.02545e-15	-2.18105	0.0238759
44061797	chr2:44061797:G:A	2.70618e-15	-7.00909e-10	-1.28622	1.53982e-14	-7.00909e-10	-1.21892
44061877	chr2:44061877:T:C	3.06942e-15	-7.00909e-10	-1.16027	1.49126e-14	-7.00909e-10	-1.25096
44062307	chr2:44062307:G:C	7.6492e-16	-1.84517	-0.70457	2.3121e-15	-2.17797	-0.937042
44062758	chr2:44062758:A:G	3.65381e-16	-1.99959	-1.28898	1.52657e-15	-2.12536	-1.40479
44062854	chr2:44062854:C:T	2.53067e-15	-7.00909e-10	-1.35327	1.5577e-14	-7.00909e-10	-1.20737
44063045	chr2:44063045:G:A	3.00765e-15	-7.00909e-10	-1.1806	1.87815e-14	-7.00909e-10	-1.0203
44063132	chr2:44063132:C:T	1.98959e-15	-7.00909e-10	-1.59383	1.06033e-14	-7.00909e-10	-1.592
44063294	chr2:44063294:G:A	1.25172e-15	-2.11956	0.0623202	4.5702e-15	-2.08889	-0.344717
44063298	chr2:44063298:A:G	7.88755e-16	-2.16851	-0.350544	3.51498e-15	-2.00456	-0.691575
44063453	chr2:44063453:T:A	2.09058e-15	-1.54432	-1.08457e-09	6.28406e-15	-2.11515	-1.08457e-09
44063546	chr2:44063546:A:G	1.99015e-15	-7.00909e-10	-1.59355	1.05951e-14	-7.00909e-10	-1.59278
44063645	chr2:44063645:C:G	1.13591e-15	-2.15432	-1.08457e-09	8.18079e-15	-1.85138	-1.08457e-09
44063845	chr2:44063845:C:T	2.85244e-15	-7.00909e-10	-1.23358	1.51811e-14	-7.00909e-10	-1.23312
44064087	chr2:44064087:TC:T	2.62749e-15	-7.00909e-10	-1.31573	1.64676e-14	-7.00909e-10	-1.15177
44064178	chr2:44064178:G:A	5.54347e-15	-7.00909e-10	-0.569137	3.44448e-14	-7.00909e-10	-0.413809
44064375	chr2:44064375:T:G	2.1261e-14	-7.00909e-10	0.775116	6.30762e-14	-7.00909e-10	0.191175
44065695	chr2:44065695:A:C	3.24111e-15	-7.00909e-10	-1.10584	1.97324e-14	-7.00909e-10	-0.970907
44065838	chr2:44065838:C:T	5.80776e-16	-1.9561	-0.869042	2.68149e-15	-1.93053	-1.03626
44065843	chr2:44065843:C:T	3.18245e-15	-7.00909e-10	-1.12411	1.55854e-14	-7.00909e-10	-1.20683
44065891	chr2:44065891:T:C	2.53781e-15	-7.00909e-10	-1.35046	1.42935e-14	-7.00909e-10	-1.29336
44066106	chr2:44066106:C:G	2.73485e-15	-7.00909e-10	-1.27568	3.42696e-14	-7.00909e-10	-0.418909
44066287	chr2:44066287:C:A	1.99014e-15	-7.00909e-10	-1.59355	1.05842e-14	-7.00909e-10	-1.5938
44066478	chr2:44066478:G:A	1.99755e-15	-7.00909e-10	-1.58984	1.11137e-14	-7.00909e-10	-1.54499
44066650	chr2:44066650:C:T	2.19409e-15	-7.00909e-10	-1.49599	1.30777e-14	-7.00909e-10	-1.38226
44066696	chr2:44066696:A:G	2.34231e-15	-7.00909e-10	-1.43062	1.16963e-14	-7.00909e-10	-1.4939
44066763	chr2:44066763:G:T	1.95475e-15	-1.02112	-0.590369	2.37241e-15	-2.08102	-1.00825
44067121	chr2:44067121:C:T	1.31422e-15	-2.00851	-1.08457e-09	6.27706e-15	-2.11627	-1.08457e-09
44067533	chr2:44067533:C:T	7.42083e-16	-1.62931	-0.950743	1.8973e-15	-2.18395	-1.12879
44067624	chr2:44067624:C:T	9.4032e-15	-2.10552	2.06482	3.68387e-14	-2.12257	1.77595
44067746	chr2:44067746:G:A	2.03286e-15	-7.00909e-10	-1.57231	1.09294e-14	-7.00909e-10	-1.56171
44067825	chr2:44067825:G:A	2.01481e-15	-7.00909e-10	-1.58124	1.15151e-14	-7.00909e-10	-1.50951
44068045	chr2:44068045:T:C	2.19142e-15	-7.00909e-10	-1.49721	1.22553e-14	-7.00909e-10	-1.44721
44068161	chr2:44068161:G:A	3.45256e-15	-7.00909e-10	-1.04264	1.6544e-14	-7.00909e-10	-1.14715
44068165	chr2:44068165:C:T	9.73364e-15	-0.00616944	-1.08457e-09	1.93286e-14	-0.991582	-1.08457e-09
44068526	chr2:44068526:A:G	6.18748e-15	-0.459229	-1.08457e-09	1.37948e-14	-1.32888	-1.08457e-09
44068591	chr2:44068591:T:C	5.84065e-15	-0.630829	0.113913	1.03772e-14	-1.4267	-0.186856
44068613	chr2:44068613:C:T	2.01554e-15	-7.00909e-10	-1.58087	1.08087e-14	-7.00909e-10	-1.57281
44068614	chr2:44068614:T:A	5.81882e-15	-0.52066	-1.08457e-09	1.39248e-14	-1.3195	-1.08457e-09
44068615	chr2:44068615:C:A	5.85416e-15	-0.514605	-1.08457e-09	1.3987e-14	-1.31504	-1.08457e-09
44068649	chr2:44068649:C:T	1.82127e-15	-1.68222	-1.08457e-09	1.25311e-14	-1.42496	-1.08457e-09
44068955	chr2:44068955:A:G	6.79274e-16	-1.94299	-0.725502	2.30816e-15	-2.15779	-0.958931
44068969	chr2:44068969:G:A	3.30658e-15	-7.00909e-10	-1.08584	1.65742e-14	-7.00909e-10	-1.14532
44069141	chr2:44069141:G:T	8.57556e-16	-1.71405	-0.72138	2.42091e-15	-2.18951	-0.879515
44069159	chr2:44069159:C:G	2.3289e-15	-7.00909e-10	-1.43636	1.16678e-14	-7.00909e-10	-1.49634
44069170	chr2:44069170:A:G	5.77077e-15	-0.966003	0.43705	1.05093e-14	-1.64721	0.0463107
44069182	chr2:44069182:T:A	2.22258e-15	-1.69925	0.21616	7.09608e-15	-2.1878	0.194172
44069316	chr2:44069316:C:T	4.6069e-14	-1.97907	3.52745	1.38114e-13	-2.18095	3.15587
44069721	chr2:44069721:TTG:T	3.45571e-15	-1.04173	-1.08457e-09	1.75394e-14	-1.08872	-1.08457e-09
44069746	chr2:44069746:A:G	3.70053e-15	-7.00909e-10	-0.973283	1.61576e-14	-7.00909e-10	-1.17078
44069939	chr2:44069939:A:G	2.19318e-15	-7.00909e-10	-1.49641	1.35189e-14	-7.00909e-10	-1.34908
44070238	chr2:44070238:A:G	2.13977e-15	-7.00909e-10	-1.52106	1.11421e-14	-7.00909e-10	-1.54244
44070312	chr2:44070312:A:T	3.21103e-15	-7.00909e-10	-1.11517	1.72596e-14	-7.00909e-10	-1.1048
44070379	chr2:44070379:TTG:T	2.35781e-15	-7.00909e-10	-1.42403	1.17576e-14	-7.00909e-10	-1.48867
44070380	chr2:44070380:TG:T	6.10263e-15	-0.642053	0.169015	1.06097e-14	-1.4532	-0.1382
44070444	chr2:44070444:G:A	2.00671e-15	-7.00909e-10	-1.58526	1.06186e-14	-7.00909e-10	-1.59056
44070492	chr2:44070492:A:C	2.17794e-15	-7.00909e-10	-1.50338	1.19375e-14	-7.00909e-10	-1.47349
44070501	chr2:44070501:A:C	1.08635e-14	0.103653	-1.08457e-09	2.03621e-14	-0.939493	-1.08457e-09
44070776	chr2:44070776:G:C	4.53656e-15	-0.244793	-0.524796	7.59214e-15	-1.21342	-0.712639
44070938	chr2:44070938:C:T	3.37028e-16	-1.79885	-1.5705	2.90879e-15	-1.34674	-1.53869
44070996	chr2:44070996:A:AC	5.85362e-15	-7.00909e-10	-0.514698	2.55714e-14	-7.00909e-10	-0.711695
44071210	chr2:44071210:C:T	3.9835e-16	-1.73525	-1.46693	1.58156e-15	-2.12514	-1.36961
44071544	chr2:44071544:C:A	6.63561e-16	-2.1521	-0.539792	2.68836e-15	-2.06065	-0.903586
44071580	chr2:44071580:C:T	1.9856e-14	-1.54311	2.24986	3.9039e-14	-2.18831	1.8997
44071636	chr2:44071636:A:T	1.23016e-15	-2.07461	-1.08457e-09	5.96026e-15	-2.16805	-1.08457e-09
44071886	chr2:44071886:A:G	9.77783e-14	-1.95882	4.25977	2.29417e-13	-2.18292	3.66529
44072273	chr2:44072273:C:T	5.96674e-16	-1.61558	-1.18256	2.39578e-15	-2.08016	-0.999294
44072559	chr2:44072559:C:G	1.69974e-15	-1.17216	-0.579118	5.73479e-15	-1.84772	-0.358899
44072569	chr2:44072569:A:G	4.29057e-15	-7.00909e-10	-0.825339	2.24942e-14	-7.00909e-10	-0.839911
44072901	chr2:44072901:A:G	2.22444e-15	-1.48225	-1.08457e-09	3.91152e-14	-0.286656	-1.08457e-09
44073295	chr2:44073295:C:T	3.85642e-15	-0.93202	-1.08457e-09	7.99609e-15	-1.87422	-1.08457e-09
44073404	chr2:44073404:C:T	2.16425e-15	-7.00909e-10	-1.50969	1.32202e-14	-7.00909e-10	-1.37142
44073764	chr2:44073764:A:G	1.10686e-14	-1.98036	2.10272	3.24228e-14	-2.18127	1.70696
44074045	chr2:44074045:A:G	3.11261e-15	-7.00909e-10	-1.1463	1.50467e-14	-7.00909e-10	-1.24201
44074063	chr2:44074063:T:A	2.00624e-15	-7.00909e-10	-1.5855	1.13573e-14	-7.00909e-10	-1.52331
44074481	chr2:44074481:T:C	6.93939e-15	-7.00909e-10	-0.344543	3.59686e-14	-7.00909e-10	-0.370522
44074486	chr2:44074486:C:A	3.37364e-15	-7.00909e-10	-1.06577	2.2941e-14	-7.00909e-10	-0.820243
44074507	chr2:44074507:T:C	2.01593e-15	-7.00909e-10	-1.58068	1.16051e-14	-7.00909e-10	-1.50172
44074635	chr2:44074635:ATTAG:A	2.72907e-15	-7.00909e-10	-1.2778	1.49558e-14	-7.00909e-10	-1.24807
44074813	chr2:44074813:G:T	2.1875e-15	-7.00909e-10	-1.499	1.35879e-14	-7.00909e-10	-1.34399
44075079	chr2:44075079:C:T	2.12983e-15	-7.00909e-10	-1.52571	1.14951e-14	-7.00909e-10	-1.51125
44075228	chr2:44075228:T:G	5.64673e-16	-1.53086	-1.3224	2.1021e-15	-2.04376	-1.16647
44075253	chr2:44075253:C:T	3.33829e-16	-2.08106	-1.29783	1.85894e-15	-2.03172	-1.30144
44075304	chr2:44075304:G:C	3.14673e-15	-7.00909e-10	-1.13539	1.73561e-14	-7.00909e-10	-1.09922
44075384	chr2:44075384:T:C	7.71962e-16	-1.50218	-1.0384	1.67592e-15	-2.1718	-1.265
44075410	chr2:44075410:A:C	5.97417e-15	-1.93274	1.43843	1.79834e-14	-2.18731	1.12359
44075534	chr2:44075534:C:T	5.83183e-16	-1.48283	-1.33818	2.10661e-15	-2.02123	-1.18685
44075670	chr2:44075670:C:A	2.17426e-15	-7.00909e-10	-1.50507	1.16642e-14	-7.00909e-10	-1.49665
44075789	chr2:44075789:G:A	2.03631e-15	-7.00909e-10	-1.57062	1.07151e-14	-7.00909e-10	-1.58152
44075838	chr2:44075838:C:T	2.33625e-15	-7.00909e-10	-1.43321	1.36719e-14	-7.00909e-10	-1.33783
44076008	chr2:44076008:C:T	2.07487e-15	-7.00909e-10	-1.55186	1.11422e-14	-7.00909e-10	-1.54243
44076263	chr2:44076263:G:T	3.11538e-15	-7.00909e-10	-1.14541	1.7157e-14	-7.00909e-10	-1.11076
44076270	chr2:44076270:G:A	9.22336e-15	-2.07345	2.01344	3.06119e-14	-2.15011	1.61833
44076441	chr2:44076441:G:C	9.18579e-16	-1.34919	-1.0175	3.24373e-15	-1.95006	-0.82638
44076557	chr2:44076557:A:G	5.52678e-15	-1.93145	1.3593	1.66874e-14	-2.18791	1.0494
44076561	chr2:44076561:C:T	7.50135e-15	-7.00909e-10	-0.266674	3.29944e-14	-7.00909e-10	-0.45683
44076657	chr2:44076657:T:C	6.14689e-16	-1.50345	-1.26495	2.28367e-15	-2.03054	-1.09684
44076694	chr2:44076694:C:T	2.03549e-15	-7.00909e-10	-1.57102	1.09442e-14	-7.00909e-10	-1.56036
44076894	chr2:44076894:G:A	8.05599e-16	-0.942113	-1.55581	2.06078e-15	-1.67169	-1.55839
44076908	chr2:44076908:A:G	8.01653e-16	-1.72161	-0.781223	1.99696e-15	-2.18975	-1.07179
44077096	chr2:44077096:T:C	3.37027e-14	-7.00909e-10	1.23582	1.18767e-13	-7.00909e-10	0.823994
44077135	chr2:44077135:TAACA:T	2.32153e-16	-2.17319	-1.56893	2.19229e-15	-1.59868	-1.56954
44077167	chr2:44077167:A:G	3.44748e-16	-2.03083	-1.31587	1.60999e-15	-2.1696	-1.30734
44077203	chr2:44077203:G:C	2.39919e-15	-7.00909e-10	-1.40663	1.28876e-14	-7.00909e-10	-1.3969
44078101	chr2:44078101:G:A	2.36758e-16	-2.16068	-1.5618	2.08153e-15	-1.65624	-1.56383
44078322	chr2:44078322:G:A	4.41925e-16	-2.06448	-1.03389	2.18133e-15	-2.15824	-1.01499
44078401	chr2:44078401:C:T	2.93421e-15	-7.00909e-10	-1.20532	3.90373e-14	-7.00909e-10	-0.288651
44078674	chr2:44078674:C:T	2.35058e-16	-2.17389	-1.55579	2.30446e-15	-1.52446	-1.59386
44079054	chr2:44079054:G:A	4.86518e-14	-7.00909e-10	1.60293	1.42529e-13	-7.00909e-10	1.00638
44079144	chr2:44079144:T:A	3.61266e-15	-7.00909e-10	-0.997314	2.63108e-14	-7.00909e-10	-0.68319
44079162	chr2:44079162:A:C	2.5361e-16	-2.1666	-1.48712	2.84197e-15	-1.41002	-1.49865
44079220	chr2:44079220:A:G	2.33793e-16	-2.168	-1.56708	2.14477e-15	-1.62866	-1.56148
44079232	chr2:44079232:G:C	4.03436e-15	-7.00909e-10	-0.88691	2.82561e-14	-7.00909e-10	-0.611859
44079254	chr2:44079254:A:G	4.03752e-16	-1.81366	-1.37506	2.28528e-15	-1.61469	-1.51199
44079310	chr2:44079310:C:G	2.24147e-16	-2.18968	-1.58753	2.61011e-15	-1.40454	-1.58923
44079341	chr2:44079341:C:T	2.28056e-16	-2.17058	-1.58934	2.1035e-15	-1.61975	-1.58981
44079542	chr2:44079542:A:G	3.24609e-16	-2.14471	-1.26218	3.8519e-15	-1.29726	-1.30734
44079659	chr2:44079659:T:C	3.4455e-16	-1.91311	-1.43416	3.19279e-15	-1.35832	-1.43395
44079891	chr2:44079891:C:G	2.28205e-15	-7.00909e-10	-1.45668	1.18018e-14	-7.00909e-10	-1.48492
44080154	chr2:44080154:G:T	3.93804e-15	-7.00909e-10	-0.911075	1.67917e-14	-7.00909e-10	-1.13229
44080192	chr2:44080192:A:G	3.48487e-15	-7.00909e-10	-1.03333	2.2721e-14	-7.00909e-10	-0.829879
44080235	chr2:44080235:GTGTTTTT:G	2.59795e-16	-2.07074	-1.55888	1.25796e-15	-2.14919	-1.57449
44080272	chr2:44080272:T:G	2.19353e-15	-7.00909e-10	-1.49625	1.1151e-14	-7.00909e-10	-1.54164
44080311	chr2:44080311:A:G	5.15676e-16	-1.37918	-1.56485	7.55915e-15	-0.352899	-1.57751
44080349	chr2:44080349:G:A	2.01226e-15	-7.00909e-10	-1.5825	1.07722e-14	-7.00909e-10	-1.5762
44081128	chr2:44081128:T:TA	5.04219e-15	-7.00909e-10	-0.663917	2.23731e-14	-7.00909e-10	-0.845307
44081706	chr2:44081706:C:T	2.77238e-15	-7.00909e-10	-1.26205	1.40867e-14	-7.00909e-10	-1.30794
44081853	chr2:44081853:C:T	2.15618e-15	-7.00909e-10	-1.51342	1.07085e-14	-7.00909e-10	-1.58213
44081905	chr2:44081905:A:T	2.60426e-15	-7.00909e-10	-1.32461	1.34537e-14	-7.00909e-10	-1.35391
44081936	chr2:44081936:A:T	2.94362e-16	-2.06723	-1.43747	2.15154e-15	-2.09859	-1.08839
44081982	chr2:44081982:C:G	6.12198e-15	-7.00909e-10	-0.469871	3.80045e-14	-7.00909e-10	-0.315462
44082208	chr2:44082208:A:G	6.36504e-15	-7.00909e-10	-0.430937	2.28468e-14	-7.00909e-10	-0.824358
44082351	chr2:44082351:G:A	6.87163e-16	-1.40018	-1.25677	8.74372e-15	-0.46248	-1.32235
44082357	chr2:44082357:T:C	2.40459e-15	-7.00909e-10	-1.40438	1.7182e-14	-7.00909e-10	-1.10931
44082387	chr2:44082387:C:T	9.32184e-16	-0.861837	-1.49015	2.7543e-15	-1.6711	-1.2689
44082393	chr2:44082393:C:T	2.69936e-15	-7.00909e-10	-1.28874	1.57549e-14	-7.00909e-10	-1.19602
44082445	chr2:44082445:G:C	2.39039e-15	-7.00909e-10	-1.4103	1.12511e-14	-7.00909e-10	-1.5327
44082978	chr2:44082978:C:T	4.45046e-14	-7.00909e-10	1.51383	1.32474e-13	-7.00909e-10	0.933219
44083075	chr2:44083075:C:T	2.44734e-15	-7.00909e-10	-1.38675	1.44535e-14	-7.00909e-10	-1.28223
44083308	chr2:44083308:C:T	1.9904e-15	-7.00909e-10	-1.59342	1.06079e-14	-7.00909e-10	-1.59156
44083476	chr2:44083476:G:T	3.42697e-15	-7.00909e-10	-1.05008	1.48614e-14	-7.00909e-10	-1.2544
44083556	chr2:44083556:T:C	4.4839e-15	-0.97827	0.197006	1.21458e-14	-1.72781	0.271629
44083581	chr2:44083581:G:T	3.74632e-15	-7.00909e-10	-0.960985	1.99852e-14	-7.00909e-10	-0.958178
44083626	chr2:44083626:G:C	2.00799e-15	-7.00909e-10	-1.58462	1.11847e-14	-7.00909e-10	-1.53862
44083627	chr2:44083627:G:A	1.99034e-15	-7.00909e-10	-1.59345	1.06091e-14	-7.00909e-10	-1.59146
44084071	chr2:44084071:G:A	1.15364e-15	-2.13883	-1.08457e-09	5.85719e-15	-2.1855	-1.08457e-09
44084260	chr2:44084260:C:T	3.78822e-15	-7.00909e-10	-0.949861	2.65271e-14	-7.00909e-10	-0.675002
44084325	chr2:44084325:G:A	1.3179e-14	-7.00909e-10	0.296868	4.54478e-14	-7.00909e-10	-0.136605
44084365	chr2:44084365:A:G	6.85526e-15	-7.00909e-10	-0.356742	2.92206e-14	-7.00909e-10	-0.578293
44084441	chr2:44084441:T:C	2.88075e-16	-1.95032	-1.57597	1.4321e-15	-2.15918	-1.43485
44084537	chr2:44084537:C:A	3.15959e-16	-1.90053	-1.53337	1.58264e-15	-2.1893	-1.30477
44085089	chr2:44085089:C:T	2.01294e-14	-1.68485	2.40527	5.24126e-14	-2.09466	2.10064
44085208	chr2:44085208:C:T	2.90508e-16	-2.06102	-1.45686	1.41042e-15	-2.09273	-1.51655
44085311	chr2:44085311:C:G	1.14667e-15	-1.84388	-0.301013	2.68365e-15	-2.16667	-0.799322
44085416	chr2:44085416:C:A	2.01286e-14	-0.487134	1.20752	6.0973e-14	-1.37576	1.53302
44085558	chr2:44085558:G:A	2.6549e-15	-0.920831	-0.384518	4.59834e-15	-1.74158	-0.685887
44086053	chr2:44086053:A:G	1.02093e-15	-0.705527	-1.55551	2.28571e-15	-1.53944	-1.58706
44086086	chr2:44086086:C:T	3.23513e-15	-0.181186	-0.926502	6.86159e-15	-1.16032	-0.866904
44086204	chr2:44086204:C:T	2.25518e-15	-7.00909e-10	-1.46853	1.2059e-14	-7.00909e-10	-1.46335
44086401	chr2:44086401:T:C	1.0528e-14	1.52202	-1.44974	1.6155e-14	0.309097	-1.48004
44086557	chr2:44086557:A:G	3.43774e-15	-7.00909e-10	-1.04694	1.58093e-14	-7.00909e-10	-1.19257
44086664	chr2:44086664:A:G	1.10085e-15	-2.18567	-1.08457e-09	6.02562e-15	-2.15715	-1.08457e-09
44086825	chr2:44086825:G:A	1.24698e-15	-2.06104	-1.08457e-09	6.12874e-15	-2.14018	-1.08457e-09
44087265	chr2:44087265:TC:T	2.518e-16	-2.14255	-1.51832	1.39739e-15	-2.07295	-1.54562
44087804	chr2:44087804:C:T	3.26428e-16	-2.01533	-1.38597	2.14776e-15	-2.08823	-1.10051
44088030	chr2:44088030:A:G	3.65926e-15	-7.00909e-10	-0.984497	2.20726e-14	-7.00909e-10	-0.85883
44088210	chr2:44088210:G:A	2.79458e-16	-2.18642	-1.37024	1.74688e-15	-1.93111	-1.46423
44088420	chr2:44088420:C:G	1.68759e-15	-0.423129	-1.33533	2.94726e-15	-1.60906	-1.26323
44088788	chr2:44088788:T:C	2.73535e-16	-2.0933	-1.48479	1.37656e-15	-2.16379	-1.46979
44088970	chr2:44088970:A:G	2.43636e-16	-2.17765	-1.51619	1.62705e-15	-1.91129	-1.55511
44088995	chr2:44088995:T:C	3.59197e-15	-7.00909e-10	-1.00306	1.64124e-14	-7.00909e-10	-1.15513
44089029	chr2:44089029:C:T	2.20739e-15	-7.00909e-10	-1.48995	1.13357e-14	-7.00909e-10	-1.52521
44089041	chr2:44089041:A:T	2.61128e-16	-2.03841	-1.5861	1.19451e-15	-2.18439	-1.59104
44089155	chr2:44089155:T:C	1.28362e-15	-0.499137	-1.53294	3.67846e-15	-1.07692	-1.57376
44089492	chr2:44089492:C:CAT	2.9536e-16	-2.04889	-1.45243	1.83348e-15	-2.03408	-1.31287
44089665	chr2:44089665:G:T	1.27482e-14	-7.00909e-10	0.263634	8.55894e-14	-7.00909e-10	0.496394
44089689	chr2:44089689:C:G	6.82268e-15	-7.00909e-10	-0.361506	3.17967e-14	-7.00909e-10	-0.493805
44089763	chr2:44089763:T:A	2.21153e-15	-1.48807	-1.08457e-09	6.4568e-15	-2.08803	-1.08457e-09
44089774	chr2:44089774:A:G	3.74005e-15	-0.650415	-0.312244	8.16266e-15	-1.70983	-0.143768
44089982	chr2:44089982:C:T	2.27192e-16	-2.1894	-1.57432	1.57296e-15	-1.93316	-1.56705
44090044	chr2:44090044:G:A	2.71487e-16	-2.08433	-1.50127	1.63181e-15	-2.08055	-1.38293
44090073	chr2:44090073:A:G	2.37218e-16	-2.13223	-1.5883	1.28168e-15	-2.12017	-1.58483
44090479	chr2:44090479:A:G	2.12578e-15	-7.00909e-10	-1.52762	1.12007e-14	-7.00909e-10	-1.5372
44090538	chr2:44090538:A:G	3.4726e-15	-0.637829	-0.399024	7.31822e-15	-1.70406	-0.25874
44090610	chr2:44090610:C:T	2.02411e-15	-0.651377	-0.92525	4.21206e-15	-1.71429	-0.800929
44090627	chr2:44090627:A:T	2.77981e-16	-2.05322	-1.50874	1.68626e-15	-2.04938	-1.38127
44090756	chr2:44090756:A:T	3.2956e-15	-7.00909e-10	-1.08917	1.65454e-14	-7.00909e-10	-1.14706
44091117	chr2:44091117:T:C	2.85679e-16	-2.0999	-1.43474	1.35476e-15	-2.141	-1.50854
44091492	chr2:44091492:C:T	3.98704e-15	0.185744	-1.08445	1.01072e-14	-0.6635	-0.97642
44091513	chr2:44091513:A:G	2.81389e-16	-2.01603	-1.53374	1.25541e-15	-2.18601	-1.5397
44091519	chr2:44091519:A:G	3.1939e-15	-7.00909e-10	-1.12052	1.76689e-14	-7.00909e-10	-1.08136
44091618	chr2:44091618:G:A	3.10105e-16	-2.00714	-1.44546	1.96654e-15	-1.99253	-1.28436
44091670	chr2:44091670:A:G	6.50195e-15	0.447159	-0.856815	1.6324e-14	-0.432513	-0.72802
44091830	chr2:44091830:T:C	1.18177e-15	-2.11474	-1.08457e-09	6.22117e-15	-2.12521	-1.08457e-09
44092111	chr2:44092111:A:T	4.06156e-16	-1.59166	-1.59112	1.44303e-15	-2.01222	-1.5742
44092270	chr2:44092270:A:C	1.27841e-15	-2.03614	-1.08457e-09	1.13448e-14	-1.52441	-1.08457e-09
44092448	chr2:44092448:A:G	2.49964e-15	0.15503	-1.52064	6.10541e-15	-0.57936	-1.56463
44092485	chr2:44092485:T:C	1.99681e-15	-7.00909e-10	-1.5902	1.05897e-14	-7.00909e-10	-1.59328
44092594	chr2:44092594:G:A	5.63267e-16	-1.7196	-1.13615	2.2843e-15	-1.97571	-1.15139
44092975	chr2:44092975:A:G	3.54575e-16	-1.92788	-1.39071	2.31827e-15	-1.90655	-1.20579
44093007	chr2:44093007:A:C	1.99391e-15	-0.00273686	-1.58892	2.77158e-15	-1.38631	-1.54744
44093262	chr2:44093262:C:T	3.141e-16	-2.06065	-1.37915	1.51035e-15	-2.18699	-1.35384
44093281	chr2:44093281:A:G	3.19203e-15	-7.00909e-10	-1.1211	1.76605e-14	-7.00909e-10	-1.08184
44093303	chr2:44093303:G:T	2.63473e-16	-2.18965	-1.42591	1.8624e-15	-1.80667	-1.52463
44093806	chr2:44093806:G:C	2.87843e-16	-2.10075	-1.42635	1.43097e-15	-2.18972	-1.40509
44093891	chr2:44093891:T:C	2.06231e-15	-7.00909e-10	-1.55793	1.06061e-14	-7.00909e-10	-1.59174
44094068	chr2:44094068:G:A	2.74219e-16	-1.99685	-1.57874	1.21779e-15	-2.18899	-1.56714
44094148	chr2:44094148:C:G	3.39783e-15	-7.00909e-10	-1.05862	1.89636e-14	-7.00909e-10	-1.01064
44094493	chr2:44094493:G:A	4.9807e-16	-1.87391	-1.10486	1.86311e-15	-2.17378	-1.15714
44094498	chr2:44094498:A:T	1.6132e-15	-0.286653	-1.51688	4.93415e-15	-0.808188	-1.5488
44094502	chr2:44094502:A:G	8.13002e-16	-2.109	-0.379782	3.40698e-15	-2.14964	-0.577702
44094568	chr2:44094568:A:G	2.97601e-15	-7.00909e-10	-1.19117	1.41583e-14	-7.00909e-10	-1.30287
44094673	chr2:44094673:T:C	2.27146e-15	-1.36414	-0.0971919	1.2789e-14	-1.55456	0.149972
44094877	chr2:44094877:G:A	2.68059e-16	-2.01121	-1.58709	1.19641e-15	-2.18764	-1.5862
44094989	chr2:44094989:G:A	2.30379e-16	-2.18975	-1.56004	1.20932e-15	-2.16942	-1.59369
44094997	chr2:44094997:A:T	2.89417e-15	-1.21906	-1.08457e-09	6.01699e-13	2.44659	-1.08457e-09
44095039	chr2:44095039:G:C	3.15885e-16	-1.92395	-1.51019	1.41249e-15	-2.13153	-1.47629
44095047	chr2:44095047:A:G	3.16439e-16	-1.96622	-1.46616	1.4607e-15	-2.15053	-1.42372
44095529	chr2:44095529:G:A	3.30439e-16	-2.15462	-1.23448	1.72361e-15	-2.01879	-1.38995
44095611	chr2:44095611:A:G	3.59085e-15	-7.00909e-10	-1.00337	2.18025e-14	-7.00909e-10	-0.871142
44095618	chr2:44095618:A:G	2.61423e-16	-2.11854	-1.50483	1.32982e-15	-2.1349	-1.53322
44095821	chr2:44095821:T:G	2.84449e-16	-2.0625	-1.47646	1.36398e-15	-2.18645	-1.45631
44095925	chr2:44095925:G:C	2.92215e-16	-2.12213	-1.38989	1.61776e-15	-2.18598	-1.28615
44095996	chr2:44095996:A:G	6.8341e-16	-2.00196	-0.660462	3.33849e-15	-2.14586	-0.601785
44096012	chr2:44096012:T:G	2.9386e-16	-2.01088	-1.49553	1.33355e-15	-2.18939	-1.47593
44096145	chr2:44096145:C:T	6.98751e-15	-7.00909e-10	-0.337634	2.75591e-14	-7.00909e-10	-0.636834
44096770	chr2:44096770:T:C	2.72883e-15	-7.00909e-10	-1.27789	1.72295e-14	-7.00909e-10	-1.10654
44096783	chr2:44096783:G:A	1.27406e-14	-7.00909e-10	0.263037	8.55277e-14	-7.00909e-10	0.495673
44096801	chr2:44096801:T:C	6.81638e-15	-7.00909e-10	-0.36243	2.52168e-14	-7.00909e-10	-0.725658
44096847	chr2:44096847:T:A	3.02482e-16	-1.93204	-1.54545	1.2624e-15	-2.188	-1.53215
44096921	chr2:44096921:T:G	2.61094e-15	-7.00909e-10	-1.32205	1.31812e-14	-7.00909e-10	-1.37437
44096923	chr2:44096923:A:G	2.37777e-15	-7.00909e-10	-1.41559	1.28643e-14	-7.00909e-10	-1.39871
44096960	chr2:44096960:G:A	2.56925e-16	-2.06343	-1.5773	1.45775e-15	-2.05518	-1.52109
44097164	chr2:44097164:C:T	1.99514e-15	-7.00909e-10	-1.59105	1.06564e-14	-7.00909e-10	-1.587
44097245	chr2:44097245:G:A	1.2717e-15	-2.0414	-1.08457e-09	8.9373e-15	-1.76293	-1.08457e-09
44097617	chr2:44097617:G:A	1.12128e-15	-2.16729	-1.08457e-09	7.85351e-15	-1.89221	-1.08457e-09
44097766	chr2:44097766:C:T	2.34857e-15	-7.00909e-10	-1.42795	1.14244e-14	-7.00909e-10	-1.51741
44097850	chr2:44097850:T:C	2.65295e-16	-2.06468	-1.54399	1.5591e-15	-2.04631	-1.46275
44098030	chr2:44098030:A:G	2.42102e-16	-2.11146	-1.58869	1.2468e-15	-2.13909	-1.5935
44098489	chr2:44098489:G:C	3.09886e-15	-7.00909e-10	-1.15072	1.9649e-14	-7.00909e-10	-0.97514
44098738	chr2:44098738:C:T	2.37962e-16	-2.18358	-1.53382	1.30412e-15	-2.16508	-1.52257
44098778	chr2:44098778:G:C	7.30758e-16	-1.05941	-1.53602	2.51495e-15	-1.43706	-1.59386
44098889	chr2:44098889:C:T	1.59132e-15	-1.81719	-1.08457e-09	1.65196e-14	-1.14862	-1.08457e-09
44098920	chr2:44098920:T:G	2.07768e-15	-7.00909e-10	-1.55051	1.12215e-14	-7.00909e-10	-1.53534
44098924	chr2:44098924:G:A	3.13687e-16	-1.94445	-1.49667	2.01965e-15	-1.87028	-1.37997
44099157	chr2:44099157:A:C	2.24647e-15	-7.00909e-10	-1.4724	1.37442e-14	-7.00909e-10	-1.33255
44099264	chr2:44099264:T:C	3.37687e-15	-7.00909e-10	-1.06481	1.87327e-14	-7.00909e-10	-1.0229
44099330	chr2:44099330:C:T	2.04341e-15	-7.00909e-10	-1.56714	1.17801e-14	-7.00909e-10	-1.48675
44099433	chr2:44099433:G:A	3.17883e-16	-1.83868	-1.58915	1.26263e-15	-2.16356	-1.55641
44099572	chr2:44099572:G:A	2.412e-16	-2.13411	-1.56978	1.36626e-15	-2.06558	-1.57551
44099642	chr2:44099642:T:C	1.47894e-15	-1.89044	-1.08457e-09	1.11404e-14	-1.54259	-1.08457e-09
44099899	chr2:44099899:A:G	3.26213e-14	1.89592	-0.692707	6.48665e-14	1.08869	-0.869529
44100180	chr2:44100180:C:T	2.31907e-16	-2.18324	-1.55994	1.70404e-15	-1.88085	-1.53931
44100212	chr2:44100212:C:T	3.2521e-16	-1.81838	-1.58666	1.2297e-15	-2.15282	-1.59358
44100292	chr2:44100292:A:G	2.29781e-16	-2.18881	-1.56357	1.61261e-15	-1.93176	-1.54355
44100369	chr2:44100369:T:A	3.5927e-16	-2.05247	-1.25297	1.59773e-15	-2.07532	-1.40926
44100465	chr2:44100465:A:G	3.08494e-15	-7.00909e-10	-1.15523	1.49081e-14	-7.00909e-10	-1.25126
44100585	chr2:44100585:C:T	1.10157e-15	-2.18502	-1.08457e-09	7.82118e-15	-1.89633	-1.08457e-09
44100814	chr2:44100814:C:G	1.83538e-14	-7.00909e-10	0.628077	7.56337e-14	-7.00909e-10	0.372734
44101076	chr2:44101076:A:G	3.24891e-15	-7.00909e-10	-1.10344	1.77035e-14	-7.00909e-10	-1.0794
44101169	chr2:44101169:C:T	2.36051e-16	-2.1884	-1.53706	1.67925e-15	-1.92187	-1.51295
44101440	chr2:44101440:C:G	2.80269e-16	-2.02566	-1.5281	1.71858e-15	-1.9806	-1.43107
44101729	chr2:44101729:A:C	2.37477e-16	-2.13284	-1.58661	1.29011e-15	-2.12646	-1.57198
44101859	chr2:44101859:A:G	2.54326e-16	-2.06151	-1.58938	1.19374e-15	-2.18747	-1.5886
44101972	chr2:44101972:A:C	8.25434e-15	-7.00909e-10	-0.171019	3.09734e-14	-7.00909e-10	-0.520039
44102802	chr2:44102802:CT:C	3.18051e-15	-7.00909e-10	-1.12472	1.7814e-14	-7.00909e-10	-1.07318
44103097	chr2:44103097:T:C	1.22313e-14	1.71055	-1.48832	2.75449e-14	0.858513	-1.49586
44103378	chr2:44103378:C:T	1.15691e-15	-2.136	-1.08457e-09	5.89819e-15	-2.17852	-1.08457e-09
44103438	chr2:44103438:G:A	4.08309e-15	-7.00909e-10	-0.874903	1.54857e-14	-7.00909e-10	-1.21325
44103588	chr2:44103588:A:G	4.37559e-15	-7.00909e-10	-0.805717	2.41448e-14	-7.00909e-10	-0.769097
44103742	chr2:44103742:C:T	2.42378e-16	-2.15237	-1.54664	1.34384e-15	-2.11525	-1.54239
44103811	chr2:44103811:C:T	2.6204e-15	-7.00909e-10	-1.31843	1.40855e-14	-7.00909e-10	-1.30802
44103825	chr2:44103825:G:A	1.99777e-15	-7.00909e-10	-1.58973	1.12805e-14	-7.00909e-10	-1.5301
44103856	chr2:44103856:T:A	3.25189e-16	-2.02962	-1.37549	1.55482e-15	-2.01246	-1.49935
44103982	chr2:44103982:A:G	4.56777e-15	-7.00909e-10	-0.762733	2.64815e-14	-7.00909e-10	-0.676722
44104122	chr2:44104122:C:T	2.35594e-14	-7.00909e-10	0.877767	9.40985e-14	-7.00909e-10	0.591174
44104409	chr2:44104409:G:C	3.80186e-16	-1.79782	-1.45103	1.51971e-15	-2.09721	-1.43743
44104469	chr2:44104469:C:T	2.12999e-15	-7.00909e-10	-1.52564	1.10209e-14	-7.00909e-10	-1.55337
44105057	chr2:44105057:T:G	2.4961e-16	-2.18182	-1.48779	1.28738e-15	-2.18962	-1.51093
44105121	chr2:44105121:T:C	5.82366e-16	-1.3484	-1.47402	4.70051e-15	-0.917338	-1.48816
44105142	chr2:44105142:T:C	4.05719e-16	-2.17596	-1.00789	2.10506e-15	-2.1883	-1.02052
44105155	chr2:44105155:G:C	4.57538e-16	-2.16017	-0.903482	2.43599e-15	-2.15272	-0.910093
44105263	chr2:44105263:T:C	3.66359e-15	-7.00909e-10	-0.983313	2.23523e-14	-7.00909e-10	-0.84624
44105353	chr2:44105353:C:A	4.23578e-15	-7.00909e-10	-0.83819	2.42305e-14	-7.00909e-10	-0.765556
44105567	chr2:44105567:T:G	1.02724e-15	-1.24323	-1.01166	7.58601e-15	-0.757649	-1.16921
44105703	chr2:44105703:C:T	2.30909e-16	-2.16596	-1.58153	1.21527e-15	-2.17396	-1.58424
44105762	chr2:44105762:A:G	4.04027e-16	-2.18968	-0.998353	2.13431e-15	-2.18433	-1.0107
44106077	chr2:44106077:A:G	8.2501e-15	-7.00909e-10	-0.171532	3.42388e-14	-7.00909e-10	-0.41981
44106085	chr2:44106085:A:G	3.28137e-15	-7.00909e-10	-1.0935	1.81293e-14	-7.00909e-10	-1.05564
44106123	chr2:44106123:G:A	1.92226e-14	-7.00909e-10	0.674327	7.47805e-14	-7.00909e-10	0.361389
44106232	chr2:44106232:G:C	2.96483e-16	-2.10105	-1.39647	1.46208e-15	-2.1897	-1.3836
44106361	chr2:44106361:G:C	3.82989e-16	-1.85189	-1.38962	3.04137e-15	-1.57426	-1.26661
44106373	chr2:44106373:G:A	3.82863e-16	-1.96272	-1.27911	1.98755e-15	-2.03563	-1.23063
44106614	chr2:44106614:A:G	5.8444e-16	-1.39115	-1.42771	4.6434e-15	-0.961493	-1.45623
44106905	chr2:44106905:T:C	3.70212e-15	-7.00909e-10	-0.972852	2.05073e-14	-7.00909e-10	-0.932386
44107279	chr2:44107279:A:G	2.04925e-15	-7.00909e-10	-1.56428	1.0992e-14	-7.00909e-10	-1.556
44107705	chr2:44107705:G:A	4.18556e-16	-1.76108	-1.39162	3.42362e-15	-1.44936	-1.27311
44107707	chr2:44107707:G:A	3.92669e-16	-1.76987	-1.44668	1.50638e-15	-2.04784	-1.49561
44107939	chr2:44107939:T:A	3.0834e-16	-1.95857	-1.49974	1.61758e-15	-1.96574	-1.5065
44107972	chr2:44107972:C:T	3.31042e-15	-7.00909e-10	-1.08468	1.45959e-14	-7.00909e-10	-1.27243
44108265	chr2:44108265:G:A	3.05111e-16	-1.95911	-1.50973	1.60494e-15	-1.96377	-1.51631
44108320	chr2:44108320:A:G	2.01201e-15	-7.00909e-10	-1.58262	1.15138e-14	-7.00909e-10	-1.50962
44108425	chr2:44108425:A:G	2.0495e-15	-7.00909e-10	-1.56416	1.09936e-14	-7.00909e-10	-1.55585
44108671	chr2:44108671:A:G	6.23273e-16	-1.30841	-1.44612	5.09232e-15	-0.864822	-1.46061
44108846	chr2:44108846:G:A	1.30236e-14	-7.00909e-10	0.285008	5.16876e-14	-7.00909e-10	-0.00794907
44108847	chr2:44108847:A:G	6.29087e-16	-1.29912	-1.44612	5.16423e-15	-0.850799	-1.46061
44108921	chr2:44108921:T:A	4.41628e-16	-1.70021	-1.39884	3.72563e-15	-1.35443	-1.2835
44108922	chr2:44108922:C:T	3.51687e-16	-2.01409	-1.31268	1.55559e-15	-2.16397	-1.34735
44109205	chr2:44109205:T:G	4.19066e-15	-7.00909e-10	-0.8489	1.8121e-14	-7.00909e-10	-1.05609
44109415	chr2:44109415:C:T	2.72392e-16	-2.06895	-1.51333	1.28535e-15	-2.18719	-1.51494
44110172	chr2:44110172:G:A	3.04299e-16	-1.93493	-1.53658	1.30947e-15	-2.14456	-1.53898
44110267	chr2:44110267:C:CTCTA	2.43443e-16	-2.16408	-1.53055	1.41956e-15	-2.05269	-1.55013
44110480	chr2:44110480:C:T	1.17512e-15	-1.39432	-0.726068	4.02148e-15	-1.68366	-0.877856
44110556	chr2:44110556:G:T	1.99178e-15	-7.00909e-10	-1.59273	1.07489e-14	-7.00909e-10	-1.57837
44110615	chr2:44110615:G:A	3.43152e-16	-1.76113	-1.59021	1.79435e-15	-1.79529	-1.57323
44110652	chr2:44110652:T:C	2.16659e-14	2.13618	-1.34219	5.95186e-14	1.42493	-1.29181
44110733	chr2:44110733:G:A	3.02274e-16	-2.02736	-1.45082	2.04072e-15	-1.82398	-1.41589
44110741	chr2:44110741:C:G	3.00144e-16	-2.0367	-1.44855	2.01852e-15	-1.83812	-1.41269
44110795	chr2:44110795:G:C	4.08998e-16	-1.67899	-1.49681	2.71374e-15	-1.40056	-1.55428
44110902	chr2:44110902:A:G	2.9969e-15	-7.00909e-10	-1.18418	1.80688e-14	-7.00909e-10	-1.05898
44110941	chr2:44110941:G:A	3.79751e-16	-1.87763	-1.37237	1.56287e-15	-2.10742	-1.39923
44111009	chr2:44111009:G:C	2.13005e-15	-7.00909e-10	-1.52561	1.16594e-14	-7.00909e-10	-1.49705
44111228	chr2:44111228:C:G	2.90516e-15	-7.00909e-10	-1.21527	1.34484e-14	-7.00909e-10	-1.35431
44111373	chr2:44111373:C:G	4.91205e-16	-1.43832	-1.55433	3.86784e-15	-1.024	-1.57647
44111512	chr2:44111512:G:A	1.56479e-14	1.17791	-0.709335	2.16301e-13	2.20774	-0.784236
44111535	chr2:44111535:C:T	5.41298e-15	-7.00909e-10	-0.592958	2.42535e-14	-7.00909e-10	-0.764608
44111575	chr2:44111575:C:T	2.57604e-16	-2.04984	-1.58825	1.19767e-15	-2.18447	-1.58832
44111721	chr2:44111721:ATATATAACATAATATATAT:A	2.24021e-15	-7.00909e-10	-1.47519	1.20335e-14	-7.00909e-10	-1.46547
44111722	chr2:44111722:T:C	1.99069e-15	-7.00909e-10	-1.59327	1.06109e-14	-7.00909e-10	-1.59129
44111834	chr2:44111834:A:G	5.22145e-16	-1.45533	-1.47624	4.10648e-15	-1.05268	-1.48793
44112473	chr2:44112473:G:T	3.08062e-16	-2.00373	-1.45548	1.31932e-15	-2.16834	-1.50771
44112661	chr2:44112661:A:G	3.13711e-15	-7.00909e-10	-1.13846	1.89789e-14	-7.00909e-10	-1.00984
44112677	chr2:44112677:T:A	3.48203e-15	-1.03414	-1.08457e-09	6.86923e-13	2.57905	-1.08457e-09
44112916	chr2:44112916:C:G	2.52956e-15	-7.00909e-10	-1.35371	1.37004e-14	-7.00909e-10	-1.33575
44113259	chr2:44113259:G:C	2.49863e-16	-2.17718	-1.49142	1.93075e-15	-1.83791	-1.45735
44113369	chr2:44113369:C:T	3.16434e-15	-7.00909e-10	-1.12981	1.9351e-14	-7.00909e-10	-0.990421
44113557	chr2:44113557:A:C	2.09241e-15	-7.00909e-10	-1.54344	1.19104e-14	-7.00909e-10	-1.47576
44113607	chr2:44113607:A:C	2.68752e-15	-7.00909e-10	-1.29314	1.49372e-14	-7.00909e-10	-1.24931
44113842	chr2:44113842:T:C	2.78595e-15	-7.00909e-10	-1.25717	1.55608e-14	-7.00909e-10	-1.20841
44114069	chr2:44114069:C:T	3.03478e-15	-7.00909e-10	-1.17162	1.84471e-14	-7.00909e-10	-1.03826
44114075	chr2:44114075:C:A	3.46549e-15	-7.00909e-10	-1.0389	2.13659e-14	-7.00909e-10	-0.891373
44114199	chr2:44114199:G:T	2.68417e-15	-7.00909e-10	-1.29439	1.48886e-14	-7.00909e-10	-1.25257
44114238	chr2:44114238:A:G	2.83577e-15	-7.00909e-10	-1.23944	1.58347e-14	-7.00909e-10	-1.19096
44114448	chr2:44114448:C:T	1.09649e-15	-2.18964	-1.08457e-09	6.67209e-15	-2.05523	-1.08457e-09
44114676	chr2:44114676:A:G	2.01493e-15	-7.00909e-10	-1.58117	1.05855e-14	-7.00909e-10	-1.59369
44114795	chr2:44114795:G:T	1.12839e-15	-2.16097	-1.08457e-09	5.91419e-15	-2.17581	-1.08457e-09
44114904	chr2:44114904:A:T	2.46624e-15	-1.37906	-1.08457e-09	5.33485e-14	0.0236778	-1.08457e-09
44115144	chr2:44115144:G:C	9.00629e-15	-0.882336	0.798502	1.10856e-14	-1.7863	0.238777
44115444	chr2:44115444:G:T	1.16094e-15	-1.06846	-1.06406	9.76627e-15	-0.503468	-1.17076
44115539	chr2:44115539:C:T	2.64178e-15	-7.00909e-10	-1.3103	1.38104e-14	-7.00909e-10	-1.32775
44115551	chr2:44115551:T:G	1.99098e-15	-7.00909e-10	-1.59313	1.06745e-14	-7.00909e-10	-1.58531
44115744	chr2:44115744:C:T	8.58364e-15	-7.00909e-10	-0.1319	4.70836e-14	-7.00909e-10	-0.101243
44116192	chr2:44116192:A:G	2.78832e-15	-7.00909e-10	-1.25632	1.66404e-14	-7.00909e-10	-1.14133
44116208	chr2:44116208:A:G	2.20878e-15	-7.00909e-10	-1.48932	1.10774e-14	-7.00909e-10	-1.54827
44116330	chr2:44116330:A:C	3.86932e-15	-7.00909e-10	-0.928679	2.14636e-14	-7.00909e-10	-0.886809
44116537	chr2:44116537:G:A	7.05692e-16	-1.92088	-0.709457	3.99225e-15	-1.74225	-0.826563
44116725	chr2:44116725:G:A	1.98962e-15	-7.00909e-10	-1.59382	1.0611e-14	-7.00909e-10	-1.59128
44116835	chr2:44116835:G:T	5.32493e-15	-7.00909e-10	-0.609359	2.32164e-14	-7.00909e-10	-0.808311
44117031	chr2:44117031:A:C	6.42444e-15	-7.00909e-10	-0.421649	3.68864e-14	-7.00909e-10	-0.345326
44117426	chr2:44117426:T:C	8.25567e-15	-7.00909e-10	-0.170857	3.36983e-14	-7.00909e-10	-0.435719
44117445	chr2:44117445:T:C	3.06289e-16	-2.03894	-1.42604	2.21224e-15	-1.83775	-1.32141
44117673	chr2:44117673:T:G	2.31127e-15	-7.00909e-10	-1.44396	1.18052e-14	-7.00909e-10	-1.48463
44117952	chr2:44117952:T:A	2.33039e-15	-7.00909e-10	-1.43572	1.31481e-14	-7.00909e-10	-1.37689
44117982	chr2:44117982:T:C	6.56009e-15	-7.00909e-10	-0.400754	3.55367e-14	-7.00909e-10	-0.382602
44118120	chr2:44118120:A:G	1.07287e-14	-7.00909e-10	0.0911618	5.89699e-14	-7.00909e-10	0.123859
44118188	chr2:44118188:T:C	2.05731e-15	-7.00909e-10	-1.56036	1.0623e-14	-7.00909e-10	-1.59015
44119512	chr2:44119512:G:T	4.39814e-16	-2.01834	-1.08482	3.10798e-15	-2.1894	-0.629798
44119545	chr2:44119545:A:G	4.52161e-16	-1.55292	-1.52255	2.14373e-15	-1.67168	-1.51894
44119613	chr2:44119613:G:A	2.60491e-15	-7.00909e-10	-1.32436	1.28454e-14	-7.00909e-10	-1.40018
44120245	chr2:44120245:G:T	3.1796e-15	0.195177	-1.32018	1.31466e-14	-0.256198	-1.12081
44120541	chr2:44120541:C:T	2.92439e-16	-2.18729	-1.32397	1.89456e-15	-1.99777	-1.31641
44120796	chr2:44120796:C:G	2.27444e-16	-2.1688	-1.59381	1.24874e-15	-2.14486	-1.58617
44120814	chr2:44120814:T:C	1.58343e-15	-1.82216	-1.08457e-09	1.47399e-14	-1.26261	-1.08457e-09
44120839	chr2:44120839:G:A	6.28153e-15	-7.00909e-10	-0.444144	2.69868e-14	-7.00909e-10	-0.657819
44121035	chr2:44121035:G:A	4.17303e-15	-7.00909e-10	-0.853114	2.58614e-14	-7.00909e-10	-0.700415
44121109	chr2:44121109:A:C	2.93574e-15	-7.00909e-10	-1.2048	1.45417e-14	-7.00909e-10	-1.27615
44121489	chr2:44121489:T:C	4.6622e-15	-7.00909e-10	-0.74227	2.94123e-14	-7.00909e-10	-0.571756
44121563	chr2:44121563:G:A	3.52849e-15	-7.00909e-10	-1.02089	1.92104e-14	-7.00909e-10	-0.997716
44121571	chr2:44121571:T:C	2.05348e-15	-7.00909e-10	-1.56222	1.09472e-14	-7.00909e-10	-1.56009
44121816	chr2:44121816:T:C	5.07244e-15	-7.00909e-10	-0.657935	3.23978e-14	-7.00909e-10	-0.475077
44122297	chr2:44122297:AT:A	5.17015e-16	-1.44819	-1.49325	1.89315e-15	-1.83126	-1.48367
44122352	chr2:44122352:A:G	3.31554e-16	-2.1897	-1.19603	2.21675e-15	-1.96157	-1.19556
44122426	chr2:44122426:A:C	2.83768e-15	-7.00909e-10	-1.23877	1.38666e-14	-7.00909e-10	-1.32368
44122796	chr2:44122796:A:G	5.04261e-16	-1.94233	-1.02409	2.06714e-15	-2.04003	-1.18697
44122855	chr2:44122855:C:T	2.08297e-15	-7.00909e-10	-1.54797	1.15493e-14	-7.00909e-10	-1.50655
44123327	chr2:44123327:G:A	1.98956e-15	-7.00909e-10	-1.59385	1.0852e-14	-7.00909e-10	-1.56882
44123356	chr2:44123356:T:G	6.37208e-15	-7.00909e-10	-0.429832	3.31734e-14	-7.00909e-10	-0.45142
44124054	chr2:44124054:T:C	1.99047e-15	-7.00909e-10	-1.59339	1.08926e-14	-7.00909e-10	-1.56509
44124397	chr2:44124397:T:G	4.70941e-16	-1.94884	-1.08594	1.94876e-15	-2.04684	-1.23914
44124439	chr2:44124439:A:G	3.80577e-15	-7.00909e-10	-0.945238	2.35405e-14	-7.00909e-10	-0.794446
44124730	chr2:44124730:C:T	2.1174e-15	-7.00909e-10	-1.53157	1.17975e-14	-7.00909e-10	-1.48528
44124982	chr2:44124982:T:G	7.37045e-15	1.30734	-1.59161	2.52082e-14	0.862752	-1.58875
44125063	chr2:44125063:C:A	2.00989e-15	-7.00909e-10	-1.58368	1.06227e-14	-7.00909e-10	-1.59017
44125108	chr2:44125108:C:T	5.54833e-15	-0.568261	-1.08457e-09	3.4822e-14	-0.402918	-1.08457e-09
44125332	chr2:44125332:C:T	4.26524e-16	-2.00734	-1.12651	1.84724e-15	-2.101	-1.23847
44125764	chr2:44125764:C:T	1.99619e-15	-7.00909e-10	-1.59052	1.05878e-14	-7.00909e-10	-1.59347
44125778	chr2:44125778:C:T	1.99249e-15	-7.00909e-10	-1.59237	1.06787e-14	-7.00909e-10	-1.58492
44125904	chr2:44125904:A:G	1.98959e-15	-7.00909e-10	-1.59383	1.08229e-14	-7.00909e-10	-1.57151
44125938	chr2:44125938:A:T	2.24087e-16	-2.18772	-1.58975	1.39522e-15	-2.06222	-1.5579
44125957	chr2:44125957:C:G	5.02714e-16	-1.74456	-1.22493	1.99748e-15	-1.91761	-1.34368
44126017	chr2:44126017:C:T	3.67157e-15	-7.00909e-10	-0.981137	2.16263e-14	-7.00909e-10	-0.879258
44126138	chr2:44126138:T:A	1.19847e-14	1.60921	-1.40733	2.96519e-14	0.94718	-1.51082
44126300	chr2:44126300:C:T	1.18359e-15	-2.1132	-1.08457e-09	5.84065e-15	-2.18833	-1.08457e-09
44126318	chr2:44126318:T:C	1.12433e-15	-2.16457	-1.08457e-09	7.2177e-15	-1.97663	-1.08457e-09
44126734	chr2:44126734:G:A	2.3144e-15	-7.00909e-10	-1.44261	1.17389e-14	-7.00909e-10	-1.49026
44126871	chr2:44126871:A:G	3.90902e-16	-1.9602	-1.26086	1.66951e-15	-2.06333	-1.3773
44127061	chr2:44127061:GT:G	1.9897e-15	-7.00909e-10	-1.59377	1.06067e-14	-7.00909e-10	-1.59169
44127072	chr2:44127072:C:G	2.59923e-16	-2.1166	-1.51252	1.53378e-15	-2.18739	-1.33804
44127292	chr2:44127292:C:T	6.43627e-16	-1.39676	-1.32563	2.4215e-15	-1.79663	-1.27216
44127356	chr2:44127356:G:A	5.95681e-16	-1.36713	-1.43267	2.22027e-15	-1.77524	-1.3803
44127377	chr2:44127377:AG:A	1.9897e-15	-7.00909e-10	-1.59377	1.06067e-14	-7.00909e-10	-1.59169
44127644	chr2:44127644:T:C	5.52136e-16	-1.39402	-1.4817	1.98169e-15	-1.79631	-1.47291
44127675	chr2:44127675:T:A	7.84542e-16	-1.12731	-1.3971	2.769e-15	-1.62117	-1.31352
44127791	chr2:44127791:G:A	5.90976e-15	1.078	-1.58315	2.03529e-14	0.634273	-1.57422
44127950	chr2:44127950:T:C	5.41551e-16	-1.35164	-1.54344	1.90762e-15	-1.76864	-1.53867
44128040	chr2:44128040:G:A	3.21894e-15	-7.00909e-10	-1.11271	1.57136e-14	-7.00909e-10	-1.19864
44128087	chr2:44128087:G:C	3.29301e-15	-7.00909e-10	-1.08996	1.71231e-14	-7.00909e-10	-1.11274
44128117	chr2:44128117:AAC:A	2.39776e-16	-2.13637	-1.57344	1.21954e-15	-2.16878	-1.58592
44128210	chr2:44128210:G:A	6.06531e-16	-1.98061	-0.801145	2.43399e-15	-2.09119	-0.972442
44128234	chr2:44128234:T:C	6.14726e-15	-7.00909e-10	-0.465752	4.0737e-14	-7.00909e-10	-0.246032
44128300	chr2:44128300:A:G	8.95631e-15	-7.00909e-10	-0.0893998	7.37989e-14	-7.00909e-10	0.348176
44128404	chr2:44128404:T:A	1.15588e-15	-2.13689	-1.08457e-09	6.07918e-15	-2.1483	-1.08457e-09
44128553	chr2:44128553:A:T	3.46815e-15	-7.00909e-10	-1.03814	2.24943e-14	-7.00909e-10	-0.839905
44128764	chr2:44128764:A:G	9.07434e-15	-7.00909e-10	-0.0763067	7.48435e-14	-7.00909e-10	0.362232
44128780	chr2:44128780:G:A	2.03054e-15	-7.00909e-10	-1.57345	1.09509e-14	-7.00909e-10	-1.55974
44129159	chr2:44129159:A:G	2.09433e-15	-7.00909e-10	-1.54252	1.07513e-14	-7.00909e-10	-1.57814
44129290	chr2:44129290:G:A	1.98962e-15	-7.00909e-10	-1.59382	1.06102e-14	-7.00909e-10	-1.59135
44129342	chr2:44129342:G:T	1.99126e-15	-7.00909e-10	-1.59299	1.07672e-14	-7.00909e-10	-1.57667
44129385	chr2:44129385:G:A	2.55649e-16	-2.1897	-1.45601	1.42315e-15	-2.07168	-1.52862
44129534	chr2:44129534:G:A	4.01961e-15	-0.890573	-1.08457e-09	1.12275e-14	-1.5348	-1.08457e-09
44129888	chr2:44129888:A:G	4.43708e-15	-7.00909e-10	-0.791761	2.8368e-14	-7.00909e-10	-0.607906
44130181	chr2:44130181:A:G	5.62743e-16	-1.32405	-1.53264	1.78257e-15	-1.87976	-1.49536
44130293	chr2:44130293:T:G	1.98981e-15	-7.00909e-10	-1.59372	1.05984e-14	-7.00909e-10	-1.59246
44130797	chr2:44130797:C:T	1.20681e-15	-0.585163	-1.50861	2.6846e-15	-1.56518	-1.40045
44130818	chr2:44130818:A:G	1.14121e-15	-2.14967	-1.08457e-09	5.865e-15	-2.18417	-1.08457e-09
44130972	chr2:44130972:T:C	4.01937e-15	-7.00909e-10	-0.890633	1.9222e-14	-7.00909e-10	-0.997111
44131161	chr2:44131161:C:T	3.03643e-16	-1.91108	-1.56258	2.54907e-15	-1.42686	-1.59058
44131365	chr2:44131365:A:C	3.33106e-15	0.497998	-1.57647	8.27097e-15	-0.252483	-1.58793
44131415	chr2:44131415:T:C	3.62163e-16	-1.77431	-1.52311	1.39907e-15	-2.11975	-1.49761
44131494	chr2:44131494:T:G	2.51172e-15	-7.00909e-10	-1.36079	1.60664e-14	-7.00909e-10	-1.17644
44132108	chr2:44132108:T:A	2.2849e-15	-7.00909e-10	-1.45543	1.2283e-14	-7.00909e-10	-1.44495
44132689	chr2:44132689:C:A	3.99875e-16	-2.09268	-1.10568	1.63738e-15	-2.18008	-1.27999
44132737	chr2:44132737:G:C	1.41292e-15	-1.9361	-1.08457e-09	1.29618e-14	-1.39116	-1.08457e-09
44133013	chr2:44133013:G:A	7.73583e-15	-0.235895	-1.08457e-09	7.11913e-14	0.312202	-1.08457e-09
44133261	chr2:44133261:A:G	2.22755e-16	-2.18969	-1.59375	1.42858e-15	-2.00673	-1.58976
44133267	chr2:44133267:T:G	2.1637e-15	-7.00909e-10	-1.50994	1.15318e-14	-7.00909e-10	-1.50806
44133413	chr2:44133413:G:A	2.91198e-15	-7.00909e-10	-1.21292	1.84602e-14	-7.00909e-10	-1.03755
44133642	chr2:44133642:T:G	2.03948e-15	-7.00909e-10	-1.56906	1.10095e-14	-7.00909e-10	-1.55441
44133748	chr2:44133748:C:T	2.02279e-15	-7.00909e-10	-1.57728	1.08766e-14	-7.00909e-10	-1.56655
44133773	chr2:44133773:C:A	1.99008e-15	-7.00909e-10	-1.59358	1.05837e-14	-7.00909e-10	-1.59386
44134203	chr2:44134203:T:G	2.00183e-15	-7.00909e-10	-1.58769	1.0603e-14	-7.00909e-10	-1.59203
44134530	chr2:44134530:T:A	2.76819e-15	-1.26356	-1.08457e-09	6.74648e-15	-2.04415	-1.08457e-09
44134949	chr2:44134949:G:A	3.50376e-15	-7.00909e-10	-1.02792	2.13954e-14	-7.00909e-10	-0.889991
44135022	chr2:44135022:A:G	8.6341e-16	-2.08967	-0.338954	4.17088e-15	-2.14658	-0.378459
44135830	chr2:44135830:T:C	1.14845e-15	-2.14334	-1.08457e-09	7.13215e-15	-1.98856	-1.08457e-09
44136226	chr2:44136226:T:A	3.457e-15	-7.00909e-10	-1.04136	2.2271e-14	-7.00909e-10	-0.849881
44136233	chr2:44136233:G:A	9.4681e-15	-7.00909e-10	-0.0338291	3.35425e-14	-7.00909e-10	-0.440353
44136700	chr2:44136700:A:G	8.66352e-16	-2.05206	-0.373161	3.90238e-15	-2.11943	-0.472152
44136768	chr2:44136768:T:C	8.85815e-16	-2.17168	-0.231327	5.38795e-15	-2.07364	-0.195368
44136893	chr2:44136893:G:A	1.99302e-15	-7.00909e-10	-1.59211	1.06523e-14	-7.00909e-10	-1.58739
44136894	chr2:44136894:C:A	1.99302e-15	-7.00909e-10	-1.59211	1.06523e-14	-7.00909e-10	-1.58739
44136934	chr2:44136934:A:G	2.41095e-15	-7.00909e-10	-1.40174	1.242e-14	-7.00909e-10	-1.43386
44137125	chr2:44137125:C:G	4.03828e-15	-7.00909e-10	-0.885939	2.53512e-14	-7.00909e-10	-0.720342
44137246	chr2:44137246:GA:G	1.69569e-14	-7.00909e-10	0.548918	8.2198e-14	-7.00909e-10	0.455962
44137367	chr2:44137367:A:G	8.21577e-15	-7.00909e-10	-0.175703	3.26647e-14	-7.00909e-10	-0.466873
44137932	chr2:44137932:A:G	1.98953e-15	-7.00909e-10	-1.59386	1.05996e-14	-7.00909e-10	-1.59235
44138092	chr2:44138092:T:G	2.27023e-16	-2.1723	-1.59217	1.19433e-15	-2.18694	-1.58865
44138296	chr2:44138296:T:C	3.00884e-15	-7.00909e-10	-1.1802	1.35003e-14	-7.00909e-10	-1.35046
44138641	chr2:44138641:T:A	2.94584e-15	-1.2588	0.0574331	1.77482e-14	-1.31065	0.233769
44138696	chr2:44138696:T:A	2.24091e-16	-2.1897	-1.58776	1.22747e-15	-2.18355	-1.56467
44139027	chr2:44139027:G:A	5.36388e-15	-7.00909e-10	-0.60207	3.16702e-14	-7.00909e-10	-0.497792
44139145	chr2:44139145:T:C	9.66841e-16	-2.12217	-0.193307	4.69577e-15	-2.17093	-0.235576
44139199	chr2:44139199:G:A	2.524e-15	-7.00909e-10	-1.35591	1.55966e-14	-7.00909e-10	-1.20611
44139340	chr2:44139340:G:A	1.08819e-15	-2.06432	-0.132918	5.16905e-15	-2.13048	-0.179995
44139808	chr2:44139808:T:TGAA	2.26592e-16	-2.17601	-1.59035	1.18995e-15	-2.18834	-1.59092
44140114	chr2:44140114:A:G	2.23801e-16	-2.18748	-1.59127	1.20835e-15	-2.18863	-1.57529
44140891	chr2:44140891:T:G	2.26505e-16	-2.17726	-1.58949	1.23031e-15	-2.18837	-1.55753
44141093	chr2:44141093:T:C	3.78073e-16	-2.1353	-1.11912	2.05129e-15	-2.16902	-1.06568
44141452	chr2:44141452:C:T	2.00539e-15	-7.00909e-10	-1.58592	1.05882e-14	-7.00909e-10	-1.59343
44141539	chr2:44141539:C:T	3.39588e-15	-7.00909e-10	-1.05919	2.06983e-14	-7.00909e-10	-0.923117
44141653	chr2:44141653:G:C	3.11781e-15	-7.00909e-10	-1.14463	1.42494e-14	-7.00909e-10	-1.29646
44141688	chr2:44141688:A:G	2.71527e-16	-2.18966	-1.39579	1.63276e-15	-2.03191	-1.43098
44141881	chr2:44141881:A:T	2.23277e-15	-7.00909e-10	-1.47851	1.19952e-14	-7.00909e-10	-1.46866
44141949	chr2:44141949:G:A	5.97985e-16	-2.03373	-0.762218	3.10031e-15	-1.85159	-0.970079
44142053	chr2:44142053:G:A	2.30933e-16	-2.16427	-1.58312	1.24542e-15	-2.18285	-1.55084
44142166	chr2:44142166:G:T	4.55283e-16	-1.9848	-1.0838	2.53563e-15	-1.77371	-1.24901
44142240	chr2:44142240:T:A	2.3875e-16	-2.16516	-1.54893	1.33024e-15	-2.18317	-1.48464
44142290	chr2:44142290:T:G	2.28946e-16	-2.16859	-1.58744	1.23091e-15	-2.18422	-1.56119
44142397	chr2:44142397:G:A	6.44132e-16	-1.88648	-0.835129	2.36463e-15	-2.18039	-0.912152
44142812	chr2:44142812:C:T	7.5032e-15	-7.00909e-10	-0.266428	4.1711e-14	-7.00909e-10	-0.222404
44142852	chr2:44142852:A:C	3.50178e-15	-7.00909e-10	-1.02849	2.13217e-14	-7.00909e-10	-0.893443
44142868	chr2:44142868:C:T	2.27755e-16	-2.18828	-1.57296	1.25753e-15	-2.18905	-1.53497
44142945	chr2:44142945:G:A	2.23716e-15	-7.00909e-10	-1.47655	1.1511e-14	-7.00909e-10	-1.50986
44143038	chr2:44143038:G:C	1.99291e-15	-7.00909e-10	-1.59216	1.05902e-14	-7.00909e-10	-1.59324
44143059	chr2:44143059:T:G	2.31806e-16	-2.1878	-1.55582	1.29408e-15	-2.189	-1.50637
44144067	chr2:44144067:C:G	2.05458e-14	-7.00909e-10	0.740898	8.76019e-14	-7.00909e-10	0.519635
44144264	chr2:44144264:T:C	5.70917e-16	-1.56572	-1.27655	2.89847e-15	-1.50038	-1.38861
44144602	chr2:44144602:G:A	3.28545e-16	-2.18965	-1.20518	2.39889e-15	-2.10125	-0.976913
44144817	chr2:44144817:T:C	3.27615e-16	-2.10956	-1.28811	2.71819e-15	-1.83409	-1.11912
44144998	chr2:44144998:G:A	2.00526e-15	-7.00909e-10	-1.58598	1.05932e-14	-7.00909e-10	-1.59296
44145770	chr2:44145770:G:T	3.07553e-16	-2.10188	-1.35899	1.5762e-15	-2.10212	-1.39603
44145827	chr2:44145827:GT:G	3.13232e-15	-7.00909e-10	-1.13998	1.76429e-14	-7.00909e-10	-1.08283
44145953	chr2:44145953:A:G	7.87645e-16	-1.89143	-0.629037	8.16719e-15	-1.46708	-0.385961
44145970	chr2:44145970:TA:T	6.19895e-14	-7.00909e-10	1.84521	2.35931e-13	-7.00909e-10	1.51037
44146203	chr2:44146203:C:A	3.20677e-15	-7.00909e-10	-1.11649	1.70268e-14	-7.00909e-10	-1.11838
44146257	chr2:44146257:G:A	3.46795e-15	-7.00909e-10	-1.0382	2.04887e-14	-7.00909e-10	-0.933293
44146286	chr2:44146286:T:C	3.46441e-15	-7.00909e-10	-1.03922	1.83383e-14	-7.00909e-10	-1.04418
44146311	chr2:44146311:T:C	3.51453e-15	-7.00909e-10	-1.02485	1.86044e-14	-7.00909e-10	-1.02977
44146385	chr2:44146385:A:G	2.5544e-13	3.26123	-1.08457e-09	3.64462e-13	1.94525	-1.08457e-09
44146481	chr2:44146481:G:C	2.03817e-15	-7.00909e-10	-1.5697	1.0596e-14	-7.00909e-10	-1.59269
44146692	chr2:44146692:A:G	2.90435e-16	-2.13136	-1.38677	1.83846e-15	-2.14256	-1.20168
44146772	chr2:44146772:A:G	3.7604e-15	-7.00909e-10	-0.957233	1.75793e-14	-7.00909e-10	-1.08645
44147302	chr2:44147302:C:T	2.02688e-15	-7.00909e-10	-1.57526	1.07066e-14	-7.00909e-10	-1.58231
44147811	chr2:44147811:G:A	3.81278e-15	-7.00909e-10	-0.943399	2.01135e-14	-7.00909e-10	-0.951777
44147899	chr2:44147899:A:G	2.54826e-16	-2.16795	-1.48098	1.49038e-15	-2.01834	-1.5358
44148246	chr2:44148246:G:A	5.31587e-15	-7.00909e-10	-0.611062	2.51375e-14	-7.00909e-10	-0.728806
44148473	chr2:44148473:G:A	3.58388e-15	-7.00909e-10	-1.00531	2.13966e-14	-7.00909e-10	-0.889935
44148909	chr2:44148909:G:A	1.14476e-15	-0.786249	-1.36032	2.73822e-15	-1.53909	-1.40676
44149387	chr2:44149387:A:G	2.7993e-16	-2.134	-1.42097	1.51628e-15	-2.05509	-1.48182
44149496	chr2:44149496:G:A	1.99841e-15	-7.00909e-10	-1.5894	1.06119e-14	-7.00909e-10	-1.59119
44149933	chr2:44149933:T:C	2.79466e-16	-2.12469	-1.43194	1.5147e-15	-2.04779	-1.49016
44149986	chr2:44149986:C:T	3.4458e-16	-2.18752	-1.15967	1.77504e-15	-2.18824	-1.1911
44150099	chr2:44150099:G:C	2.01381e-15	-7.00909e-10	-1.58173	1.08582e-14	-7.00909e-10	-1.56825
44150238	chr2:44150238:C:G	2.26084e-15	-7.00909e-10	-1.46602	1.21341e-14	-7.00909e-10	-1.45715
44150315	chr2:44150315:G:T	2.7598e-16	-2.1665	-1.40269	1.45401e-15	-2.11061	-1.46823
44150464	chr2:44150464:T:C	2.82272e-16	-2.14823	-1.39841	1.49605e-15	-2.0858	-1.46454
44150916	chr2:44150916:T:C	7.0331e-16	-2.18859	-0.445122	4.43149e-15	-2.18944	-0.274996
44150930	chr2:44150930:G:A	4.84901e-15	-7.00909e-10	-0.702984	2.32222e-14	-7.00909e-10	-0.80806
44151195	chr2:44151195:A:G	1.29974e-15	-2.01959	-1.08457e-09	9.23358e-15	-1.73032	-1.08457e-09
44151255	chr2:44151255:G:A	5.54127e-16	-1.5333	-1.33882	1.75123e-15	-2.0022	-1.39065
44151291	chr2:44151291:A:G	2.16156e-15	-7.00909e-10	-1.51093	1.10197e-14	-7.00909e-10	-1.55348
44151319	chr2:44151319:A:AT	6.8375e-16	-1.16434	-1.49758	1.87662e-15	-1.79448	-1.52921
44151337	chr2:44151337:A:G	6.032e-15	-7.00909e-10	-0.484678	2.95545e-14	-7.00909e-10	-0.566932
44151396	chr2:44151396:G:T	3.17494e-16	-2.16965	-1.2594	2.4249e-15	-1.99602	-1.07136
44151541	chr2:44151541:G:A	3.03248e-16	-2.18969	-1.28527	1.57282e-15	-2.18511	-1.31518
44151852	chr2:44151852:T:A	3.67675e-15	-7.00909e-10	-0.979729	1.94943e-14	-7.00909e-10	-0.983047
44152443	chr2:44152443:C:T	5.32505e-16	-2.02891	-0.883009	2.4706e-15	-2.17912	-0.869589
44152502	chr2:44152502:G:A	2.8991e-16	-2.04096	-1.47899	1.63027e-15	-1.93845	-1.52597
44152794	chr2:44152794:A:G	2.39637e-15	-7.00909e-10	-1.4078	1.33163e-14	-7.00909e-10	-1.36418
44152824	chr2:44152824:G:A	2.38052e-16	-2.12326	-1.59376	1.20395e-15	-2.18649	-1.58107
44153196	chr2:44153196:C:T	3.32197e-16	-2.17681	-1.20698	1.80291e-15	-2.16142	-1.20235
44153524	chr2:44153524:C:G	1.99259e-15	-7.00909e-10	-1.59232	1.06123e-14	-7.00909e-10	-1.59115
44153577	chr2:44153577:T:G	6.05072e-15	-7.00909e-10	-0.48158	3.88898e-14	-7.00909e-10	-0.292435
44153604	chr2:44153604:G:A	1.85755e-15	-1.6625	-1.08457e-09	1.16117e-14	-1.50116	-1.08457e-09
44153648	chr2:44153648:C:T	2.17785e-15	-7.00909e-10	-1.50342	1.2941e-14	-7.00909e-10	-1.39277
44153973	chr2:44153973:A:G	2.25274e-16	-2.18341	-1.58879	1.312e-15	-2.17852	-1.50309
44154021	chr2:44154021:G:A	2.21482e-15	-7.00909e-10	-1.48659	1.25555e-14	-7.00909e-10	-1.42301
44154161	chr2:44154161:G:A	2.94544e-16	-2.16426	-1.33983	1.62192e-15	-2.14646	-1.3231
44154232	chr2:44154232:G:A	4.4035e-16	-1.69873	-1.40322	2.44175e-15	-1.92128	-1.13918
44154309	chr2:44154309:T:A	2.11211e-15	-7.00909e-10	-1.53407	1.08691e-14	-7.00909e-10	-1.56724
44154827	chr2:44154827:T:C	1.19998e-15	-2.09945	-1.08457e-09	6.1626e-15	-2.13467	-1.08457e-09
44154862	chr2:44154862:G:T	2.6588e-15	-7.00909e-10	-1.30388	1.40744e-14	-7.00909e-10	-1.30881
44155137	chr2:44155137:A:G	3.33517e-15	-7.00909e-10	-1.07723	1.5985e-14	-7.00909e-10	-1.18152
44155236	chr2:44155236:G:A	2.30673e-16	-2.18831	-1.5602	1.34327e-15	-2.14385	-1.51421
44155357	chr2:44155357:T:C	2.32791e-15	-7.00909e-10	-1.43679	1.33328e-14	-7.00909e-10	-1.36294
44155609	chr2:44155609:A:C	2.92694e-16	-1.92475	-1.58564	1.2295e-15	-2.16415	-1.58241
44155672	chr2:44155672:C:T	2.2231e-15	-7.00909e-10	-1.48286	1.13101e-14	-7.00909e-10	-1.52748
44155831	chr2:44155831:C:T	3.07662e-16	-1.87017	-1.59034	1.21147e-15	-2.17146	-1.58988
44156921	chr2:44156921:G:A	4.10751e-16	-1.88736	-1.28416	1.62876e-15	-2.14961	-1.31573
44157046	chr2:44157046:T:C	2.70497e-16	-2.16454	-1.42472	1.50067e-15	-2.14365	-1.40361
44157216	chr2:44157216:C:T	1.26622e-15	-2.04572	-1.08457e-09	6.44299e-15	-2.09018	-1.08457e-09
44157422	chr2:44157422:A:G	3.0829e-16	-2.05985	-1.39862	1.72963e-15	-2.05072	-1.35454
44157850	chr2:44157850:GA:G	2.77491e-16	-2.18927	-1.37446	1.7292e-15	-2.11913	-1.28639
44157890	chr2:44157890:T:C	2.21373e-15	-7.00909e-10	-1.48708	1.26826e-14	-7.00909e-10	-1.41294
44158241	chr2:44158241:C:A	2.66649e-15	-7.00909e-10	-1.301	1.20476e-14	-7.00909e-10	-1.4643
44158477	chr2:44158477:A:T	1.20728e-14	-7.00909e-10	0.209194	5.18131e-14	-7.00909e-10	-0.00552525
44158512	chr2:44158512:T:G	1.99866e-15	-7.00909e-10	-1.58928	1.05845e-14	-7.00909e-10	-1.59378
44159016	chr2:44159016:A:G	6.04187e-15	-7.00909e-10	-0.483044	3.88488e-14	-7.00909e-10	-0.293492
44159300	chr2:44159300:T:C	7.86718e-15	-7.00909e-10	-0.219058	5.23224e-14	-7.00909e-10	0.00425685
44159398	chr2:44159398:T:C	2.95441e-16	-1.93536	-1.56569	2.13537e-15	-1.60131	-1.59322
44159619	chr2:44159619:G:A	2.99179e-16	-1.92151	-1.56696	2.17244e-15	-1.58393	-1.59338
44159837	chr2:44159837:C:T	2.98396e-16	-1.92163	-1.56946	2.16079e-15	-1.58899	-1.59371
44159944	chr2:44159944:G:A	2.24681e-15	-7.00909e-10	-1.47225	1.2635e-14	-7.00909e-10	-1.4167
44160367	chr2:44160367:C:T	2.21719e-15	-7.00909e-10	-1.48552	1.28025e-14	-7.00909e-10	-1.40353
44160582	chr2:44160582:G:A	2.56381e-15	-7.00909e-10	-1.34026	1.41188e-14	-7.00909e-10	-1.30566
44161047	chr2:44161047:A:G	8.28615e-15	-7.00909e-10	-0.167172	6.25336e-14	-7.00909e-10	0.182535
44161075	chr2:44161075:C:T	1.99755e-15	-7.00909e-10	-1.58984	1.05841e-14	-7.00909e-10	-1.59382
44161243	chr2:44161243:C:G	2.0886e-15	-7.00909e-10	-1.54527	1.15212e-14	-7.00909e-10	-1.50898
44161269	chr2:44161269:C:T	5.60459e-15	-7.00909e-10	-0.558172	2.83789e-14	-7.00909e-10	-0.607521
44161442	chr2:44161442:C:G	2.05979e-15	-7.00909e-10	-1.55915	1.12892e-14	-7.00909e-10	-1.52932
44161475	chr2:44161475:G:A	2.69479e-16	-2.17508	-1.41794	1.47458e-15	-2.1104	-1.45439
44162315	chr2:44162315:A:G	2.22448e-15	-7.00909e-10	-1.48224	1.23316e-14	-7.00909e-10	-1.441
44162357	chr2:44162357:T:C	5.00449e-16	-2.13106	-0.842944	1.85337e-15	-2.17077	-1.1654
44163876	chr2:44163876:C:T	3.13967e-16	-2.06992	-1.3703	1.33752e-15	-2.1364	-1.52595
44163948	chr2:44163948:C:G	2.12108e-15	-7.00909e-10	-1.52983	1.17591e-14	-7.00909e-10	-1.48854
44164400	chr2:44164400:C:CCAGA	3.6894e-15	-7.00909e-10	-0.976293	1.92104e-14	-7.00909e-10	-0.997716
44164425	chr2:44164425:C:T	1.27424e-14	-7.00909e-10	0.263181	6.29917e-14	-7.00909e-10	0.189836
44164534	chr2:44164534:T:C	6.02806e-15	-7.00909e-10	-0.485332	3.14884e-14	-7.00909e-10	-0.503549
44164586	chr2:44164586:G:A	1.2077e-14	-7.00909e-10	0.209548	6.19405e-14	-7.00909e-10	0.173006
44164596	chr2:44164596:C:T	1.23554e-15	-2.07025	-1.08457e-09	5.91729e-15	-2.17529	-1.08457e-09
44164726	chr2:44164726:T:C	1.32067e-14	-7.00909e-10	0.298963	6.74611e-14	-7.00909e-10	0.258383
44165126	chr2:44165126:T:C	1.18312e-14	-7.00909e-10	0.188985	5.97573e-14	-7.00909e-10	0.137123
44165132	chr2:44165132:C:A	1.22352e-15	-2.08002	-1.08457e-09	5.83436e-15	-2.1894	-1.08457e-09
44165200	chr2:44165200:A:C	1.19772e-14	-7.00909e-10	0.201245	6.04541e-14	-7.00909e-10	0.148717
44165256	chr2:44165256:G:A	7.00045e-16	-2.18898	-0.449387	2.91509e-15	-2.08759	-0.795671
44165463	chr2:44165463:T:C	5.77737e-16	-2.14123	-0.689164	2.11371e-15	-2.15702	-1.0477
44165486	chr2:44165486:T:C	1.12954e-14	-7.00909e-10	0.142639	5.62891e-14	-7.00909e-10	0.0773333
44165714	chr2:44165714:A:G	1.29667e-14	-7.00909e-10	0.280629	6.54252e-14	-7.00909e-10	0.22774
44165747	chr2:44165747:C:T	2.16129e-15	-7.00909e-10	-1.51105	1.20694e-14	-7.00909e-10	-1.46249
44165762	chr2:44165762:C:A	2.16129e-15	-7.00909e-10	-1.51105	1.20694e-14	-7.00909e-10	-1.46249
44165956	chr2:44165956:C:T	2.47867e-15	-7.00909e-10	-1.37404	1.34515e-14	-7.00909e-10	-1.35408
44166393	chr2:44166393:A:G	3.14719e-16	-2.18033	-1.2575	1.58799e-15	-2.18611	-1.30459
44166470	chr2:44166470:G:A	2.61371e-16	-2.16583	-1.45775	1.23069e-15	-2.17817	-1.56742
44166582	chr2:44166582:A:G	2.00277e-15	-7.00909e-10	-1.58723	1.07815e-14	-7.00909e-10	-1.57534
44167115	chr2:44167115:G:A	2.72956e-15	-1.27762	-1.08457e-09	1.45944e-14	-1.27253	-1.08457e-09
44167796	chr2:44167796:C:T	2.22522e-15	-7.00909e-10	-1.4819	1.18678e-14	-7.00909e-10	-1.47934
44167954	chr2:44167954:C:G	2.37866e-16	-2.18959	-1.52822	1.32206e-15	-2.16752	-1.50645
44168475	chr2:44168475:C:T	4.03677e-14	-7.00909e-10	1.41627	2.21899e-13	-7.00909e-10	1.44906
44168733	chr2:44168733:C:T	6.97698e-16	-2.09225	-0.549475	3.92134e-15	-2.16225	-0.42448
44169029	chr2:44169029:G:A	2.16051e-15	-7.00909e-10	-1.51141	1.20642e-14	-7.00909e-10	-1.46293
44169269	chr2:44169269:C:T	4.68523e-15	-7.00909e-10	-0.737343	3.27223e-14	-7.00909e-10	-0.465113
44169646	chr2:44169646:G:A	1.03767e-14	-7.00909e-10	0.0578044	5.26113e-14	-7.00909e-10	0.00976352
44169941	chr2:44169941:TTAAGAG:T	7.00382e-15	-7.00909e-10	-0.335303	3.14811e-14	-7.00909e-10	-0.503779
44170476	chr2:44170476:A:G	2.91916e-15	-1.21046	-1.08457e-09	1.57062e-14	-1.19911	-1.08457e-09
44170731	chr2:44170731:A:C	2.0206e-15	-7.00909e-10	-1.57836	1.09998e-14	-7.00909e-10	-1.55529
44170768	chr2:44170768:T:C	3.40027e-15	-0.534957	-0.522945	2.16905e-14	-0.727562	-0.14873
44170887	chr2:44170887:A:G	2.73551e-16	-2.06945	-1.50858	1.59525e-15	-2.07396	-1.41218
44171347	chr2:44171347:T:G	2.61627e-15	-7.00909e-10	-1.32001	1.37445e-14	-7.00909e-10	-1.33253
44171585	chr2:44171585:T:A	9.14768e-16	-2.07013	-0.300712	6.37564e-15	-2.05192	-0.0487652
44171996	chr2:44171996:T:C	3.01245e-16	-1.95466	-1.52693	1.26281e-15	-2.18353	-1.5363
44171997	chr2:44171997:G:A	5.91555e-15	-7.00909e-10	-0.504173	2.81379e-14	-7.00909e-10	-0.616049
44172333	chr2:44172333:T:C	1.5166e-13	2.73988	-1.08457e-09	2.59617e-13	1.60604	-1.08457e-09
44172359	chr2:44172359:C:T	6.16634e-15	-7.00909e-10	-0.462652	2.92363e-14	-7.00909e-10	-0.577758
44172762	chr2:44172762:C:G	6.75551e-15	-7.00909e-10	-0.371399	3.18831e-14	-7.00909e-10	-0.491091
44173074	chr2:44173074:G:A	2.61627e-15	-7.00909e-10	-1.32001	1.37445e-14	-7.00909e-10	-1.33253
44173610	chr2:44173610:A:G	2.37997e-15	-7.00909e-10	-1.41467	1.25225e-14	-7.00909e-10	-1.42564
44173791	chr2:44173791:A:C	6.11011e-15	-7.00909e-10	-0.471812	2.82828e-14	-7.00909e-10	-0.610913
44173916	chr2:44173916:T:C	2.69111e-16	-2.18265	-1.41174	1.47463e-15	-2.18518	-1.37958
44174289	chr2:44174289:A:G	2.08927e-15	-7.00909e-10	-1.54494	1.14135e-14	-7.00909e-10	-1.51838
44174704	chr2:44174704:C:T	2.25333e-16	-2.18579	-1.58614	1.20727e-15	-2.17534	-1.58947
44175328	chr2:44175328:T:C	2.41487e-16	-2.1829	-1.5198	1.28624e-15	-2.17975	-1.52169
44175787	chr2:44175787:T:G	2.10043e-15	-7.00909e-10	-1.53962	1.10001e-14	-7.00909e-10	-1.55527
44175846	chr2:44175846:T:C	2.00424e-15	-7.00909e-10	-1.58649	1.08424e-14	-7.00909e-10	-1.5697
44176504	chr2:44176504:G:A	2.18501e-15	-7.00909e-10	-1.50014	1.08428e-14	-7.00909e-10	-1.56967
44176665	chr2:44176665:A:G	2.28716e-15	-7.00909e-10	-1.45445	1.25948e-14	-7.00909e-10	-1.41989
44176786	chr2:44176786:C:G	2.26392e-15	-7.00909e-10	-1.46466	1.17407e-14	-7.00909e-10	-1.49011
44177134	chr2:44177134:A:G	2.63022e-15	-7.00909e-10	-1.31469	1.37702e-14	-7.00909e-10	-1.33066
44177148	chr2:44177148:G:C	2.62968e-15	-7.00909e-10	-1.31489	1.37672e-14	-7.00909e-10	-1.33088
44177151	chr2:44177151:A:T	2.31885e-16	-2.15039	-1.59288	1.22061e-15	-2.18745	-1.56637
44177700	chr2:44177700:G:C	5.12748e-15	-7.00909e-10	-0.647143	2.77783e-14	-7.00909e-10	-0.628914
44178478	chr2:44178478:T:A	2.77035e-15	-7.00909e-10	-1.26279	1.59173e-14	-7.00909e-10	-1.18576
44178716	chr2:44178716:C:T	2.81151e-16	-2.1793	-1.37132	1.43252e-15	-2.18743	-1.40631
44178792	chr2:44178792:T:C	2.26924e-16	-2.17162	-1.59328	1.30963e-15	-2.0911	-1.59233
44178824	chr2:44178824:A:G	2.04047e-15	-7.00909e-10	-1.56858	1.11663e-14	-7.00909e-10	-1.54027
44178856	chr2:44178856:A:T	2.04043e-15	-7.00909e-10	-1.5686	1.11659e-14	-7.00909e-10	-1.5403
44178964	chr2:44178964:A:G	3.0123e-15	-7.00909e-10	-1.17905	1.55859e-14	-7.00909e-10	-1.2068
44179073	chr2:44179073:T:C	2.19025e-15	-7.00909e-10	-1.49774	1.12021e-14	-7.00909e-10	-1.53707
44179547	chr2:44179547:C:G	2.36291e-16	-2.1681	-1.55635	1.35548e-15	-2.08433	-1.56468
44179693	chr2:44179693:A:G	2.55922e-15	-7.00909e-10	-1.34206	1.33239e-14	-7.00909e-10	-1.36361
44179775	chr2:44179775:G:A	3.24749e-15	-7.00909e-10	-1.10388	1.67814e-14	-7.00909e-10	-1.13289
44179902	chr2:44179902:A:G	7.06398e-15	-7.00909e-10	-0.326749	5.48538e-14	-7.00909e-10	0.0515027
44180050	chr2:44180050:CT:C	2.28411e-16	-2.16524	-1.59313	1.33252e-15	-2.07601	-1.59008
44180079	chr2:44180079:G:T	2.06223e-15	-1.55797	-1.08457e-09	1.44925e-14	-1.27954	-1.08457e-09
44180479	chr2:44180479:G:A	2.33088e-16	-2.17074	-1.56736	1.33388e-15	-2.08883	-1.57625
44180542	chr2:44180542:A:G	6.56291e-14	-7.00909e-10	1.90226	1.51054e-12	-7.00909e-10	3.36705
44180641	chr2:44180641:C:G	2.01963e-15	-7.00909e-10	-1.57884	1.07072e-14	-7.00909e-10	-1.58225
44180846	chr2:44180846:G:A	2.23362e-16	-2.18686	-1.59386	1.24997e-15	-2.13621	-1.59384
44181026	chr2:44181026:C:T	1.09805e-15	-2.18822	-1.08457e-09	5.90155e-15	-2.17795	-1.08457e-09
44181103	chr2:44181103:C:G	2.83882e-16	-2.12205	-1.41891	1.24497e-15	-2.18055	-1.55351
44181445	chr2:44181445:A:G	2.20403e-15	-7.00909e-10	-1.49147	1.22205e-14	-7.00909e-10	-1.45005
44181448	chr2:44181448:G:C	2.39276e-16	-2.13371	-1.57819	1.33396e-15	-2.13539	-1.52962
44181726	chr2:44181726:C:T	4.06963e-15	-7.00909e-10	-0.878206	2.8795e-14	-7.00909e-10	-0.592967
44181781	chr2:44181781:C:G	1.59349e-15	-1.05382	-0.762009	2.95723e-15	-1.92266	-0.946258
44182082	chr2:44182082:T:TA	1.13203e-15	-2.15775	-1.08457e-09	5.88566e-15	-2.18065	-1.08457e-09
44182115	chr2:44182115:G:A	1.12637e-15	-2.16276	-1.08457e-09	6.53367e-15	-2.0762	-1.08457e-09
44183401	chr2:44183401:A:C	3.34894e-16	-2.0508	-1.3249	1.683e-15	-2.07184	-1.36075
44183601	chr2:44183601:C:T	2.43956e-15	-7.00909e-10	-1.38994	1.26906e-14	-7.00909e-10	-1.41231
44183887	chr2:44183887:C:T	6.90982e-16	-2.06852	-0.582881	4.49031e-15	-2.07295	-0.378295
44183896	chr2:44183896:C:G	2.40131e-16	-2.14649	-1.56184	1.19054e-15	-2.18673	-1.59203
44183981	chr2:44183981:G:A	2.06191e-15	-7.00909e-10	-1.55813	1.10432e-14	-7.00909e-10	-1.55135
44184616	chr2:44184616:A:G	2.89885e-16	-2.08199	-1.43804	1.53688e-15	-2.0784	-1.44502
44184719	chr2:44184719:T:C	2.0112e-15	-7.00909e-10	-1.58302	1.09597e-14	-7.00909e-10	-1.55895
44184924	chr2:44184924:A:G	2.02355e-15	-7.00909e-10	-1.5769	1.10289e-14	-7.00909e-10	-1.55264
44185190	chr2:44185190:T:A	2.00805e-15	-7.00909e-10	-1.58459	1.0879e-14	-7.00909e-10	-1.56633
44185542	chr2:44185542:A:G	2.67402e-16	-2.02897	-1.57179	1.49043e-15	-2.04123	-1.51288
44185724	chr2:44185724:TG:T	2.00427e-15	-7.00909e-10	-1.58648	1.10327e-14	-7.00909e-10	-1.55231
44186685	chr2:44186685:C:G	2.36477e-15	-7.00909e-10	-1.42108	1.1969e-14	-7.00909e-10	-1.47085
44187113	chr2:44187113:A:G	4.77452e-15	-7.00909e-10	-0.718464	2.35798e-14	-7.00909e-10	-0.792776
44187825	chr2:44187825:C:G	2.27408e-15	-7.00909e-10	-1.46018	1.22784e-14	-7.00909e-10	-1.44533
44187835	chr2:44187835:C:T	3.84576e-15	-0.934786	-1.08457e-09	1.28199e-14	-1.40217	-1.08457e-09
44187836	chr2:44187836:G:A	2.45784e-15	-7.00909e-10	-1.38247	1.28739e-14	-7.00909e-10	-1.39797
44188011	chr2:44188011:A:C	2.42406e-15	-7.00909e-10	-1.39631	1.26661e-14	-7.00909e-10	-1.41424
44188573	chr2:44188573:C:G	2.0743e-15	-7.00909e-10	-1.55214	1.1753e-14	-7.00909e-10	-1.48906
44188575	chr2:44188575:T:G	2.66048e-16	-2.12806	-1.47778	1.55224e-15	-2.12418	-1.38929
44189276	chr2:44189276:A:G	2.99115e-16	-2.10291	-1.38578	1.79287e-15	-2.09639	-1.27296
44190161	chr2:44190161:T:A	2.42118e-15	-7.00909e-10	-1.3975	1.2598e-14	-7.00909e-10	-1.41963
44190382	chr2:44190382:C:G	1.72838e-15	-1.73457	-1.08457e-09	1.1802e-14	-1.4849	-1.08457e-09
44190452	chr2:44190452:C:A	2.04954e-15	-7.00909e-10	-1.56414	1.07638e-14	-7.00909e-10	-1.57698
44190953	chr2:44190953:A:G	4.71439e-15	-7.00909e-10	-0.731138	3.44205e-14	-7.00909e-10	-0.414517
44191135	chr2:44191135:A:C	1.09658e-15	-2.18957	-1.08457e-09	5.86116e-15	-2.18482	-1.08457e-09
44191841	chr2:44191841:G:A	2.50198e-15	-7.00909e-10	-1.36468	1.29789e-14	-7.00909e-10	-1.38985
44192017	chr2:44192017:C:G	2.02973e-15	-7.00909e-10	-1.57385	1.10822e-14	-7.00909e-10	-1.54783
44192277	chr2:44192277:G:A	2.44897e-15	-7.00909e-10	-1.38609	1.27324e-14	-7.00909e-10	-1.40902
44192342	chr2:44192342:C:T	2.34437e-15	-7.00909e-10	-1.42974	1.22327e-14	-7.00909e-10	-1.44906
44192364	chr2:44192364:A:G	2.00745e-15	-7.00909e-10	-1.58489	1.08699e-14	-7.00909e-10	-1.56717
44192722	chr2:44192722:G:T	1.99536e-15	-7.00909e-10	-1.59093	1.07555e-14	-7.00909e-10	-1.57776
44192960	chr2:44192960:C:T	1.12525e-15	-2.16375	-1.08457e-09	6.16273e-15	-2.13465	-1.08457e-09
44193135	chr2:44193135:A:G	3.30647e-13	3.51929	-1.08457e-09	2.75622e-12	3.96845	-1.08457e-09
44193155	chr2:44193155:A:T	2.02136e-15	-7.00909e-10	-1.57799	1.10063e-14	-7.00909e-10	-1.5547
44193272	chr2:44193272:T:C	2.01603e-15	-7.00909e-10	-1.58063	1.06726e-14	-7.00909e-10	-1.58549
44193639	chr2:44193639:C:G	2.72633e-16	-2.10535	-1.47603	1.62779e-15	-2.11656	-1.34939
44193933	chr2:44193933:C:T	2.07844e-15	-7.00909e-10	-1.55014	1.14897e-14	-7.00909e-10	-1.51171
44193939	chr2:44193939:A:G	2.11489e-15	-7.00909e-10	-1.53276	1.11354e-14	-7.00909e-10	-1.54304
44194351	chr2:44194351:C:G	2.1483e-15	-7.00909e-10	-1.51708	1.14068e-14	-7.00909e-10	-1.51896
44194403	chr2:44194403:T:C	2.1505e-15	-7.00909e-10	-1.51606	1.14899e-14	-7.00909e-10	-1.5117
44194807	chr2:44194807:G:A	2.71622e-15	-7.00909e-10	-1.28252	1.48211e-14	-7.00909e-10	-1.25712
44194836	chr2:44194836:G:A	2.57779e-15	-7.00909e-10	-1.33483	1.23829e-14	-7.00909e-10	-1.43685
44194882	chr2:44194882:G:A	2.52858e-16	-2.13469	-1.52199	1.53368e-15	-2.11503	-1.41047
44194963	chr2:44194963:A:G	1.12405e-15	-2.16482	-1.08457e-09	5.89348e-15	-2.17932	-1.08457e-09
44194972	chr2:44194972:G:A	2.46338e-16	-2.15239	-1.53042	1.4464e-15	-2.05691	-1.52718
44195112	chr2:44195112:C:G	5.91166e-15	-7.00909e-10	-0.504832	2.52045e-14	-7.00909e-10	-0.726144
44195455	chr2:44195455:C:G	4.83902e-16	-2.07958	-0.928052	3.29302e-15	-2.04852	-0.712839
44195788	chr2:44195788:C:T	3.13649e-15	-7.00909e-10	-1.13865	1.7157e-14	-7.00909e-10	-1.11076
44196094	chr2:44196094:T:G	1.99185e-15	-7.00909e-10	-1.5927	1.05892e-14	-7.00909e-10	-1.59333
44196322	chr2:44196322:C:T	2.03588e-15	-7.00909e-10	-1.57083	1.06706e-14	-7.00909e-10	-1.58568
44196419	chr2:44196419:C:T	1.98953e-15	-7.00909e-10	-1.59386	1.05966e-14	-7.00909e-10	-1.59264
44196675	chr2:44196675:C:T	2.08885e-15	-7.00909e-10	-1.54515	1.15791e-14	-7.00909e-10	-1.50397
44196832	chr2:44196832:G:T	2.35841e-15	-7.00909e-10	-1.42377	1.2322e-14	-7.00909e-10	-1.44178
44197051	chr2:44197051:T:G	2.56703e-15	-7.00909e-10	-1.33901	1.2865e-14	-7.00909e-10	-1.39866
44197407	chr2:44197407:C:CCA	1.99057e-15	-7.00909e-10	-1.59334	1.06746e-14	-7.00909e-10	-1.5853
44197837	chr2:44197837:G:A	1.09753e-15	-2.1887	-1.08457e-09	5.90885e-15	-2.17672	-1.08457e-09
44197923	chr2:44197923:G:T	2.06501e-15	-7.00909e-10	-1.55662	1.13761e-14	-7.00909e-10	-1.52165
44198004	chr2:44198004:C:T	1.09643e-15	-2.1897	-1.08457e-09	6.51227e-15	-2.07948	-1.08457e-09
44198369	chr2:44198369:C:T	2.06519e-15	-7.00909e-10	-1.55653	1.13772e-14	-7.00909e-10	-1.52155
44198387	chr2:44198387:T:G	1.40692e-15	-1.94036	-1.08457e-09	6.14369e-15	-2.13774	-1.08457e-09
44198407	chr2:44198407:C:T	2.49572e-15	-7.00909e-10	-1.36718	1.28954e-14	-7.00909e-10	-1.3963
44198975	chr2:44198975:A:C	5.24114e-16	-1.36633	-1.56147	1.53282e-15	-1.93795	-1.5881
44199149	chr2:44199149:C:T	2.48744e-15	-7.00909e-10	-1.3705	1.3001e-14	-7.00909e-10	-1.38814
44199170	chr2:44199170:G:A	2.53715e-16	-2.18196	-1.47134	1.56459e-15	-2.1739	-1.33165
44199350	chr2:44199350:A:G	2.00093e-15	-7.00909e-10	-1.58815	1.06508e-14	-7.00909e-10	-1.58753
44199430	chr2:44199430:A:G	2.58394e-16	-2.04572	-1.5893	1.20504e-15	-2.18479	-1.58187
44199712	chr2:44199712:A:G	2.50052e-15	-7.00909e-10	-1.36526	1.39637e-14	-7.00909e-10	-1.31671
44199943	chr2:44199943:A:G	3.37103e-15	-7.00909e-10	-1.06654	1.58139e-14	-7.00909e-10	-1.19228
44200347	chr2:44200347:T:C	2.06602e-15	-7.00909e-10	-1.55614	1.1464e-14	-7.00909e-10	-1.51395
44200405	chr2:44200405:A:G	2.03485e-15	-7.00909e-10	-1.57134	1.11072e-14	-7.00909e-10	-1.54557
44200540	chr2:44200540:A:G	2.47023e-16	-2.15005	-1.52998	1.45717e-15	-2.14543	-1.43124
44200628	chr2:44200628:T:C	2.44198e-15	-7.00909e-10	-1.38895	1.27025e-14	-7.00909e-10	-1.41137
44200800	chr2:44200800:C:T	2.1455e-15	-7.00909e-10	-1.51839	1.1221e-14	-7.00909e-10	-1.53538
44200808	chr2:44200808:A:G	2.0102e-15	-7.00909e-10	-1.58352	1.08129e-14	-7.00909e-10	-1.57243
44201103	chr2:44201103:G:A	2.97472e-15	-7.00909e-10	-1.19161	1.47187e-14	-7.00909e-10	-1.26405
44201196	chr2:44201196:A:G	1.99956e-15	-7.00909e-10	-1.58883	1.07452e-14	-7.00909e-10	-1.57871
44203090	chr2:44203090:G:T	1.88635e-15	-1.64712	-1.08457e-09	7.34965e-15	-1.95851	-1.08457e-09
44203099	chr2:44203099:T:C	1.99738e-15	-7.00909e-10	-1.58992	1.08856e-14	-7.00909e-10	-1.56573
44203630	chr2:44203630:A:G	3.2098e-16	-2.0122	-1.40593	1.55374e-15	-1.98512	-1.52738
44203710	chr2:44203710:G:A	7.29087e-16	-2.15459	-0.443132	5.23013e-15	-2.12859	-0.170138
44204011	chr2:44204011:C:G	3.87989e-15	-7.00909e-10	-0.925951	1.96536e-14	-7.00909e-10	-0.974907
44204535	chr2:44204535:G:T	2.52592e-15	-7.00909e-10	-1.35515	1.31971e-14	-7.00909e-10	-1.37317
44204580	chr2:44204580:A:G	1.33682e-15	-0.755822	-1.23564	2.04671e-15	-1.95244	-1.28449
44204732	chr2:44204732:G:A	6.46887e-15	-7.00909e-10	-0.414756	5.0917e-14	-7.00909e-10	-0.0229719
44204816	chr2:44204816:G:A	2.05627e-15	-7.00909e-10	-1.56086	1.21682e-14	-7.00909e-10	-1.45434
44205630	chr2:44205630:A:G	2.49453e-15	-1.36766	-1.08457e-09	9.01206e-15	-1.7546	-1.08457e-09
44206542	chr2:44206542:A:T	1.52248e-15	-1.86142	-1.08457e-09	6.4783e-15	-2.08471	-1.08457e-09
44206572	chr2:44206572:G:A	2.06482e-15	-7.00909e-10	-1.55672	1.13745e-14	-7.00909e-10	-1.52179
44206638	chr2:44206638:TTAAAAGAAATTAGATTTC:T	2.60544e-15	-7.00909e-10	-1.32416	1.46167e-14	-7.00909e-10	-1.271
44206721	chr2:44206721:ATTCTTTTTTTGT:A	2.13559e-15	-7.00909e-10	-1.52301	1.08715e-14	-7.00909e-10	-1.56702
44206737	chr2:44206737:T:TAATATAAA	2.13535e-15	-7.00909e-10	-1.52313	1.08706e-14	-7.00909e-10	-1.56711
44206867	chr2:44206867:C:G	2.00587e-15	-7.00909e-10	-1.58568	1.08033e-14	-7.00909e-10	-1.57331
44207078	chr2:44207078:A:G	3.33527e-15	-7.00909e-10	-1.0772	1.57928e-14	-7.00909e-10	-1.19361
44207329	chr2:44207329:G:A	2.65024e-15	-7.00909e-10	-1.30711	1.48782e-14	-7.00909e-10	-1.25327
44207418	chr2:44207418:G:T	1.3822e-15	-1.95808	-1.08457e-09	6.15786e-15	-2.13544	-1.08457e-09
44207579	chr2:44207579:G:A	2.1373e-15	-7.00909e-10	-1.52221	1.11831e-14	-7.00909e-10	-1.53876
44207635	chr2:44207635:G:A	2.99742e-15	-7.00909e-10	-1.18401	1.77553e-14	-7.00909e-10	-1.07649
44207953	chr2:44207953:A:G	2.08651e-15	-7.00909e-10	-1.54627	1.16185e-14	-7.00909e-10	-1.50057
44208041	chr2:44208041:A:G	5.30413e-15	-7.00909e-10	-0.613271	2.70809e-14	-7.00909e-10	-0.654339
44208121	chr2:44208121:C:T	1.99058e-15	-7.00909e-10	-1.59333	1.06104e-14	-7.00909e-10	-1.59134
44208150	chr2:44208150:A:G	2.0059e-15	-7.00909e-10	-1.58566	1.05883e-14	-7.00909e-10	-1.59342
44208186	chr2:44208186:T:C	3.05189e-16	-1.89899	-1.56959	1.56204e-15	-1.91748	-1.5897
44208354	chr2:44208354:G:T	1.37983e-15	-1.9598	-1.08457e-09	6.16068e-15	-2.13498	-1.08457e-09
44208384	chr2:44208384:C:T	1.9907e-15	-7.00909e-10	-1.59327	1.06089e-14	-7.00909e-10	-1.59148
44208544	chr2:44208544:C:G	2.93176e-16	-1.92542	-1.58332	1.38441e-15	-2.04499	-1.58291
44208572	chr2:44208572:G:A	3.18381e-15	-7.00909e-10	-1.12368	1.6303e-14	-7.00909e-10	-1.16182
44208874	chr2:44208874:G:A	1.29015e-15	-2.027	-1.08457e-09	7.01223e-15	-2.00551	-1.08457e-09
44209604	chr2:44209604:C:T	5.97794e-15	-0.493681	-1.08457e-09	3.81965e-14	-0.310424	-1.08457e-09
44210078	chr2:44210078:G:A	2.72728e-16	-2.05367	-1.52737	1.38089e-15	-2.03862	-1.59182
44210172	chr2:44210172:A:G	5.12432e-15	-7.00909e-10	-0.64776	2.23468e-14	-7.00909e-10	-0.846484
44210458	chr2:44210458:A:T	3.47158e-15	-7.00909e-10	-1.03715	1.77626e-14	-7.00909e-10	-1.07607
44210931	chr2:44210931:T:C	2.13242e-15	-7.00909e-10	-1.5245	1.09838e-14	-7.00909e-10	-1.55675
44211002	chr2:44211002:G:C	4.51337e-16	-1.94088	-1.13642	1.84163e-15	-2.18188	-1.16063
44211029	chr2:44211029:C:T	4.63117e-15	-7.00909e-10	-0.748948	2.3807e-14	-7.00909e-10	-0.783188
44211332	chr2:44211332:G:A	2.63013e-15	-7.00909e-10	-1.31473	1.26033e-14	-7.00909e-10	-1.41921
44211589	chr2:44211589:AAT:A	3.40159e-16	-1.96804	-1.39206	1.43931e-15	-2.06367	-1.52533
44212084	chr2:44212084:G:A	4.44395e-16	-2.13966	-0.953137	3.22505e-15	-2.10568	-0.676543
44212586	chr2:44212586:G:T	2.01978e-15	-7.00909e-10	-1.57877	1.1013e-14	-7.00909e-10	-1.55409
44212749	chr2:44212749:G:A	6.06253e-15	-7.00909e-10	-0.47963	4.6786e-14	-7.00909e-10	-0.107584
44212773	chr2:44212773:G:A	2.28812e-16	-2.18574	-1.57088	1.25955e-15	-2.17597	-1.54645
44212894	chr2:44212894:T:A	2.94485e-16	-2.14367	-1.36062	1.28226e-15	-2.184	-1.52055
44213405	chr2:44213405:C:T	4.23081e-16	-1.55457	-1.58738	1.39744e-15	-2.02515	-1.59337
44213431	chr2:44213431:G:A	1.42935e-13	2.68063	-1.08457e-09	2.47878e-13	1.55977	-1.08457e-09
44213480	chr2:44213480:T:C	2.5535e-15	-7.00909e-10	-1.34429	1.32325e-14	-7.00909e-10	-1.37049
44213641	chr2:44213641:T:TA	2.03031e-15	-7.00909e-10	-1.57357	1.10452e-14	-7.00909e-10	-1.55117
44213714	chr2:44213714:T:C	3.84661e-16	-1.64633	-1.59082	1.33035e-15	-2.07526	-1.59247
44213921	chr2:44213921:A:C	2.578e-15	-7.00909e-10	-1.33474	1.34364e-14	-7.00909e-10	-1.3552
44214270	chr2:44214270:G:A	2.75419e-15	-7.00909e-10	-1.26863	1.5551e-14	-7.00909e-10	-1.20904
44214320	chr2:44214320:C:T	2.62902e-15	-7.00909e-10	-1.31515	1.47818e-14	-7.00909e-10	-1.25977
44214961	chr2:44214961:G:A	2.3608e-16	-2.17191	-1.55343	1.20065e-15	-2.18254	-1.58776
44215418	chr2:44215418:A:G	3.28788e-15	-7.00909e-10	-1.09151	1.54932e-14	-7.00909e-10	-1.21276
44215420	chr2:44215420:T:C	3.34063e-15	-7.00909e-10	-1.0756	1.57185e-14	-7.00909e-10	-1.19833
44215617	chr2:44215617:T:C	2.11976e-15	-7.00909e-10	-1.53045	1.09313e-14	-7.00909e-10	-1.56154
44215828	chr2:44215828:G:C	3.8453e-15	-7.00909e-10	-0.934906	1.76914e-14	-7.00909e-10	-1.08009
44215940	chr2:44215940:C:G	4.54928e-16	-1.53011	-1.53927	1.42615e-15	-2.02191	-1.57628
44216449	chr2:44216449:C:T	2.7627e-15	-1.26555	-1.08457e-09	1.10159e-14	-1.55382	-1.08457e-09
44216717	chr2:44216717:G:C	3.41204e-15	-7.00909e-10	-1.05445	1.60827e-14	-7.00909e-10	-1.17542
44216837	chr2:44216837:A:G	2.55569e-15	-7.00909e-10	-1.34344	1.43885e-14	-7.00909e-10	-1.28674
44217025	chr2:44217025:G:C	2.00397e-15	-7.00909e-10	-1.58662	1.05855e-14	-7.00909e-10	-1.59368
44218096	chr2:44218096:C:G	2.01978e-15	-7.00909e-10	-1.57877	1.1013e-14	-7.00909e-10	-1.55409
44218547	chr2:44218547:A:G	4.78403e-15	-7.00909e-10	-0.716475	3.70297e-14	-7.00909e-10	-0.341448
44219230	chr2:44219230:A:G	2.92288e-15	-7.00909e-10	-1.20919	1.59085e-14	-7.00909e-10	-1.18632
44219353	chr2:44219353:T:C	2.38421e-16	-2.12811	-1.58736	1.20171e-15	-2.17881	-1.59061
44219495	chr2:44219495:A:G	2.01226e-15	-7.00909e-10	-1.5825	1.09835e-14	-7.00909e-10	-1.55677
44219792	chr2:44219792:T:A	2.31724e-16	-2.1503	-1.59367	1.18743e-15	-2.18757	-1.59381
44220104	chr2:44220104:C:G	2.2758e-15	-7.00909e-10	-1.45942	1.1869e-14	-7.00909e-10	-1.47924
44220190	chr2:44220190:A:G	4.11888e-15	-7.00909e-10	-0.866176	2.14958e-14	-7.00909e-10	-0.88531
44220371	chr2:44220371:T:G	1.9923e-15	-7.00909e-10	-1.59247	1.08532e-14	-7.00909e-10	-1.56871
44220659	chr2:44220659:G:A	2.08219e-15	-7.00909e-10	-1.54834	1.07285e-14	-7.00909e-10	-1.58026
44220687	chr2:44220687:A:C	2.91347e-16	-1.92934	-1.58566	1.38168e-15	-2.04596	-1.58391
44220786	chr2:44220786:T:C	1.11469e-15	-2.17319	-1.08457e-09	5.8458e-15	-2.18744	-1.08457e-09
44220824	chr2:44220824:T:G	2.95775e-16	-1.9392	-1.56071	1.35762e-15	-2.05361	-1.59382
44221252	chr2:44221252:T:A	2.99181e-15	-7.00909e-10	-1.18588	1.64044e-14	-7.00909e-10	-1.15562
44221596	chr2:44221596:A:G	2.03126e-15	-7.00909e-10	-1.5731	1.07333e-14	-7.00909e-10	-1.57981
44221917	chr2:44221917:C:G	2.69217e-15	-7.00909e-10	-1.29141	1.33088e-14	-7.00909e-10	-1.36474
44222525	chr2:44222525:C:T	2.07415e-15	-7.00909e-10	-1.55221	1.08952e-14	-7.00909e-10	-1.56484
44222551	chr2:44222551:C:T	2.87523e-16	-1.94164	-1.58657	1.31521e-15	-2.09853	-1.58064
44222552	chr2:44222552:C:T	2.22731e-15	-7.00909e-10	-1.48096	1.27129e-14	-7.00909e-10	-1.41055
44222882	chr2:44222882:G:A	2.86628e-15	-7.00909e-10	-1.22874	1.39587e-14	-7.00909e-10	-1.31706
44223385	chr2:44223385:G:A	2.70875e-16	-2.01212	-1.57574	1.41514e-15	-2.01734	-1.58859
44223456	chr2:44223456:T:G	3.97298e-15	-7.00909e-10	-0.902241	2.07432e-14	-7.00909e-10	-0.920949
44223908	chr2:44223908:A:G	1.99906e-15	-7.00909e-10	-1.58908	1.06945e-14	-7.00909e-10	-1.58344
44223969	chr2:44223969:T:G	2.32742e-15	-7.00909e-10	-1.437	1.12462e-14	-7.00909e-10	-1.53314
44224231	chr2:44224231:G:A	2.91704e-15	-7.00909e-10	-1.21119	1.65227e-14	-7.00909e-10	-1.14843
44224700	chr2:44224700:TAA:T	2.60606e-16	-2.03538	-1.59112	1.26541e-15	-2.14445	-1.57332
44224988	chr2:44224988:C:T	7.62568e-16	-2.16626	-0.386557	2.91162e-15	-2.15438	-0.730079
44225015	chr2:44225015:T:C	3.42242e-16	-2.10407	-1.24992	2.21877e-15	-2.10235	-1.05387
44225168	chr2:44225168:A:T	1.98979e-15	-7.00909e-10	-1.59373	1.06572e-14	-7.00909e-10	-1.58693
44225251	chr2:44225251:C:T	2.69878e-16	-2.02816	-1.56338	1.43531e-15	-2.14074	-1.45104
44225314	chr2:44225314:A:G	3.45474e-15	-7.00909e-10	-1.04201	1.60393e-14	-7.00909e-10	-1.17812
44225415	chr2:44225415:A:C	2.15818e-15	-7.00909e-10	-1.51249	1.10558e-14	-7.00909e-10	-1.55021
44225598	chr2:44225598:G:C	2.8277e-15	-7.00909e-10	-1.24229	1.73811e-14	-7.00909e-10	-1.09779
44226062	chr2:44226062:G:A	3.02617e-15	-7.00909e-10	-1.17446	1.65411e-14	-7.00909e-10	-1.14732
44226304	chr2:44226304:T:G	2.65711e-15	-7.00909e-10	-1.30452	1.37122e-14	-7.00909e-10	-1.33488
44226429	chr2:44226429:G:A	3.11167e-15	-7.00909e-10	-1.1466	1.7063e-14	-7.00909e-10	-1.11625
44226908	chr2:44226908:C:G	5.25185e-15	-7.00909e-10	-0.623178	2.66165e-14	-7.00909e-10	-0.671636
44227301	chr2:44227301:T:A	1.26116e-15	-2.04972	-1.08457e-09	8.06711e-15	-1.86537	-1.08457e-09
44227464	chr2:44227464:A:G	2.9498e-15	-7.00909e-10	-1.20002	1.4248e-14	-7.00909e-10	-1.29655
44227740	chr2:44227740:G:A	3.67226e-16	-1.69216	-1.59137	1.20056e-15	-2.18705	-1.58333
44228007	chr2:44228007:C:T	1.54143e-14	-7.00909e-10	0.453538	6.08288e-14	-7.00909e-10	0.154895
44228158	chr2:44228158:G:A	2.00949e-15	-7.00909e-10	-1.58388	1.08995e-14	-7.00909e-10	-1.56445
44228724	chr2:44228724:A:G	1.99017e-15	-7.00909e-10	-1.59354	1.06997e-14	-7.00909e-10	-1.58295
44229183	chr2:44229183:A:C	2.12638e-15	-7.00909e-10	-1.52734	1.11151e-14	-7.00909e-10	-1.54486
44229304	chr2:44229304:A:T	4.05824e-16	-1.6617	-1.52189	2.37045e-15	-1.7618	-1.32829
44229397	chr2:44229397:C:G	2.14873e-15	-7.00909e-10	-1.51688	1.13341e-14	-7.00909e-10	-1.52535
44230854	chr2:44230854:TA:T	2.04395e-15	-7.00909e-10	-1.56687	1.1054e-14	-7.00909e-10	-1.55037
44231627	chr2:44231627:A:G	2.02022e-15	-7.00909e-10	-1.57855	1.09969e-14	-7.00909e-10	-1.55555
44231770	chr2:44231770:T:A	2.6276e-15	-7.00909e-10	-1.31569	1.30758e-14	-7.00909e-10	-1.3824
44231876	chr2:44231876:A:G	2.5109e-15	-7.00909e-10	-1.36112	1.40149e-14	-7.00909e-10	-1.31305
44231915	chr2:44231915:A:G	5.57168e-16	-1.81685	-1.04979	1.78055e-15	-2.18226	-1.19399
44232136	chr2:44232136:C:T	2.74046e-16	-2.02975	-1.54646	1.4302e-15	-2.00254	-1.59281
44232665	chr2:44232665:T:C	1.99141e-15	-7.00909e-10	-1.59291	1.05873e-14	-7.00909e-10	-1.59351
44234580	chr2:44234580:G:A	1.99158e-15	-7.00909e-10	-1.59283	1.05878e-14	-7.00909e-10	-1.59346
44235319	chr2:44235319:T:C	2.15834e-15	-7.00909e-10	-1.51242	1.10642e-14	-7.00909e-10	-1.54945
44235677	chr2:44235677:C:T	2.39707e-16	-2.11773	-1.59237	1.24158e-15	-2.17871	-1.55807
44235755	chr2:44235755:C:G	1.10295e-15	-2.18377	-1.08457e-09	6.85312e-15	-2.02846	-1.08457e-09
44236745	chr2:44236745:T:C	5.07165e-15	-7.00909e-10	-0.658092	2.21083e-14	-7.00909e-10	-0.857216
44237024	chr2:44237024:T:C	5.36832e-15	-7.00909e-10	-0.601243	4.05191e-14	-7.00909e-10	-0.251394
44237340	chr2:44237340:C:G	1.38338e-14	-7.00909e-10	0.345359	6.5231e-14	-7.00909e-10	0.224767
44237490	chr2:44237490:C:T	3.86295e-16	-2.15784	-1.07508	3.04792e-15	-2.04333	-0.79538
44237743	chr2:44237743:A:G	1.69575e-15	-1.75363	-1.08457e-09	7.45651e-15	-1.94408	-1.08457e-09
44238333	chr2:44238333:T:G	2.12366e-15	-7.00909e-10	-1.52862	1.08413e-14	-7.00909e-10	-1.56981
44238387	chr2:44238387:T:C	1.98986e-15	-7.00909e-10	-1.59369	1.0699e-14	-7.00909e-10	-1.58302
44238434	chr2:44238434:C:T	1.99579e-15	-7.00909e-10	-1.59072	1.07608e-14	-7.00909e-10	-1.57726
44238467	chr2:44238467:C:T	2.21413e-15	-7.00909e-10	-1.4869	1.12748e-14	-7.00909e-10	-1.5306
44238860	chr2:44238860:C:G	1.10761e-15	-2.17955	-1.08457e-09	6.99091e-15	-2.00856	-1.08457e-09
44238947	chr2:44238947:A:C	6.0124e-15	-7.00909e-10	-0.487933	4.89522e-14	-7.00909e-10	-0.0623239
44239212	chr2:44239212:A:G	2.10389e-15	-7.00909e-10	-1.53797	1.17667e-14	-7.00909e-10	-1.48789
44239304	chr2:44239304:C:G	2.38864e-15	-7.00909e-10	-1.41103	1.32655e-14	-7.00909e-10	-1.368
44239433	chr2:44239433:TTTTC:T	2.60202e-15	-1.32547	-1.08457e-09	2.04347e-14	-0.935936	-1.08457e-09
44239517	chr2:44239517:C:T	1.98987e-15	-7.00909e-10	-1.59369	1.06993e-14	-7.00909e-10	-1.58299
44239545	chr2:44239545:T:A	3.35211e-16	-1.82293	-1.55182	1.54508e-15	-2.07515	-1.44294
44239939	chr2:44239939:A:T	3.43686e-16	-1.77715	-1.57264	1.3779e-15	-2.04951	-1.5831
44240122	chr2:44240122:C:T	2.17317e-15	-7.00909e-10	-1.50557	1.21335e-14	-7.00909e-10	-1.4572
44240636	chr2:44240636:G:A	7.8071e-15	-7.00909e-10	-0.226725	4.21551e-14	-7.00909e-10	-0.211813
44240767	chr2:44240767:T:C	2.00947e-15	-7.00909e-10	-1.58389	1.07418e-14	-7.00909e-10	-1.57902
44241164	chr2:44241164:C:T	2.10424e-15	-7.00909e-10	-1.5378	1.25701e-14	-7.00909e-10	-1.42184
44241506	chr2:44241506:G:C	2.05014e-15	-7.00909e-10	-1.56385	1.28194e-14	-7.00909e-10	-1.40221
44241780	chr2:44241780:C:T	5.13952e-16	-1.95725	-0.99013	3.10547e-15	-2.18094	-0.63906
44241802	chr2:44241802:A:G	1.9993e-15	-7.00909e-10	-1.58896	1.08414e-14	-7.00909e-10	-1.5698
44241821	chr2:44241821:C:G	4.97175e-15	-7.00909e-10	-0.677985	2.60815e-14	-7.00909e-10	-0.69194
44241837	chr2:44241837:A:T	6.16804e-15	-7.00909e-10	-0.462376	5.04366e-14	-7.00909e-10	-0.0324501
44242338	chr2:44242338:A:C	4.6061e-15	-7.00909e-10	-0.754376	2.04212e-14	-7.00909e-10	-0.936593
44242584	chr2:44242584:A:G	2.43484e-15	-7.00909e-10	-1.39188	1.35158e-14	-7.00909e-10	-1.34931
44242595	chr2:44242595:T:C	3.89485e-16	-2.18432	-1.04037	3.22161e-15	-2.08905	-0.694234
44242610	chr2:44242610:C:T	5.24425e-16	-2.07092	-0.856291	1.93413e-15	-2.18924	-1.10426
44242730	chr2:44242730:T:C	5.01103e-15	-7.00909e-10	-0.670116	3.94312e-14	-7.00909e-10	-0.27861
44242883	chr2:44242883:G:A	2.80057e-16	-2.12146	-1.43306	1.78056e-15	-2.10734	-1.2689
44243110	chr2:44243110:C:T	2.70486e-15	-7.00909e-10	-1.28671	1.40432e-14	-7.00909e-10	-1.31103
44243120	chr2:44243120:C:T	2.96672e-15	-7.00909e-10	-1.1943	1.47837e-14	-7.00909e-10	-1.25964
44243598	chr2:44243598:T:C	3.10465e-14	-7.00909e-10	1.15373	1.24783e-13	-7.00909e-10	0.873411
44244034	chr2:44244034:T:C	2.55369e-15	-7.00909e-10	-1.34422	1.33195e-14	-7.00909e-10	-1.36394
44245151	chr2:44245151:C:G	2.71457e-15	-7.00909e-10	-1.28312	1.40915e-14	-7.00909e-10	-1.3076
44246705	chr2:44246705:T:C	2.42312e-15	-7.00909e-10	-1.3967	1.34715e-14	-7.00909e-10	-1.35259
44246834	chr2:44246834:G:T	2.56192e-16	-2.12915	-1.51443	1.27006e-15	-2.17764	-1.53647
44246921	chr2:44246921:T:A	2.28365e-15	-7.00909e-10	-1.45598	1.20104e-14	-7.00909e-10	-1.46739
44247355	chr2:44247355:A:G	2.39494e-15	-7.00909e-10	-1.4084	1.33061e-14	-7.00909e-10	-1.36494
44247491	chr2:44247491:C:A	5.51473e-16	-1.8566	-1.02032	2.08593e-15	-2.1614	-1.05655
44247503	chr2:44247503:T:A	2.07307e-15	-7.00909e-10	-1.55273	1.13742e-14	-7.00909e-10	-1.52182
44247664	chr2:44247664:C:T	2.26883e-15	-7.00909e-10	-1.46249	1.21476e-14	-7.00909e-10	-1.45603
44248308	chr2:44248308:G:A	1.98406e-15	-1.81875	0.222137	1.24399e-14	-1.7787	0.34644
44248400	chr2:44248400:T:C	2.13684e-15	-1.65278	0.13035	1.22635e-14	-1.5832	0.136667
44248527	chr2:44248527:AAC:A	3.98945e-16	-2.03024	-1.17045	2.6178e-15	-1.99624	-0.994592
44248717	chr2:44248717:C:T	3.54834e-16	-2.15264	-1.16522	2.23655e-15	-1.95494	-1.19329
44249464	chr2:44249464:C:T	6.99268e-16	-1.81375	-0.825725	3.25131e-15	-1.71105	-1.06306
44250150	chr2:44250150:T:C	6.38517e-15	-7.00909e-10	-0.427779	5.0377e-14	-7.00909e-10	-0.0336342
44250449	chr2:44250449:G:A	3.32588e-16	-1.7898	-1.59281	1.34263e-15	-2.11686	-1.54168
44250485	chr2:44250485:T:C	2.4769e-15	-7.00909e-10	-1.37475	1.26633e-14	-7.00909e-10	-1.41446
44250645	chr2:44250645:T:TA	2.93523e-15	-7.00909e-10	-1.20497	1.50146e-14	-7.00909e-10	-1.24415
44250721	chr2:44250721:G:A	2.2742e-15	-7.00909e-10	-1.46013	1.13768e-14	-7.00909e-10	-1.52159
44250770	chr2:44250770:C:T	2.3719e-15	-7.00909e-10	-1.41807	1.19208e-14	-7.00909e-10	-1.47489
44250897	chr2:44250897:G:A	1.10193e-15	-2.1847	-1.08457e-09	6.68339e-15	-2.05354	-1.08457e-09
44250938	chr2:44250938:G:A	3.13681e-16	-2.17959	-1.26155	1.98021e-15	-2.05842	-1.21154
44251053	chr2:44251053:C:T	9.16327e-16	-2.00902	-0.360115	6.17671e-15	-1.91706	-0.215324
44251171	chr2:44251171:C:G	1.30977e-14	-7.00909e-10	0.290682	6.14692e-14	-7.00909e-10	0.165368
44251510	chr2:44251510:C:G	2.78901e-16	-2.0512	-1.50746	1.32809e-15	-2.18278	-1.48664
44252283	chr2:44252283:T:A	2.27034e-15	-7.00909e-10	-1.46183	1.13608e-14	-7.00909e-10	-1.523
44252359	chr2:44252359:C:T	1.85042e-14	-7.00909e-10	0.636242	8.13781e-14	-7.00909e-10	0.445938
44252809	chr2:44252809:G:A	3.65138e-15	-7.00909e-10	-0.986652	2.63553e-14	-7.00909e-10	-0.6815
44252843	chr2:44252843:G:C	2.87598e-16	-2.05425	-1.4737	1.39088e-15	-2.18568	-1.43756
44253515	chr2:44253515:C:G	2.16608e-15	-7.00909e-10	-1.50884	1.34991e-14	-7.00909e-10	-1.35055
44253767	chr2:44253767:A:G	9.94827e-15	-7.00909e-10	0.0156406	4.84484e-14	-7.00909e-10	-0.0726695
44254068	chr2:44254068:C:T	2.97911e-16	-2.05444	-1.43827	1.44872e-15	-2.18272	-1.39977
44254596	chr2:44254596:C:G	3.34362e-15	-7.00909e-10	-1.0747	1.79851e-14	-7.00909e-10	-1.06362
44254805	chr2:44254805:G:A	2.10004e-15	-7.00909e-10	-1.5398	1.14013e-14	-7.00909e-10	-1.51944
44254960	chr2:44254960:A:C	5.00239e-16	-2.1402	-0.834224	2.78843e-15	-2.14018	-0.787504
44255051	chr2:44255051:A:G	2.95061e-16	-2.02537	-1.47696	1.39102e-15	-2.1887	-1.43443
44255164	chr2:44255164:AAGAT:A	3.00285e-16	-2.01451	-1.47027	1.40389e-15	-2.18926	-1.42466
44255309	chr2:44255309:G:T	4.09476e-16	-2.17993	-0.994709	2.55592e-15	-2.07151	-0.943245
44255905	chr2:44255905:G:C	4.9948e-16	-2.17416	-0.801783	2.97097e-15	-2.09127	-0.773003
44256055	chr2:44256055:T:TC	2.83045e-15	-7.00909e-10	-1.24132	1.53356e-14	-7.00909e-10	-1.22299
44256143	chr2:44256143:G:A	2.39063e-15	-7.00909e-10	-1.4102	1.30891e-14	-7.00909e-10	-1.38139
44256343	chr2:44256343:T:C	2.67224e-15	-7.00909e-10	-1.29884	1.4722e-14	-7.00909e-10	-1.26382
44256500	chr2:44256500:A:G	6.3401e-15	-7.00909e-10	-0.434863	5.0664e-14	-7.00909e-10	-0.0279524
44256794	chr2:44256794:G:A	2.05053e-15	-7.00909e-10	-1.56366	1.10569e-14	-7.00909e-10	-1.55012
44256848	chr2:44256848:G:T	2.0182e-15	-7.00909e-10	-1.57955	1.05975e-14	-7.00909e-10	-1.59255
44256903	chr2:44256903:A:G	2.87829e-15	-7.00909e-10	-1.22456	1.4879e-14	-7.00909e-10	-1.25321
44257222	chr2:44257222:C:T	2.13389e-15	-7.00909e-10	-1.52381	1.11417e-14	-7.00909e-10	-1.54248
44257494	chr2:44257494:A:G	6.02669e-15	-7.00909e-10	-0.485559	4.7556e-14	-7.00909e-10	-0.0912605
44258370	chr2:44258370:T:C	2.09868e-15	-7.00909e-10	-1.54045	1.105e-14	-7.00909e-10	-1.55073
44258375	chr2:44258375:T:C	6.02963e-15	-7.00909e-10	-0.485072	2.98186e-14	-7.00909e-10	-0.558036
44258409	chr2:44258409:G:A	1.99107e-15	-7.00909e-10	-1.59309	1.06032e-14	-7.00909e-10	-1.59202
44258543	chr2:44258543:C:T	2.76963e-16	-2.06807	-1.49756	1.36801e-15	-2.17972	-1.46009
44258825	chr2:44258825:G:T	1.99049e-15	-7.00909e-10	-1.59338	1.05857e-14	-7.00909e-10	-1.59366
44258989	chr2:44258989:G:A	3.00259e-15	-7.00909e-10	-1.18228	1.52753e-14	-7.00909e-10	-1.22693
44260143	chr2:44260143:G:C	5.66808e-15	-7.00909e-10	-0.546907	2.78918e-14	-7.00909e-10	-0.624836
44260259	chr2:44260259:T:C	2.71963e-16	-2.06455	-1.51929	1.3301e-15	-2.1813	-1.48662
44260303	chr2:44260303:T:C	2.74699e-15	-7.00909e-10	-1.27125	1.34529e-14	-7.00909e-10	-1.35397
44260347	chr2:44260347:G:A	2.57245e-16	-2.126	-1.51348	1.3724e-15	-2.15056	-1.48605
44260473	chr2:44260473:C:G	2.58033e-16	-2.1335	-1.50292	1.41409e-15	-2.14049	-1.46619
44260772	chr2:44260772:C:A	3.43402e-16	-1.87686	-1.47375	1.42007e-15	-2.18796	-1.4145
44261377	chr2:44261377:C:T	3.10656e-16	-1.96435	-1.48647	1.37583e-15	-2.18824	-1.44587
44261466	chr2:44261466:C:T	2.1917e-15	-7.00909e-10	-1.49708	1.11947e-14	-7.00909e-10	-1.53773
44261471	chr2:44261471:C:T	2.63258e-16	-2.10045	-1.51593	1.3526e-15	-2.16898	-1.48216
44261472	chr2:44261472:G:A	1.05812e-14	-7.00909e-10	0.0773189	4.93969e-14	-7.00909e-10	-0.0532806
44261489	chr2:44261489:T:C	2.60114e-15	-7.00909e-10	-1.32581	1.28832e-14	-7.00909e-10	-1.39724
44261509	chr2:44261509:A:G	1.58891e-15	-1.81871	-1.08457e-09	7.36776e-15	-1.95605	-1.08457e-09
44261673	chr2:44261673:C:T	2.13136e-15	-7.00909e-10	-1.525	1.17128e-14	-7.00909e-10	-1.49248
44261721	chr2:44261721:G:A	3.12862e-15	-7.00909e-10	-1.14116	1.60473e-14	-7.00909e-10	-1.17763
44261896	chr2:44261896:T:A	2.10662e-15	-7.00909e-10	-1.53667	1.10883e-14	-7.00909e-10	-1.54728
44261914	chr2:44261914:C:G	2.04828e-15	-7.00909e-10	-1.56476	1.105e-14	-7.00909e-10	-1.55073
44262008	chr2:44262008:C:G	3.33876e-15	-7.00909e-10	-1.07616	1.58268e-14	-7.00909e-10	-1.19146
44262251	chr2:44262251:C:T	9.49738e-15	-7.00909e-10	-0.0307417	4.50562e-14	-7.00909e-10	-0.145257
44262329	chr2:44262329:G:A	2.76907e-16	-2.09538	-1.47045	1.42371e-15	-2.17147	-1.42844
44262487	chr2:44262487:A:G	4.45496e-15	-7.00909e-10	-0.787739	3.25013e-14	-7.00909e-10	-0.471888
44262592	chr2:44262592:C:T	2.77218e-16	-2.08137	-1.48334	1.39459e-15	-2.17692	-1.44365
44262672	chr2:44262672:A:G	1.40596e-15	-1.94104	-1.08457e-09	6.97034e-15	-2.0115	-1.08457e-09
44262817	chr2:44262817:T:C	4.91803e-16	-2.15928	-0.832156	2.82778e-15	-2.11443	-0.79925
44262836	chr2:44262836:A:AAGG	1.9922e-15	-7.00909e-10	-1.59252	1.07396e-14	-7.00909e-10	-1.57923
44263667	chr2:44263667:A:G	7.18195e-15	-1.69394	1.38375	5.58683e-14	-1.44635	1.51618
44263805	chr2:44263805:C:T	2.01924e-15	-7.00909e-10	-1.57904	1.05984e-14	-7.00909e-10	-1.59246
44263838	chr2:44263838:C:T	2.99258e-16	-2.07528	-1.41293	1.51073e-15	-2.17852	-1.36206
44264246	chr2:44264246:G:T	2.03005e-15	-7.00909e-10	-1.5737	1.09246e-14	-7.00909e-10	-1.56215
44264316	chr2:44264316:C:T	2.89808e-16	-2.08768	-1.43261	1.48292e-15	-2.17408	-1.38507
44264606	chr2:44264606:A:G	4.24587e-14	-7.00909e-10	1.46678	1.90052e-13	-7.00909e-10	1.29413
44264705	chr2:44264705:C:T	3.08262e-15	-7.00909e-10	-1.15598	1.66249e-14	-7.00909e-10	-1.14226
44264963	chr2:44264963:G:T	2.78487e-16	-2.09233	-1.46781	1.42673e-15	-2.1726	-1.42518
44265065	chr2:44265065:T:C	7.20301e-15	-7.00909e-10	-0.307259	5.86297e-14	-7.00909e-10	0.118074
44265614	chr2:44265614:C:T	5.44452e-16	-2.15349	-0.736241	3.1786e-15	-2.12472	-0.672012
44265728	chr2:44265728:A:G	1.77551e-15	-1.70767	-1.08457e-09	8.45327e-15	-1.81861	-1.08457e-09
44266287	chr2:44266287:G:A	5.74444e-15	-7.00909e-10	-0.533524	4.82505e-14	-7.00909e-10	-0.0767609
44266461	chr2:44266461:C:G	2.37381e-15	-7.00909e-10	-1.41726	1.21349e-14	-7.00909e-10	-1.45708
44268706	chr2:44268706:A:G	3.42975e-16	-2.1854	-1.16646	2.38539e-15	-1.98427	-1.09953
44268791	chr2:44268791:C:T	1.12214e-15	-2.16652	-1.08457e-09	6.04835e-15	-2.15338	-1.08457e-09
44268866	chr2:44268866:C:T	4.9601e-16	-2.17517	-0.807745	3.32478e-15	-2.02988	-0.721882
44269093	chr2:44269093:G:T	6.60483e-15	-7.00909e-10	-0.393957	5.32946e-14	-7.00909e-10	0.0226664
44270405	chr2:44270405:C:G	4.89562e-16	-2.18495	-0.811049	3.43013e-15	-1.99012	-0.730452
44270500	chr2:44270500:A:G	4.44749e-15	-7.00909e-10	-0.789417	2.47776e-14	-7.00909e-10	-0.743229
44270553	chr2:44270553:G:T	9.91808e-15	-0.757926	0.770528	7.03457e-14	-0.545475	0.845729
44270691	chr2:44270691:C:T	2.13543e-15	-7.00909e-10	-1.52309	1.08042e-14	-7.00909e-10	-1.57323
44270714	chr2:44270714:A:G	2.09807e-15	-7.00909e-10	-1.54074	1.07301e-14	-7.00909e-10	-1.58011
44271299	chr2:44271299:A:G	7.54056e-15	-7.00909e-10	-0.261461	3.23715e-14	-7.00909e-10	-0.475891
44271420	chr2:44271420:GCAGAAAGCAACCAAT:G	9.52417e-15	-7.00909e-10	-0.027925	4.50407e-14	-7.00909e-10	-0.145602
44271748	chr2:44271748:T:A	2.49461e-16	-2.09936	-1.57085	1.27708e-15	-2.14531	-1.56328
44272293	chr2:44272293:C:T	2.78303e-16	-2.13917	-1.42164	1.26523e-15	-2.18962	-1.5283
44272360	chr2:44272360:A:G	4.01819e-15	-7.00909e-10	-0.890925	2.23024e-14	-7.00909e-10	-0.848476
44272728	chr2:44272728:T:C	3.84015e-16	-2.18056	-1.05827	2.60145e-15	-2.0286	-0.9685
44272763	chr2:44272763:G:A	2.20492e-15	-7.00909e-10	-1.49107	1.14988e-14	-7.00909e-10	-1.51092
44273400	chr2:44273400:C:T	1.98953e-15	-7.00909e-10	-1.59386	1.06362e-14	-7.00909e-10	-1.5889
44273544	chr2:44273544:G:C	2.99465e-16	-2.17812	-1.30939	1.96114e-15	-2.03485	-1.24479
44273710	chr2:44273710:C:A	3.33704e-16	-2.16987	-1.20939	2.09801e-15	-2.06241	-1.14977
44273828	chr2:44273828:C:G	4.75621e-16	-1.47664	-1.54825	2.76471e-15	-1.41657	-1.51966
44273980	chr2:44273980:C:G	2.00381e-15	-7.00909e-10	-1.58671	1.07418e-14	-7.00909e-10	-1.57903
44274227	chr2:44274227:C:T	2.63817e-15	-7.00909e-10	-1.31167	1.39538e-14	-7.00909e-10	-1.31742
44274265	chr2:44274265:T:C	7.41232e-15	-7.00909e-10	-0.278614	6.06069e-14	-7.00909e-10	0.151241
44274671	chr2:44274671:C:T	2.42032e-15	-7.00909e-10	-1.39786	1.28552e-14	-7.00909e-10	-1.39942
44274756	chr2:44274756:A:T	6.08595e-16	-2.14469	-0.633667	3.56553e-15	-2.10662	-0.575236
44275176	chr2:44275176:T:G	7.84084e-15	-7.00909e-10	-0.222412	6.48778e-14	-7.00909e-10	0.219338
44275649	chr2:44275649:A:C	3.88706e-16	-2.18015	-1.04654	2.62144e-15	-2.02557	-0.963868
44275835	chr2:44275835:C:T	2.61275e-15	-7.00909e-10	-1.32135	1.3204e-14	-7.00909e-10	-1.37265
44276503	chr2:44276503:A:G	1.01874e-15	-2.01354	-0.24965	6.43923e-15	-2.03635	-0.054413
44276611	chr2:44276611:AGCTACTTGGGAG:A	3.72143e-16	-1.97314	-1.29709	1.68091e-15	-2.01218	-1.42165
44276990	chr2:44276990:G:T	1.66965e-15	-1.14902	-0.620119	8.72256e-15	-1.45484	-0.33242
44276995	chr2:44276995:G:C	4.46438e-16	-1.50593	-1.58228	2.43991e-15	-1.47021	-1.591
44277037	chr2:44277037:C:A	4.15388e-16	-1.6008	-1.5595	2.37309e-15	-1.55309	-1.53589
44277326	chr2:44277326:C:T	6.45496e-15	-7.00909e-10	-0.416909	3.24398e-14	-7.00909e-10	-0.473781
44277419	chr2:44277419:G:A	7.25696e-15	-7.00909e-10	-0.299797	3.62946e-14	-7.00909e-10	-0.361499
44277452	chr2:44277452:A:G	2.83549e-15	-7.00909e-10	-1.23954	1.44625e-14	-7.00909e-10	-1.28161
44277718	chr2:44277718:C:T	2.53028e-16	-2.16267	-1.49334	1.25644e-15	-2.18658	-1.53831
44277738	chr2:44277738:T:C	2.35405e-16	-2.15676	-1.57144	1.28954e-15	-2.11658	-1.5823
44278010	chr2:44278010:C:A	2.58296e-15	-7.00909e-10	-1.33282	1.23428e-14	-7.00909e-10	-1.4401
44278046	chr2:44278046:T:G	2.37529e-16	-2.17826	-1.54096	1.51446e-15	-2.03031	-1.5078
44278396	chr2:44278396:T:G	2.6144e-15	-7.00909e-10	-1.32072	1.32115e-14	-7.00909e-10	-1.37208
44278435	chr2:44278435:G:A	2.83902e-15	-7.00909e-10	-1.2383	1.44783e-14	-7.00909e-10	-1.28051
44278950	chr2:44278950:T:C	2.04536e-15	-7.00909e-10	-1.56618	1.06686e-14	-7.00909e-10	-1.58586
44279006	chr2:44279006:T:A	7.54829e-16	-1.80736	-0.755666	4.8445e-15	-1.77871	-0.59661
44279206	chr2:44279206:G:A	5.59077e-16	-1.98343	-0.879801	2.20168e-15	-2.18951	-0.974439
44279229	chr2:44279229:A:T	9.13967e-15	-7.00909e-10	-0.0691338	7.59461e-14	-7.00909e-10	0.376856
44279601	chr2:44279601:T:C	1.99938e-15	-7.00909e-10	-1.58892	1.06022e-14	-7.00909e-10	-1.59211
44279610	chr2:44279610:T:G	2.00398e-15	-7.00909e-10	-1.58662	1.07431e-14	-7.00909e-10	-1.5789
44279935	chr2:44279935:G:A	4.32441e-15	-7.00909e-10	-0.817483	2.19504e-14	-7.00909e-10	-0.864381
44280100	chr2:44280100:G:C	1.35477e-14	0.324457	-1.08457e-09	1.29319e-13	0.909112	-1.08457e-09
44280459	chr2:44280459:G:A	2.93211e-13	-7.00909e-10	3.39913	1.21247e-11	-7.00909e-10	5.44983
44280534	chr2:44280534:G:A	2.36103e-16	-2.1341	-1.59114	1.26026e-15	-2.14316	-1.57869
44280956	chr2:44280956:T:C	5.12215e-16	-1.69689	-1.25387	2.80678e-15	-1.68335	-1.23778
44281696	chr2:44281696:G:A	2.39373e-16	-2.13396	-1.57753	1.59668e-15	-1.89409	-1.59115
44282223	chr2:44282223:T:C	2.13423e-15	-7.00909e-10	-1.52365	1.18934e-14	-7.00909e-10	-1.47719
44282425	chr2:44282425:C:A	7.53909e-15	-7.00909e-10	-0.261657	5.88147e-14	-7.00909e-10	0.121225
44282744	chr2:44282744:G:A	3.13592e-15	-7.00909e-10	-1.13883	1.59026e-14	-7.00909e-10	-1.18669
44283007	chr2:44283007:A:T	2.92901e-16	-2.18969	-1.31999	1.97316e-15	-2.08207	-1.19146
44283040	chr2:44283040:T:C	3.05816e-16	-1.89449	-1.57204	2.04261e-15	-1.68985	-1.54909
44283057	chr2:44283057:G:T	1.70319e-15	-1.22176	-0.527501	1.47777e-14	-1.14276	-0.117288
44283439	chr2:44283439:C:T	3.86951e-16	-1.79965	-1.43157	2.13833e-15	-1.80414	-1.38901
44284667	chr2:44284667:A:G	2.05729e-15	-7.00909e-10	-1.56037	1.07039e-14	-7.00909e-10	-1.58256
44285658	chr2:44285658:T:C	1.45661e-15	-1.90565	-1.08457e-09	9.69916e-15	-1.68113	-1.08457e-09
44285948	chr2:44285948:G:A	4.59209e-15	-7.00909e-10	-0.757422	2.25537e-14	-7.00909e-10	-0.837268
44285996	chr2:44285996:A:G	3.49286e-14	-7.00909e-10	1.27155	6.68581e-13	-7.00909e-10	2.55199
44287071	chr2:44287071:T:C	3.27301e-15	-7.00909e-10	-1.09605	1.65818e-14	-7.00909e-10	-1.14486
44287395	chr2:44287395:G:A	2.2208e-15	-7.00909e-10	-1.48389	1.20421e-14	-7.00909e-10	-1.46476
44287758	chr2:44287758:G:A	8.67333e-15	-7.00909e-10	-0.121505	6.83267e-14	-7.00909e-10	0.271133
44287929	chr2:44287929:A:G	2.26024e-15	-7.00909e-10	-1.46629	1.13348e-14	-7.00909e-10	-1.52529
44287945	chr2:44287945:C:T	2.39831e-15	-7.00909e-10	-1.40699	1.16483e-14	-7.00909e-10	-1.49801
44288399	chr2:44288399:C:T	2.70865e-15	-7.00909e-10	-1.28531	1.36032e-14	-7.00909e-10	-1.34286
44288517	chr2:44288517:T:A	2.70659e-15	-7.00909e-10	-1.28607	1.35925e-14	-7.00909e-10	-1.34365
44288712	chr2:44288712:C:T	5.3728e-16	-1.42681	-1.47618	2.55672e-15	-1.66398	-1.35046
44288720	chr2:44288720:G:A	2.69844e-15	-7.00909e-10	-1.28908	1.32679e-14	-7.00909e-10	-1.36782
44288948	chr2:44288948:C:A	2.03308e-15	-7.00909e-10	-1.57221	1.09743e-14	-7.00909e-10	-1.55761
44289143	chr2:44289143:A:G	2.86854e-16	-1.95953	-1.57101	1.89386e-15	-1.7785	-1.53605
44289492	chr2:44289492:T:C	4.0217e-16	-1.77517	-1.41747	1.67032e-15	-2.02979	-1.41036
44289753	chr2:44289753:C:A	2.61356e-15	-7.00909e-10	-1.32104	1.28187e-14	-7.00909e-10	-1.40226
44290009	chr2:44290009:A:G	2.18411e-15	-7.00909e-10	-1.50055	1.09005e-14	-7.00909e-10	-1.56436
44290051	chr2:44290051:T:A	2.20512e-15	-7.00909e-10	-1.49098	1.2217e-14	-7.00909e-10	-1.45034
44290337	chr2:44290337:T:G	2.04026e-15	-7.00909e-10	-1.56868	1.06245e-14	-7.00909e-10	-1.59001
44290523	chr2:44290523:T:C	2.56369e-16	-2.10867	-1.53423	1.78819e-15	-1.87414	-1.49783
44290583	chr2:44290583:G:A	1.99946e-15	-7.00909e-10	-1.58888	1.06303e-14	-7.00909e-10	-1.58946
44290613	chr2:44290613:G:A	3.11895e-16	-2.09446	-1.35238	2.3867e-15	-1.76734	-1.31591
44290620	chr2:44290620:T:C	3.75011e-16	-1.81696	-1.44559	2.09478e-15	-1.80881	-1.40491
44290700	chr2:44290700:G:A	4.41333e-16	-1.54642	-1.55329	3.07764e-15	-1.25256	-1.57644
44291420	chr2:44291420:G:A	2.42881e-14	-7.00909e-10	0.908231	2.17726e-13	-7.00909e-10	1.43007
44291439	chr2:44291439:T:C	2.82576e-15	-7.00909e-10	-1.24298	1.44422e-14	-7.00909e-10	-1.28301
44291613	chr2:44291613:G:T	2.68799e-15	-1.14564	-0.147321	1.97167e-14	-0.859662	-0.112042
44291934	chr2:44291934:T:C	3.95445e-15	-7.00909e-10	-0.906917	2.02912e-14	-7.00909e-10	-0.942982
44292003	chr2:44292003:A:G	1.0868e-15	-1.56421	-0.634309	9.10256e-15	-1.25889	-0.485721
44292151	chr2:44292151:C:T	5.65634e-15	-7.00909e-10	-0.548981	4.32105e-14	-7.00909e-10	-0.187084
44292205	chr2:44292205:A:C	2.19057e-15	-7.00909e-10	-1.4976	1.20088e-14	-7.00909e-10	-1.46753
44292630	chr2:44292630:T:C	2.25918e-15	-1.46676	-1.08457e-09	1.17228e-14	-1.49163	-1.08457e-09
44292914	chr2:44292914:C:T	1.8527e-15	-1.66512	-1.08457e-09	1.2269e-14	-1.44609	-1.08457e-09
44293146	chr2:44293146:G:C	3.71617e-15	-7.00909e-10	-0.969063	2.09524e-14	-7.00909e-10	-0.910913
44293577	chr2:44293577:A:G	5.27207e-16	-1.84256	-1.07936	4.08916e-15	-1.41301	-1.13182
44294107	chr2:44294107:A:G	2.64528e-16	-2.06131	-1.55026	1.7895e-15	-1.80012	-1.57111
44294405	chr2:44294405:T:C	4.77531e-16	-1.4277	-1.59319	3.41751e-15	-1.14959	-1.57466
44295032	chr2:44295032:C:G	2.84813e-15	-7.00909e-10	-1.2351	1.4533e-14	-7.00909e-10	-1.27675
44295261	chr2:44295261:G:A	2.65997e-15	-7.00909e-10	-1.30344	1.34454e-14	-7.00909e-10	-1.35453
44295602	chr2:44295602:A:C	2.51105e-15	-7.00909e-10	-1.36106	1.27387e-14	-7.00909e-10	-1.40852
44295689	chr2:44295689:T:C	2.71424e-15	-7.00909e-10	-1.28324	1.3869e-14	-7.00909e-10	-1.32351
44296789	chr2:44296789:C:T	2.09499e-15	-7.00909e-10	-1.54221	1.12075e-14	-7.00909e-10	-1.53658
44297436	chr2:44297436:T:C	2.50222e-16	-2.10043	-1.56674	1.74066e-15	-1.87621	-1.52269
44297491	chr2:44297491:T:A	2.05043e-15	-7.00909e-10	-1.56371	1.06443e-14	-7.00909e-10	-1.58814
44297513	chr2:44297513:T:G	2.51105e-15	-7.00909e-10	-1.36106	1.27387e-14	-7.00909e-10	-1.40852
44297626	chr2:44297626:C:T	1.9897e-15	-7.00909e-10	-1.59377	1.05853e-14	-7.00909e-10	-1.5937
44297760	chr2:44297760:C:A	2.34102e-15	-7.00909e-10	-1.43117	1.20381e-14	-7.00909e-10	-1.46509
44297797	chr2:44297797:T:A	3.63973e-16	-1.89946	-1.39297	2.09123e-15	-1.87631	-1.33911
44297806	chr2:44297806:C:T	4.79943e-16	-1.68273	-1.33311	1.8863e-15	-1.99001	-1.32854
44298100	chr2:44298100:G:C	1.74e-15	-1.72787	-1.08457e-09	9.40283e-15	-1.71216	-1.08457e-09
44298239	chr2:44298239:G:A	2.51105e-15	-7.00909e-10	-1.36106	1.27387e-14	-7.00909e-10	-1.40852
44298501	chr2:44298501:C:T	3.84094e-15	-7.00909e-10	-0.93604	2.15539e-14	-7.00909e-10	-0.88261
44298871	chr2:44298871:G:A	2.52307e-16	-2.1513	-1.50757	1.69073e-15	-1.97036	-1.45765
44298934	chr2:44298934:A:G	2.01888e-15	-7.00909e-10	-1.57921	1.06063e-14	-7.00909e-10	-1.59172
44299145	chr2:44299145:T:TCACCTG	2.21273e-15	-7.00909e-10	-1.48753	1.16471e-14	-7.00909e-10	-1.49811
44299965	chr2:44299965:C:G	2.79666e-15	-7.00909e-10	-1.25333	1.63508e-14	-7.00909e-10	-1.15889
44300282	chr2:44300282:T:A	2.17361e-15	-7.00909e-10	-1.50537	1.09912e-14	-7.00909e-10	-1.55608
44300525	chr2:44300525:C:A	6.42884e-15	-7.00909e-10	-0.420963	4.9251e-14	-7.00909e-10	-0.0562384
44301463	chr2:44301463:G:A	2.29838e-15	-7.00909e-10	-1.44956	1.1425e-14	-7.00909e-10	-1.51737
44301558	chr2:44301558:G:A	4.47778e-16	-1.77621	-1.30901	1.83731e-15	-2.04252	-1.30234
44301783	chr2:44301783:C:G	3.62795e-16	-2.07691	-1.21877	1.58395e-15	-2.13202	-1.36123
44302013	chr2:44302013:C:G	8.33539e-15	-7.00909e-10	-0.161248	4.18923e-14	-7.00909e-10	-0.218067
44302104	chr2:44302104:ATT:A	3.79603e-16	-2.18759	-1.0628	2.1641e-15	-2.1887	-0.99246
44302285	chr2:44302285:A:G	1.99585e-15	-7.00909e-10	-1.59069	1.05898e-14	-7.00909e-10	-1.59328
44302566	chr2:44302566:A:G	2.17991e-15	-7.00909e-10	-1.50247	1.10214e-14	-7.00909e-10	-1.55333
44302576	chr2:44302576:C:T	3.7969e-16	-1.84309	-1.40707	2.11802e-15	-1.83947	-1.36322
44302583	chr2:44302583:C:T	2.56396e-15	-7.00909e-10	-1.3402	1.31975e-14	-7.00909e-10	-1.37314
44302650	chr2:44302650:T:C	7.4054e-15	-7.00909e-10	-0.279548	5.78309e-14	-7.00909e-10	0.104354
44302834	chr2:44302834:G:A	3.8072e-16	-2.17864	-1.06881	2.14966e-15	-2.18919	-0.998672
44302945	chr2:44302945:T:A	7.81679e-16	-1.33271	-1.19536	2.6559e-15	-1.75088	-1.2255
44303284	chr2:44303284:C:T	3.9824e-16	-1.79132	-1.41114	3.06298e-15	-1.51195	-1.32183
44303484	chr2:44303484:G:A	3.19647e-16	-2.1802	-1.2421	1.74691e-15	-2.18949	-1.20583
44303688	chr2:44303688:G:A	4.03659e-15	-7.00909e-10	-0.886356	1.79027e-14	-7.00909e-10	-1.06822
44303790	chr2:44303790:C:G	3.36325e-15	-0.0373806	-1.03147	2.66261e-14	0.47047	-1.14175
44303809	chr2:44303809:C:T	7.13896e-15	-7.00909e-10	-0.316191	5.56028e-14	-7.00909e-10	0.0650661
44304345	chr2:44304345:C:T	2.29992e-16	-2.18738	-1.56409	1.48791e-15	-2.03969	-1.5161
44304360	chr2:44304360:G:T	7.49124e-15	-7.00909e-10	-0.268024	5.86145e-14	-7.00909e-10	0.117814
44304564	chr2:44304564:C:T	2.14472e-15	-7.00909e-10	-1.51875	1.14495e-14	-7.00909e-10	-1.51522
44305187	chr2:44305187:C:T	1.63194e-15	-1.13196	-0.660026	1.40348e-14	-1.03032	-0.281302
44305711	chr2:44305711:G:C	3.15071e-15	-7.00909e-10	-1.13413	1.43931e-14	-7.00909e-10	-1.28642
44305808	chr2:44305808:C:G	3.78222e-15	-7.00909e-10	-0.951447	2.13038e-14	-7.00909e-10	-0.894282
44305985	chr2:44305985:G:C	4.76678e-15	-7.00909e-10	-0.720087	2.07071e-14	-7.00909e-10	-0.922694
44306258	chr2:44306258:G:A	5.84214e-15	-7.00909e-10	-0.51666	4.41144e-14	-7.00909e-10	-0.166382
44306807	chr2:44306807:T:C	3.68374e-16	-1.76401	-1.5164	1.51509e-15	-2.01975	-1.51795
44306873	chr2:44306873:A:C	2.67656e-16	-2.15717	-1.44264	1.58023e-15	-2.15708	-1.33852
44306965	chr2:44306965:A:G	2.0189e-15	-7.00909e-10	-1.57921	1.09134e-14	-7.00909e-10	-1.56317
44307048	chr2:44307048:C:T	3.82825e-16	-1.90546	-1.33648	2.13615e-15	-1.90605	-1.28811
44307275	chr2:44307275:T:C	1.18676e-13	-7.00909e-10	2.49464	5.19308e-13	-7.00909e-10	2.29933
44307425	chr2:44307425:C:A	2.88982e-15	-7.00909e-10	-1.22056	1.47308e-14	-7.00909e-10	-1.26323
44308149	chr2:44308149:C:G	3.02465e-15	-7.00909e-10	-1.17496	1.76003e-14	-7.00909e-10	-1.08525
44308380	chr2:44308380:G:C	3.66067e-16	-1.73662	-1.55007	3.83647e-15	-1.25055	-1.35807
44308547	chr2:44308547:G:A	2.7671e-16	-2.00671	-1.55983	1.84472e-15	-1.81904	-1.5218
44308599	chr2:44308599:G:T	1.44961e-15	-1.47794	-0.432519	1.37962e-14	-1.36809	0.0393157
44308819	chr2:44308819:G:A	8.80858e-16	-1.61045	-0.798164	7.93457e-15	-1.52267	-0.359268
44309233	chr2:44309233:C:G	3.55722e-15	-7.00909e-10	-1.01278	2.05921e-14	-7.00909e-10	-0.928259
44309538	chr2:44309538:C:T	3.55731e-15	-7.00909e-10	-1.01275	1.99611e-14	-7.00909e-10	-0.95938
44309577	chr2:44309577:G:T	8.00186e-16	-0.912715	-1.59195	2.96863e-15	-1.28217	-1.5829
44309682	chr2:44309682:C:G	1.00735e-14	-7.00909e-10	0.0281551	5.39348e-14	-7.00909e-10	0.0346082
44309754	chr2:44309754:A:ATGAC	1.67238e-15	-1.76751	-1.08457e-09	6.98186e-15	-2.00985	-1.08457e-09
44310603	chr2:44310603:G:A	7.84041e-16	-0.938161	-1.58689	2.94721e-15	-1.29819	-1.57412
44310941	chr2:44310941:C:T	3.21673e-16	-1.86636	-1.54962	1.40088e-15	-2.07414	-1.54193
44311345	chr2:44311345:A:G	5.53537e-16	-1.91119	-0.96199	4.41226e-15	-1.64437	-0.824409
44311505	chr2:44311505:G:GA	2.91706e-15	-7.00909e-10	-1.21118	1.49131e-14	-7.00909e-10	-1.25093
44311790	chr2:44311790:G:T	2.84734e-15	-7.00909e-10	-1.23537	1.40445e-14	-7.00909e-10	-1.31094
44311824	chr2:44311824:G:A	3.80077e-16	-1.88096	-1.36818	1.64947e-15	-2.09802	-1.35469
44312148	chr2:44312148:T:G	5.85877e-15	-7.00909e-10	-0.513818	4.39618e-14	-7.00909e-10	-0.169848
44312280	chr2:44312280:G:C	2.61308e-15	-7.00909e-10	-1.32123	1.32372e-14	-7.00909e-10	-1.37013
44312779	chr2:44312779:C:T	6.24466e-15	-7.00909e-10	-0.450031	4.73601e-14	-7.00909e-10	-0.0953869
44312781	chr2:44312781:T:TA	6.17153e-15	-7.00909e-10	-0.461811	4.67256e-14	-7.00909e-10	-0.108875
44313266	chr2:44313266:G:C	2.78345e-16	-1.9841	-1.57655	1.24078e-15	-2.15372	-1.5837
44313409	chr2:44313409:G:A	2.0371e-15	-7.00909e-10	-1.57023	1.05877e-14	-7.00909e-10	-1.59347
44313906	chr2:44313906:C:T	3.6322e-15	-7.00909e-10	-0.991919	2.03615e-14	-7.00909e-10	-0.939523
44314118	chr2:44314118:T:C	4.69895e-14	-7.00909e-10	1.56817	1.81167e-13	-7.00909e-10	1.24625
44314291	chr2:44314291:G:GAGA	2.04547e-15	-7.00909e-10	-1.56613	1.08684e-14	-7.00909e-10	-1.56731
44314373	chr2:44314373:C:T	2.59205e-15	-7.00909e-10	-1.32931	1.32967e-14	-7.00909e-10	-1.36565
44314549	chr2:44314549:A:G	3.66917e-15	-7.00909e-10	-0.981792	1.6423e-14	-7.00909e-10	-1.15449
44314612	chr2:44314612:T:A	2.00453e-15	-7.00909e-10	-1.58635	1.06551e-14	-7.00909e-10	-1.58713
44314665	chr2:44314665:A:G	7.42102e-15	-7.00909e-10	-0.277441	3.41687e-14	-7.00909e-10	-0.421859
44315022	chr2:44315022:C:G	1.39234e-14	-7.00909e-10	0.351812	6.51347e-14	-7.00909e-10	0.22329
44315051	chr2:44315051:C:T	1.99948e-15	-7.00909e-10	-1.58887	1.06307e-14	-7.00909e-10	-1.58942
44315145	chr2:44315145:G:A	1.99041e-15	-7.00909e-10	-1.59342	1.05884e-14	-7.00909e-10	-1.59341
44315811	chr2:44315811:TTGG:T	9.54258e-16	-0.746073	-1.58251	3.50173e-15	-1.13447	-1.56544
44315884	chr2:44315884:G:C	2.85375e-16	-1.9454	-1.59031	1.27044e-15	-2.12549	-1.58832
44315986	chr2:44315986:C:G	3.08424e-16	-2.11472	-1.34331	2.08515e-15	-1.97764	-1.24069
44316178	chr2:44316178:C:T	4.85857e-16	-2.11036	-0.893234	3.37578e-15	-1.96926	-0.767286
44316295	chr2:44316295:G:C	2.1848e-15	-7.00909e-10	-1.50024	1.19919e-14	-7.00909e-10	-1.46894
44316885	chr2:44316885:A:G	7.99775e-15	-7.00909e-10	-0.202597	3.67321e-14	-7.00909e-10	-0.349516
44316976	chr2:44316976:T:A	3.27912e-15	-1.09418	-1.08457e-09	8.30204e-15	-1.83667	-1.08457e-09
44317091	chr2:44317091:A:G	4.10064e-15	-7.00909e-10	-0.870614	2.05262e-14	-7.00909e-10	-0.931468
44317106	chr2:44317106:ACT:A	2.90439e-15	-7.00909e-10	-1.21553	1.48791e-14	-7.00909e-10	-1.25321
44317125	chr2:44317125:C:G	7.23486e-15	-7.00909e-10	-0.302847	5.57991e-14	-7.00909e-10	0.0685906
44317339	chr2:44317339:G:T	1.24097e-14	-7.00909e-10	0.236724	5.90071e-14	-7.00909e-10	0.12449
44317810	chr2:44317810:G:A	2.08479e-14	-7.00909e-10	0.755495	1.01952e-13	-7.00909e-10	0.671338
44317937	chr2:44317937:T:C	2.51708e-14	0.943925	-1.08457e-09	5.71458e-14	0.0924382	-1.08457e-09
44317973	chr2:44317973:T:G	2.00355e-15	-7.00909e-10	-1.58684	1.07542e-14	-7.00909e-10	-1.57787
44318312	chr2:44318312:G:C	2.03529e-15	-7.00909e-10	-1.57112	1.06173e-14	-7.00909e-10	-1.59068
44318343	chr2:44318343:TG:T	2.20225e-15	-7.00909e-10	-1.49228	1.20527e-14	-7.00909e-10	-1.46388
44318345	chr2:44318345:C:A	2.19962e-15	-7.00909e-10	-1.49348	1.20361e-14	-7.00909e-10	-1.46526
44318406	chr2:44318406:T:G	2.50921e-15	-7.00909e-10	-1.36179	1.22771e-14	-7.00909e-10	-1.44543
44318566	chr2:44318566:C:G	8.1064e-16	-0.905603	-1.58609	2.99899e-15	-1.28447	-1.57043
44318637	chr2:44318637:C:A	1.9949e-15	-7.00909e-10	-1.59116	1.07238e-14	-7.00909e-10	-1.5807
44318877	chr2:44318877:C:T	8.5605e-16	-2.18343	-0.253752	5.67893e-15	-2.11985	-0.0965569
44319036	chr2:44319036:CAT:C	2.95239e-15	-7.00909e-10	-1.19914	1.49259e-14	-7.00909e-10	-1.25007
44319264	chr2:44319264:T:A	2.94298e-13	-7.00909e-10	3.40283	1.19251e-11	-7.00909e-10	5.43323
44319367	chr2:44319367:T:C	2.33361e-15	-7.00909e-10	-1.43434	1.17138e-14	-7.00909e-10	-1.4924
44319462	chr2:44319462:C:A	4.95566e-15	-7.00909e-10	-0.681227	2.51769e-14	-7.00909e-10	-0.72724
44319493	chr2:44319493:CATTT:C	5.85528e-16	-1.22368	-1.59332	2.4186e-15	-1.47658	-1.5934
44319602	chr2:44319602:T:C	2.53308e-16	-2.07962	-1.57529	1.18677e-15	-2.1885	-1.59343
44320097	chr2:44320097:G:C	2.54119e-15	-7.00909e-10	-1.34912	1.67821e-14	-7.00909e-10	-1.13285
44320770	chr2:44320770:T:C	2.47939e-16	-2.15563	-1.5207	1.24867e-15	-2.16578	-1.56532
44321235	chr2:44321235:C:T	1.66848e-14	-7.00909e-10	0.532742	6.32248e-14	-7.00909e-10	0.193529
44321418	chr2:44321418:C:T	5.35845e-15	-7.00909e-10	-0.603083	2.65879e-14	-7.00909e-10	-0.67271
44321516	chr2:44321516:TTATC:T	1.18392e-14	-7.00909e-10	0.189661	6.42451e-14	-7.00909e-10	0.209538
44321791	chr2:44321791:G:A	5.5262e-15	-0.572257	-1.08457e-09	2.0813e-14	-0.917588	-1.08457e-09
44322065	chr2:44322065:A:G	8.07884e-16	-2.14378	-0.35131	4.8568e-15	-2.17702	-0.195768
44322090	chr2:44322090:G:A	7.84738e-16	-2.16199	-0.362177	4.86535e-15	-2.16345	-0.207577
44322185	chr2:44322185:A:G	2.36383e-15	-7.00909e-10	-1.42148	1.31617e-14	-7.00909e-10	-1.37586
44322596	chr2:44322596:A:G	1.12368e-15	-2.16515	-1.08457e-09	5.89201e-15	-2.17957	-1.08457e-09
44322869	chr2:44322869:A:G	2.22323e-15	-7.00909e-10	-1.48279	1.17254e-14	-7.00909e-10	-1.49141
44323094	chr2:44323094:C:T	2.58212e-16	-2.1584	-1.47733	1.2916e-15	-2.16105	-1.53623
44323532	chr2:44323532:A:C	3.59754e-16	-1.7978	-1.50629	1.49771e-15	-2.04364	-1.50559
44323553	chr2:44323553:C:A	1.31182e-15	-2.01035	-1.08457e-09	6.49987e-15	-2.08139	-1.08457e-09
44323909	chr2:44323909:G:A	8.43374e-15	-7.00909e-10	-0.149517	3.82485e-14	-7.00909e-10	-0.309063
44325337	chr2:44325337:G:A	2.54155e-15	-7.00909e-10	-1.34898	1.7212e-14	-7.00909e-10	-1.10756
44325428	chr2:44325428:G:A	2.11707e-15	-7.00909e-10	-1.53172	1.17743e-14	-7.00909e-10	-1.48725
44325633	chr2:44325633:G:T	3.31298e-16	-1.97857	-1.40793	2.26785e-15	-1.77319	-1.36115
44325822	chr2:44325822:T:C	3.63343e-15	-7.00909e-10	-0.99158	1.82859e-14	-7.00909e-10	-1.04704
44325861	chr2:44325861:G:C	3.33142e-15	-7.00909e-10	-1.07836	1.72355e-14	-7.00909e-10	-1.10619
44325875	chr2:44325875:C:T	3.1881e-16	-2.07338	-1.35154	2.18924e-15	-1.90662	-1.26299
44325989	chr2:44325989:T:C	2.57865e-15	-7.00909e-10	-1.33449	1.7592e-14	-7.00909e-10	-1.08572
44326138	chr2:44326138:G:C	1.98958e-15	-7.00909e-10	-1.59383	1.05838e-14	-7.00909e-10	-1.59385
44326344	chr2:44326344:T:C	1.32887e-15	-1.99743	-1.08457e-09	5.99294e-15	-2.16259	-1.08457e-09
44326595	chr2:44326595:G:A	1.34885e-15	-1.98251	-1.08457e-09	5.89669e-15	-2.17878	-1.08457e-09
44327270	chr2:44327270:T:G	2.048e-15	-7.00909e-10	-1.5649	1.06676e-14	-7.00909e-10	-1.58595
44327585	chr2:44327585:A:G	4.07561e-16	-1.99977	-1.17955	2.91316e-15	-1.80423	-1.0797
44328001	chr2:44328001:A:G	2.15826e-15	-7.00909e-10	-1.51245	1.17118e-14	-7.00909e-10	-1.49257
44329373	chr2:44329373:C:G	3.85506e-16	-2.14104	-1.09391	2.08069e-15	-2.17216	-1.04831
44329582	chr2:44329582:C:T	2.28571e-15	-7.00909e-10	-1.45508	1.26616e-14	-7.00909e-10	-1.41459
44329950	chr2:44329950:C:T	7.58341e-16	-2.07466	-0.483723	5.31193e-15	-1.90472	-0.378489
44329975	chr2:44329975:A:C	2.01012e-15	-7.00909e-10	-1.58356	1.0821e-14	-7.00909e-10	-1.57168
44330020	chr2:44330020:C:A	3.43375e-15	-7.00909e-10	-1.0481	1.81403e-14	-7.00909e-10	-1.05503
44330088	chr2:44330088:ATTG:A	1.15707e-15	-2.13587	-1.08457e-09	7.55175e-15	-1.93139	-1.08457e-09
44330246	chr2:44330246:TAA:T	2.54337e-16	-2.18155	-1.46931	1.29841e-15	-2.1737	-1.51832
44330542	chr2:44330542:T:C	3.03071e-15	-7.00909e-10	-1.17296	2.1631e-14	-7.00909e-10	-0.87904
44331004	chr2:44331004:G:A	3.94922e-15	-1.27042	0.362184	2.97815e-14	-0.947876	0.388596
44331295	chr2:44331295:A:G	1.40037e-15	-1.94502	-1.08457e-09	6.83672e-15	-2.03086	-1.08457e-09
44331542	chr2:44331542:A:G	2.62717e-15	-7.00909e-10	-1.31585	1.26014e-14	-7.00909e-10	-1.41936
44332033	chr2:44332033:G:A	1.99685e-15	-7.00909e-10	-1.59019	1.05859e-14	-7.00909e-10	-1.59364
44332339	chr2:44332339:T:C	2.02305e-15	-7.00909e-10	-1.57715	1.07824e-14	-7.00909e-10	-1.57526
44332390	chr2:44332390:C:T	1.26228e-15	-2.04884	-1.08457e-09	5.84292e-15	-2.18794	-1.08457e-09
44332816	chr2:44332816:C:T	1.75563e-15	-1.71893	-1.08457e-09	6.76073e-15	-2.04204	-1.08457e-09
44332981	chr2:44332981:A:C	3.98123e-15	-7.00909e-10	-0.900166	2.10924e-14	-7.00909e-10	-0.904254
44333585	chr2:44333585:T:C	1.27989e-15	-2.03499	-1.08457e-09	5.85326e-15	-2.18617	-1.08457e-09
44333714	chr2:44333714:A:T	2.04057e-15	-7.00909e-10	-1.56853	1.06946e-14	-7.00909e-10	-1.58343
44333826	chr2:44333826:A:G	2.14567e-15	-7.00909e-10	-1.51831	1.16761e-14	-7.00909e-10	-1.49562
44334195	chr2:44334195:G:A	2.97044e-14	-7.00909e-10	1.10954	1.64993e-13	-7.00909e-10	1.15273
44334744	chr2:44334744:T:C	2.01714e-15	-7.00909e-10	-1.58008	1.05983e-14	-7.00909e-10	-1.59247
44334836	chr2:44334836:T:C	3.02236e-15	-7.00909e-10	-1.17572	1.54156e-14	-7.00909e-10	-1.21779
44334968	chr2:44334968:C:T	3.15434e-15	-7.00909e-10	-1.13298	1.60757e-14	-7.00909e-10	-1.17586
44335225	chr2:44335225:C:A	3.79051e-16	-2.15793	-1.09391	2.06275e-15	-2.18082	-1.04831
44335395	chr2:44335395:C:T	4.49733e-16	-1.50112	-1.57974	1.64813e-15	-1.87655	-1.57698
44335510	chr2:44335510:A:G	1.76997e-14	-7.00909e-10	0.591789	9.62301e-14	-7.00909e-10	0.613574
44336217	chr2:44336217:T:C	1.20215e-15	-2.09764	-1.08457e-09	6.3874e-15	-2.09884	-1.08457e-09
44336536	chr2:44336536:A:G	1.4157e-14	0.368452	-1.08457e-09	4.67564e-14	-0.108217	-1.08457e-09
44336671	chr2:44336671:G:A	1.50213e-15	-1.87487	-1.08457e-09	6.7549e-15	-2.0429	-1.08457e-09
44336699	chr2:44336699:C:T	5.91597e-15	-7.00909e-10	-0.504102	3.14022e-14	-7.00909e-10	-0.506289
44337141	chr2:44337141:T:A	2.34734e-15	-7.00909e-10	-1.42848	1.1768e-14	-7.00909e-10	-1.48779
44337242	chr2:44337242:T:A	6.99145e-15	-0.33707	-1.08457e-09	6.27183e-14	0.185486	-1.08457e-09
44337379	chr2:44337379:A:G	2.3509e-16	-2.18231	-1.54723	1.34225e-15	-2.08951	-1.56931
44337748	chr2:44337748:T:C	3.3131e-16	-1.79491	-1.59155	1.36642e-15	-2.04818	-1.59279
44337809	chr2:44337809:G:C	1.77694e-15	-1.70686	-1.08457e-09	6.81512e-15	-2.03402	-1.08457e-09
44337811	chr2:44337811:C:T	1.77006e-15	-1.71074	-1.08457e-09	9.12661e-15	-1.74197	-1.08457e-09
44337885	chr2:44337885:G:A	3.71733e-16	-2.18577	-1.08557	2.31917e-15	-2.11686	-0.995099
44338127	chr2:44338127:C:A	4.17773e-16	-2.18641	-0.968162	2.58529e-15	-2.11307	-0.890264
44338154	chr2:44338154:G:A	2.33674e-16	-2.18898	-1.54661	1.33042e-15	-2.08795	-1.57973
44338184	chr2:44338184:T:C	2.94091e-16	-2.18869	-1.31693	1.62706e-15	-2.18642	-1.27997
44338205	chr2:44338205:A:G	1.99949e-15	-7.00909e-10	-1.58886	1.05993e-14	-7.00909e-10	-1.59238
44338213	chr2:44338213:C:G	2.41002e-15	-7.00909e-10	-1.40212	1.32168e-14	-7.00909e-10	-1.37168
44338308	chr2:44338308:A:T	3.68387e-16	-2.18903	-1.09135	2.40561e-15	-2.0562	-1.01916
44338957	chr2:44338957:T:G	2.28177e-15	-7.00909e-10	-1.45681	1.21706e-14	-7.00909e-10	-1.45415
44339643	chr2:44339643:T:C	4.50018e-16	-2.18873	-0.891501	2.37788e-15	-2.1782	-0.90876
44339645	chr2:44339645:G:C	1.09869e-15	-2.18764	-1.08457e-09	6.37007e-15	-2.10156	-1.08457e-09
44339696	chr2:44339696:C:A	3.53609e-15	-7.00909e-10	-1.01874	1.86994e-14	-7.00909e-10	-1.02468
44339762	chr2:44339762:CAT:C	2.27486e-15	-7.00909e-10	-1.45984	1.19665e-14	-7.00909e-10	-1.47105
44339792	chr2:44339792:C:G	6.34325e-15	-7.00909e-10	-0.434366	2.97509e-14	-7.00909e-10	-0.560309
44339890	chr2:44339890:C:A	2.12591e-15	-7.00909e-10	-1.52756	1.14954e-14	-7.00909e-10	-1.51122
44339943	chr2:44339943:C:T	3.63535e-15	-7.00909e-10	-0.991054	1.92434e-14	-7.00909e-10	-0.996
44340016	chr2:44340016:ATG:A	2.14411e-15	-7.00909e-10	-1.51903	1.16072e-14	-7.00909e-10	-1.50154
44340273	chr2:44340273:CAATT:C	1.34849e-15	-1.98277	-1.08457e-09	7.0374e-15	-2.00193	-1.08457e-09
44340833	chr2:44340833:T:C	2.25138e-16	-2.18296	-1.58984	1.25121e-15	-2.18917	-1.53989
44341176	chr2:44341176:C:T	3.09782e-15	-7.00909e-10	-1.15106	1.57787e-14	-7.00909e-10	-1.19451
44341242	chr2:44341242:C:T	3.009e-15	-7.00909e-10	-1.18015	2.07725e-14	-7.00909e-10	-0.919536
44341360	chr2:44341360:A:G	3.38613e-16	-2.11039	-1.25427	1.8278e-15	-2.05626	-1.29379
44341462	chr2:44341462:T:C	2.96327e-15	-7.00909e-10	-1.19547	1.51564e-14	-7.00909e-10	-1.23475
44341555	chr2:44341555:T:G	3.26626e-16	-2.11391	-1.28678	1.76343e-15	-2.06016	-1.32575
44341649	chr2:44341649:CT:C	2.59192e-15	-7.00909e-10	-1.32936	1.2795e-14	-7.00909e-10	-1.40411
44341779	chr2:44341779:T:C	4.60847e-16	-2.07014	-0.986307	2.45463e-15	-2.00284	-1.05236
44341824	chr2:44341824:T:C	2.93981e-15	-7.00909e-10	-1.20341	2.01523e-14	-7.00909e-10	-0.949852
44341976	chr2:44341976:G:C	2.788e-16	-2.18429	-1.37473	1.52557e-15	-2.1894	-1.3414
44341979	chr2:44341979:C:G	2.1407e-15	-7.00909e-10	-1.52063	1.15849e-14	-7.00909e-10	-1.50347
44342158	chr2:44342158:A:G	2.04684e-15	-7.00909e-10	-1.56546	1.06738e-14	-7.00909e-10	-1.58538
44342189	chr2:44342189:T:A	2.35503e-16	-2.18519	-1.5426	1.43548e-15	-2.11422	-1.47745
44342335	chr2:44342335:G:A	5.55712e-16	-2.18975	-0.679507	3.63343e-15	-2.03516	-0.627829
44342393	chr2:44342393:G:T	2.02365e-15	-7.00909e-10	-1.57686	1.06113e-14	-7.00909e-10	-1.59125
44342561	chr2:44342561:AAAT:A	2.34852e-16	-2.18949	-1.54107	1.4775e-15	-2.08402	-1.47879
44342725	chr2:44342725:T:C	1.31289e-13	-7.00909e-10	2.59564	5.71517e-13	-7.00909e-10	2.39513
44342864	chr2:44342864:T:C	2.44511e-15	-7.00909e-10	-1.38767	1.24842e-14	-7.00909e-10	-1.42871
44342942	chr2:44342942:C:T	3.60391e-16	-2.18495	-1.11737	1.99359e-15	-2.18954	-1.07369
44342963	chr2:44342963:G:A	1.30821e-15	-2.0131	-1.08457e-09	5.98895e-15	-2.16325	-1.08457e-09
44343090	chr2:44343090:A:G	2.98194e-16	-2.17933	-1.31244	1.57166e-15	-2.15827	-1.34276
44343373	chr2:44343373:A:G	2.79427e-15	-7.00909e-10	-1.25419	1.54941e-14	-7.00909e-10	-1.21271
44343503	chr2:44343503:G:C	3.7952e-16	-2.13291	-1.11769	2.09246e-15	-2.08279	-1.13204
44343637	chr2:44343637:C:T	2.56759e-16	-2.16631	-1.47506	1.40144e-15	-2.15673	-1.45894
44343665	chr2:44343665:C:A	2.72958e-16	-2.18383	-1.39636	1.62152e-15	-2.12051	-1.3493
44343869	chr2:44343869:A:T	2.07183e-15	-7.00909e-10	-1.55333	1.07355e-14	-7.00909e-10	-1.57961
44344076	chr2:44344076:CAAT:C	2.61828e-16	-2.18552	-1.4363	1.56117e-15	-2.11329	-1.39445
44344136	chr2:44344136:C:T	2.07817e-15	-7.00909e-10	-1.55027	1.14572e-14	-7.00909e-10	-1.51455
44344268	chr2:44344268:G:C	2.05893e-15	-7.00909e-10	-1.55957	1.07058e-14	-7.00909e-10	-1.58238
44344278	chr2:44344278:T:C	7.1401e-14	-7.00909e-10	1.98655	2.75676e-13	-7.00909e-10	1.66606
44344673	chr2:44344673:ACT:A	3.02904e-15	-7.00909e-10	-1.17351	1.37319e-14	-7.00909e-10	-1.33344
44344710	chr2:44344710:G:A	2.32828e-16	-2.14923	-1.58998	1.28104e-15	-2.11352	-1.59198
44345007	chr2:44345007:T:A	2.40494e-16	-2.13969	-1.56712	1.31805e-15	-2.1001	-1.57691
44345025	chr2:44345025:C:T	4.81547e-16	-2.18662	-0.825893	3.05499e-15	-2.06953	-0.766861
44345352	chr2:44345352:A:AT	2.62795e-16	-2.14808	-1.47006	1.36282e-15	-2.17454	-1.46908
```
