## Supplementary material for "Characterization of shared and ancestry-specific signals driving complex traits using multi-ancestry fine-mapping": susiex_nc1.cs80.cs

```
CS_ID	SNP	BP	REF_ALLELE	ALT_ALLELE	REF_FRQ	BETA	SE	-LOG10P	CS_PIP	OVRL_PIP
1	chr2:43471614:G:A	43471614	A,A	G,G	1,1	inf,inf	inf,inf	14.9048,1.35135	0.751287	0.751287
1	chr2:43615573:G:A	43615573	A,A	G,G	1,1	inf,inf	inf,inf	14.1244,1.28646	0.116922	0.116922
```
