## Supplementary material for "Characterization of shared and ancestry-specific signals driving complex traits using multi-ancestry fine-mapping": susiex_nc1.cs80.snp

```
BP	SNP	PIP(CS1)	LogBF(CS1,Pop1)	LogBF(CS1,Pop2)
42737681	chr2:42737681:T:C	1.93042e-14	-3.24329e-10	-1.31884
42737987	chr2:42737987:A:T	2.02947e-14	-3.24329e-10	-1.2688
42738476	chr2:42738476:C:T	2.48371e-15	-2.02362	-1.3458
42738518	chr2:42738518:C:T	2.62157e-14	-3.24329e-10	-1.01281
42738546	chr2:42738546:C:T	5.71077e-14	-3.24329e-10	-0.234228
42739047	chr2:42739047:G:C	2.98314e-15	-1.93619	-1.25
42739251	chr2:42739251:C:G	2.25654e-14	-3.24329e-10	-1.16275
42739310	chr2:42739310:G:A	2.07542e-14	-3.24329e-10	-1.24642
42739644	chr2:42739644:G:A	4.39694e-15	-1.93274	-0.86552
42739748	chr2:42739748:C:G	2.81562e-14	-3.24329e-10	-0.941397
42739929	chr2:42739929:C:T	1.907e-14	-3.24329e-10	-1.33105
42740111	chr2:42740111:C:T	1.91044e-14	-3.24329e-10	-1.32925
42740302	chr2:42740302:G:C	1.19396e-14	-1.79931	-3.46321e-10
42740346	chr2:42740346:A:G	1.92111e-14	-3.24329e-10	-1.32368
42740444	chr2:42740444:C:T	2.34716e-14	-3.24329e-10	-1.12338
42740723	chr2:42740723:G:A	5.83893e-15	-1.93854	-0.576078
42740731	chr2:42740731:G:A	2.93103e-15	-1.97559	-1.22822
42741357	chr2:42741357:G:T	3.86983e-15	-1.98905	-0.936902
42741796	chr2:42741796:C:T	3.77244e-15	-2.04915	-0.902293
42741888	chr2:42741888:C:T	5.15546e-15	-1.90533	-0.733782
42742069	chr2:42742069:G:A	7.269e-15	-1.01684	-1.27871
42742130	chr2:42742130:C:T	3.79911e-15	-1.8882	-1.0562
42742242	chr2:42742242:A:G	5.18287e-15	-2.02491	-0.608895
42742462	chr2:42742462:A:G	1.91745e-14	-3.24329e-10	-1.32559
42743021	chr2:42743021:C:T	3.87259e-15	-2.01078	-0.914458
42743266	chr2:42743266:G:T	1.87456e-14	-3.24329e-10	-1.34821
42743689	chr2:42743689:G:A	1.0283e-14	-1.94868	-3.46321e-10
42743850	chr2:42743850:T:G	4.46442e-15	-1.87792	-0.905101
42744008	chr2:42744008:C:G	1.87587e-14	-3.24329e-10	-1.34751
42744547	chr2:42744547:C:T	9.56238e-15	-1.93588	-0.0854473
42745358	chr2:42745358:G:T	1.87456e-14	-3.24329e-10	-1.34821
42745605	chr2:42745605:C:T	1.90365e-14	-3.24329e-10	-1.33281
42745674	chr2:42745674:C:T	2.45542e-14	-3.24329e-10	-1.07828
42745884	chr2:42745884:G:T	1.66842e-14	-1.46471	-3.46321e-10
42746228	chr2:42746228:T:C	2.96957e-14	-0.888164	-3.46321e-10
42746248	chr2:42746248:C:T	1.90828e-14	-3.24329e-10	-1.33038
42746299	chr2:42746299:G:A	4.09579e-15	-1.52408	-1.34513
42746342	chr2:42746342:C:T	3.52812e-14	-0.715815	-3.46321e-10
42746855	chr2:42746855:C:T	3.64716e-15	-1.96772	-1.0175
42747105	chr2:42747105:G:A	3.43766e-15	-1.69743	-1.34695
42747428	chr2:42747428:C:T	4.25585e-15	-1.89004	-0.940828
42747436	chr2:42747436:G:T	3.77247e-15	-1.60853	-1.34291
42747462	chr2:42747462:T:C	1.8979e-14	-3.24329e-10	-1.33583
42748197	chr2:42748197:GTGTT:G	1.87888e-14	-3.24329e-10	-1.34591
42748449	chr2:42748449:G:A	2.78477e-14	-3.24329e-10	-0.952416
42748483	chr2:42748483:A:G	2.20287e-14	-3.24329e-10	-1.18682
42748675	chr2:42748675:A:G	1.45634e-14	-1.60065	-3.46321e-10
42748707	chr2:42748707:C:T	6.52435e-14	-3.24329e-10	-0.101039
42748928	chr2:42748928:C:T	2.16503e-14	-3.24329e-10	-1.20415
42748937	chr2:42748937:C:T	6.77285e-14	-3.24329e-10	-0.0636584
42748939	chr2:42748939:A:G	1.87511e-14	-3.24329e-10	-1.34791
42749022	chr2:42749022:C:T	1.88038e-14	-3.24329e-10	-1.34511
42749273	chr2:42749273:A:T	2.07234e-14	-3.24329e-10	-1.2479
42749650	chr2:42749650:G:T	1.9249e-14	-3.24329e-10	-1.32171
42749707	chr2:42749707:A:T	2.59537e-14	-1.02285	-3.46321e-10
42749725	chr2:42749725:C:T	2.1849e-14	-3.24329e-10	-1.19501
42749767	chr2:42749767:C:T	3.75642e-14	-3.24329e-10	-0.653114
42749935	chr2:42749935:A:G	1.89056e-14	-3.24329e-10	-1.33971
42750363	chr2:42750363:A:G	3.50502e-15	-1.69834	-1.32663
42750439	chr2:42750439:C:T	2.70053e-15	-2.0126	-1.27312
42750593	chr2:42750593:A:G	4.80863e-15	-1.45538	-1.25337
42750730	chr2:42750730:T:G	2.75072e-15	-2.02836	-1.23894
42750831	chr2:42750831:T:C	2.07848e-14	-3.24329e-10	-1.24495
42751092	chr2:42751092:C:T	3.55674e-15	-1.89153	-1.11879
42751160	chr2:42751160:A:G	1.87986e-14	-3.24329e-10	-1.34538
42751226	chr2:42751226:A:G	1.88672e-14	-3.24329e-10	-1.34174
42751912	chr2:42751912:T:C	1.92359e-14	-3.24329e-10	-1.32239
42752321	chr2:42752321:G:T	1.87486e-14	-3.24329e-10	-1.34805
42752744	chr2:42752744:C:T	1.87469e-14	-3.24329e-10	-1.34814
42752866	chr2:42752866:A:G	2.64732e-14	-3.24329e-10	-1.00303
42752882	chr2:42752882:C:T	2.09836e-14	-3.24329e-10	-1.23542
42754050	chr2:42754050:A:G	3.11772e-14	-3.24329e-10	-0.839479
42754099	chr2:42754099:A:G	4.10242e-15	-1.54628	-1.32131
42754388	chr2:42754388:G:A	3.11574e-14	-3.24329e-10	-0.840112
42754477	chr2:42754477:C:T	1.89294e-14	-3.24329e-10	-1.33845
42754836	chr2:42754836:C:T	2.00373e-14	-3.24329e-10	-1.28157
42755029	chr2:42755029:G:A	3.92296e-15	-1.58018	-1.33213
42755035	chr2:42755035:G:A	4.02409e-15	-1.55278	-1.33409
42755289	chr2:42755289:C:T	1.87881e-14	-3.24329e-10	-1.34594
42755360	chr2:42755360:C:A	2.86273e-15	-1.87964	-1.34775
42755864	chr2:42755864:T:C	2.64518e-15	-1.97693	-1.3295
42756489	chr2:42756489:G:T	1.96943e-14	-3.24329e-10	-1.29883
42756529	chr2:42756529:A:G	1.87601e-14	-3.24329e-10	-1.34743
42756904	chr2:42756904:T:C	1.1865e-14	-1.80557	-3.46321e-10
42757200	chr2:42757200:G:A	2.89966e-15	-1.88746	-1.32711
42757605	chr2:42757605:A:G	3.06629e-15	-1.8236	-1.33509
42757874	chr2:42757874:A:G	2.49976e-15	-2.07811	-1.28486
42758171	chr2:42758171:G:A	1.36254e-14	-1.66723	-3.46321e-10
42758656	chr2:42758656:A:G	1.9301e-14	-3.24329e-10	-1.31901
42758663	chr2:42758663:T:C	2.39224e-15	-2.083	-1.32394
42758909	chr2:42758909:TTA:T	2.63671e-14	-3.24329e-10	-1.00705
42759367	chr2:42759367:A:G	9.32253e-15	-2.04673	-3.46321e-10
42760128	chr2:42760128:C:T	4.17472e-15	-1.89891	-0.951207
42760524	chr2:42760524:T:A	2.38325e-15	-2.08523	-1.32548
42761596	chr2:42761596:G:A	2.04043e-14	-3.24329e-10	-1.26342
42761994	chr2:42761994:G:C	1.90366e-14	-3.24329e-10	-1.3328
42762019	chr2:42762019:C:T	4.23158e-15	-2.08474	-0.751853
42762304	chr2:42762304:A:G	2.73972e-15	-2.08378	-1.18753
42762442	chr2:42762442:C:T	2.05157e-14	-3.24329e-10	-1.25798
42762452	chr2:42762452:C:T	3.89795e-15	-1.74967	-1.16905
42762854	chr2:42762854:G:T	4.16742e-15	-1.72394	-1.12793
42762870	chr2:42762870:C:A	3.70637e-15	-1.86374	-1.10538
42762885	chr2:42762885:C:T	2.23471e-14	-3.24329e-10	-1.17247
42762961	chr2:42762961:G:C	3.9475e-15	-1.798	-1.10809
42763196	chr2:42763196:T:G	2.54003e-15	-2.06706	-1.27993
42763238	chr2:42763238:A:G	2.14982e-14	-3.24329e-10	-1.2112
42763382	chr2:42763382:C:T	3.93766e-15	-1.73475	-1.17383
42764060	chr2:42764060:C:G	1.16797e-14	-1.82132	-3.46321e-10
42764872	chr2:42764872:C:T	1.47733e-14	-1.58634	-3.46321e-10
42764883	chr2:42764883:T:C	3.01411e-15	-1.97415	-1.20171
42765275	chr2:42765275:G:C	1.89372e-14	-3.24329e-10	-1.33804
42765918	chr2:42765918:C:T	3.61973e-14	-3.24329e-10	-0.690181
42766026	chr2:42766026:T:G	3.28837e-15	-1.95905	-1.12972
42766266	chr2:42766266:C:T	1.87616e-14	-3.24329e-10	-1.34735
42766642	chr2:42766642:T:C	3.18311e-15	-1.9371	-1.1842
42766884	chr2:42766884:C:T	3.36792e-14	-0.762286	-3.46321e-10
42766894	chr2:42766894:G:A	9.3135e-15	-2.0477	-3.46321e-10
42767317	chr2:42767317:C:A	2.11415e-14	-3.24329e-10	-1.22793
42767331	chr2:42767331:G:T	4.39766e-14	-0.495507	-3.46321e-10
42767365	chr2:42767365:G:C	1.48134e-14	-1.58363	-3.46321e-10
42767552	chr2:42767552:T:C	2.46115e-14	-3.24329e-10	-1.07595
42768700	chr2:42768700:T:C	7.2807e-15	-0.995447	-1.29849
42768708	chr2:42768708:G:A	6.51177e-15	-1.06302	-1.34253
42769380	chr2:42769380:C:T	9.3141e-15	-2.04764	-3.46321e-10
42769679	chr2:42769679:G:A	2.8965e-15	-1.91914	-1.29653
42769978	chr2:42769978:A:G	2.59036e-14	-1.02478	-3.46321e-10
42770070	chr2:42770070:C:T	1.92769e-14	-3.24329e-10	-1.32026
42770433	chr2:42770433:A:G	9.14425e-15	-2.06604	-3.46321e-10
42770474	chr2:42770474:G:A	3.3177e-15	-1.88297	-1.19693
42770808	chr2:42770808:G:A	2.89931e-14	-0.912109	-3.46321e-10
42770810	chr2:42770810:T:C	3.24348e-15	-1.8345	-1.26802
42770892	chr2:42770892:C:G	4.09489e-15	-1.57998	-1.28945
42770976	chr2:42770976:C:A	4.21026e-14	-3.24329e-10	-0.539057
42771701	chr2:42771701:G:T	3.27259e-15	-1.78954	-1.30404
42772027	chr2:42772027:T:C	2.23726e-14	-3.24329e-10	-1.17133
42772307	chr2:42772307:C:T	3.26167e-15	-1.83563	-1.2613
42772339	chr2:42772339:G:T	1.48486e-14	-1.58126	-3.46321e-10
42772585	chr2:42772585:T:C	3.73975e-14	-3.24329e-10	-0.657561
42772908	chr2:42772908:TGATA:T	7.59244e-14	-3.24329e-10	0.0505721
42773142	chr2:42773142:A:G	2.11632e-14	-3.24329e-10	-1.2269
42773293	chr2:42773293:A:C	5.89249e-14	-3.24329e-10	-0.202902
42773377	chr2:42773377:C:G	2.01888e-14	-3.24329e-10	-1.27404
42773759	chr2:42773759:T:C	7.97463e-15	-1.05668	-1.14622
42774129	chr2:42774129:C:T	2.02244e-14	-3.24329e-10	-1.27228
42774524	chr2:42774524:A:C	1.94154e-14	-3.24329e-10	-1.3131
42774915	chr2:42774915:A:G	7.67571e-15	-0.931221	-1.30988
42775118	chr2:42775118:G:A	4.12047e-15	-1.53096	-1.33224
42775205	chr2:42775205:C:G	1.66341e-13	-3.24329e-10	0.834876
42775489	chr2:42775489:A:G	2.74892e-15	-2.04688	-1.22108
42775790	chr2:42775790:G:A	1.00369e-14	-0.834848	-1.13805
42776344	chr2:42776344:A:C	2.34275e-15	-2.08735	-1.34049
42776564	chr2:42776564:C:T	2.69989e-14	-0.983369	-3.46321e-10
42776620	chr2:42776620:C:T	2.77791e-14	-3.24329e-10	-0.954883
42777918	chr2:42777918:C:G	2.91449e-15	-1.86492	-1.34455
42777996	chr2:42777996:ACT:A	9.93528e-15	-2.08235	0.0992779
42778550	chr2:42778550:G:C	3.51013e-15	-1.67534	-1.34817
42778551	chr2:42778551:A:C	3.49248e-15	-1.68038	-1.34817
42779049	chr2:42779049:A:G	3.66332e-15	-1.6679	-1.3129
42779070	chr2:42779070:A:G	3.0806e-15	-1.83308	-1.32096
42779408	chr2:42779408:G:A	3.28713e-15	-1.83031	-1.25884
42779442	chr2:42779442:C:G	2.09992e-14	-3.24329e-10	-1.23468
42779510	chr2:42779510:C:T	3.10115e-15	-1.82297	-1.32442
42779610	chr2:42779610:G:A	3.14308e-14	-3.24329e-10	-0.831377
42779612	chr2:42779612:G:A	1.90563e-14	-3.24329e-10	-1.33177
42779695	chr2:42779695:T:C	1.98053e-14	-3.24329e-10	-1.29322
42779878	chr2:42779878:C:T	3.17538e-15	-1.78545	-1.33829
42779905	chr2:42779905:T:C	3.10231e-15	-1.80679	-1.34023
42780049	chr2:42780049:A:T	2.23199e-14	-3.24329e-10	-1.17369
42780126	chr2:42780126:C:T	6.69665e-14	-3.24329e-10	-0.0749727
42780293	chr2:42780293:C:T	3.07786e-15	-1.81045	-1.34448
42780523	chr2:42780523:G:A	2.91303e-15	-1.86327	-1.3467
42780720	chr2:42780720:T:G	2.22821e-14	-3.24329e-10	-1.17538
42780834	chr2:42780834:A:G	1.2026e-14	-0.616279	-1.17582
42780875	chr2:42780875:G:A	2.76583e-15	-1.91446	-1.34736
42781055	chr2:42781055:C:T	3.10873e-15	-1.79678	-1.34817
42781206	chr2:42781206:A:G	9.31217e-15	-0.701632	-1.34621
42781243	chr2:42781243:A:G	1.47698e-14	-2.05398	0.467398
42781375	chr2:42781375:T:C	3.1268e-15	-1.79363	-1.34552
42781383	chr2:42781383:T:C	3.09727e-15	-1.80335	-1.34529
42781731	chr2:42781731:G:A	3.43089e-15	-1.69946	-1.34689
42781771	chr2:42781771:A:G	3.26385e-15	-1.74863	-1.34763
42781805	chr2:42781805:C:T	2.20175e-14	-1.18733	-3.46321e-10
42781861	chr2:42781861:T:C	2.70227e-14	-0.982487	-3.46321e-10
42782365	chr2:42782365:C:T	6.24759e-15	-1.96243	-0.484537
42782976	chr2:42782976:C:T	1.97177e-14	-3.24329e-10	-1.29765
42782990	chr2:42782990:AC:A	6.12152e-14	-3.24329e-10	-0.164771
42783599	chr2:42783599:C:T	2.90922e-15	-1.91993	-1.29135
42784655	chr2:42784655:C:T	2.69305e-15	-2.00911	-1.27938
42784734	chr2:42784734:G:A	1.91591e-14	-3.24329e-10	-1.32639
42785492	chr2:42785492:G:A	3.24571e-15	-2.0781	-1.02373
42786197	chr2:42786197:G:T	8.54875e-15	-0.870884	-1.2625
42786632	chr2:42786632:C:T	2.59076e-15	-1.98572	-1.34149
42786701	chr2:42786701:C:T	1.88576e-14	-3.24329e-10	-1.34225
42786713	chr2:42786713:G:A	2.99053e-14	-3.24329e-10	-0.881132
42786747	chr2:42786747:C:T	1.90942e-14	-3.24329e-10	-1.32978
42787032	chr2:42787032:G:A	1.73013e-14	-1.42839	-3.46321e-10
42787164	chr2:42787164:C:A	8.2322e-15	-0.999421	-1.17169
42787733	chr2:42787733:T:G	3.08139e-14	-3.24329e-10	-0.851199
42787979	chr2:42787979:C:T	2.54605e-15	-2.02179	-1.32283
42788084	chr2:42788084:A:G	7.82437e-15	-1.04675	-1.17517
42788101	chr2:42788101:C:G	5.83457e-15	-1.18018	-1.33519
42788175	chr2:42788175:A:C	2.61769e-14	-3.24329e-10	-1.01429
42788226	chr2:42788226:T:A	7.71764e-15	-0.932075	-1.30358
42788256	chr2:42788256:C:T	1.92415e-14	-3.24329e-10	-1.3221
42788261	chr2:42788261:T:C	6.86104e-15	-1.04782	-1.30548
42788292	chr2:42788292:T:C	8.98883e-15	-0.751001	-1.33218
42788579	chr2:42788579:T:C	7.30201e-15	-0.983141	-1.30787
42788617	chr2:42788617:G:A	8.56804e-15	-0.840855	-1.29027
42788743	chr2:42788743:T:C	2.10812e-14	-3.24329e-10	-1.23079
42788867	chr2:42788867:A:G	7.96368e-15	-0.913161	-1.29111
42788925	chr2:42788925:G:A	7.93867e-15	-0.918282	-1.28914
42789311	chr2:42789311:T:A	1.91454e-14	-3.24329e-10	-1.3271
42789330	chr2:42789330:C:T	3.79706e-14	-3.24329e-10	-0.642353
42789698	chr2:42789698:C:T	6.50519e-15	-1.06726	-1.33931
42789905	chr2:42789905:T:C	7.89624e-15	-1.05637	-1.15641
42789955	chr2:42789955:A:G	1.06758e-14	-0.851794	-1.05939
42789984	chr2:42789984:T:A	3.00327e-15	-1.8812	-1.29826
42790276	chr2:42790276:T:C	9.20416e-15	-0.983416	-1.07609
42790380	chr2:42790380:A:G	1.02435e-14	-0.835956	-1.11657
42790625	chr2:42790625:G:A	3.52533e-15	-1.79491	-1.22428
42790648	chr2:42790648:C:T	3.67035e-14	-3.24329e-10	-0.676294
42790714	chr2:42790714:C:T	8.64177e-15	-0.993263	-1.1293
42790914	chr2:42790914:T:C	8.08448e-15	-1.04143	-1.14779
42791012	chr2:42791012:T:C	2.80805e-14	-3.24329e-10	-0.944092
42791169	chr2:42791169:G:A	3.5328e-14	-3.24329e-10	-0.71449
42791394	chr2:42791394:T:G	7.21813e-15	-1.15521	-1.14736
42791480	chr2:42791480:GTTGGCCATGTGGTA:G	2.13542e-14	-3.24329e-10	-1.21792
42791499	chr2:42791499:A:G	2.77007e-14	-3.24329e-10	-0.957708
42791504	chr2:42791504:A:G	8.80035e-15	-1.06815	-1.03622
42791776	chr2:42791776:A:G	7.7672e-15	-1.18343	-1.04583
42791964	chr2:42791964:G:A	1.98353e-14	-3.24329e-10	-1.2917
42792224	chr2:42792224:G:C	7.61336e-15	-1.21714	-1.03212
42792590	chr2:42792590:A:G	7.8445e-15	-1.18255	-1.0368
42792668	chr2:42792668:C:A	7.93486e-15	-0.955841	-1.25206
42792787	chr2:42792787:T:C	7.73742e-15	-1.18593	-1.04717
42793077	chr2:42793077:C:T	2.83044e-15	-1.8909	-1.34784
42793096	chr2:42793096:G:C	6.67561e-15	-1.29499	-1.08572
42793535	chr2:42793535:A:G	3.73232e-14	-3.24329e-10	-0.65955
42793701	chr2:42793701:T:C	7.70306e-15	-1.24708	-0.990473
42793754	chr2:42793754:G:C	2.61019e-15	-2.08746	-1.23229
42793774	chr2:42793774:A:G	8.47872e-15	-1.14355	-0.998057
42793927	chr2:42793927:C:G	1.04686e-13	-3.24329e-10	0.371801
42794053	chr2:42794053:T:C	3.37102e-15	-1.74268	-1.32127
42794170	chr2:42794170:A:C	2.35303e-14	-3.24329e-10	-1.12088
42794196	chr2:42794196:T:A	7.03217e-15	-1.56487	-0.7638
42794609	chr2:42794609:C:T	7.25788e-15	-1.23134	-1.06574
42794639	chr2:42794639:T:C	1.56789e-14	-1.52685	-3.46321e-10
42795209	chr2:42795209:A:G	2.79094e-14	-3.24329e-10	-0.950202
42795268	chr2:42795268:T:G	6.66211e-15	-1.33656	-1.04617
42795327	chr2:42795327:T:TC	2.56608e-14	-3.24329e-10	-1.0342
42795356	chr2:42795356:T:G	7.90445e-15	-1.05822	-1.15352
42795828	chr2:42795828:G:A	1.29453e-14	-1.35541	-0.363017
42796343	chr2:42796343:T:C	1.22057e-14	-0.587306	-1.18996
42796518	chr2:42796518:C:T	6.80628e-15	-1.20721	-1.15411
42796520	chr2:42796520:C:T	6.55e-15	-1.61952	-0.780183
42797402	chr2:42797402:G:A	2.505e-15	-2.05384	-1.30704
42797536	chr2:42797536:C:A	5.9548e-15	-1.15664	-1.33832
42797756	chr2:42797756:T:C	3.39375e-15	-1.70985	-1.34738
42797963	chr2:42797963:G:A	7.65035e-15	-1.18531	-1.0591
42798601	chr2:42798601:A:G	7.39563e-15	-1.18402	-1.09426
42798901	chr2:42798901:A:T	7.20125e-15	-0.958054	-1.34686
42799384	chr2:42799384:C:T	2.68171e-15	-2.01781	-1.27491
42800726	chr2:42800726:T:A	2.76056e-15	-2.00816	-1.25557
42800992	chr2:42800992:G:A	4.25185e-15	-1.59667	-1.23514
42801304	chr2:42801304:A:C	1.96293e-14	-3.24329e-10	-1.30214
42801720	chr2:42801720:A:G	1.66041e-14	-1.75076	0.281239
42801969	chr2:42801969:A:G	1.92599e-14	-3.24329e-10	-1.32114
42802332	chr2:42802332:C:G	2.05096e-14	-3.24329e-10	-1.25827
42802466	chr2:42802466:A:C	2.03988e-14	-3.24329e-10	-1.26369
42802486	chr2:42802486:C:G	2.04301e-14	-3.24329e-10	-1.26215
42802804	chr2:42802804:T:G	1.89124e-14	-3.24329e-10	-1.33935
42802960	chr2:42802960:T:C	1.94686e-14	-3.24329e-10	-1.31037
42803422	chr2:42803422:G:C	1.44996e-14	-1.83417	0.229119
42803547	chr2:42803547:T:C	7.91221e-15	-0.911174	-1.29958
42803558	chr2:42803558:G:A	4.62447e-14	-3.24329e-10	-0.44522
42803639	chr2:42803639:A:G	7.68213e-15	-1.9202	-0.320071
42803884	chr2:42803884:A:G	3.85269e-15	-1.9862	-0.944199
42803914	chr2:42803914:A:C	3.48294e-15	-1.93038	-1.10091
42805011	chr2:42805011:T:C	2.32096e-14	-3.24329e-10	-1.1346
42805101	chr2:42805101:C:T	4.42486e-15	-1.49755	-1.29438
42805203	chr2:42805203:C:A	2.16587e-14	-3.24329e-10	-1.20376
42805369	chr2:42805369:G:A	7.1805e-14	-0.0052118	-3.46321e-10
42805644	chr2:42805644:C:T	2.57188e-14	-3.24329e-10	-1.03194
42805705	chr2:42805705:T:C	2.54197e-14	-3.24329e-10	-1.04364
42805727	chr2:42805727:T:C	2.84032e-14	-3.24329e-10	-0.932664
42806026	chr2:42806026:A:G	4.60628e-15	-1.481	-1.27075
42806143	chr2:42806143:G:A	1.93425e-14	-3.24329e-10	-1.31686
42806791	chr2:42806791:G:T	2.55995e-13	1.26599	-3.46321e-10
42806798	chr2:42806798:C:T	3.2643e-14	-3.24329e-10	-0.793537
42806942	chr2:42806942:C:T	3.47832e-14	-3.24329e-10	-0.730031
42807458	chr2:42807458:A:T	2.98107e-15	-1.85501	-1.33187
42807662	chr2:42807662:T:C	1.64026e-14	-0.40519	-1.07654
42807793	chr2:42807793:CAGG:C	2.81502e-14	-3.24329e-10	-0.941612
42807815	chr2:42807815:C:T	2.13755e-14	-3.24329e-10	-1.21692
42808171	chr2:42808171:C:G	1.28171e-14	-0.381747	-1.34664
42808658	chr2:42808658:A:G	5.79148e-14	-3.24329e-10	-0.220193
42808952	chr2:42808952:A:C	5.82472e-14	-3.24329e-10	-0.214469
42809098	chr2:42809098:T:C	1.8763e-14	-3.24329e-10	-1.34728
42809960	chr2:42809960:C:T	1.31625e-14	-0.525936	-1.17585
42810904	chr2:42810904:C:G	3.17035e-14	-3.24329e-10	-0.82274
42811045	chr2:42811045:G:T	1.3139e-14	-0.495962	-1.20762
42811449	chr2:42811449:A:G	3.97656e-14	-3.24329e-10	-0.596163
42811598	chr2:42811598:A:T	3.50749e-14	-3.24329e-10	-0.721681
42811813	chr2:42811813:C:A	3.38381e-14	-3.24329e-10	-0.757577
42811814	chr2:42811814:C:A	1.88713e-14	-3.24329e-10	-1.34152
42813125	chr2:42813125:C:A	1.92171e-14	-3.24329e-10	-1.32337
42814526	chr2:42814526:A:G	2.13572e-14	-3.24329e-10	-1.21778
42815484	chr2:42815484:C:T	2.04245e-14	-3.24329e-10	-1.26243
42815512	chr2:42815512:C:T	2.96247e-14	-3.24329e-10	-0.890558
42815976	chr2:42815976:G:A	2.07766e-14	-0.0174279	-1.22791
42816168	chr2:42816168:T:G	5.387e-14	1.0467	-1.33929
42816251	chr2:42816251:T:C	3.77386e-15	-1.6421	-1.30897
42816388	chr2:42816388:C:T	2.85361e-15	-2.0866	-1.14398
42816488	chr2:42816488:G:T	3.53415e-15	-2.08633	-0.930364
42817011	chr2:42817011:T:G	2.09133e-14	-3.24329e-10	-1.23878
42817744	chr2:42817744:G:A	2.02844e-14	-3.24329e-10	-1.26932
42818495	chr2:42818495:T:C	5.1562e-15	-1.40348	-1.23549
42818844	chr2:42818844:T:A	1.43132e-14	-0.286789	-1.33119
42818887	chr2:42818887:T:C	2.70988e-14	-3.24329e-10	-0.979677
42819171	chr2:42819171:A:G	3.81417e-15	-1.64959	-1.29085
42819888	chr2:42819888:C:T	2.87983e-14	0.131009	-1.04986
42820014	chr2:42820014:C:T	2.95409e-15	-2.06892	-1.12706
42820423	chr2:42820423:C:T	1.5621e-14	-0.236318	-1.29423
42821681	chr2:42821681:C:T	4.53078e-15	-2.05948	-0.708796
42822111	chr2:42822111:A:G	2.90387e-15	-1.91506	-1.29806
42822504	chr2:42822504:G:A	6.54586e-15	-1.05733	-1.343
42822505	chr2:42822505:T:C	2.13766e-14	-0.0539748	-1.16289
42822777	chr2:42822777:C:G	2.13137e-14	-0.00439598	-1.21542
42823171	chr2:42823171:C:T	5.6079e-15	-2.02854	-0.526445
42823215	chr2:42823215:A:G	1.91753e-14	-3.24329e-10	-1.32554
42823244	chr2:42823244:T:C	1.9268e-14	-3.24329e-10	-1.32072
42823328	chr2:42823328:A:G	5.65168e-15	-1.25278	-1.29444
42823405	chr2:42823405:C:G	8.99452e-15	-2.08255	-3.46321e-10
42823605	chr2:42823605:C:G	2.8525e-15	-2.04704	-1.18393
42823744	chr2:42823744:G:A	2.30537e-14	-3.24329e-10	-1.14134
42824035	chr2:42824035:C:T	1.53281e-14	-0.261337	-1.28814
42824725	chr2:42824725:A:T	1.96122e-14	-3.24329e-10	-1.30301
42825145	chr2:42825145:A:G	2.10195e-14	-3.24329e-10	-1.23372
42825177	chr2:42825177:G:A	8.98792e-15	-2.08328	-3.46321e-10
42825217	chr2:42825217:G:T	2.37514e-14	-3.24329e-10	-1.11152
42825243	chr2:42825243:T:C	2.15021e-14	-3.24329e-10	-1.21102
42825417	chr2:42825417:C:T	8.20773e-15	-1.98466	-0.189427
42825625	chr2:42825625:C:T	1.66277e-14	-0.168929	-1.29916
42826031	chr2:42826031:G:A	1.48178e-14	-1.16447	-0.418866
42826232	chr2:42826232:C:T	9.66015e-15	-2.00136	-0.0097959
42826422	chr2:42826422:A:G	2.0755e-14	-3.24329e-10	-1.24638
42826834	chr2:42826834:A:C	3.57458e-15	-1.86085	-1.14446
42826986	chr2:42826986:G:A	8.17133e-15	-1.68264	-0.495897
42827137	chr2:42827137:C:T	1.66772e-14	-0.134056	-1.33106
42827229	chr2:42827229:T:C	1.58469e-14	-0.169828	-1.34637
42827947	chr2:42827947:G:C	1.87918e-14	-3.24329e-10	-1.34574
42828439	chr2:42828439:A:G	8.96053e-15	-2.08634	-3.46321e-10
42828520	chr2:42828520:A:C	9.07224e-15	-2.07395	-3.46321e-10
42828526	chr2:42828526:A:C	8.95068e-15	-2.08744	-3.46321e-10
42828665	chr2:42828665:A:G	8.17149e-15	-1.03469	-1.14382
42828999	chr2:42828999:T:G	6.08447e-15	-1.36466	-1.10877
42829197	chr2:42829197:C:T	1.97214e-14	-3.24329e-10	-1.29746
42829315	chr2:42829315:C:T	4.96322e-15	-1.35258	-1.32453
42829546	chr2:42829546:T:G	2.82043e-14	-3.24329e-10	-0.939692
42829610	chr2:42829610:G:A	4.90503e-15	-1.36198	-1.32692
42829868	chr2:42829868:C:T	4.05923e-14	-3.24329e-10	-0.575588
42829881	chr2:42829881:A:C	6.80229e-15	-1.2955	-1.0664
42829888	chr2:42829888:G:A	2.17536e-14	-3.24329e-10	-1.19938
42829929	chr2:42829929:C:T	9.36592e-15	-2.04209	-3.46321e-10
42830066	chr2:42830066:A:G	2.65169e-15	-1.95742	-1.34655
42830327	chr2:42830327:A:G	2.60807e-14	-3.24329e-10	-1.01797
42830541	chr2:42830541:C:T	4.33813e-14	-3.24329e-10	-0.509137
42830946	chr2:42830946:G:A	8.35252e-15	-1.45031	-0.706294
42831047	chr2:42831047:AAAAAAG:A	1.88581e-14	-3.24329e-10	-1.34222
42831138	chr2:42831138:G:A	6.26282e-15	-2.03876	-0.405775
42831174	chr2:42831174:A:G	2.29826e-14	-3.24329e-10	-1.14443
42831465	chr2:42831465:G:A	4.06058e-14	-3.24329e-10	-0.575255
42831597	chr2:42831597:C:T	2.14411e-14	-1.42344	0.209588
42831781	chr2:42831781:A:G	2.71199e-14	-3.24329e-10	-0.978898
42832429	chr2:42832429:G:A	5.84422e-15	-1.83999	-0.673723
42832544	chr2:42832544:A:T	1.09572e-14	-1.88517	-3.46321e-10
42833256	chr2:42833256:G:A	5.88004e-15	-1.18024	-1.32736
42833574	chr2:42833574:C:G	3.88802e-15	-1.57428	-1.34699
42833749	chr2:42833749:CTGAGG:C	6.21581e-15	-2.05965	-0.392418
42833813	chr2:42833813:A:T	6.4289e-15	-1.94586	-0.4725
42833928	chr2:42833928:G:A	2.349e-14	-3.24329e-10	-1.12259
42834001	chr2:42834001:T:A	2.4232e-14	-3.24329e-10	-1.09149
42834102	chr2:42834102:G:C	1.87557e-14	-3.24329e-10	-1.34767
42835273	chr2:42835273:T:C	1.87609e-14	-3.24329e-10	-1.34739
42836255	chr2:42836255:G:C	2.12544e-14	-3.24329e-10	-1.2226
42836258	chr2:42836258:G:A	8.95085e-15	-2.08742	-3.46321e-10
42836448	chr2:42836448:G:A	1.98278e-14	-3.24329e-10	-1.29208
42836647	chr2:42836647:G:T	1.3162e-14	-0.383435	-1.3184
42836712	chr2:42836712:C:G	1.98048e-14	-3.24329e-10	-1.29324
42837140	chr2:42837140:A:G	1.97782e-14	-3.24329e-10	-1.29459
42837194	chr2:42837194:T:A	4.96345e-15	-1.50793	-1.16914
42837415	chr2:42837415:C:G	9.03325e-15	-2.00442	-0.0738318
42838135	chr2:42838135:C:A	2.79363e-14	-3.24329e-10	-0.949238
42838415	chr2:42838415:T:C	4.79036e-15	-1.67955	-1.03301
42838449	chr2:42838449:G:A	2.63494e-14	-3.24329e-10	-1.00772
42838639	chr2:42838639:G:GC	1.88019e-14	-3.24329e-10	-1.34521
42838841	chr2:42838841:C:G	1.90048e-14	-3.24329e-10	-1.33448
42838999	chr2:42838999:T:C	1.88531e-14	-3.24329e-10	-1.34249
42839092	chr2:42839092:A:G	1.91103e-14	-3.24329e-10	-1.32894
42839446	chr2:42839446:T:C	4.27674e-15	-1.60641	-1.21956
42839579	chr2:42839579:C:T	1.90244e-14	-3.24329e-10	-1.33345
42840392	chr2:42840392:C:T	1.94024e-14	-3.24329e-10	-1.31377
42840413	chr2:42840413:C:A	4.57925e-15	-1.92252	-0.83511
42840852	chr2:42840852:G:T	6.7516e-15	-1.02738	-1.34201
42841081	chr2:42841081:G:A	2.79255e-14	-3.24329e-10	-0.949625
42841688	chr2:42841688:C:T	6.04089e-15	-1.13296	-1.34765
42841754	chr2:42841754:G:A	1.89445e-14	-3.24329e-10	-1.33765
42841838	chr2:42841838:T:C	1.31956e-14	-0.548961	-1.15032
42842296	chr2:42842296:G:A	1.28067e-14	-0.381741	-1.34745
42842510	chr2:42842510:T:C	2.45185e-14	-3.24329e-10	-1.07974
42842585	chr2:42842585:CT:C	1.27273e-14	-0.407477	-1.32794
42842591	chr2:42842591:T:C	1.21768e-14	-0.451884	-1.32775
42842701	chr2:42842701:G:T	4.49195e-15	-1.97518	-0.801698
42842783	chr2:42842783:G:A	8.95161e-15	-2.08733	-3.46321e-10
42842836	chr2:42842836:C:A	1.02941e-14	-1.48185	-0.465747
42843281	chr2:42843281:CA:C	4.25489e-15	-1.96208	-0.869013
42843384	chr2:42843384:A:C	8.58413e-14	-3.24329e-10	0.173335
42843767	chr2:42843767:T:A	4.58144e-15	-1.65784	-1.09931
42844073	chr2:42844073:C:T	2.04404e-14	-3.24329e-10	-1.26165
42844201	chr2:42844201:A:G	1.87461e-14	-3.24329e-10	-1.34818
42844518	chr2:42844518:C:T	1.22701e-14	-1.772	-3.46321e-10
42845036	chr2:42845036:A:C	5.98222e-15	-1.84539	-0.644982
42845329	chr2:42845329:C:T	5.5442e-15	-1.30173	-1.26469
42845857	chr2:42845857:G:T	5.6899e-15	-1.30121	-1.23926
42845914	chr2:42845914:G:A	1.87481e-14	-3.24329e-10	-1.34807
42846395	chr2:42846395:C:T	2.9549e-14	-3.24329e-10	-0.893115
42846408	chr2:42846408:G:T	1.01884e-14	-1.79977	-0.158151
42846487	chr2:42846487:C:T	8.80526e-14	-3.24329e-10	0.198768
42846526	chr2:42846526:C:G	1.87607e-14	-3.24329e-10	-1.3474
42847015	chr2:42847015:A:G	9.07226e-14	-3.24329e-10	0.22864
42847293	chr2:42847293:T:C	7.73108e-14	-3.24329e-10	0.0686681
42847328	chr2:42847328:C:T	7.68307e-15	-1.04768	-1.19247
42847423	chr2:42847423:T:C	2.07342e-14	-3.24329e-10	-1.24738
42848423	chr2:42848423:A:G	9.6406e-15	-1.74128	-0.271899
42848870	chr2:42848870:T:C	1.01456e-13	-3.24329e-10	0.340459
42849086	chr2:42849086:C:A	1.1687e-14	-0.739325	-1.08136
42849131	chr2:42849131:G:A	4.88112e-15	-1.52816	-1.16563
42849414	chr2:42849414:C:T	1.88443e-14	-3.24329e-10	-1.34295
42849416	chr2:42849416:T:C	2.20227e-14	-3.24329e-10	-1.18709
42849897	chr2:42849897:G:T	8.1812e-15	-0.830381	-1.34695
42849999	chr2:42849999:G:A	1.90691e-14	-3.24329e-10	-1.3311
42850052	chr2:42850052:T:C	5.82193e-15	-1.41299	-1.10454
42850195	chr2:42850195:C:G	2.09539e-14	-3.24329e-10	-1.23684
42850369	chr2:42850369:T:C	2.4376e-15	-2.08749	-1.30066
42850462	chr2:42850462:G:A	4.25687e-15	-1.59769	-1.23294
42850975	chr2:42850975:T:C	1.94421e-14	-3.24329e-10	-1.31172
42851315	chr2:42851315:A:G	5.58753e-15	-1.46859	-1.09004
42851419	chr2:42851419:G:A	1.96016e-14	-3.24329e-10	-1.30356
42851530	chr2:42851530:C:T	2.67288e-15	-2.07778	-1.21823
42851618	chr2:42851618:C:T	3.59875e-15	-1.69786	-1.30072
42851872	chr2:42851872:A:T	2.17718e-14	-3.24329e-10	-1.19855
42851929	chr2:42851929:G:C	2.17858e-14	-3.24329e-10	-1.19791
42852073	chr2:42852073:A:G	1.88392e-14	-3.24329e-10	-1.34323
42852199	chr2:42852199:A:G	1.87546e-14	-3.24329e-10	-1.34773
42852483	chr2:42852483:G:A	6.10135e-14	-3.24329e-10	-0.16807
42852676	chr2:42852676:C:T	2.44152e-14	-3.24329e-10	-1.08396
42852698	chr2:42852698:C:T	4.80598e-15	-1.36629	-1.34302
42852769	chr2:42852769:C:T	1.88716e-14	-3.24329e-10	-1.34151
42852818	chr2:42852818:G:A	1.882e-14	-3.24329e-10	-1.34424
42852899	chr2:42852899:A:G	7.00736e-15	-0.98893	-1.34327
42853220	chr2:42853220:G:A	1.91504e-14	-3.24329e-10	-1.32684
42853378	chr2:42853378:C:T	1.92966e-14	-3.24329e-10	-1.31924
42853463	chr2:42853463:C:T	1.93189e-14	-3.24329e-10	-1.31808
42853768	chr2:42853768:C:T	1.87886e-14	-3.24329e-10	-1.34592
42853789	chr2:42853789:A:C	1.90517e-14	-3.24329e-10	-1.33201
42853797	chr2:42853797:G:A	1.94261e-14	-3.24329e-10	-1.31255
42854043	chr2:42854043:G:A	1.87806e-14	-3.24329e-10	-1.34634
42854068	chr2:42854068:CAT:C	1.87728e-14	-3.24329e-10	-1.34676
42854169	chr2:42854169:T:A	2.15965e-14	-3.24329e-10	-1.20664
42854299	chr2:42854299:A:G	5.25282e-15	-1.38793	-1.23247
42854546	chr2:42854546:G:A	3.72188e-15	-1.64797	-1.31697
42854569	chr2:42854569:T:TC	2.36332e-14	-3.24329e-10	-1.11652
42854633	chr2:42854633:C:T	1.88271e-14	-3.24329e-10	-1.34387
42854724	chr2:42854724:G:A	2.13314e-14	-3.24329e-10	-1.21899
42854772	chr2:42854772:G:A	6.39151e-15	-1.10779	-1.3164
42854788	chr2:42854788:A:G	5.47723e-15	-1.28748	-1.29109
42855176	chr2:42855176:C:T	2.20583e-14	-3.24329e-10	-1.18548
42855437	chr2:42855437:C:A	2.20456e-14	-3.24329e-10	-1.18605
42855652	chr2:42855652:C:T	9.37326e-15	-0.974874	-1.06643
42855741	chr2:42855741:A:T	1.878e-14	-3.24329e-10	-1.34637
42855808	chr2:42855808:C:T	9.70437e-15	-1.0137	-0.992891
42855870	chr2:42855870:G:T	2.33136e-14	-3.24329e-10	-1.13013
42856015	chr2:42856015:T:A	2.17564e-14	-3.24329e-10	-1.19926
42856142	chr2:42856142:C:T	2.18299e-14	-3.24329e-10	-1.19589
42856147	chr2:42856147:T:TC	2.04996e-14	-3.24329e-10	-1.25876
42856654	chr2:42856654:C:T	2.14587e-14	-1.76616	0.553124
42856691	chr2:42856691:T:G	4.96148e-15	-1.33029	-1.34717
42856886	chr2:42856886:C:T	5.39428e-15	-1.46967	-1.12416
42856971	chr2:42856971:A:G	3.41087e-15	-1.85067	-1.20153
42856988	chr2:42856988:A:G	1.99336e-14	-3.24329e-10	-1.28676
42857157	chr2:42857157:C:T	2.1511e-14	-3.24329e-10	-1.2106
42857253	chr2:42857253:T:C	2.64183e-15	-2.08713	-1.22057
42857733	chr2:42857733:G:A	8.96267e-15	-1.70929	-0.376805
42857748	chr2:42857748:G:T	1.8851e-14	-3.24329e-10	-1.3426
42857807	chr2:42857807:C:G	7.84792e-15	-1.7299	-0.489014
42857834	chr2:42857834:G:A	1.90937e-14	-3.24329e-10	-1.3298
42858206	chr2:42858206:G:A	4.74586e-15	-1.5305	-1.19139
42858459	chr2:42858459:G:A	2.72605e-14	-0.973727	-3.46321e-10
42858886	chr2:42858886:T:C	5.62284e-15	-2.08401	-0.468316
42859121	chr2:42859121:G:T	3.95433e-14	-3.24329e-10	-0.60177
42859282	chr2:42859282:A:G	9.07552e-14	-3.24329e-10	0.229
42859585	chr2:42859585:CCTGT:C	2.57516e-15	-1.98505	-1.3482
42859720	chr2:42859720:G:A	1.9072e-14	-3.24329e-10	-1.33094
42859912	chr2:42859912:A:C	1.88077e-14	-3.24329e-10	-1.3449
42860441	chr2:42860441:G:T	1.9246e-14	-3.24329e-10	-1.32186
42860520	chr2:42860520:G:C	1.89697e-14	-3.24329e-10	-1.33633
42860530	chr2:42860530:C:T	1.98761e-14	-3.24329e-10	-1.28965
42860653	chr2:42860653:T:TG	7.53846e-15	-0.993129	-1.26602
42861164	chr2:42861164:G:A	5.64701e-15	-1.44496	-1.10308
42861252	chr2:42861252:T:C	2.50466e-14	-3.24329e-10	-1.05843
42861330	chr2:42861330:C:A	4.79833e-15	-1.37858	-1.33232
42861507	chr2:42861507:A:G	4.6701e-15	-1.5905	-1.14749
42862199	chr2:42862199:C:A	4.2443e-14	-3.24329e-10	-0.531004
42862471	chr2:42862471:T:A	1.93328e-14	-3.24329e-10	-1.31736
42862616	chr2:42862616:T:C	2.48984e-14	-3.24329e-10	-1.06436
42862846	chr2:42862846:G:A	1.89142e-14	-3.24329e-10	-1.33925
42863650	chr2:42863650:A:G	2.26667e-14	-1.49837	0.340096
42863817	chr2:42863817:G:C	8.12891e-15	-1.20402	-0.979722
42863835	chr2:42863835:G:A	3.87376e-14	-3.24329e-10	-0.622354
42863841	chr2:42863841:G:A	9.05674e-15	-2.07566	-3.46321e-10
42863916	chr2:42863916:C:T	2.55161e-14	-3.24329e-10	-1.03986
42863960	chr2:42863960:G:A	9.34018e-15	-1.05266	-0.992184
42863990	chr2:42863990:G:A	1.87456e-14	-3.24329e-10	-1.34821
42864023	chr2:42864023:G:C	4.18475e-14	-2.02717	1.48204
42864285	chr2:42864285:G:C	1.04497e-14	-1.93259	-3.46321e-10
42864351	chr2:42864351:A:G	2.10869e-14	-3.24329e-10	-1.23051
42864367	chr2:42864367:C:T	3.87647e-14	-3.24329e-10	-0.621656
42864410	chr2:42864410:G:A	3.4732e-15	-1.71298	-1.32111
42864565	chr2:42864565:C:A	1.8794e-14	-3.24329e-10	-1.34563
42864608	chr2:42864608:T:C	1.87499e-14	-3.24329e-10	-1.34798
42864719	chr2:42864719:C:T	1.92619e-14	-3.24329e-10	-1.32104
42865157	chr2:42865157:C:T	3.7088e-15	-1.66929	-1.29917
42865460	chr2:42865460:A:G	2.34136e-14	-3.24329e-10	-1.12585
42865757	chr2:42865757:C:T	1.87551e-14	-3.24329e-10	-1.3477
42865980	chr2:42865980:G:T	2.17107e-14	-3.24329e-10	-1.20136
42866271	chr2:42866271:A:G	1.8806e-14	-3.24329e-10	-1.34499
42866320	chr2:42866320:C:T	1.87499e-14	-3.24329e-10	-1.34798
42866627	chr2:42866627:A:G	4.11991e-15	-1.68256	-1.18077
42866751	chr2:42866751:A:G	2.5101e-14	-3.24329e-10	-1.05626
42867220	chr2:42867220:A:G	1.0892e-14	-1.19384	-0.697296
42868011	chr2:42868011:G:A	3.85345e-15	-1.58335	-1.34685
42868148	chr2:42868148:G:A	2.21604e-14	-3.24329e-10	-1.18086
42868595	chr2:42868595:C:T	2.32307e-14	-3.24329e-10	-1.13369
42868646	chr2:42868646:C:T	6.90799e-15	-1.18564	-1.16085
42868731	chr2:42868731:T:C	8.82937e-15	-1.44155	-0.659527
42868848	chr2:42868848:C:T	8.55257e-15	-0.78542	-1.34751
42868996	chr2:42868996:T:C	7.01246e-15	-1.469	-0.862475
42869039	chr2:42869039:G:A	8.20396e-15	-0.826377	-1.34817
42869202	chr2:42869202:A:G	7.90736e-14	-3.24329e-10	0.091213
42869231	chr2:42869231:A:AT	9.19029e-15	-0.712811	-1.34821
42869350	chr2:42869350:T:G	5.03954e-15	-1.4387	-1.22316
42869691	chr2:42869691:T:C	8.30172e-15	-0.832202	-1.3305
42869753	chr2:42869753:A:C	9.07621e-15	-0.731338	-1.34217
42869786	chr2:42869786:A:G	9.01827e-15	-0.743799	-1.33611
42869801	chr2:42869801:T:A	3.37762e-14	-3.24329e-10	-0.759409
42870310	chr2:42870310:A:G	2.32749e-14	-3.24329e-10	-1.13179
42870466	chr2:42870466:T:TG	3.36809e-14	-3.24329e-10	-0.762236
42870567	chr2:42870567:G:A	6.619e-14	-3.24329e-10	-0.0866365
42870649	chr2:42870649:C:A	1.89584e-14	-3.24329e-10	-1.33692
42870748	chr2:42870748:AT:A	5.85158e-14	-3.24329e-10	-0.209868
42870781	chr2:42870781:C:T	5.75429e-14	-3.24329e-10	-0.226635
42870788	chr2:42870788:C:G	5.13519e-15	-1.35175	-1.2913
42870839	chr2:42870839:T:C	1.87916e-14	-3.24329e-10	-1.34576
42870873	chr2:42870873:T:C	2.75377e-15	-2.03048	-1.23572
42871137	chr2:42871137:C:T	1.88385e-14	-3.24329e-10	-1.34326
42871152	chr2:42871152:C:A	6.25363e-14	-3.24329e-10	-0.143418
42871384	chr2:42871384:T:C	2.14344e-14	-3.24329e-10	-1.21417
42871819	chr2:42871819:T:G	3.03102e-14	-3.24329e-10	-0.867682
42872126	chr2:42872126:G:C	4.3283e-15	-1.8959	-0.918088
42872187	chr2:42872187:AC:A	2.82953e-14	-3.24329e-10	-0.936468
42872205	chr2:42872205:GAGAGAGAGAGAGAGAGAGAGAC:G	1.95065e-14	-3.24329e-10	-1.30842
42872322	chr2:42872322:G:A	2.81522e-14	-3.24329e-10	-0.941539
42872482	chr2:42872482:G:A	7.07026e-15	-0.994509	-1.32876
42872486	chr2:42872486:C:T	2.76689e-14	-3.24329e-10	-0.958858
42872494	chr2:42872494:G:A	2.6791e-14	-3.24329e-10	-0.9911
42872560	chr2:42872560:G:A	2.82589e-14	-3.24329e-10	-0.937758
42872605	chr2:42872605:C:G	1.16975e-14	-0.552047	-1.26774
42872816	chr2:42872816:C:T	2.94263e-15	-2.07661	-1.12325
42873163	chr2:42873163:A:T	3.32238e-15	-1.9675	-1.11098
42873308	chr2:42873308:A:G	2.24812e-14	-3.24329e-10	-1.16649
42873440	chr2:42873440:T:C	1.73404e-13	-3.24329e-10	0.87646
42873466	chr2:42873466:T:G	5.78795e-14	-3.24329e-10	-0.220802
42873671	chr2:42873671:T:C	5.20361e-14	-3.24329e-10	-0.327228
42873675	chr2:42873675:A:G	5.14637e-14	-3.24329e-10	-0.338288
42873796	chr2:42873796:A:G	2.71247e-14	-3.24329e-10	-0.978722
42874073	chr2:42874073:C:T	1.04599e-14	-1.93161	-3.46321e-10
42874317	chr2:42874317:T:A	4.40417e-15	-1.54534	-1.25127
42874330	chr2:42874330:G:A	4.3139e-15	-1.57853	-1.23879
42875187	chr2:42875187:C:T	4.17496e-15	-1.50186	-1.3482
42875467	chr2:42875467:G:A	1.45372e-14	-1.43946	-0.162992
42875560	chr2:42875560:A:G	1.97519e-14	-3.24329e-10	-1.29592
42875646	chr2:42875646:A:G	2.02035e-14	-3.24329e-10	-1.27331
42876044	chr2:42876044:C:T	1.99067e-14	-1.76386	0.475753
42876300	chr2:42876300:T:G	7.76115e-15	-1.48994	-0.740092
42876326	chr2:42876326:C:T	9.55922e-15	-2.02166	-3.46321e-10
42877097	chr2:42877097:A:T	3.81758e-14	-3.24329e-10	-0.636965
42877242	chr2:42877242:G:C	4.01777e-15	-1.56197	-1.32647
42877446	chr2:42877446:G:T	8.97606e-15	-1.30591	-0.778695
42877461	chr2:42877461:C:A	3.15636e-15	-1.81103	-1.31871
42877582	chr2:42877582:A:G	1.99953e-14	-3.24329e-10	-1.28367
42877835	chr2:42877835:C:T	3.52235e-15	-1.80229	-1.21775
42878283	chr2:42878283:A:T	2.50511e-14	-3.24329e-10	-1.05825
42878356	chr2:42878356:C:A	3.19631e-15	-1.89832	-1.21885
42878692	chr2:42878692:C:T	1.92813e-14	-3.24329e-10	-1.32003
42878698	chr2:42878698:G:C	3.2623e-15	-1.79626	-1.30047
42878783	chr2:42878783:C:T	3.34805e-15	-1.80345	-1.26733
42878867	chr2:42878867:C:T	2.14744e-14	-3.24329e-10	-1.21231
42878941	chr2:42878941:G:A	2.32213e-14	-3.24329e-10	-1.1341
42878953	chr2:42878953:C:G	3.40607e-15	-1.70767	-1.34593
42879137	chr2:42879137:A:G	3.86108e-15	-1.63914	-1.28908
42879149	chr2:42879149:G:GA	1.91653e-14	-3.24329e-10	-1.32606
42879238	chr2:42879238:C:T	1.94854e-14	-3.24329e-10	-1.3095
42879816	chr2:42879816:C:T	5.49213e-15	-2.08654	-0.489308
42879899	chr2:42879899:C:T	4.9737e-15	-1.92048	-0.754519
42879914	chr2:42879914:T:C	1.94984e-14	-3.24329e-10	-1.30883
42880039	chr2:42880039:A:C	1.87478e-14	-3.24329e-10	-1.34809
42880844	chr2:42880844:G:C	2.87779e-14	-3.24329e-10	-0.919559
42881128	chr2:42881128:C:T	2.39404e-14	-3.24329e-10	-1.1036
42881157	chr2:42881157:G:A	1.88794e-14	-3.24329e-10	-1.3411
42881189	chr2:42881189:G:C	2.26812e-14	-3.24329e-10	-1.15763
42881237	chr2:42881237:G:A	2.78092e-14	-3.24329e-10	-0.953799
42881803	chr2:42881803:A:G	2.63586e-14	-3.24329e-10	-1.00737
42881902	chr2:42881902:G:T	5.92761e-15	-2.0848	-0.414746
42882099	chr2:42882099:A:G	2.83365e-14	-3.24329e-10	-0.935015
42882317	chr2:42882317:G:A	9.4976e-14	-3.24329e-10	0.274459
42882443	chr2:42882443:A:G	3.54865e-15	-1.89823	-1.11437
42883168	chr2:42883168:C:G	2.42582e-14	-3.24329e-10	-1.09041
42883336	chr2:42883336:G:C	3.72868e-15	-1.64347	-1.31964
42883753	chr2:42883753:C:T	5.22521e-15	-1.66471	-0.960962
42884201	chr2:42884201:G:A	2.38223e-14	-3.24329e-10	-1.10854
42884441	chr2:42884441:A:T	1.8763e-14	-3.24329e-10	-1.34728
42884528	chr2:42884528:G:A	3.17795e-15	-1.97419	-1.14874
42884592	chr2:42884592:T:C	2.70695e-14	-3.24329e-10	-0.980756
42884728	chr2:42884728:G:C	2.65231e-14	-3.24329e-10	-1.00115
42884935	chr2:42884935:T:G	2.11691e-14	-3.24329e-10	-1.22662
42885032	chr2:42885032:G:A	5.09707e-15	-2.03064	-0.619857
42885146	chr2:42885146:C:T	1.9827e-14	-3.24329e-10	-1.29212
42885147	chr2:42885147:G:A	2.99284e-14	-3.24329e-10	-0.880357
42885149	chr2:42885149:G:T	2.9961e-14	-3.24329e-10	-0.879269
42885238	chr2:42885238:G:C	2.06927e-14	-3.24329e-10	-1.24938
42885714	chr2:42885714:A:G	1.2893e-13	-3.24329e-10	0.580105
42885748	chr2:42885748:C:T	9.09152e-15	-1.79894	-0.27288
42885865	chr2:42885865:C:G	2.06927e-14	-3.24329e-10	-1.24938
42886066	chr2:42886066:C:T	3.89999e-15	-1.79347	-1.12472
42886217	chr2:42886217:C:T	4.14346e-15	-2.08736	-0.770278
42886395	chr2:42886395:G:A	1.93627e-14	-3.24329e-10	-1.31582
42886501	chr2:42886501:G:A	4.21232e-15	-2.08374	-0.75741
42886649	chr2:42886649:G:A	3.5099e-15	-2.06797	-0.955612
42887028	chr2:42887028:C:T	3.64803e-15	-1.75334	-1.23164
42887048	chr2:42887048:T:G	5.20405e-14	-3.24329e-10	-0.327144
42887139	chr2:42887139:A:C	2.59389e-14	-3.24329e-10	-1.02342
42887356	chr2:42887356:G:A	1.58906e-14	-2.08746	0.574029
42887442	chr2:42887442:T:C	2.7161e-15	-2.07065	-1.20931
42887835	chr2:42887835:C:T	2.70408e-14	-3.24329e-10	-0.98182
42887918	chr2:42887918:G:A	2.57798e-14	-3.24329e-10	-1.02957
42888362	chr2:42888362:G:A	2.77292e-15	-1.92321	-1.33606
42888392	chr2:42888392:A:AT	1.89903e-14	-3.24329e-10	-1.33524
42888453	chr2:42888453:C:T	8.95126e-15	-2.08737	-3.46321e-10
42888612	chr2:42888612:A:AG	4.15738e-14	-3.24329e-10	-0.551695
42888779	chr2:42888779:T:C	2.33869e-14	-3.24329e-10	-1.12699
42888820	chr2:42888820:T:C	2.66483e-14	-3.24329e-10	-0.99644
42888834	chr2:42888834:A:G	7.65913e-14	-3.24329e-10	0.0593182
42889032	chr2:42889032:A:G	4.98462e-15	-2.0841	-0.588708
42889060	chr2:42889060:A:G	1.88458e-14	-3.24329e-10	-1.34287
42889157	chr2:42889157:A:G	1.95784e-14	-3.24329e-10	-1.30474
42889351	chr2:42889351:T:C	1.68192e-13	-3.24329e-10	0.845941
42889558	chr2:42889558:T:C	9.61315e-15	-2.01603	-3.46321e-10
42889942	chr2:42889942:A:G	1.97831e-14	-3.24329e-10	-1.29434
42890053	chr2:42890053:T:G	2.06896e-14	-3.24329e-10	-1.24953
42890106	chr2:42890106:A:G	4.92132e-15	-1.5843	-1.10129
42890110	chr2:42890110:A:T	1.98931e-14	-3.24329e-10	-1.28879
42890134	chr2:42890134:C:A	2.16271e-14	-3.24329e-10	-1.20522
42890216	chr2:42890216:G:A	8.9638e-15	-2.08597	-3.46321e-10
42890494	chr2:42890494:C:G	1.87486e-14	-3.24329e-10	-1.34805
42890760	chr2:42890760:C:T	2.27476e-14	-3.24329e-10	-1.15471
42890984	chr2:42890984:G:T	9.59421e-15	-2.01801	-3.46321e-10
42891278	chr2:42891278:C:T	1.9444e-14	-3.24329e-10	-1.31163
42891289	chr2:42891289:G:A	1.96374e-14	-3.24329e-10	-1.30173
42891658	chr2:42891658:G:A	3.20787e-14	-3.24329e-10	-0.810973
42891732	chr2:42891732:G:A	1.26364e-14	-1.4744	-0.268184
42891835	chr2:42891835:T:C	2.00284e-14	-3.24329e-10	-1.28201
42892112	chr2:42892112:G:C	4.66358e-14	-3.24329e-10	-0.436798
42892160	chr2:42892160:A:T	4.41456e-14	-3.24329e-10	-0.491672
42892309	chr2:42892309:G:T	1.90969e-14	-3.24329e-10	-1.32964
42892590	chr2:42892590:G:A	2.22576e-14	-3.24329e-10	-1.17648
42892647	chr2:42892647:C:T	2.28544e-14	-3.24329e-10	-1.15002
42893110	chr2:42893110:A:G	2.99462e-15	-1.846	-1.33635
42893130	chr2:42893130:C:G	6.03872e-15	-1.51916	-0.96181
42893290	chr2:42893290:A:G	2.93521e-15	-2.08749	-1.1149
42893455	chr2:42893455:C:T	2.26026e-14	-3.24329e-10	-1.1611
42893553	chr2:42893553:G:C	3.79252e-14	-3.24329e-10	-0.643549
42893609	chr2:42893609:G:A	9.22469e-15	-1.50789	-0.549391
42893944	chr2:42893944:A:G	2.48112e-14	-3.24329e-10	-1.06787
42894448	chr2:42894448:C:A	1.60282e-14	-1.50482	-3.46321e-10
42894527	chr2:42894527:C:T	4.61322e-14	-3.24329e-10	-0.447654
42894582	chr2:42894582:A:T	1.87507e-14	-3.24329e-10	-1.34794
42894586	chr2:42894586:C:A	2.41149e-15	-2.06742	-1.3315
42894713	chr2:42894713:T:C	1.23715e-14	-1.54995	-0.21382
42894778	chr2:42894778:A:G	7.72195e-15	-1.84955	-0.385548
42895078	chr2:42895078:T:G	2.34408e-15	-2.08748	-1.33979
42895150	chr2:42895150:C:T	6.59875e-15	-1.67165	-0.720635
42895374	chr2:42895374:C:G	6.12379e-15	-1.65254	-0.814446
42895541	chr2:42895541:A:G	2.83695e-15	-2.08734	-1.1491
42895626	chr2:42895626:G:A	2.59416e-15	-2.02609	-1.29981
42895664	chr2:42895664:G:A	1.97337e-14	-3.24329e-10	-1.29684
42895695	chr2:42895695:G:A	2.2485e-14	-3.24329e-10	-1.16632
42895771	chr2:42895771:C:T	3.5793e-14	-3.24329e-10	-0.701412
42896099	chr2:42896099:C:T	7.65799e-15	-1.62407	-0.619348
42896219	chr2:42896219:C:T	1.62401e-13	-3.24329e-10	0.810902
42896458	chr2:42896458:C:T	1.94343e-14	-3.24329e-10	-1.31213
42896566	chr2:42896566:A:G	2.70943e-15	-2.08641	-1.19602
42896591	chr2:42896591:G:A	2.1233e-14	-3.24329e-10	-1.22361
42896638	chr2:42896638:C:T	3.15751e-14	-3.24329e-10	-0.826797
42896677	chr2:42896677:C:T	1.10083e-14	-1.88052	-3.46321e-10
42896879	chr2:42896879:G:T	2.09792e-14	-3.24329e-10	-1.23563
42896880	chr2:42896880:C:T	2.09792e-14	-3.24329e-10	-1.23563
42897184	chr2:42897184:A:C	2.01728e-14	-3.24329e-10	-1.27483
42897387	chr2:42897387:T:G	3.79386e-14	-3.24329e-10	-0.643197
42897472	chr2:42897472:G:A	1.93497e-14	-3.24329e-10	-1.31649
42897473	chr2:42897473:G:A	2.69537e-14	-3.24329e-10	-0.985046
42897700	chr2:42897700:C:T	1.89743e-14	-3.24329e-10	-1.33608
42897754	chr2:42897754:T:G	2.44953e-15	-2.08608	-1.29719
42897898	chr2:42897898:C:G	5.86144e-15	-1.60308	-0.907693
42898111	chr2:42898111:T:G	2.16112e-14	-3.24329e-10	-1.20596
42898123	chr2:42898123:A:C	2.44267e-15	-2.0705	-1.31557
42898130	chr2:42898130:A:G	4.48936e-14	-3.24329e-10	-0.474871
42898260	chr2:42898260:C:T	1.99121e-14	-3.24329e-10	-1.28784
42898279	chr2:42898279:T:C	2.32578e-14	-3.24329e-10	-1.13252
42898310	chr2:42898310:C:T	1.87472e-14	-3.24329e-10	-1.34812
42898841	chr2:42898841:A:G	2.75252e-15	-2.05011	-1.21654
42898875	chr2:42898875:G:A	1.97464e-13	-3.24329e-10	1.00639
42899715	chr2:42899715:T:C	2.06353e-14	-3.24329e-10	-1.25216
42899905	chr2:42899905:A:G	2.33904e-15	-2.08532	-1.34411
42900283	chr2:42900283:A:G	6.67107e-14	-3.24329e-10	-0.0787998
42900365	chr2:42900365:G:C	2.12596e-14	-3.24329e-10	-1.22236
42900577	chr2:42900577:T:C	9.84124e-15	-0.726089	-1.2665
42900646	chr2:42900646:A:C	2.54225e-15	-2.07326	-1.27286
42900676	chr2:42900676:C:T	8.71541e-15	-1.74195	-0.372127
42900818	chr2:42900818:A:G	9.34154e-14	-3.24329e-10	0.25789
42900860	chr2:42900860:G:A	2.34813e-15	-2.0838	-1.34174
42900993	chr2:42900993:G:C	1.04589e-14	-0.586684	-1.34503
42901226	chr2:42901226:A:G	7.14157e-15	-1.91115	-0.402084
42901232	chr2:42901232:G:T	1.91537e-14	-3.24329e-10	-1.32667
42901263	chr2:42901263:A:C	9.81354e-14	-3.24329e-10	0.307183
42901459	chr2:42901459:TCA:T	2.33261e-14	-3.24329e-10	-1.12959
42901815	chr2:42901815:G:A	3.12489e-15	-1.7926	-1.34717
42901827	chr2:42901827:G:A	7.8545e-14	-3.24329e-10	0.0845062
42901842	chr2:42901842:G:A	2.09572e-14	-3.24329e-10	-1.23668
42901997	chr2:42901997:T:C	2.24023e-14	-3.24329e-10	-1.17
42902095	chr2:42902095:C:T	2.05542e-14	0.0106299	-1.26673
42902616	chr2:42902616:G:A	2.12314e-14	-3.24329e-10	-1.22369
42903268	chr2:42903268:C:T	2.01942e-14	-0.71397	-0.559801
42903455	chr2:42903455:A:G	1.93199e-14	-3.24329e-10	-1.31803
42903463	chr2:42903463:C:T	2.66143e-14	-3.24329e-10	-0.997718
42903641	chr2:42903641:C:T	2.03211e-14	-3.24329e-10	-1.26751
42903783	chr2:42903783:T:C	2.48558e-15	-2.07011	-1.29855
42903870	chr2:42903870:A:AT	2.05999e-14	-3.24329e-10	-1.25388
42904969	chr2:42904969:T:C	4.55294e-14	-0.161006	-0.299801
42905006	chr2:42905006:G:A	4.02077e-14	0.0550776	-0.640185
42905084	chr2:42905084:G:C	8.47241e-15	-1.45903	-0.683317
42905144	chr2:42905144:T:A	6.33199e-14	1.0972	-1.22816
42905182	chr2:42905182:C:G	1.89928e-14	-3.24329e-10	-1.33511
42905205	chr2:42905205:G:A	8.97307e-15	-2.08494	-3.46321e-10
42905384	chr2:42905384:C:T	3.97105e-14	-0.678335	0.0807841
42905980	chr2:42905980:T:C	3.14584e-15	-2.08466	-1.04842
42906352	chr2:42906352:A:G	2.9373e-15	-2.08503	-1.11664
42906968	chr2:42906968:A:G	1.17676e-14	-1.81382	-3.46321e-10
42907261	chr2:42907261:G:T	8.9502e-15	-2.08749	-3.46321e-10
42907462	chr2:42907462:T:C	1.41322e-14	-1.81404	0.183331
42907797	chr2:42907797:C:T	2.80419e-15	-1.95309	-1.29496
42907831	chr2:42907831:G:T	5.14215e-15	-1.81953	-0.822161
42908036	chr2:42908036:A:G	1.88246e-14	-3.24329e-10	-1.344
42908073	chr2:42908073:G:T	3.01478e-14	-1.26894	0.395886
42908652	chr2:42908652:C:T	2.46417e-15	-2.08725	-1.29006
42908675	chr2:42908675:A:G	3.53975e-14	-1.72737	1.01484
42909240	chr2:42909240:C:A	1.99983e-13	-3.24329e-10	1.01907
42909394	chr2:42909394:G:A	2.90831e-14	-3.24329e-10	-0.909008
42910739	chr2:42910739:G:C	7.53327e-15	-0.911899	-1.34794
42910978	chr2:42910978:G:A	9.11484e-15	-2.06926	-3.46321e-10
42911630	chr2:42911630:C:T	3.15663e-14	-1.73611	0.909037
42911634	chr2:42911634:A:C	3.39135e-14	-1.71348	0.958125
42911650	chr2:42911650:T:C	5.45698e-14	-3.24329e-10	-0.279686
42911823	chr2:42911823:G:C	3.16352e-14	-3.24329e-10	-0.824896
42912044	chr2:42912044:C:T	8.57556e-15	-0.94897	-1.18128
42912235	chr2:42912235:C:A	2.23938e-14	-1.48036	0.309981
42912936	chr2:42912936:A:G	2.08958e-14	-3.24329e-10	-1.23962
42913290	chr2:42913290:C:G	9.46386e-15	-1.5994	-0.432287
42913370	chr2:42913370:G:A	1.87554e-14	-3.24329e-10	-1.34768
42913513	chr2:42913513:T:C	2.48069e-14	-0.692395	-0.375647
42913645	chr2:42913645:A:C	1.87484e-14	-3.24329e-10	-1.34806
42913794	chr2:42913794:A:T	1.57191e-14	-0.518985	-1.00531
42913821	chr2:42913821:C:T	1.49662e-14	-1.39471	-0.178668
42913934	chr2:42913934:G:A	8.60369e-15	-1.79561	-0.331364
42914106	chr2:42914106:A:G	2.00742e-14	-1.30204	0.022313
42914216	chr2:42914216:A:C	1.87508e-14	-3.24329e-10	-1.34793
42914345	chr2:42914345:C:G	1.00471e-14	-1.50446	-0.467428
42914441	chr2:42914441:A:G	3.91999e-14	-3.24329e-10	-0.610491
42914629	chr2:42914629:A:T	2.48644e-15	-2.08746	-1.28085
42914960	chr2:42914960:A:G	1.88039e-14	-3.24329e-10	-1.3451
42914977	chr2:42914977:A:G	2.51157e-14	-3.24329e-10	-1.05567
42915047	chr2:42915047:C:G	1.87458e-14	-3.24329e-10	-1.3482
42915307	chr2:42915307:AT:A	2.98854e-14	0.309649	-1.19145
42915859	chr2:42915859:G:T	1.54568e-14	-1.39587	-0.145245
42916237	chr2:42916237:T:G	2.75716e-14	0.230926	-1.1933
42916310	chr2:42916310:A:G	3.99302e-14	-3.24329e-10	-0.592033
42916726	chr2:42916726:T:A	2.60336e-14	-3.24329e-10	-1.01978
42917332	chr2:42917332:T:C	1.1112e-13	-3.24329e-10	0.431445
42917790	chr2:42917790:G:A	4.05549e-15	-1.53345	-1.34564
42918274	chr2:42918274:C:T	1.13643e-13	-3.24329e-10	0.453898
42918293	chr2:42918293:T:C	8.98753e-15	-0.804294	-1.27903
42918456	chr2:42918456:T:C	2.13524e-13	-3.24329e-10	1.08458
42918840	chr2:42918840:C:T	2.15776e-14	-3.24329e-10	-1.20751
42919047	chr2:42919047:G:A	2.10868e-14	-1.23052	-3.46321e-10
42919281	chr2:42919281:T:C	4.28862e-14	-3.24329e-10	-0.520616
42919660	chr2:42919660:T:C	4.03164e-15	-1.78861	-1.09639
42919782	chr2:42919782:G:A	2.52704e-14	-1.04953	-3.46321e-10
42919844	chr2:42919844:A:G	9.70673e-15	-2.00635	-3.46321e-10
42920078	chr2:42920078:C:G	2.11925e-14	-3.24329e-10	-1.22552
42920118	chr2:42920118:C:T	2.15439e-14	-3.24329e-10	-1.20907
42920176	chr2:42920176:G:A	2.43926e-13	-3.24329e-10	1.2177
42920351	chr2:42920351:C:T	2.5786e-14	-3.24329e-10	-1.02933
42920630	chr2:42920630:T:G	4.41325e-15	-1.88704	-0.907514
42920704	chr2:42920704:T:C	9.55227e-15	-1.78778	-0.234606
42920851	chr2:42920851:C:G	7.32709e-14	-1.24158	1.25657
42920878	chr2:42920878:C:T	7.72817e-15	-1.74934	-0.484953
42921031	chr2:42921031:T:C	4.15366e-14	-3.24329e-10	-0.552591
42921150	chr2:42921150:G:A	1.99953e-14	-3.24329e-10	-1.28367
42921347	chr2:42921347:G:A	9.62723e-15	-1.89983	-0.114745
42921428	chr2:42921428:A:G	1.09687e-14	-1.79925	-0.0848711
42921508	chr2:42921508:A:G	1.34866e-12	-1.48752	4.41522
42921564	chr2:42921564:G:C	2.03483e-14	-3.24329e-10	-1.26617
42921595	chr2:42921595:G:A	2.93612e-15	-1.90284	-1.29924
42921699	chr2:42921699:T:G	3.76277e-15	-1.63948	-1.31453
42921957	chr2:42921957:A:G	4.42806e-14	-1.27387	0.785248
42921966	chr2:42921966:C:T	2.66296e-14	-1.42394	0.426798
42922143	chr2:42922143:C:T	9.40801e-15	-2.0376	-3.46321e-10
42922345	chr2:42922345:A:C	2.3755e-15	-2.08512	-1.32884
42922475	chr2:42922475:T:C	2.69033e-15	-2.08749	-1.20201
42922546	chr2:42922546:T:C	2.32838e-15	-2.08687	-1.34712
42922681	chr2:42922681:G:C	2.65131e-15	-2.08733	-1.21678
42922758	chr2:42922758:C:A	2.70957e-15	-1.93695	-1.34543
42922887	chr2:42922887:T:G	2.80081e-14	-3.24329e-10	-0.946673
42922968	chr2:42922968:C:G	3.09379e-15	-1.90698	-1.24279
42922972	chr2:42922972:T:G	2.70636e-15	-1.95388	-1.32968
42922974	chr2:42922974:T:C	2.62849e-15	-2.08014	-1.23262
42923412	chr2:42923412:T:C	2.2229e-14	-3.24329e-10	-1.17777
42923499	chr2:42923499:C:T	2.13603e-14	-3.24329e-10	-1.21763
42923526	chr2:42923526:G:C	2.03277e-14	-3.24329e-10	-1.26718
42923691	chr2:42923691:A:G	3.95426e-15	-1.87619	-1.02818
42923760	chr2:42923760:C:T	3.53533e-15	-1.89956	-1.1168
42923783	chr2:42923783:T:C	3.28602e-14	-1.40348	0.616573
42923784	chr2:42923784:G:A	3.20227e-14	-1.49789	0.685165
42923830	chr2:42923830:G:A	2.40845e-15	-2.05306	-1.34712
42923853	chr2:42923853:G:A	3.80154e-15	-1.83389	-1.10987
42923855	chr2:42923855:A:T	2.13323e-14	-3.24329e-10	-1.21894
42923895	chr2:42923895:T:G	3.51772e-15	-1.9102	-1.11116
42923900	chr2:42923900:C:T	2.49711e-14	0.164071	-1.22552
42923936	chr2:42923936:C:T	3.54604e-15	-1.89203	-1.1213
42923962	chr2:42923962:T:C	9.1816e-15	-1.56052	-0.501447
42924100	chr2:42924100:C:T	2.34621e-13	-3.24329e-10	1.1788
42924179	chr2:42924179:G:A	9.36151e-15	-0.737954	-1.3046
42924298	chr2:42924298:G:A	2.35658e-15	-2.07977	-1.34219
42924330	chr2:42924330:A:G	2.3885e-15	-2.08421	-1.32429
42924633	chr2:42924633:C:T	2.06601e-14	-3.24329e-10	-1.25096
42925152	chr2:42925152:G:A	1.97128e-14	-3.24329e-10	-1.2979
42925164	chr2:42925164:C:T	3.00998e-14	-1.11105	0.236405
42925180	chr2:42925180:G:A	4.7421e-15	-2.08393	-0.638754
42925295	chr2:42925295:G:C	2.02062e-14	-3.24329e-10	-1.27317
42925398	chr2:42925398:AGAGAGAGAGAGAGAGT:A	2.40403e-14	-3.24329e-10	-1.09943
42925506	chr2:42925506:G:T	9.37933e-15	-2.04066	-3.46321e-10
42925657	chr2:42925657:C:A	2.414e-15	-2.06424	-1.33364
42925738	chr2:42925738:G:T	1.17217e-14	-0.487876	-1.32984
42925949	chr2:42925949:C:T	4.26854e-14	-3.24329e-10	-0.525309
42925975	chr2:42925975:T:C	3.14274e-15	-2.02098	-1.11309
42926103	chr2:42926103:A:G	1.18121e-14	-0.824982	-0.985064
42926523	chr2:42926523:C:T	2.5819e-14	-3.24329e-10	-1.02805
42926632	chr2:42926632:C:T	1.34532e-14	-2.05405	0.374108
42926654	chr2:42926654:A:T	2.81148e-15	-1.97297	-1.27249
42926968	chr2:42926968:G:A	5.23218e-15	-1.77069	-0.853647
42927070	chr2:42927070:A:C	2.62285e-15	-2.06585	-1.24906
42927210	chr2:42927210:A:G	2.06825e-14	-3.24329e-10	-1.24988
42927870	chr2:42927870:C:T	2.23566e-14	-3.24329e-10	-1.17204
42928347	chr2:42928347:C:T	1.94139e-14	-3.24329e-10	-1.31318
42928403	chr2:42928403:G:A	1.15422e-14	-1.19278	-0.640376
42928470	chr2:42928470:C:T	1.93431e-14	-3.24329e-10	-1.31683
42928616	chr2:42928616:A:C	6.63292e-15	-1.32976	-1.05736
42928741	chr2:42928741:T:TTATATGGGGGG	6.21827e-15	-1.72587	-0.7258
42928747	chr2:42928747:C:CT	8.35312e-15	-1.37211	-0.784425
42928748	chr2:42928748:C:T	8.37665e-15	-1.37041	-0.783307
42928749	chr2:42928749:A:ATAT	8.37482e-15	-1.37034	-0.783598
42928803	chr2:42928803:A:C	8.19971e-15	-0.918882	-1.25618
42929031	chr2:42929031:T:G	9.0865e-15	-1.35617	-0.716209
42929151	chr2:42929151:C:T	7.39329e-15	-1.16984	-1.10875
42929186	chr2:42929186:C:T	4.84949e-15	-1.61827	-1.08202
42929421	chr2:42929421:G:A	1.96067e-14	-3.24329e-10	-1.3033
42929589	chr2:42929589:G:C	7.77087e-15	-1.10217	-1.12661
42930307	chr2:42930307:T:C	5.5758e-15	-1.41983	-1.1409
42930588	chr2:42930588:C:G	1.88678e-14	-3.24329e-10	-1.34171
42931035	chr2:42931035:G:A	2.09391e-14	-3.24329e-10	-1.23755
42931402	chr2:42931402:G:A	1.2589e-14	-1.40497	-0.341374
42931554	chr2:42931554:C:T	1.87459e-14	-3.24329e-10	-1.34819
42931662	chr2:42931662:G:T	2.12025e-14	-3.24329e-10	-1.22505
42931878	chr2:42931878:T:G	2.48418e-14	0.280516	-1.34716
42932063	chr2:42932063:G:C	9.82827e-15	-1.9939	-3.46321e-10
42932821	chr2:42932821:T:G	5.353e-15	-1.37589	-1.22562
42932933	chr2:42932933:T:C	1.71013e-14	-0.125101	-1.31491
42932934	chr2:42932934:G:A	4.47875e-14	-3.24329e-10	-0.477237
42932975	chr2:42932975:C:T	8.98067e-15	-2.08409	-3.46321e-10
42933008	chr2:42933008:T:C	4.17465e-15	-2.06051	-0.789628
42933246	chr2:42933246:T:C	1.94864e-14	-3.24329e-10	-1.30945
42933678	chr2:42933678:A:G	1.7251e-14	-0.0830852	-1.34821
42933690	chr2:42933690:C:T	1.87558e-14	-3.24329e-10	-1.34766
42934380	chr2:42934380:T:C	3.62331e-15	-1.73351	-1.25827
42934633	chr2:42934633:G:A	4.41991e-14	-3.24329e-10	-0.490461
42934645	chr2:42934645:T:C	3.67501e-15	-1.73728	-1.24033
42935148	chr2:42935148:C:T	2.04474e-14	-3.24329e-10	-1.26131
42935259	chr2:42935259:A:T	9.04089e-15	-2.07741	-3.46321e-10
42935409	chr2:42935409:C:A	1.99559e-14	-3.24329e-10	-1.28564
42935719	chr2:42935719:G:A	5.22126e-14	-3.24329e-10	-0.323843
42936118	chr2:42936118:G:A	2.04489e-14	-3.24329e-10	-1.26124
42936220	chr2:42936220:A:T	9.75543e-15	-0.653249	-1.34809
42936674	chr2:42936674:A:G	2.1941e-14	-3.24329e-10	-1.19081
42936960	chr2:42936960:C:T	2.5086e-15	-2.04571	-1.31373
42937053	chr2:42937053:G:A	2.82861e-14	-3.24329e-10	-0.936794
42937083	chr2:42937083:T:C	5.65161e-14	-3.24329e-10	-0.244641
42937089	chr2:42937089:T:G	1.98434e-14	-3.24329e-10	-1.29129
42937148	chr2:42937148:C:T	2.72842e-15	-2.04232	-1.23312
42937399	chr2:42937399:A:G	2.01227e-14	-3.24329e-10	-1.27732
42937612	chr2:42937612:T:C	1.89337e-14	-1.09868	-0.239536
42938007	chr2:42938007:T:C	3.68534e-15	-1.9642	-1.0106
42938039	chr2:42938039:C:A	1.07077e-14	-1.95335	0.045143
42938134	chr2:42938134:G:A	8.63479e-15	-0.980198	-1.14317
42938385	chr2:42938385:T:C	4.54698e-15	-1.90408	-0.86062
42938400	chr2:42938400:C:T	9.9184e-15	-1.18229	-0.802488
42938562	chr2:42938562:C:T	7.22085e-15	-0.966239	-1.33595
42938862	chr2:42938862:G:C	3.30786e-15	-2.08721	-0.995654
42938870	chr2:42938870:C:G	9.02059e-15	-2.07966	-3.46321e-10
42938926	chr2:42938926:TGCTC:T	1.89606e-14	-1.3368	-3.46321e-10
42939146	chr2:42939146:A:G	2.00343e-14	-3.24329e-10	-1.28172
42939284	chr2:42939284:CA:C	2.29641e-14	-3.24329e-10	-1.14524
42939481	chr2:42939481:G:A	5.52131e-15	-1.79074	-0.77981
42939543	chr2:42939543:G:A	1.09242e-14	-1.93703	0.0488428
42939636	chr2:42939636:T:C	2.21086e-14	-3.24329e-10	-1.1832
42939694	chr2:42939694:G:A	7.20303e-15	-1.08588	-1.21879
42939758	chr2:42939758:A:C	2.23136e-14	-3.24329e-10	-1.17397
42939906	chr2:42939906:C:A	2.2336e-13	-3.24329e-10	1.12962
42939920	chr2:42939920:T:A	8.27499e-15	-0.826485	-1.33944
42940409	chr2:42940409:C:T	2.26244e-14	-1.16014	-3.46321e-10
42940410	chr2:42940410:G:A	1.82267e-14	-0.5981	-0.778176
42940435	chr2:42940435:C:G	2.06248e-14	-3.24329e-10	-1.25267
42940738	chr2:42940738:A:C	1.31007e-14	-1.905	0.198504
42941103	chr2:42941103:C:G	1.87479e-14	-3.24329e-10	-1.34809
42941144	chr2:42941144:A:G	1.48904e-14	-1.57845	-3.46321e-10
42941253	chr2:42941253:C:T	2.54755e-14	-3.24329e-10	-1.04145
42941442	chr2:42941442:G:A	8.26191e-15	-0.886672	-1.28084
42941647	chr2:42941647:G:T	3.15756e-14	-3.24329e-10	-0.826781
42941792	chr2:42941792:G:A	2.99173e-14	-3.24329e-10	-0.880729
42941886	chr2:42941886:C:A	3.50453e-15	-1.67774	-1.34737
42942132	chr2:42942132:A:G	3.16286e-15	-1.83645	-1.29124
42942149	chr2:42942149:A:G	3.00442e-15	-1.90317	-1.27591
42942286	chr2:42942286:T:G	4.45057e-15	-1.44376	-1.34238
42942327	chr2:42942327:C:T	7.82812e-15	-1.11224	-1.1092
42942338	chr2:42942338:C:A	2.15813e-14	-3.24329e-10	-1.20734
42942365	chr2:42942365:C:T	3.78112e-15	-1.97031	-0.978834
42943060	chr2:42943060:G:A	5.39667e-14	-3.24329e-10	-0.290799
42943211	chr2:42943211:T:C	2.94767e-14	-3.24329e-10	-0.895565
42943221	chr2:42943221:A:G	3.41975e-14	-3.24329e-10	-0.747013
42943365	chr2:42943365:C:T	5.62273e-15	-1.49336	-1.05899
42943414	chr2:42943414:C:T	2.9362e-14	-3.24329e-10	-0.899463
42943502	chr2:42943502:G:A	2.13888e-14	-3.24329e-10	-1.2163
42943575	chr2:42943575:G:A	6.7637e-15	-1.30701	-1.06058
42943598	chr2:42943598:A:G	2.72028e-15	-2.06542	-1.21301
42943656	chr2:42943656:G:A	6.06998e-15	-1.43744	-1.03837
42944043	chr2:42944043:C:T	6.19518e-15	-1.52587	-0.929521
42944049	chr2:42944049:C:A	2.45327e-14	-3.24329e-10	-1.07916
42944376	chr2:42944376:T:C	8.78872e-15	-0.952645	-1.15305
42944483	chr2:42944483:G:C	8.36072e-15	-1.02082	-1.1348
42944555	chr2:42944555:C:A	3.00829e-15	-1.85632	-1.32148
42945042	chr2:42945042:T:G	5.75143e-14	-3.24329e-10	-0.227132
42945584	chr2:42945584:G:T	1.11347e-14	-2.05246	0.183358
42946150	chr2:42946150:A:T	7.33112e-15	-1.52485	-0.762185
42946152	chr2:42946152:CA:C	7.57189e-15	-1.51997	-0.734758
42946156	chr2:42946156:A:G	7.34057e-15	-1.51807	-0.767675
42946311	chr2:42946311:A:G	4.75487e-15	-1.69082	-1.02918
42946738	chr2:42946738:G:A	5.45602e-14	-0.27986	-3.46321e-10
42946797	chr2:42946797:C:T	9.94369e-15	-1.00066	-0.981571
42947275	chr2:42947275:A:T	2.48874e-14	-3.24329e-10	-1.0648
42947714	chr2:42947714:C:T	1.90464e-14	-3.24329e-10	-1.33229
42947732	chr2:42947732:T:C	2.09703e-14	-3.24329e-10	-1.23606
42948452	chr2:42948452:G:A	9.63121e-15	-2.01416	-3.46321e-10
42948644	chr2:42948644:C:T	4.38688e-14	-3.24329e-10	-0.497963
42948722	chr2:42948722:C:T	5.60564e-14	-3.24329e-10	-0.252807
42948862	chr2:42948862:C:T	7.24112e-15	-1.29126	-1.00813
42948872	chr2:42948872:G:A	4.26658e-15	-1.80314	-1.02522
42949101	chr2:42949101:T:C	1.93045e-14	-3.24329e-10	-1.31883
42950100	chr2:42950100:A:T	1.88098e-14	-3.24329e-10	-1.34479
42950162	chr2:42950162:C:G	1.32264e-14	-1.69695	-3.46321e-10
42950642	chr2:42950642:A:G	2.7705e-14	-3.24329e-10	-0.957551
42950984	chr2:42950984:G:A	2.11571e-14	-3.24329e-10	-1.22719
42951446	chr2:42951446:A:G	4.10105e-13	-3.24329e-10	1.73725
42952000	chr2:42952000:T:A	2.41644e-14	-3.24329e-10	-1.09429
42952122	chr2:42952122:C:T	7.18816e-15	-0.980229	-1.3265
42952146	chr2:42952146:T:C	2.42128e-14	-3.24329e-10	-1.09228
42952266	chr2:42952266:T:C	2.34271e-14	-3.24329e-10	-1.12527
42952381	chr2:42952381:C:T	1.8929e-14	-3.24329e-10	-1.33847
42952397	chr2:42952397:T:C	2.27494e-14	-3.24329e-10	-1.15463
42952418	chr2:42952418:C:T	2.41801e-14	-3.24329e-10	-1.09364
42952481	chr2:42952481:G:A	2.06208e-14	-3.24329e-10	-1.25286
42952787	chr2:42952787:C:T	2.18207e-14	-3.24329e-10	-1.19631
42952857	chr2:42952857:C:G	1.99297e-14	-3.24329e-10	-1.28696
42952900	chr2:42952900:A:G	2.18004e-14	-3.24329e-10	-1.19724
42953068	chr2:42953068:A:C	1.8747e-14	-3.24329e-10	-1.34813
42953102	chr2:42953102:C:T	9.66383e-15	-2.01078	-3.46321e-10
42953186	chr2:42953186:C:T	3.77119e-14	-3.24329e-10	-0.64919
42953482	chr2:42953482:C:T	1.87772e-14	-3.24329e-10	-1.34652
42953935	chr2:42953935:G:A	4.48807e-14	-3.24329e-10	-0.475157
42954052	chr2:42954052:C:G	1.90338e-14	-3.24329e-10	-1.33295
42954054	chr2:42954054:G:A	1.90615e-14	-3.24329e-10	-1.33149
42954975	chr2:42954975:G:A	1.88911e-14	-3.24329e-10	-1.34048
42955293	chr2:42955293:T:C	2.06074e-14	-3.24329e-10	-1.25351
42955321	chr2:42955321:A:G	9.07505e-15	-2.07364	-3.46321e-10
42955553	chr2:42955553:A:C	1.91729e-14	-3.24329e-10	-1.32567
42955979	chr2:42955979:C:G	2.50898e-15	-2.0773	-1.28199
42956213	chr2:42956213:G:A	4.61331e-15	-1.57539	-1.17483
42956518	chr2:42956518:C:G	2.61606e-14	-3.24329e-10	-1.01491
42956583	chr2:42956583:C:T	1.96871e-14	-3.24329e-10	-1.2992
42956799	chr2:42956799:G:A	2.33304e-15	-2.08519	-1.34681
42956807	chr2:42956807:T:C	1.88139e-14	-3.24329e-10	-1.34457
42957122	chr2:42957122:T:C	2.47205e-15	-2.04828	-1.32583
42957177	chr2:42957177:A:C	2.35205e-14	-3.24329e-10	-1.12129
42957333	chr2:42957333:A:T	1.94799e-14	-3.24329e-10	-1.30978
42957343	chr2:42957343:AGTGGTTACAGATAT:A	1.88333e-14	-3.24329e-10	-1.34354
42957357	chr2:42957357:T:C	2.96334e-14	-3.24329e-10	-0.890265
42957364	chr2:42957364:T:C	7.27695e-15	-1.12156	-1.17289
42957383	chr2:42957383:A:G	1.23103e-14	-1.76873	-3.46321e-10
42957560	chr2:42957560:G:A	4.29815e-15	-1.59084	-1.23014
42957589	chr2:42957589:C:T	2.41445e-15	-2.0528	-1.3449
42957667	chr2:42957667:A:G	2.53715e-15	-2.03239	-1.31573
42958077	chr2:42958077:T:A	4.33076e-14	-3.24329e-10	-0.510838
42958081	chr2:42958081:G:A	3.31209e-14	-3.24329e-10	-0.779002
42958144	chr2:42958144:C:T	3.87765e-14	-0.621352	-3.46321e-10
42958178	chr2:42958178:C:T	2.01523e-14	-3.24329e-10	-1.27585
42958250	chr2:42958250:G:A	2.35743e-14	-3.24329e-10	-1.11901
42958392	chr2:42958392:A:G	2.44932e-15	-2.08744	-1.29592
42958719	chr2:42958719:C:T	1.77881e-14	-1.40064	-3.46321e-10
42958733	chr2:42958733:T:C	2.43337e-15	-2.08588	-1.30401
42958921	chr2:42958921:G:A	4.4583e-14	-3.24329e-10	-0.481813
42959061	chr2:42959061:G:A	3.67592e-15	-1.74223	-1.23513
42959123	chr2:42959123:G:A	9.36543e-15	-2.04214	-3.46321e-10
42959171	chr2:42959171:A:C	2.42857e-15	-2.04406	-1.3478
42959172	chr2:42959172:C:G	2.17732e-14	-3.24329e-10	-1.19849
42959228	chr2:42959228:G:C	2.21742e-14	-3.24329e-10	-1.18024
42959244	chr2:42959244:C:T	1.95477e-14	-3.24329e-10	-1.30631
42959375	chr2:42959375:A:G	2.0588e-14	-3.24329e-10	-1.25446
42959399	chr2:42959399:A:G	2.49482e-14	-3.24329e-10	-1.06236
42959530	chr2:42959530:A:G	2.05125e-14	-3.24329e-10	-1.25813
42959663	chr2:42959663:G:A	2.34801e-14	-3.24329e-10	-1.12301
42959957	chr2:42959957:C:G	9.32946e-15	-1.22392	-0.822068
42960391	chr2:42960391:A:G	2.92286e-14	-3.24329e-10	-0.904018
42960831	chr2:42960831:G:A	4.01783e-14	-0.585839	-3.46321e-10
42960881	chr2:42960881:T:C	1.93202e-14	-3.24329e-10	-1.31802
42960988	chr2:42960988:T:C	3.04385e-14	-3.24329e-10	-0.863457
42961077	chr2:42961077:G:A	1.93404e-14	-3.24329e-10	-1.31697
42961085	chr2:42961085:G:T	1.93493e-14	-3.24329e-10	-1.31651
42961140	chr2:42961140:A:G	1.92268e-14	-3.24329e-10	-1.32286
42961185	chr2:42961185:C:G	1.9038e-14	-3.24329e-10	-1.33273
42961359	chr2:42961359:G:T	3.44532e-15	-1.90792	-1.13423
42961598	chr2:42961598:G:A	4.04139e-15	-1.55939	-1.32319
42961980	chr2:42961980:G:A	2.99348e-15	-1.92403	-1.2587
42962078	chr2:42962078:TCA:T	2.91201e-14	-3.24329e-10	-0.907737
42962233	chr2:42962233:G:A	2.85551e-15	-2.03568	-1.19423
42962786	chr2:42962786:G:A	2.0796e-14	-3.24329e-10	-1.24441
42962809	chr2:42962809:A:G	2.66517e-14	-3.24329e-10	-0.996313
42963073	chr2:42963073:C:A	4.22156e-15	-1.74997	-1.08899
42963133	chr2:42963133:C:A	2.08313e-14	-3.24329e-10	-1.24271
42963245	chr2:42963245:G:C	2.36915e-14	-3.24329e-10	-1.11405
42963248	chr2:42963248:A:G	3.57701e-15	-1.7633	-1.24133
42963318	chr2:42963318:G:T	1.9105e-14	-3.24329e-10	-1.32921
42963356	chr2:42963356:A:C	2.66536e-14	-3.24329e-10	-0.996243
42963773	chr2:42963773:C:T	2.50039e-14	-3.24329e-10	-1.06013
42963852	chr2:42963852:C:G	1.87551e-14	-3.24329e-10	-1.3477
42964509	chr2:42964509:C:T	2.64376e-14	-3.24329e-10	-1.00438
42964632	chr2:42964632:G:C	5.43586e-15	-1.56267	-1.02348
42964651	chr2:42964651:C:T	1.02863e-14	-1.94835	-3.46321e-10
42965150	chr2:42965150:C:T	3.96682e-15	-1.55526	-1.34594
42965290	chr2:42965290:C:T	2.43048e-14	-3.24329e-10	-1.08849
42965297	chr2:42965297:A:C	4.88115e-15	-1.63948	-1.05431
42965663	chr2:42965663:T:C	4.6551e-15	-1.57573	-1.16547
42965670	chr2:42965670:A:AT	4.12476e-15	-1.68172	-1.18044
42965865	chr2:42965865:A:G	1.88543e-14	-3.24329e-10	-1.34243
42966207	chr2:42966207:T:C	4.53477e-15	-1.76144	-1.00595
42966324	chr2:42966324:G:C	2.16021e-14	-3.24329e-10	-1.20638
42966522	chr2:42966522:G:A	2.25774e-14	-3.24329e-10	-1.16222
42966707	chr2:42966707:T:C	1.31128e-14	-1.70558	-3.46321e-10
42967480	chr2:42967480:A:G	1.89733e-14	-3.24329e-10	-1.33613
42967581	chr2:42967581:G:A	2.3469e-14	-3.24329e-10	-1.12348
42967616	chr2:42967616:T:C	3.10521e-14	-3.24329e-10	-0.843498
42967901	chr2:42967901:C:G	2.71641e-14	-3.24329e-10	-0.977269
42968045	chr2:42968045:C:T	2.07806e-14	-3.24329e-10	-1.24515
42968330	chr2:42968330:G:T	3.78552e-15	-1.76286	-1.18512
42968544	chr2:42968544:C:T	4.09365e-15	-1.86947	-1.00026
42968818	chr2:42968818:A:G	1.87456e-14	-3.24329e-10	-1.34821
42969348	chr2:42969348:A:G	4.05653e-14	-3.24329e-10	-0.576253
42969391	chr2:42969391:C:A	9.97859e-15	-1.97872	-3.46321e-10
42969536	chr2:42969536:G:A	2.92057e-15	-2.01933	-1.18805
42969554	chr2:42969554:A:T	1.09609e-14	-1.98118	0.0963536
42969566	chr2:42969566:G:C	1.80824e-14	-0.717039	-0.667188
42969969	chr2:42969969:G:A	1.88312e-14	-3.24329e-10	-1.34365
42969995	chr2:42969995:G:A	2.61978e-15	-2.08708	-1.22899
42970080	chr2:42970080:C:T	1.12552e-14	-1.85833	-3.46321e-10
42970573	chr2:42970573:T:C	1.90644e-14	-3.24329e-10	-1.33134
42970770	chr2:42970770:T:A	2.61398e-15	-2.07025	-1.24804
42971863	chr2:42971863:G:A	2.11938e-14	-3.24329e-10	-1.22546
42971945	chr2:42971945:A:G	2.3542e-14	-3.24329e-10	-1.12038
42971973	chr2:42971973:C:T	3.16239e-14	-3.24329e-10	-0.825252
42972036	chr2:42972036:C:T	3.03257e-14	-3.24329e-10	-0.867169
42972967	chr2:42972967:C:A	6.94394e-15	-1.5215	-0.819798
42972968	chr2:42972968:T:C	2.37141e-15	-2.06954	-1.34614
42973008	chr2:42973008:T:C	4.32156e-15	-1.75075	-1.0648
42973108	chr2:42973108:T:C	3.32379e-14	-3.24329e-10	-0.775476
42973228	chr2:42973228:C:T	1.87482e-14	-3.24329e-10	-1.34807
42973245	chr2:42973245:A:T	2.14702e-14	-3.24329e-10	-1.2125
42973462	chr2:42973462:G:A	1.90906e-14	-3.24329e-10	-1.32997
42974183	chr2:42974183:C:T	1.9399e-14	-3.24329e-10	-1.31395
42974366	chr2:42974366:T:C	2.63812e-14	-3.24329e-10	-1.00651
42974417	chr2:42974417:T:G	5.81011e-15	-2.08586	-0.43371
42974465	chr2:42974465:T:G	2.56458e-14	-3.24329e-10	-1.03479
42974496	chr2:42974496:G:T	5.36641e-15	-1.58507	-1.01394
42974523	chr2:42974523:C:CT	1.06834e-14	-1.93347	0.0229952
42974685	chr2:42974685:C:CA	7.50404e-14	0.038861	-3.46321e-10
42974761	chr2:42974761:G:A	2.78521e-14	-3.24329e-10	-0.952256
42975011	chr2:42975011:G:A	2.4456e-14	-3.24329e-10	-1.08229
42975111	chr2:42975111:G:A	9.20186e-15	-1.30744	-0.752315
42975223	chr2:42975223:C:G	2.41157e-14	-3.24329e-10	-1.0963
42975447	chr2:42975447:C:T	6.89692e-14	-0.345567	0.300061
42975877	chr2:42975877:C:T	3.49858e-15	-1.99413	-1.03267
42976303	chr2:42976303:A:G	6.727e-15	-1.26115	-1.11189
42976307	chr2:42976307:G:A	5.91501e-15	-1.94409	-0.557583
42976318	chr2:42976318:A:G	3.321e-14	-3.24329e-10	-0.776314
42976440	chr2:42976440:C:T	9.84435e-15	-1.99227	-3.46321e-10
42976528	chr2:42976528:G:T	3.45995e-14	-3.24329e-10	-0.735326
42976727	chr2:42976727:G:A	1.9353e-14	-3.24329e-10	-1.31632
42977055	chr2:42977055:T:A	3.20721e-14	-3.24329e-10	-0.811178
42977094	chr2:42977094:T:C	5.25848e-15	-1.99975	-0.619571
42977199	chr2:42977199:C:G	1.93952e-14	-3.24329e-10	-1.31414
42977264	chr2:42977264:T:C	2.89639e-15	-1.96786	-1.24784
42977318	chr2:42977318:G:A	2.7995e-15	-1.98474	-1.26499
42977501	chr2:42977501:G:A	3.79482e-14	-3.24329e-10	-0.642944
42977627	chr2:42977627:C:T	1.88151e-14	-3.24329e-10	-1.34451
42978092	chr2:42978092:A:AAG	1.33872e-14	-1.39858	-0.286281
42978160	chr2:42978160:A:T	2.43842e-14	-3.24329e-10	-1.08523
42978291	chr2:42978291:C:T	1.8871e-14	-3.24329e-10	-1.34154
42978476	chr2:42978476:G:C	1.88037e-14	-3.24329e-10	-1.34511
42978541	chr2:42978541:G:A	1.28437e-14	-1.03376	-0.692557
42978545	chr2:42978545:C:T	1.9139e-14	-3.24329e-10	-1.32744
42978604	chr2:42978604:CTGGATGGAGGGCACATGGGTCTGGGGCCTGGGCCTCCCAG:C	1.13944e-14	-1.32963	-0.516415
42978856	chr2:42978856:C:T	3.6587e-15	-2.08708	-0.894977
42979173	chr2:42979173:G:A	1.88126e-14	-3.24329e-10	-1.34464
42979474	chr2:42979474:G:T	1.8746e-14	-3.24329e-10	-1.34818
42979625	chr2:42979625:G:A	1.96736e-14	-3.24329e-10	-1.29989
42979703	chr2:42979703:G:A	2.33928e-15	-2.08114	-1.34818
42979841	chr2:42979841:A:G	1.20965e-14	-1.4537	-0.332551
42980031	chr2:42980031:G:A	1.88199e-14	-3.24329e-10	-1.34425
42980441	chr2:42980441:A:G	1.40218e-14	-1.21962	-0.418929
42980444	chr2:42980444:CATCTCAGGGCTTGTTAG:C	3.95469e-14	-1.19747	0.595787
42980614	chr2:42980614:C:T	1.88014e-14	-3.24329e-10	-1.34523
42980713	chr2:42980713:G:A	4.47298e-15	-1.79308	-0.98803
42980732	chr2:42980732:G:T	1.11093e-14	-1.08381	-0.787577
42980786	chr2:42980786:G:A	1.91222e-14	-3.24329e-10	-1.32831
42980930	chr2:42980930:C:T	1.49746e-13	0.729777	-3.46321e-10
42981012	chr2:42981012:C:T	2.22682e-14	-3.24329e-10	-1.17601
42981063	chr2:42981063:C:CA	2.38003e-15	-2.07713	-1.33492
42981188	chr2:42981188:T:C	2.45765e-15	-2.07101	-1.30895
42981267	chr2:42981267:C:T	2.43214e-14	-3.24329e-10	-1.08781
42981406	chr2:42981406:T:G	1.88954e-14	-3.24329e-10	-1.34025
42981933	chr2:42981933:A:G	1.26356e-14	-0.916583	-0.826065
42982070	chr2:42982070:TAAAGA:T	1.91372e-14	-3.24329e-10	-1.32753
42982165	chr2:42982165:C:A	2.42104e-14	-3.24329e-10	-1.09238
42982228	chr2:42982228:AAG:A	4.44636e-14	-0.809209	0.324713
42982243	chr2:42982243:G:A	1.87779e-14	-3.24329e-10	-1.34649
42982325	chr2:42982325:A:G	2.47245e-15	-2.07428	-1.29968
42982428	chr2:42982428:G:C	1.88151e-14	-3.24329e-10	-1.3445
42982880	chr2:42982880:A:G	1.91681e-14	-3.24329e-10	-1.32592
42982893	chr2:42982893:C:A	2.15396e-14	-3.24329e-10	-1.20927
42983400	chr2:42983400:C:T	1.92347e-14	-3.24329e-10	-1.32245
42983596	chr2:42983596:T:C	4.83906e-15	-1.7065	-0.995947
42983758	chr2:42983758:G:A	1.88838e-14	-3.24329e-10	-1.34086
42983771	chr2:42983771:A:G	3.90824e-14	-3.24329e-10	-0.613494
42983778	chr2:42983778:A:G	2.08573e-14	-3.24329e-10	-1.24146
42983914	chr2:42983914:A:G	1.87694e-14	-3.24329e-10	-1.34694
42983930	chr2:42983930:A:G	1.88692e-14	-3.24329e-10	-1.34164
42983974	chr2:42983974:T:G	2.33062e-15	-2.08739	-1.34564
42984066	chr2:42984066:A:G	8.07187e-15	-0.902231	-1.28855
42984254	chr2:42984254:G:A	2.23222e-14	-3.24329e-10	-1.17358
42984484	chr2:42984484:G:A	4.18794e-14	-3.24329e-10	-0.544371
42984511	chr2:42984511:C:T	1.60673e-14	-1.48395	-0.018425
42984523	chr2:42984523:C:T	2.46906e-15	-2.08113	-1.2942
42984822	chr2:42984822:G:A	1.94433e-14	-3.24329e-10	-1.31166
42985255	chr2:42985255:T:C	1.80966e-14	-0.989131	-0.39431
42985276	chr2:42985276:G:A	2.35955e-15	-2.08748	-1.33321
42985651	chr2:42985651:A:G	1.81808e-14	-1.00763	-0.371172
42985806	chr2:42985806:A:AGAT	1.89012e-14	-3.24329e-10	-1.33994
42985958	chr2:42985958:A:T	1.89404e-14	-3.24329e-10	-1.33787
42986004	chr2:42986004:T:C	3.33828e-14	-0.771124	-3.46321e-10
42986014	chr2:42986014:A:G	3.86211e-14	-0.775249	0.149883
42986271	chr2:42986271:T:C	2.31251e-14	-1.20517	0.0669178
42986629	chr2:42986629:C:T	2.37459e-15	-2.06784	-1.3465
42986856	chr2:42986856:G:A	2.49543e-14	-1.06846	0.00633958
42986911	chr2:42986911:C:T	2.90631e-14	-3.24329e-10	-0.909697
42987198	chr2:42987198:G:A	3.02587e-14	-0.869383	-3.46321e-10
42987371	chr2:42987371:T:G	9.04098e-15	-2.0774	-3.46321e-10
42987606	chr2:42987606:T:C	1.89163e-14	-3.24329e-10	-1.33914
42987884	chr2:42987884:C:T	1.94483e-14	-3.24329e-10	-1.31141
42988201	chr2:42988201:G:C	5.43642e-14	-3.24329e-10	-0.283461
42988331	chr2:42988331:T:C	9.04583e-14	-3.24329e-10	0.225724
42988431	chr2:42988431:G:A	4.46143e-15	-1.45057	-1.33313
42988715	chr2:42988715:T:C	4.0797e-14	-1.04579	0.47523
42988932	chr2:42988932:T:C	3.10424e-14	-2.01532	1.17151
42988950	chr2:42988950:G:A	1.97101e-14	-3.24329e-10	-1.29804
42989149	chr2:42989149:A:G	1.88245e-14	-3.24329e-10	-1.34401
42989250	chr2:42989250:T:C	1.95717e-14	-3.24329e-10	-1.30508
42989475	chr2:42989475:C:T	1.91283e-14	-3.24329e-10	-1.328
42989819	chr2:42989819:C:A	1.97267e-14	-3.24329e-10	-1.29719
42989892	chr2:42989892:C:T	2.0592e-14	-3.24329e-10	-1.25426
42990718	chr2:42990718:A:G	5.37981e-15	-1.67989	-0.916627
42992046	chr2:42992046:C:T	1.88479e-14	-3.24329e-10	-1.34277
42992327	chr2:42992327:G:A	3.13477e-15	-1.98346	-1.15314
42992384	chr2:42992384:C:T	2.42811e-14	-3.24329e-10	-1.08947
42992975	chr2:42992975:CCTAA:C	3.26408e-14	-3.24329e-10	-0.793604
42993936	chr2:42993936:A:G	1.99006e-14	-3.24329e-10	-1.28842
42994137	chr2:42994137:A:C	6.55652e-14	-3.24329e-10	-0.0961212
42994291	chr2:42994291:C:T	3.35651e-14	-1.98989	1.22421
42994408	chr2:42994408:T:C	1.98318e-14	-3.24329e-10	-1.29188
42995144	chr2:42995144:T:C	2.51904e-15	-2.06214	-1.29315
42995651	chr2:42995651:G:A	1.17951e-14	-0.582127	-1.22936
42995847	chr2:42995847:G:A	3.31763e-15	-2.08088	-0.999029
42995857	chr2:42995857:G:C	1.93338e-14	-1.15778	-0.159529
42995862	chr2:42995862:C:T	2.62656e-14	-3.24329e-10	-1.01091
42995979	chr2:42995979:G:C	4.9996e-15	-1.45413	-1.21568
42996462	chr2:42996462:T:A	4.4042e-15	-1.45454	-1.34207
42996482	chr2:42996482:A:G	3.77521e-15	-1.60502	-1.34569
42996501	chr2:42996501:A:G	3.74586e-15	-1.6108	-1.34772
42996554	chr2:42996554:C:G	1.98473e-14	-3.24329e-10	-1.2911
42996644	chr2:42996644:A:G	5.56493e-15	-1.21485	-1.34783
42996717	chr2:42996717:A:T	5.99286e-15	-1.16286	-1.32574
42996751	chr2:42996751:A:G	1.89748e-14	-3.24329e-10	-1.33605
42996976	chr2:42996976:T:C	2.10797e-14	-3.24329e-10	-1.23085
42997000	chr2:42997000:G:A	1.91661e-14	-3.24329e-10	-1.32603
42997092	chr2:42997092:G:C	2.58402e-14	-3.24329e-10	-1.02724
42997597	chr2:42997597:T:C	1.8847e-14	-3.24329e-10	-1.34281
42998073	chr2:42998073:A:G	1.88896e-14	-3.24329e-10	-1.34056
42998213	chr2:42998213:T:G	1.97303e-14	-3.24329e-10	-1.29701
42998567	chr2:42998567:A:G	2.58809e-14	-3.24329e-10	-1.02566
42998634	chr2:42998634:T:C	1.91325e-14	-3.24329e-10	-1.32778
42998686	chr2:42998686:AC:A	2.58711e-15	-2.08552	-1.24311
42998948	chr2:42998948:C:G	1.31489e-14	-1.74335	0.0405276
42999003	chr2:42999003:C:G	1.95066e-14	-3.24329e-10	-1.30841
42999087	chr2:42999087:A:G	2.3121e-14	-3.24329e-10	-1.13842
42999431	chr2:42999431:G:A	2.00118e-14	-3.24329e-10	-1.28284
42999727	chr2:42999727:A:G	1.79886e-14	-0.547507	-0.841919
42999729	chr2:42999729:C:A	2.15738e-14	-0.40942	-0.798267
42999962	chr2:42999962:G:A	1.42999e-14	-0.679242	-0.939668
43000414	chr2:43000414:G:A	2.03491e-14	-3.24329e-10	-1.26613
43000517	chr2:43000517:A:G	2.91468e-14	-1.99651	1.08969
43000736	chr2:43000736:G:C	1.87503e-14	-3.24329e-10	-1.34796
43001075	chr2:43001075:T:C	2.96049e-13	-0.452713	1.86407
43001179	chr2:43001179:A:C	2.01127e-14	-3.24329e-10	-1.27781
43001205	chr2:43001205:G:A	1.65995e-14	-1.46979	-3.46321e-10
43001581	chr2:43001581:G:A	1.9896e-14	-3.24329e-10	-1.28865
43001640	chr2:43001640:G:A	1.87558e-14	-3.24329e-10	-1.34766
43001828	chr2:43001828:G:A	2.3189e-14	-3.24329e-10	-1.13549
43002048	chr2:43002048:A:G	2.24817e-14	-1.86447	0.698006
43002154	chr2:43002154:G:A	2.67088e-14	-3.24329e-10	-0.994173
43002183	chr2:43002183:A:C	2.1847e-14	-3.24329e-10	-1.1951
43002223	chr2:43002223:C:T	1.87559e-14	-3.24329e-10	-1.34766
43002306	chr2:43002306:CAT:C	5.66978e-15	-1.33335	-1.21066
43002559	chr2:43002559:T:C	2.31661e-14	-1.84055	0.704076
43002587	chr2:43002587:AAAAC:A	1.8749e-14	-3.24329e-10	-1.34803
43002747	chr2:43002747:CCAT:C	2.86306e-15	-2.05371	-1.17357
43002769	chr2:43002769:A:G	1.43238e-14	-2.03277	0.415525
43002792	chr2:43002792:G:A	2.73282e-14	-3.24329e-10	-0.971248
43002815	chr2:43002815:A:T	3.51739e-15	-1.96794	-1.05351
43002946	chr2:43002946:T:C	1.91185e-14	-3.24329e-10	-1.32851
43003279	chr2:43003279:A:C	2.7771e-15	-2.01789	-1.23986
43003441	chr2:43003441:G:A	1.8751e-14	-3.24329e-10	-1.34792
43003512	chr2:43003512:CAG:C	1.94462e-14	-3.24329e-10	-1.31151
43003521	chr2:43003521:G:A	1.97159e-14	-3.24329e-10	-1.29774
43003677	chr2:43003677:T:C	2.04088e-14	-3.24329e-10	-1.2632
43003708	chr2:43003708:T:C	1.5181e-14	-1.62939	0.0702667
43004341	chr2:43004341:C:T	1.8769e-14	-3.24329e-10	-1.34696
43004369	chr2:43004369:GGA:G	1.8763e-14	-3.24329e-10	-1.34728
43004437	chr2:43004437:C:G	1.87975e-14	-3.24329e-10	-1.34544
43004483	chr2:43004483:C:T	1.87739e-14	-3.24329e-10	-1.3467
43004681	chr2:43004681:G:A	1.87623e-14	-3.24329e-10	-1.34732
43004747	chr2:43004747:C:G	1.88598e-14	-3.24329e-10	-1.34213
43004977	chr2:43004977:C:T	2.41875e-15	-2.07448	-1.32143
43005027	chr2:43005027:A:G	1.88236e-14	-3.24329e-10	-1.34405
43005097	chr2:43005097:C:CT	2.42656e-15	-2.08741	-1.30528
43005216	chr2:43005216:A:G	4.84909e-15	-1.50626	-1.19412
43005981	chr2:43005981:C:T	1.87462e-14	-3.24329e-10	-1.34817
43006016	chr2:43006016:C:A	2.07847e-14	-3.24329e-10	-1.24495
43006283	chr2:43006283:C:A	1.9081e-14	-3.24329e-10	-1.33047
43006348	chr2:43006348:T:C	3.20674e-15	-1.95516	-1.15875
43006403	chr2:43006403:G:A	1.92738e-14	-3.24329e-10	-1.32042
43006423	chr2:43006423:T:C	1.88211e-14	-3.24329e-10	-1.34418
43006773	chr2:43006773:A:G	1.90809e-14	-3.24329e-10	-1.33048
43006851	chr2:43006851:C:T	1.0565e-14	-1.6234	-0.298217
43006962	chr2:43006962:C:T	1.03378e-14	-1.94336	-3.46321e-10
43007001	chr2:43007001:A:G	1.48595e-14	-1.80651	0.225983
43007967	chr2:43007967:G:A	1.88077e-14	-3.24329e-10	-1.3449
43008196	chr2:43008196:C:T	2.37832e-15	-2.08709	-1.32568
43008397	chr2:43008397:T:C	1.88328e-14	-0.965472	-0.378095
43008426	chr2:43008426:C:T	2.55493e-14	-3.24329e-10	-1.03855
43008431	chr2:43008431:C:G	6.06892e-15	-1.5756	-0.900385
43008510	chr2:43008510:C:T	1.37471e-13	0.644249	-3.46321e-10
43008727	chr2:43008727:C:T	5.71092e-15	-1.42336	-1.11343
43009468	chr2:43009468:T:C	4.11751e-15	-1.83356	-1.03036
43009619	chr2:43009619:C:T	3.0004e-14	-3.24329e-10	-0.877836
43009779	chr2:43009779:G:A	1.95675e-14	-3.24329e-10	-1.30529
43009836	chr2:43009836:AG:A	4.86193e-15	-1.78266	-0.915071
43009920	chr2:43009920:C:T	1.87478e-14	-3.24329e-10	-1.34809
43010007	chr2:43010007:C:T	1.87464e-14	-3.24329e-10	-1.34817
43010489	chr2:43010489:T:C	2.37684e-14	-3.24329e-10	-1.11081
43010556	chr2:43010556:C:T	3.71329e-15	-2.06064	-0.906606
43010557	chr2:43010557:G:A	2.07455e-14	-3.24329e-10	-1.24684
43010916	chr2:43010916:A:C	2.95463e-14	-3.24329e-10	-0.893207
43011241	chr2:43011241:A:C	3.59775e-15	-1.96951	-1.02934
43011257	chr2:43011257:A:G	9.80077e-15	-1.83574	-0.160961
43011488	chr2:43011488:G:A	1.27581e-14	-1.90209	0.16909
43011671	chr2:43011671:T:G	2.16671e-14	-3.24329e-10	-1.20337
43011737	chr2:43011737:A:G	6.91079e-15	-1.82054	-0.525541
43012109	chr2:43012109:A:G	1.90927e-14	-3.24329e-10	-1.32986
43012270	chr2:43012270:T:C	3.46392e-15	-1.71851	-1.31825
43012286	chr2:43012286:C:T	3.13934e-15	-2.04227	-1.09289
43012783	chr2:43012783:G:C	3.41398e-14	-3.24329e-10	-0.748701
43012878	chr2:43012878:C:G	2.7615e-15	-2.07983	-1.18356
43013068	chr2:43013068:G:A	4.97658e-15	-1.87031	-0.804109
43013547	chr2:43013547:C:G	2.11909e-14	-3.24329e-10	-1.22559
43013611	chr2:43013611:A:C	7.5146e-15	-1.62706	-0.635255
43014095	chr2:43014095:A:C	3.58944e-15	-1.70427	-1.2969
43014367	chr2:43014367:T:C	1.90623e-14	-3.24329e-10	-1.33146
43014505	chr2:43014505:G:A	4.59426e-15	-1.70418	-1.05018
43014565	chr2:43014565:A:G	3.2198e-15	-1.80866	-1.30119
43014697	chr2:43014697:A:G	1.98196e-14	-3.24329e-10	-1.2925
43015181	chr2:43015181:T:C	2.6955e-15	-2.03539	-1.25219
43015219	chr2:43015219:T:C	3.62799e-15	-2.04424	-0.946243
43015470	chr2:43015470:C:A	1.88028e-14	-3.24329e-10	-1.34516
43015698	chr2:43015698:C:T	3.1968e-15	-1.96016	-1.15686
43015714	chr2:43015714:T:G	2.37192e-14	-3.24329e-10	-1.11288
43015748	chr2:43015748:T:C	2.68212e-15	-1.97915	-1.31341
43015756	chr2:43015756:T:G	9.74287e-14	-3.24329e-10	0.299955
43016012	chr2:43016012:C:T	2.39575e-14	-3.24329e-10	-1.10289
43016224	chr2:43016224:A:T	9.45878e-15	-2.03222	-3.46321e-10
43016266	chr2:43016266:A:G	4.06982e-15	-2.07929	-0.796277
43016699	chr2:43016699:T:C	2.06533e-14	-3.24329e-10	-1.25129
43016745	chr2:43016745:C:T	2.85448e-15	-1.9445	-1.28577
43016763	chr2:43016763:C:T	2.83408e-14	-3.24329e-10	-0.934865
43016778	chr2:43016778:C:T	1.134e-14	-1.53163	-0.3192
43016808	chr2:43016808:A:T	5.56216e-15	-1.23274	-1.33044
43016829	chr2:43016829:A:G	2.69876e-14	-3.24329e-10	-0.983788
43017437	chr2:43017437:A:G	3.05948e-15	-1.88952	-1.27141
43017551	chr2:43017551:G:C	4.54769e-15	-2.08198	-0.682564
43017795	chr2:43017795:A:C	3.5999e-15	-2.06643	-0.931828
43018256	chr2:43018256:T:C	5.63395e-14	-3.24329e-10	-0.247769
43018346	chr2:43018346:A:C	2.98165e-15	-1.96485	-1.22183
43018445	chr2:43018445:G:A	1.87491e-14	-3.24329e-10	-1.34802
43018450	chr2:43018450:T:C	1.89999e-14	-3.24329e-10	-1.33473
43018831	chr2:43018831:G:A	1.87969e-14	-3.24329e-10	-1.34547
43018874	chr2:43018874:T:A	5.99467e-14	-3.24329e-10	-0.185711
43019892	chr2:43019892:T:G	1.96974e-14	-3.24329e-10	-1.29868
43019989	chr2:43019989:C:T	2.50428e-14	-3.24329e-10	-1.05858
43020076	chr2:43020076:T:C	3.8922e-15	-1.61074	-1.30945
43020121	chr2:43020121:A:T	2.75625e-15	-2.07934	-1.18595
43020176	chr2:43020176:G:A	4.10727e-14	-3.24329e-10	-0.563823
43020360	chr2:43020360:C:T	4.34436e-14	-0.29749	-0.210214
43020706	chr2:43020706:G:A	1.912e-14	-3.24329e-10	-1.32843
43021308	chr2:43021308:C:T	3.29777e-14	-3.24329e-10	-0.783335
43021309	chr2:43021309:G:A	1.90576e-14	-3.24329e-10	-1.3317
43021783	chr2:43021783:C:G	5.10966e-14	-0.345448	-3.46321e-10
43021923	chr2:43021923:G:A	1.80713e-14	-1.38484	-3.46321e-10
43022043	chr2:43022043:T:G	1.87632e-14	-3.24329e-10	-1.34727
43022545	chr2:43022545:G:T	3.04664e-14	-3.24329e-10	-0.86254
43022586	chr2:43022586:G:C	2.91307e-14	-3.24329e-10	-0.907373
43022684	chr2:43022684:A:G	4.03737e-15	-1.88156	-1.00202
43022918	chr2:43022918:C:A	4.1218e-15	-2.08068	-0.78219
43023322	chr2:43023322:G:A	2.39652e-14	-3.24329e-10	-1.10256
43023681	chr2:43023681:C:T	5.30264e-14	-0.308375	-3.46321e-10
43024258	chr2:43024258:G:A	1.31421e-14	-1.70334	-3.46321e-10
43024429	chr2:43024429:A:G	3.63945e-14	-3.24329e-10	-0.684749
43024694	chr2:43024694:GA:G	1.22185e-14	-1.69046	-0.0857556
43025013	chr2:43025013:T:C	2.4959e-15	-2.05291	-1.31161
43025129	chr2:43025129:G:C	3.84842e-15	-2.0244	-0.907103
43025545	chr2:43025545:C:T	1.99897e-14	-3.24329e-10	-1.28395
43025552	chr2:43025552:C:T	6.23638e-15	-2.06782	-0.380947
43025710	chr2:43025710:A:C	3.76955e-15	-1.94152	-1.01069
43026103	chr2:43026103:T:A	4.29209e-15	-2.0169	-0.805493
43026208	chr2:43026208:C:T	1.4027e-14	-1.97087	0.332687
43026295	chr2:43026295:G:A	2.99492e-14	-3.24329e-10	-0.879662
43026466	chr2:43026466:C:T	1.87457e-14	-3.24329e-10	-1.3482
43026593	chr2:43026593:T:C	3.01173e-15	-1.82854	-1.34811
43026663	chr2:43026663:G:A	2.75525e-14	-3.24329e-10	-0.963073
43026688	chr2:43026688:C:T	2.749e-15	-2.0296	-1.23833
43026757	chr2:43026757:A:G	4.7426e-15	-1.86792	-0.854658
43026773	chr2:43026773:C:T	3.5079e-14	-3.24329e-10	-0.721562
43026789	chr2:43026789:C:T	2.08722e-14	-3.24329e-10	-1.24075
43026994	chr2:43026994:C:T	1.94238e-14	-3.24329e-10	-1.31267
43027139	chr2:43027139:A:G	1.91281e-14	-3.24329e-10	-1.32801
43027177	chr2:43027177:A:T	1.90397e-14	-3.24329e-10	-1.33264
43027260	chr2:43027260:G:T	3.87482e-15	-1.98591	-0.938761
43027287	chr2:43027287:T:C	3.20431e-15	-1.77896	-1.33571
43027658	chr2:43027658:C:T	3.28351e-14	-3.24329e-10	-0.787668
43027667	chr2:43027667:G:A	2.21915e-14	-3.24329e-10	-1.17946
43027779	chr2:43027779:T:C	3.08065e-14	-3.24329e-10	-0.85144
43028120	chr2:43028120:G:T	4.54198e-13	-3.24329e-10	1.83937
43028638	chr2:43028638:G:A	4.39681e-14	-0.495701	-3.46321e-10
43028765	chr2:43028765:G:T	3.09734e-14	-3.24329e-10	-0.846038
43028768	chr2:43028768:G:A	5.29879e-15	-1.33172	-1.27997
43029310	chr2:43029310:C:T	1.92007e-14	-3.24329e-10	-1.32422
43029373	chr2:43029373:A:G	2.28844e-14	-3.24329e-10	-1.14871
43029504	chr2:43029504:T:C	1.93903e-14	-3.24329e-10	-1.31439
43029747	chr2:43029747:G:A	2.58459e-14	-1.02701	-3.46321e-10
43029780	chr2:43029780:G:A	1.99906e-14	-3.24329e-10	-1.2839
43029817	chr2:43029817:C:A	1.88266e-14	-3.24329e-10	-1.34389
43029840	chr2:43029840:G:A	3.96095e-14	-3.24329e-10	-0.600098
43029878	chr2:43029878:G:A	3.88583e-14	-3.24329e-10	-0.619244
43029903	chr2:43029903:G:A	1.93835e-14	-3.24329e-10	-1.31474
43029981	chr2:43029981:A:G	3.60186e-14	-3.24329e-10	-0.695131
43029998	chr2:43029998:C:A	2.44403e-14	-3.24329e-10	-1.08293
43030001	chr2:43030001:AC:A	2.11416e-14	-3.24329e-10	-1.22792
43030006	chr2:43030006:C:A	2.95185e-14	-3.24329e-10	-0.894149
43030406	chr2:43030406:C:T	3.6505e-15	-1.68553	-1.29877
43030511	chr2:43030511:C:T	3.46027e-14	-3.24329e-10	-0.735234
43030564	chr2:43030564:A:G	2.37339e-14	-3.24329e-10	-1.11226
43030595	chr2:43030595:G:T	2.69181e-14	-3.24329e-10	-0.986368
43030808	chr2:43030808:T:G	1.01059e-13	0.33654	-3.46321e-10
43031231	chr2:43031231:G:A	2.34709e-14	-3.24329e-10	-1.12341
43031627	chr2:43031627:C:T	4.32159e-14	-3.24329e-10	-0.512958
43031828	chr2:43031828:G:C	3.95447e-14	-3.24329e-10	-0.601733
43032025	chr2:43032025:C:T	7.05567e-15	-2.05734	-0.26799
43033232	chr2:43033232:G:A	5.32272e-14	-3.24329e-10	-0.304597
43033428	chr2:43033428:G:A	2.96562e-14	-3.24329e-10	-0.889496
43033983	chr2:43033983:T:C	2.44671e-15	-2.05781	-1.32661
43034054	chr2:43034054:C:T	9.47659e-15	-2.03034	-3.46321e-10
43034057	chr2:43034057:T:C	1.91369e-14	-3.24329e-10	-1.32755
43034095	chr2:43034095:CATGCCAT:C	1.97554e-14	-3.24329e-10	-1.29574
43034612	chr2:43034612:T:A	1.98777e-14	-3.24329e-10	-1.28957
43034741	chr2:43034741:G:A	4.1544e-14	-3.24329e-10	-0.552412
43034764	chr2:43034764:G:T	4.47118e-14	-3.24329e-10	-0.478929
43034777	chr2:43034777:G:A	2.37605e-14	-0.371449	-0.73969
43034878	chr2:43034878:A:C	1.90311e-14	-3.24329e-10	-1.33309
43034996	chr2:43034996:G:T	1.86203e-14	-0.270883	-1.08403
43035280	chr2:43035280:A:T	4.30049e-14	-3.24329e-10	-0.517852
43035656	chr2:43035656:C:T	4.97237e-15	-1.47885	-1.19642
43035744	chr2:43035744:G:A	1.89209e-14	-3.24329e-10	-1.3389
43035801	chr2:43035801:C:T	3.23809e-14	-0.801598	-3.46321e-10
43035865	chr2:43035865:G:A	1.9874e-14	-3.24329e-10	-1.28976
43035875	chr2:43035875:G:A	2.37321e-14	-0.354803	-0.757532
43036666	chr2:43036666:T:G	1.01463e-14	-1.8404	-0.121659
43037000	chr2:43037000:T:C	1.92772e-14	-3.24329e-10	-1.32024
43037732	chr2:43037732:A:T	1.33636e-14	-1.87555	0.188917
43037911	chr2:43037911:C:T	4.96304e-15	-1.88666	-0.790484
43038861	chr2:43038861:C:T	1.87457e-14	-3.24329e-10	-1.3482
43038930	chr2:43038930:C:T	1.876e-14	-3.24329e-10	-1.34744
43038956	chr2:43038956:C:T	1.88834e-14	-3.24329e-10	-1.34088
43039155	chr2:43039155:G:A	3.62775e-14	-3.24329e-10	-0.687967
43039662	chr2:43039662:C:G	1.92629e-14	-3.24329e-10	-1.32098
43039872	chr2:43039872:C:G	1.31857e-14	-1.70003	-3.46321e-10
43039926	chr2:43039926:C:T	9.0537e-15	-0.966092	-1.1099
43040377	chr2:43040377:C:T	1.9175e-14	-3.24329e-10	-1.32556
43040454	chr2:43040454:T:C	2.04116e-14	-3.24329e-10	-1.26306
43040527	chr2:43040527:C:T	1.94197e-14	-3.24329e-10	-1.31288
43040697	chr2:43040697:A:G	1.91079e-14	-3.24329e-10	-1.32906
43041034	chr2:43041034:G:A	4.0639e-14	-3.24329e-10	-0.574439
43041310	chr2:43041310:C:A	2.52206e-14	-3.24329e-10	-1.0515
43041350	chr2:43041350:C:T	1.1078e-14	-1.8742	-3.46321e-10
43041482	chr2:43041482:A:G	2.66647e-15	-2.08137	-1.21704
43041831	chr2:43041831:G:A	1.91106e-14	-3.24329e-10	-1.32892
43041922	chr2:43041922:G:A	2.42263e-14	-3.24329e-10	-1.09173
43042582	chr2:43042582:T:TC	4.63212e-14	-3.24329e-10	-0.443565
43042629	chr2:43042629:A:T	8.34378e-14	-3.24329e-10	0.144936
43042789	chr2:43042789:T:C	1.05899e-13	-3.24329e-10	0.383324
43042873	chr2:43042873:A:G	2.16171e-14	-3.24329e-10	-1.20568
43042900	chr2:43042900:G:A	2.63316e-14	-3.24329e-10	-1.0084
43043148	chr2:43043148:A:G	3.55439e-14	0.632906	-1.3413
43043199	chr2:43043199:C:G	3.29974e-15	-1.74788	-1.33745
43043369	chr2:43043369:G:T	3.05884e-14	-3.24329e-10	-0.858544
43043528	chr2:43043528:A:T	1.87957e-14	-3.24329e-10	-1.34554
43043565	chr2:43043565:G:T	2.73342e-15	-1.97382	-1.29979
43043655	chr2:43043655:G:A	2.53385e-14	-0.167284	-0.879555
43043878	chr2:43043878:C:T	1.99207e-14	-3.24329e-10	-1.28741
43044460	chr2:43044460:A:T	3.60693e-15	-1.72535	-1.27096
43044479	chr2:43044479:G:A	3.2515e-13	1.50512	-3.46321e-10
43044482	chr2:43044482:C:G	3.72354e-15	-2.03412	-0.930371
43044510	chr2:43044510:T:C	3.32022e-14	0.49539	-1.27194
43044579	chr2:43044579:T:C	9.50121e-14	0.274838	-3.46321e-10
43044642	chr2:43044642:C:T	3.99048e-14	-3.24329e-10	-0.592669
43044661	chr2:43044661:T:A	1.7501e-13	-3.24329e-10	0.885675
43044674	chr2:43044674:C:T	1.29999e-14	-1.71422	-3.46321e-10
43044776	chr2:43044776:T:C	4.76771e-14	-3.24329e-10	-0.414714
43045307	chr2:43045307:G:A	2.02536e-14	-3.24329e-10	-1.27083
43045428	chr2:43045428:G:C	4.36111e-15	-1.83454	-0.971898
43045839	chr2:43045839:C:T	1.98649e-14	-3.24329e-10	-1.29021
43046091	chr2:43046091:C:T	2.73848e-15	-1.94516	-1.3266
43046173	chr2:43046173:C:T	8.8864e-15	-0.842158	-1.25249
43046406	chr2:43046406:C:A	2.02826e-14	-3.24329e-10	-1.2694
43046733	chr2:43046733:C:G	9.30694e-15	-1.0608	-0.987604
43047077	chr2:43047077:C:T	2.13416e-14	-3.24329e-10	-1.21851
43047236	chr2:43047236:G:T	2.00741e-14	-3.24329e-10	-1.27973
43047358	chr2:43047358:C:T	3.79347e-14	-3.24329e-10	-0.6433
43047588	chr2:43047588:G:A	4.67148e-14	-3.24329e-10	-0.435105
43047618	chr2:43047618:G:A	1.87465e-14	-3.24329e-10	-1.34816
43047683	chr2:43047683:A:T	2.57085e-15	-2.07811	-1.25682
43047750	chr2:43047750:C:T	2.27685e-14	-3.24329e-10	-1.15379
43047761	chr2:43047761:A:G	9.02046e-15	-0.787638	-1.29203
43047846	chr2:43047846:A:G	6.13721e-14	-3.24329e-10	-0.16221
43047896	chr2:43047896:A:C	3.22528e-14	-3.24329e-10	-0.80556
43048232	chr2:43048232:C:T	4.24393e-14	-0.531092	-3.46321e-10
43048302	chr2:43048302:G:A	2.90441e-14	-0.401655	-0.508694
43048325	chr2:43048325:C:G	1.94831e-14	-3.24329e-10	-1.30962
43048479	chr2:43048479:C:T	2.49348e-14	0.238101	-1.301
43048564	chr2:43048564:C:T	1.87644e-14	-3.24329e-10	-1.3472
43048608	chr2:43048608:G:A	1.92423e-14	-3.24329e-10	-1.32205
43048658	chr2:43048658:A:T	1.39345e-14	-1.64479	-3.46321e-10
43048702	chr2:43048702:G:A	1.43072e-14	-0.270462	-1.34794
43048839	chr2:43048839:T:A	1.87486e-14	-3.24329e-10	-1.34804
43048849	chr2:43048849:G:A	6.62529e-14	-3.24329e-10	-0.0856867
43049349	chr2:43049349:G:A	2.15435e-14	-3.24329e-10	-1.20909
43049724	chr2:43049724:C:G	3.06697e-14	-3.24329e-10	-0.855889
43049858	chr2:43049858:C:T	2.04144e-14	-3.24329e-10	-1.26292
43050240	chr2:43050240:G:A	2.31333e-14	-3.24329e-10	-1.13789
43050242	chr2:43050242:G:A	7.69089e-15	-1.08091	-1.15822
43050437	chr2:43050437:G:A	3.11283e-15	-1.88638	-1.25725
43050655	chr2:43050655:G:A	9.09387e-15	-2.07157	-3.46321e-10
43050668	chr2:43050668:C:T	1.92464e-14	0.0232222	-1.34506
43050685	chr2:43050685:G:C	1.81702e-14	-0.0375457	-1.34184
43050908	chr2:43050908:C:T	1.99651e-14	-3.24329e-10	-1.28518
43050910	chr2:43050910:G:A	1.28329e-14	-0.72649	-1.00066
43051329	chr2:43051329:C:G	2.46895e-15	-2.03543	-1.33995
43051403	chr2:43051403:T:G	2.62984e-14	0.338554	-1.34821
43051601	chr2:43051601:C:T	1.34149e-13	-3.24329e-10	0.619787
43051607	chr2:43051607:C:T	1.95362e-14	-3.24329e-10	-1.30689
43051756	chr2:43051756:G:C	2.60393e-14	-3.24329e-10	-1.01956
43051867	chr2:43051867:A:G	2.4372e-14	-3.24329e-10	-1.08573
43052334	chr2:43052334:A:G	4.57205e-14	0.891424	-1.34804
43052385	chr2:43052385:G:A	4.15145e-14	-3.24329e-10	-0.553123
43052677	chr2:43052677:G:A	7.59982e-14	1.01579	-0.964246
43052913	chr2:43052913:A:G	4.91462e-14	0.956975	-1.34134
43053112	chr2:43053112:C:T	1.92014e-14	-3.24329e-10	-1.32418
43053186	chr2:43053186:G:T	2.21654e-14	0.156611	-1.33725
43053255	chr2:43053255:T:C	1.57671e-13	-3.24329e-10	0.781342
43053464	chr2:43053464:C:T	6.42502e-14	1.11088	-1.22726
43053886	chr2:43053886:T:C	1.76678e-13	-3.24329e-10	0.895162
43054115	chr2:43054115:A:C	2.48e-14	-3.24329e-10	-1.06832
43054227	chr2:43054227:C:T	3.69613e-14	0.504849	-1.17414
43054342	chr2:43054342:AC:A	2.31713e-14	0.19685	-1.3331
43054847	chr2:43054847:A:G	2.49285e-14	0.2677	-1.33086
43055022	chr2:43055022:T:C	3.58303e-14	-3.24329e-10	-0.700371
43055081	chr2:43055081:G:A	5.18747e-14	-3.24329e-10	-0.330335
43055324	chr2:43055324:G:A	1.96602e-14	-0.00642697	-1.29414
43055410	chr2:43055410:C:T	3.15611e-14	-3.24329e-10	-0.82724
43055440	chr2:43055440:C:T	1.87565e-14	-3.24329e-10	-1.34763
43055441	chr2:43055441:G:A	1.84487e-14	-0.237588	-1.12658
43055552	chr2:43055552:C:T	4.82948e-14	-3.24329e-10	-0.401842
43055670	chr2:43055670:T:C	1.78764e-14	-0.0607896	-1.3349
43055719	chr2:43055719:C:T	4.22898e-14	-3.24329e-10	-0.53462
43055737	chr2:43055737:A:G	3.0081e-14	0.454038	-1.32931
43055765	chr2:43055765:T:C	1.92798e-14	-3.24329e-10	-1.32011
43056115	chr2:43056115:C:T	1.99039e-14	-3.24329e-10	-1.28825
43056280	chr2:43056280:C:T	1.8753e-14	-3.24329e-10	-1.34781
43056395	chr2:43056395:GT:G	5.76445e-14	0.710401	-0.935272
43056528	chr2:43056528:A:G	2.24844e-14	0.0910195	-1.25736
43056561	chr2:43056561:T:C	2.81972e-14	-3.24329e-10	-0.939943
43056896	chr2:43056896:C:G	8.98665e-15	-2.08343	-3.46321e-10
43056900	chr2:43056900:A:C	4.07653e-14	-0.571334	-3.46321e-10
43056910	chr2:43056910:C:T	4.11018e-14	-0.563113	-3.46321e-10
43056917	chr2:43056917:T:C	2.55251e-14	-3.24329e-10	-1.0395
43057294	chr2:43057294:G:A	4.67335e-14	0.799997	-1.2347
43057319	chr2:43057319:C:T	1.87811e-14	-3.24329e-10	-1.34632
43057360	chr2:43057360:G:A	7.70474e-14	-3.24329e-10	0.0652547
43057754	chr2:43057754:A:T	2.28933e-14	-3.24329e-10	-1.14832
43057770	chr2:43057770:A:G	4.69041e-14	-3.24329e-10	-0.431062
43058714	chr2:43058714:A:G	6.90481e-14	-3.24329e-10	-0.0443616
43059064	chr2:43059064:A:G	1.87623e-14	-3.24329e-10	-1.34732
43059095	chr2:43059095:G:A	3.17201e-14	-3.24329e-10	-0.822216
43059472	chr2:43059472:G:T	4.41301e-14	-1.17969	0.687667
43059983	chr2:43059983:G:A	9.57532e-15	-2.01998	-3.46321e-10
43060491	chr2:43060491:G:C	6.80535e-15	-1.14835	-1.21311
43060609	chr2:43060609:A:G	2.01395e-14	-3.24329e-10	-1.27648
43060675	chr2:43060675:G:T	2.76884e-14	-3.24329e-10	-0.958154
43061019	chr2:43061019:T:C	2.87918e-15	-1.9693	-1.25236
43061115	chr2:43061115:C:T	1.9108e-14	-3.24329e-10	-1.32906
43061147	chr2:43061147:T:C	2.12498e-14	-3.24329e-10	-1.22282
43061305	chr2:43061305:G:T	4.79106e-15	-1.96224	-0.750172
43061359	chr2:43061359:T:C	1.94847e-14	-3.24329e-10	-1.30954
43061460	chr2:43061460:A:G	7.77327e-14	-3.24329e-10	0.074111
43061544	chr2:43061544:T:C	2.28204e-14	-3.24329e-10	-1.15151
43061808	chr2:43061808:C:T	2.60602e-15	-1.9899	-1.33144
43063359	chr2:43063359:C:T	8.21889e-15	-1.25911	-0.913616
43063384	chr2:43063384:G:A	1.60073e-14	-0.642137	-0.863985
43063815	chr2:43063815:A:G	9.04244e-15	-0.755741	-1.3215
43064195	chr2:43064195:C:T	4.81042e-14	-3.24329e-10	-0.405797
43064294	chr2:43064294:C:T	2.06396e-14	-3.24329e-10	-1.25195
43064314	chr2:43064314:C:T	8.95082e-15	-2.08742	-3.46321e-10
43064403	chr2:43064403:T:C	1.88996e-14	-3.24329e-10	-1.34003
43064551	chr2:43064551:G:A	3.30382e-15	-1.93516	-1.14893
43064646	chr2:43064646:G:C	2.49164e-14	-3.24329e-10	-1.06364
43064778	chr2:43064778:G:C	1.40821e-14	-0.979018	-0.655242
43064997	chr2:43064997:C:T	1.87577e-14	-3.24329e-10	-1.34756
43065058	chr2:43065058:A:C	4.5651e-14	-3.24329e-10	-0.458141
43065165	chr2:43065165:C:T	1.73915e-14	-1.18003	-0.243157
43065477	chr2:43065477:A:AT	1.93318e-14	-3.24329e-10	-1.31741
43065694	chr2:43065694:G:A	2.93534e-15	-1.85668	-1.34566
43065765	chr2:43065765:GC:G	2.21144e-14	-3.24329e-10	-1.18294
43065787	chr2:43065787:G:A	2.16226e-14	-3.24329e-10	-1.20543
43066221	chr2:43066221:C:T	1.59184e-14	-1.51169	-3.46321e-10
43066637	chr2:43066637:C:G	6.8278e-15	-1.0155	-1.34267
43066849	chr2:43066849:C:T	2.22182e-14	-3.24329e-10	-1.17825
43067155	chr2:43067155:G:A	1.97263e-14	-3.24329e-10	-1.29721
43067171	chr2:43067171:C:T	2.52935e-15	-2.04513	-1.30608
43067201	chr2:43067201:T:C	2.39307e-15	-2.05968	-1.34691
43067336	chr2:43067336:T:C	2.3894e-14	-3.24329e-10	-1.10554
43067488	chr2:43067488:A:G	2.3461e-14	-3.24329e-10	-1.12382
43068350	chr2:43068350:T:C	2.89143e-14	-3.24329e-10	-0.914831
43068489	chr2:43068489:A:G	2.38335e-15	-2.08712	-1.32354
43068731	chr2:43068731:C:A	1.96443e-14	-3.24329e-10	-1.30138
43068827	chr2:43068827:T:C	9.36335e-15	-1.94516	-0.097202
43069188	chr2:43069188:A:G	1.88092e-14	-3.24329e-10	-1.34482
43069317	chr2:43069317:G:C	1.99366e-14	-3.24329e-10	-1.28661
43069431	chr2:43069431:G:A	2.71576e-14	-3.24329e-10	-0.977508
43069485	chr2:43069485:G:A	1.34133e-13	-3.24329e-10	0.619667
43069701	chr2:43069701:A:G	5.52561e-15	-1.64205	-0.927725
43069796	chr2:43069796:C:T	2.89278e-15	-2.06597	-1.15098
43070435	chr2:43070435:C:T	7.57014e-14	-3.24329e-10	0.0476304
43070606	chr2:43070606:T:C	2.10892e-14	-3.24329e-10	-1.2304
43070749	chr2:43070749:T:C	2.10336e-14	-3.24329e-10	-1.23304
43071040	chr2:43071040:C:T	2.09203e-14	-1.23844	-3.46321e-10
43071041	chr2:43071041:T:G	2.86367e-15	-2.0597	-1.16736
43071052	chr2:43071052:T:C	1.27745e-13	-3.24329e-10	0.57087
43071083	chr2:43071083:C:T	2.19741e-14	-1.1893	-3.46321e-10
43071154	chr2:43071154:G:C	2.19976e-14	-3.24329e-10	-1.18823
43072021	chr2:43072021:T:C	1.87515e-14	-3.24329e-10	-1.34789
43072134	chr2:43072134:C:T	5.7758e-15	-1.78556	-0.739928
43072199	chr2:43072199:A:G	1.9934e-14	-3.24329e-10	-1.28674
43072245	chr2:43072245:G:A	4.93316e-15	-1.43284	-1.25034
43072314	chr2:43072314:C:T	1.90905e-14	-3.24329e-10	-1.32997
43072684	chr2:43072684:G:C	2.02887e-14	-3.24329e-10	-1.2691
43072984	chr2:43072984:A:C	1.31243e-14	-1.7047	-3.46321e-10
43073395	chr2:43073395:T:C	2.34136e-15	-2.08747	-1.34096
43073447	chr2:43073447:G:C	1.75529e-14	-1.61465	0.200705
43073749	chr2:43073749:G:A	2.45102e-14	-3.24329e-10	-1.08008
43073879	chr2:43073879:T:C	1.90885e-14	-3.24329e-10	-1.33008
43074113	chr2:43074113:C:T	1.8854e-14	-3.24329e-10	-1.34244
43074520	chr2:43074520:T:C	2.34748e-14	-3.24329e-10	-1.12324
43074623	chr2:43074623:A:G	2.43806e-14	-0.976353	-0.109025
43074644	chr2:43074644:T:G	1.94639e-14	-3.24329e-10	-1.31061
43075433	chr2:43075433:G:A	1.50008e-14	-1.41825	-0.152814
43075537	chr2:43075537:A:G	1.91377e-14	-3.24329e-10	-1.3275
43075615	chr2:43075615:C:T	7.78791e-15	-1.581	-0.645589
43075821	chr2:43075821:C:T	2.09592e-14	-3.24329e-10	-1.23659
43076506	chr2:43076506:C:G	1.95513e-14	-3.24329e-10	-1.30613
43076545	chr2:43076545:C:T	3.027e-14	-3.24329e-10	-0.869008
43076616	chr2:43076616:C:G	2.91085e-14	-3.24329e-10	-0.908134
43076730	chr2:43076730:G:C	2.12773e-14	-1.0493	-0.17222
43077260	chr2:43077260:A:G	2.3896e-14	-3.24329e-10	-1.10545
43077267	chr2:43077267:C:T	1.87506e-14	-3.24329e-10	-1.34794
43077301	chr2:43077301:T:G	1.82389e-14	-1.37561	-3.46321e-10
43077448	chr2:43077448:G:A	2.70028e-14	-0.814912	-0.168312
43077702	chr2:43077702:G:A	1.96352e-14	-3.24329e-10	-1.30184
43077871	chr2:43077871:A:T	4.99293e-14	-3.24329e-10	-0.368557
43077875	chr2:43077875:A:G	1.87891e-14	-3.24329e-10	-1.34589
43077951	chr2:43077951:G:A	1.89266e-14	-3.24329e-10	-1.3386
43077955	chr2:43077955:C:T	1.89266e-14	-3.24329e-10	-1.3386
43078003	chr2:43078003:C:A	2.59805e-14	-3.24329e-10	-1.02182
43078042	chr2:43078042:G:C	3.63127e-14	-3.24329e-10	-0.686999
43078151	chr2:43078151:A:C	2.01427e-14	-3.24329e-10	-1.27632
43078165	chr2:43078165:T:C	1.90281e-14	-3.24329e-10	-1.33325
43078253	chr2:43078253:C:T	1.95279e-14	-1.15371	-0.153615
43078429	chr2:43078429:A:C	1.76672e-14	-0.5628	-0.844654
43078454	chr2:43078454:T:A	2.24086e-14	-3.24329e-10	-1.16972
43078539	chr2:43078539:C:G	3.40133e-14	-3.24329e-10	-0.752413
43078732	chr2:43078732:A:G	4.70727e-15	-1.85124	-0.878815
43078788	chr2:43078788:G:A	3.89127e-15	-1.67702	-1.24341
43078791	chr2:43078791:C:A	2.18712e-14	-3.24329e-10	-1.19399
43078808	chr2:43078808:G:A	2.1189e-14	-3.24329e-10	-1.22568
43078928	chr2:43078928:C:T	3.22117e-15	-1.86781	-1.24161
43079025	chr2:43079025:C:T	4.07529e-15	-1.67414	-1.20009
43079090	chr2:43079090:C:T	2.38387e-15	-2.07177	-1.33867
43079241	chr2:43079241:A:G	4.64191e-14	-0.89991	0.458456
43079284	chr2:43079284:A:G	2.39402e-14	-3.24329e-10	-1.10361
43079523	chr2:43079523:C:T	2.95139e-14	-3.24329e-10	-0.894304
43079534	chr2:43079534:A:T	4.01441e-15	-1.63288	-1.25639
43079547	chr2:43079547:G:A	2.75054e-14	-0.399901	-0.564884
43079580	chr2:43079580:A:G	2.44746e-14	-3.24329e-10	-1.08153
43079678	chr2:43079678:T:C	7.05064e-14	-3.24329e-10	-0.0234615
43079693	chr2:43079693:C:T	2.20759e-14	-3.24329e-10	-1.18468
43080021	chr2:43080021:G:A	3.2687e-14	-3.24329e-10	-0.792187
43080076	chr2:43080076:T:C	3.2625e-14	-3.24329e-10	-0.794088
43080184	chr2:43080184:T:C	3.28032e-14	-3.24329e-10	-0.78864
43080226	chr2:43080226:T:C	3.27212e-14	-3.24329e-10	-0.791142
43080275	chr2:43080275:C:T	1.87464e-14	-3.24329e-10	-1.34816
43080316	chr2:43080316:C:A	1.87472e-14	-3.24329e-10	-1.34812
43080638	chr2:43080638:C:G	4.32331e-15	-1.51817	-1.29697
43080724	chr2:43080724:A:G	2.56833e-14	-3.24329e-10	-1.03332
43080844	chr2:43080844:C:T	3.22536e-14	-3.24329e-10	-0.805536
43080964	chr2:43080964:C:T	2.89977e-14	-3.24329e-10	-0.911949
43081003	chr2:43081003:A:G	2.86402e-14	-3.24329e-10	-0.924353
43081422	chr2:43081422:T:A	1.87456e-14	-3.24329e-10	-1.34821
43082026	chr2:43082026:C:T	2.24208e-14	-3.24329e-10	-1.16918
43082109	chr2:43082109:T:C	3.06285e-15	-2.0369	-1.12292
43082129	chr2:43082129:A:G	1.87514e-14	-3.24329e-10	-1.3479
43082854	chr2:43082854:A:G	2.90103e-15	-2.05524	-1.15886
43083344	chr2:43083344:G:A	9.2182e-15	-2.05799	-3.46321e-10
43083361	chr2:43083361:G:A	2.19988e-14	-3.24329e-10	-1.18818
43083461	chr2:43083461:G:A	2.29785e-14	-3.24329e-10	-1.14461
43083650	chr2:43083650:A:G	2.45327e-14	-3.24329e-10	-1.07916
43083748	chr2:43083748:T:C	1.96144e-14	-3.24329e-10	-1.3029
43083810	chr2:43083810:C:T	2.6772e-14	-3.24329e-10	-0.991808
43084421	chr2:43084421:T:C	7.6785e-15	-1.74138	-0.499357
43084555	chr2:43084555:G:A	2.54175e-14	-3.24329e-10	-1.04373
43084682	chr2:43084682:G:T	2.44849e-14	-3.24329e-10	-1.08111
43084845	chr2:43084845:A:C	2.59277e-14	-3.24329e-10	-1.02386
43084980	chr2:43084980:C:T	3.04447e-14	-3.24329e-10	-0.863254
43085021	chr2:43085021:T:G	4.88186e-14	-3.24329e-10	-0.391054
43085063	chr2:43085063:A:G	2.16796e-14	-3.24329e-10	-1.20279
43085497	chr2:43085497:T:C	1.08492e-13	0.40751	-3.46321e-10
43085671	chr2:43085671:G:T	3.47436e-14	0.594723	-1.32589
43085947	chr2:43085947:C:T	2.632e-15	-2.07918	-1.23224
43085972	chr2:43085972:G:C	2.62157e-15	-1.97471	-1.34068
43086051	chr2:43086051:C:T	3.38372e-15	-2.00451	-1.05568
43086079	chr2:43086079:C:G	4.13139e-15	-2.06065	-0.799905
43086335	chr2:43086335:G:C	1.87481e-14	-3.24329e-10	-1.34808
43086403	chr2:43086403:C:T	1.87998e-14	-3.24329e-10	-1.34532
43086446	chr2:43086446:C:G	8.53048e-15	-0.790025	-1.3455
43086489	chr2:43086489:C:G	1.74866e-14	-0.40021	-1.01752
43086698	chr2:43086698:G:C	2.22011e-14	0.125144	-1.30417
43086862	chr2:43086862:G:A	8.96444e-15	-0.847472	-1.23843
43086886	chr2:43086886:C:T	5.85676e-15	-1.98386	-0.527711
43086978	chr2:43086978:C:A	1.06036e-14	-1.91482	-0.00315174
43087037	chr2:43087037:T:C	3.28023e-15	-2.07827	-1.01298
43087149	chr2:43087149:G:C	4.41891e-14	-3.24329e-10	-0.490688
43087221	chr2:43087221:A:T	2.00556e-14	-3.24329e-10	-1.28066
43087484	chr2:43087484:C:T	2.00426e-14	-3.24329e-10	-1.28131
43087581	chr2:43087581:C:A	1.87715e-14	-3.24329e-10	-1.34683
43087669	chr2:43087669:C:G	1.98291e-14	-3.24329e-10	-1.29201
43087705	chr2:43087705:C:T	4.50272e-14	0.309995	-0.781893
43087874	chr2:43087874:T:A	1.48501e-14	-0.253209	-1.32795
43087901	chr2:43087901:T:C	2.87e-13	-3.24329e-10	1.38032
43087954	chr2:43087954:G:T	4.30163e-15	-2.00168	-0.818497
43088012	chr2:43088012:G:C	2.99926e-14	-0.163189	-0.715027
43088061	chr2:43088061:T:C	1.9777e-14	-3.24329e-10	-1.29465
43088079	chr2:43088079:A:T	1.00402e-13	0.33002	-3.46321e-10
43088454	chr2:43088454:C:T	1.2858e-14	-0.432077	-1.29312
43088477	chr2:43088477:C:G	1.33283e-14	-0.406356	-1.28292
43088710	chr2:43088710:C:T	3.41272e-14	-0.279994	-0.469077
43089279	chr2:43089279:T:C	5.52895e-15	-2.04328	-0.525887
43089340	chr2:43089340:C:T	4.162e-14	-0.550584	-3.46321e-10
43089474	chr2:43089474:A:G	1.92479e-14	-3.24329e-10	-1.32176
43089619	chr2:43089619:G:A	8.95043e-15	-2.08746	-3.46321e-10
43089875	chr2:43089875:A:G	1.93932e-14	-3.24329e-10	-1.31424
43090115	chr2:43090115:A:G	4.86792e-15	-2.06947	-0.627025
43090212	chr2:43090212:G:A	5.3283e-15	-2.04636	-0.559777
43090240	chr2:43090240:A:C	2.20287e-14	-3.24329e-10	-1.18682
43090322	chr2:43090322:C:T	5.13455e-15	-1.99277	-0.650404
43090323	chr2:43090323:G:A	9.41913e-15	-2.03642	-3.46321e-10
43090793	chr2:43090793:G:A	1.1373e-14	-0.518227	-1.3297
43090803	chr2:43090803:T:C	1.69475e-14	-0.856365	-0.592679
43091122	chr2:43091122:C:A	1.9189e-14	-3.24329e-10	-1.32483
43091268	chr2:43091268:A:G	3.26153e-15	-2.005	-1.09197
43091570	chr2:43091570:A:G	2.29426e-14	-0.515962	-0.630208
43091617	chr2:43091617:C:G	1.97401e-14	-3.24329e-10	-1.29652
43091691	chr2:43091691:T:C	1.18504e-14	-0.480557	-1.32624
43091699	chr2:43091699:G:T	1.31002e-14	-0.422854	-1.28369
43092017	chr2:43092017:C:T	4.57424e-14	-3.24329e-10	-0.45614
43092148	chr2:43092148:C:T	9.03272e-15	-2.07831	-3.46321e-10
43092184	chr2:43092184:G:A	2.10857e-14	-3.24329e-10	-1.23057
43092313	chr2:43092313:A:T	4.37114e-15	-2.01968	-0.784465
43092581	chr2:43092581:A:G	1.06936e-14	-1.19294	-0.716582
43092840	chr2:43092840:G:A	2.0356e-14	-1.23406	-0.0317257
43092906	chr2:43092906:A:C	5.87766e-15	-1.43899	-1.06902
43093084	chr2:43093084:G:C	4.98139e-15	-1.3276	-1.34586
43093614	chr2:43093614:G:A	2.60907e-14	-3.24329e-10	-1.01759
43093901	chr2:43093901:A:T	1.87732e-14	-3.24329e-10	-1.34674
43094049	chr2:43094049:C:T	9.06134e-15	-2.07515	-3.46321e-10
43094087	chr2:43094087:A:G	6.71604e-15	-1.19934	-1.17533
43094262	chr2:43094262:G:A	1.29495e-14	-2.08747	0.369359
43094278	chr2:43094278:G:A	5.35242e-14	-3.24329e-10	-0.299032
43094604	chr2:43094604:G:A	1.70557e-14	-1.90515	0.462473
43094921	chr2:43094921:A:C	1.38413e-14	-0.523182	-1.12833
43094960	chr2:43094960:G:A	2.0452e-14	-3.24329e-10	-1.26108
43095057	chr2:43095057:A:C	1.88563e-14	-3.24329e-10	-1.34232
43095698	chr2:43095698:C:T	2.19557e-14	-3.24329e-10	-1.19014
43095897	chr2:43095897:C:A	1.01213e-14	-1.96452	-3.46321e-10
43096255	chr2:43096255:C:T	2.88917e-14	-0.948262	0.0326521
43096331	chr2:43096331:T:C	5.29385e-15	-2.05142	-0.561198
43096362	chr2:43096362:T:G	2.46977e-15	-2.08268	-1.29236
43096629	chr2:43096629:C:A	1.89487e-14	-3.24329e-10	-1.33743
43096635	chr2:43096635:C:T	1.87468e-14	-3.24329e-10	-1.34814
43096680	chr2:43096680:T:C	7.00904e-15	-2.0437	-0.288262
43096784	chr2:43096784:C:T	4.56546e-15	-1.59506	-1.16559
43096888	chr2:43096888:C:A	9.56212e-15	-2.02136	-3.46321e-10
43097047	chr2:43097047:A:T	6.12194e-14	-3.24329e-10	-0.164701
43097192	chr2:43097192:G:T	1.82977e-13	-3.24329e-10	0.930196
43097202	chr2:43097202:A:G	6.39312e-15	-1.76613	-0.65781
43097252	chr2:43097252:C:T	1.89425e-14	-3.24329e-10	-1.33776
43097267	chr2:43097267:T:C	2.51691e-14	-3.24329e-10	-1.05355
43097422	chr2:43097422:T:C	2.11986e-14	-3.24329e-10	-1.22523
43097821	chr2:43097821:T:C	1.98469e-14	-3.24329e-10	-1.29112
43097979	chr2:43097979:A:G	3.56099e-14	-3.24329e-10	-0.706542
43098432	chr2:43098432:A:G	3.04191e-15	-2.01778	-1.1489
43098762	chr2:43098762:G:A	9.46472e-15	-2.03159	-3.46321e-10
43098808	chr2:43098808:G:T	2.28671e-14	-3.24329e-10	-1.14947
43099522	chr2:43099522:T:C	2.09773e-14	-3.24329e-10	-1.23572
43099591	chr2:43099591:G:A	2.32201e-14	-3.24329e-10	-1.13415
43100014	chr2:43100014:A:G	2.57202e-14	-3.24329e-10	-1.03189
43100355	chr2:43100355:A:G	1.94742e-14	-3.24329e-10	-1.31008
43100422	chr2:43100422:G:A	3.14323e-15	-1.91478	-1.21914
43100494	chr2:43100494:T:C	2.11338e-14	-3.24329e-10	-1.22829
43100844	chr2:43100844:T:C	2.39085e-14	-3.24329e-10	-1.10493
43100894	chr2:43100894:G:A	7.24576e-14	0.00383646	-3.46321e-10
43100941	chr2:43100941:A:G	2.94541e-14	-3.24329e-10	-0.896332
43101347	chr2:43101347:T:C	2.15712e-14	-3.24329e-10	-1.2078
43101388	chr2:43101388:G:A	3.83016e-15	-1.99511	-0.941148
43101392	chr2:43101392:G:A	1.44147e-14	-0.493499	-1.11742
43101416	chr2:43101416:C:T	1.89762e-14	-3.24329e-10	-1.33598
43101873	chr2:43101873:A:AG	2.02241e-14	-3.24329e-10	-1.27229
43102665	chr2:43102665:C:T	1.01741e-14	-0.786672	-1.17265
43102802	chr2:43102802:T:C	2.13585e-14	-3.24329e-10	-1.21771
43102971	chr2:43102971:C:A	3.32764e-15	-1.81482	-1.26208
43103002	chr2:43103002:C:T	5.26829e-15	-1.50704	-1.11042
43103153	chr2:43103153:T:C	2.10689e-14	-3.24329e-10	-1.23137
43103182	chr2:43103182:C:T	6.75989e-15	-1.62552	-0.742641
43103405	chr2:43103405:G:C	4.3866e-14	-3.24329e-10	-0.498026
43103433	chr2:43103433:C:CAGA	2.12752e-14	-3.24329e-10	-1.22162
43103434	chr2:43103434:T:A	2.13243e-14	-3.24329e-10	-1.21932
43103556	chr2:43103556:C:G	4.74091e-15	-1.60279	-1.12015
43103886	chr2:43103886:C:G	4.09455e-14	-3.24329e-10	-0.566924
43104093	chr2:43104093:T:A	3.27652e-14	-3.24329e-10	-0.7898
43104241	chr2:43104241:C:T	7.62421e-14	0.0547483	-3.46321e-10
43104377	chr2:43104377:A:G	5.32916e-14	-3.24329e-10	-0.303387
43104811	chr2:43104811:C:T	1.97199e-14	-3.24329e-10	-1.29754
43105324	chr2:43105324:A:G	1.267e-14	-1.61367	-0.126263
43105501	chr2:43105501:C:T	2.40079e-14	-3.24329e-10	-1.10078
43105745	chr2:43105745:G:A	2.38967e-14	-3.24329e-10	-1.10543
43105803	chr2:43105803:C:T	1.87188e-14	-1.34964	-3.46321e-10
43105836	chr2:43105836:C:T	2.88465e-14	-3.24329e-10	-0.917178
43105887	chr2:43105887:C:T	8.23976e-14	-3.24329e-10	0.13239
43106820	chr2:43106820:G:A	1.04242e-14	-1.93503	-3.46321e-10
43106854	chr2:43106854:C:T	1.6299e-14	-0.515106	-0.972956
43106959	chr2:43106959:G:C	2.02826e-14	-3.24329e-10	-1.2694
43107257	chr2:43107257:G:A	5.97461e-14	-3.24329e-10	-0.189061
43107425	chr2:43107425:G:A	2.03044e-14	-3.24329e-10	-1.26833
43107885	chr2:43107885:C:T	9.68604e-15	-2.00848	-3.46321e-10
43108488	chr2:43108488:A:G	1.896e-14	-3.24329e-10	-1.33684
43108531	chr2:43108531:G:T	3.19659e-14	-3.24329e-10	-0.814497
43108572	chr2:43108572:C:T	3.11523e-14	-3.24329e-10	-0.840279
43108732	chr2:43108732:C:T	2.00429e-14	-3.24329e-10	-1.28129
43108774	chr2:43108774:C:G	2.11959e-14	-1.22536	-3.46321e-10
43108900	chr2:43108900:A:G	2.60663e-15	-2.04741	-1.2737
43109499	chr2:43109499:T:C	8.05692e-15	-1.02491	-1.16773
43109624	chr2:43109624:C:A	3.27158e-15	-2.01487	-1.07902
43109625	chr2:43109625:C:A	3.32591e-15	-2.01795	-1.05947
43109659	chr2:43109659:A:C	1.88312e-14	-3.24329e-10	-1.34365
43109795	chr2:43109795:G:A	2.71505e-14	-3.24329e-10	-0.977772
43109933	chr2:43109933:T:C	1.60319e-14	-1.93006	0.425482
43110144	chr2:43110144:C:T	3.66746e-14	-3.24329e-10	-0.677082
43110379	chr2:43110379:A:G	3.93839e-14	-3.24329e-10	-0.605809
43110412	chr2:43110412:C:T	3.12695e-14	-3.24329e-10	-0.836524
43110511	chr2:43110511:G:T	2.0172e-14	-3.24329e-10	-1.27487
43110547	chr2:43110547:T:C	1.88309e-14	-3.24329e-10	-1.34367
43110931	chr2:43110931:C:T	2.00963e-14	-3.24329e-10	-1.27863
43111511	chr2:43111511:C:T	8.66049e-15	-0.825934	-1.29446
43111560	chr2:43111560:T:C	1.87748e-14	-3.24329e-10	-1.34665
43111574	chr2:43111574:G:C	1.44157e-14	-0.961441	-0.649407
43111788	chr2:43111788:A:G	6.66907e-15	-1.59641	-0.785278
43111850	chr2:43111850:T:A	1.46817e-14	-1.59257	-3.46321e-10
43112305	chr2:43112305:G:A	1.88897e-14	-3.24329e-10	-1.34055
43112461	chr2:43112461:C:G	9.28866e-15	-2.05037	-3.46321e-10
43112508	chr2:43112508:C:T	1.8799e-14	-3.24329e-10	-1.34536
43112580	chr2:43112580:G:A	1.89562e-14	-3.24329e-10	-1.33703
43112826	chr2:43112826:T:C	1.879e-14	-3.24329e-10	-1.34584
43113453	chr2:43113453:T:C	1.879e-14	-3.24329e-10	-1.34584
43113506	chr2:43113506:G:A	1.92848e-14	-3.24329e-10	-1.31985
43113585	chr2:43113585:C:T	3.5986e-14	-3.24329e-10	-0.696035
43114276	chr2:43114276:G:A	3.55538e-15	-1.7075	-1.30321
43114362	chr2:43114362:A:G	3.39946e-14	-3.24329e-10	-0.752963
43114508	chr2:43114508:G:T	2.00311e-14	-3.24329e-10	-1.28188
43114516	chr2:43114516:C:T	2.18401e-14	-3.24329e-10	-1.19542
43114561	chr2:43114561:C:G	2.01502e-14	-3.24329e-10	-1.27595
43114918	chr2:43114918:A:G	1.89312e-14	-3.24329e-10	-1.33835
43114919	chr2:43114919:C:T	1.89454e-14	-3.24329e-10	-1.33761
43114959	chr2:43114959:G:A	1.80441e-14	-0.439648	-0.946701
43115323	chr2:43115323:T:G	3.01645e-14	-3.24329e-10	-0.872499
43115485	chr2:43115485:G:C	2.69886e-14	-3.24329e-10	-0.983753
43115489	chr2:43115489:T:C	4.47673e-14	-3.24329e-10	-0.477687
43115633	chr2:43115633:G:A	1.6915e-13	1.68801	-0.836384
43115709	chr2:43115709:C:T	1.69896e-13	1.59439	-0.738371
43115763	chr2:43115763:T:C	2.22642e-13	1.91131	-0.784913
43115803	chr2:43115803:A:G	2.03405e-13	1.70628	-0.670247
43116025	chr2:43116025:C:G	5.33153e-14	-0.266071	-0.0368705
43116070	chr2:43116070:C:T	1.61142e-13	1.55557	-0.752447
43116078	chr2:43116078:C:T	1.65219e-13	1.56793	-0.73982
43116083	chr2:43116083:A:G	1.61907e-13	1.55304	-0.745186
43116383	chr2:43116383:C:A	2.54791e-14	-3.24329e-10	-1.04131
43116396	chr2:43116396:G:T	2.54661e-14	-3.24329e-10	-1.04182
43116415	chr2:43116415:C:G	1.70474e-13	1.59043	-0.731009
43116433	chr2:43116433:C:T	6.30674e-14	0.63746	-0.772422
43116474	chr2:43116474:A:G	5.67008e-12	3.96934	0.394456
43116519	chr2:43116519:C:G	7.5095e-14	0.849389	-0.809801
43116667	chr2:43116667:G:A	3.26296e-12	3.54477	0.266457
43116790	chr2:43116790:A:G	1.89389e-13	1.68603	-0.721398
43116844	chr2:43116844:A:G	1.93458e-13	1.73713	-0.751237
43117037	chr2:43117037:G:A	1.47803e-13	1.41786	-0.701151
43117076	chr2:43117076:T:C	1.54363e-13	1.48698	-0.726838
43117090	chr2:43117090:C:T	1.55543e-13	1.5058	-0.738049
43117387	chr2:43117387:G:C	3.51072e-14	-0.432409	-0.28835
43117414	chr2:43117414:A:G	2.88198e-13	1.97901	-0.594529
43117689	chr2:43117689:G:A	7.5864e-14	-3.24329e-10	0.0497767
43117910	chr2:43117910:G:C	2.10407e-13	1.71364	-0.64376
43118114	chr2:43118114:A:G	3.15776e-13	2.03082	-0.554957
43118146	chr2:43118146:C:A	2.4734e-13	1.85998	-0.628386
43118277	chr2:43118277:C:T	2.51043e-14	-3.24329e-10	-1.05613
43118461	chr2:43118461:A:G	2.62022e-13	1.8538	-0.564537
43118476	chr2:43118476:C:T	2.68318e-13	1.91489	-0.601883
43118484	chr2:43118484:G:A	2.82491e-13	1.98158	-0.617096
43118534	chr2:43118534:G:A	2.57483e-13	1.90012	-0.62833
43118549	chr2:43118549:T:C	2.58119e-13	1.87008	-0.59582
43118649	chr2:43118649:C:T	1.93859e-14	-3.24329e-10	-1.31462
43118715	chr2:43118715:G:A	2.43676e-13	1.99635	-0.779679
43118844	chr2:43118844:A:T	2.28371e-12	3.54752	-0.0931291
43118848	chr2:43118848:A:T	2.37675e-12	3.24722	0.247103
43118850	chr2:43118850:A:T	1.0536e-12	2.6808	-3.46321e-10
43118852	chr2:43118852:A:T	6.27367e-13	2.16237	-3.46321e-10
43118875	chr2:43118875:G:A	2.05492e-13	1.76451	-0.71827
43118997	chr2:43118997:T:C	2.29068e-14	-3.24329e-10	-1.14773
43119031	chr2:43119031:G:A	2.87801e-13	2.13032	-0.747217
43119087	chr2:43119087:G:A	2.2335e-14	-3.24329e-10	-1.17301
43119330	chr2:43119330:G:T	2.05049e-14	-3.24329e-10	-1.2585
43119372	chr2:43119372:T:A	1.26608e-12	3.36318	-0.49867
43119501	chr2:43119501:T:C	2.76563e-13	2.08842	-0.745152
43119649	chr2:43119649:C:T	4.27247e-14	-3.24329e-10	-0.524388
43119650	chr2:43119650:A:G	2.86566e-13	2.13214	-0.753334
43119950	chr2:43119950:G:A	2.73589e-13	2.06284	-0.730381
43119957	chr2:43119957:A:T	3.05765e-13	2.18017	-0.736521
43120309	chr2:43120309:G:A	2.56173e-14	-3.24329e-10	-1.0359
43120320	chr2:43120320:G:T	1.02254e-14	-0.875677	-1.07862
43120398	chr2:43120398:C:T	1.16368e-14	-0.829543	-0.995447
43120690	chr2:43120690:T:C	2.18631e-14	-1.19437	-3.46321e-10
43121071	chr2:43121071:C:T	2.11139e-14	-3.24329e-10	-1.22923
43121243	chr2:43121243:A:G	2.46434e-15	-2.08196	-1.29528
43121455	chr2:43121455:G:A	4.18177e-14	-3.24329e-10	-0.545845
43121490	chr2:43121490:G:A	3.47649e-14	-3.24329e-10	-0.730557
43121521	chr2:43121521:A:G	2.51252e-15	-2.05832	-1.29956
43122077	chr2:43122077:T:C	3.17778e-15	-2.01593	-1.10705
43122151	chr2:43122151:T:C	1.65091e-14	-0.56007	-0.915185
43122232	chr2:43122232:C:T	2.61164e-15	-2.03291	-1.28628
43122541	chr2:43122541:C:T	2.66576e-15	-2.00905	-1.28963
43123868	chr2:43123868:A:G	2.55956e-15	-2.04457	-1.29476
43124098	chr2:43124098:G:T	4.02975e-14	-0.638349	0.0554737
43124245	chr2:43124245:A:G	3.89623e-15	-2.00158	-0.91758
43124250	chr2:43124250:G:GAC	2.76468e-15	-2.0182	-1.24404
43124406	chr2:43124406:C:T	1.46049e-14	-1.59781	-3.46321e-10
43124638	chr2:43124638:C:T	1.98852e-14	-3.24329e-10	-1.28919
43124676	chr2:43124676:A:G	2.93542e-15	-2.03937	-1.16294
43124737	chr2:43124737:C:T	7.95511e-14	0.0972343	-3.46321e-10
43124965	chr2:43124965:C:G	4.01114e-14	-3.24329e-10	-0.587506
43125256	chr2:43125256:G:A	2.09461e-14	-3.24329e-10	-1.23721
43125343	chr2:43125343:T:G	2.13729e-14	-3.24329e-10	-1.21704
43125442	chr2:43125442:T:C	4.27434e-14	-0.52395	-3.46321e-10
43125648	chr2:43125648:T:A	2.0772e-14	-3.24329e-10	-1.24556
43125749	chr2:43125749:A:T	1.06936e-13	1.51231	-1.11925
43125870	chr2:43125870:C:G	2.06777e-14	-0.410041	-0.840071
43125993	chr2:43125993:C:T	2.91623e-14	-3.24329e-10	-0.906289
43126139	chr2:43126139:C:G	1.87474e-14	-3.24329e-10	-1.34811
43126274	chr2:43126274:G:A	3.93096e-14	-3.24329e-10	-0.607698
43126285	chr2:43126285:G:C	7.32223e-14	1.17494	-1.1606
43126365	chr2:43126365:G:A	5.43949e-15	-1.92344	-0.662038
43126562	chr2:43126562:G:A	1.90908e-14	-3.24329e-10	-1.32996
43126872	chr2:43126872:G:A	2.61609e-14	-3.24329e-10	-1.0149
43127141	chr2:43127141:A:G	4.57507e-14	0.659469	-1.11543
43127404	chr2:43127404:T:A	1.10031e-13	-3.24329e-10	0.421593
43127446	chr2:43127446:C:T	2.77224e-15	-2.05077	-1.20874
43127581	chr2:43127581:G:T	2.25973e-14	-3.24329e-10	-1.16133
43127876	chr2:43127876:G:A	3.48078e-14	-3.24329e-10	-0.729325
43128175	chr2:43128175:C:T	1.88156e-14	-3.24329e-10	-1.34448
43128185	chr2:43128185:G:C	4.34897e-13	1.81	-0.0140563
43128192	chr2:43128192:T:C	2.16969e-14	-3.24329e-10	-1.202
43128380	chr2:43128380:A:G	9.99836e-14	1.61661	-1.29077
43128414	chr2:43128414:G:A	2.04502e-14	-3.24329e-10	-1.26117
43128537	chr2:43128537:G:T	4.60791e-14	-3.24329e-10	-0.448806
43128580	chr2:43128580:C:G	4.64494e-15	-1.61766	-1.12573
43128666	chr2:43128666:T:C	2.21504e-14	0.0393754	-1.22069
43128762	chr2:43128762:C:A	2.27962e-14	0.0604258	-1.213
43128816	chr2:43128816:T:C	2.947e-14	0.218131	-1.11392
43128917	chr2:43128917:G:A	1.08805e-14	-1.3792	-0.513002
43128933	chr2:43128933:C:T	1.93642e-14	-3.24329e-10	-1.31574
43129007	chr2:43129007:C:T	6.22923e-15	-1.56309	-0.88682
43129116	chr2:43129116:A:G	2.38827e-14	-3.24329e-10	-1.10601
43129351	chr2:43129351:T:G	4.37955e-14	0.751283	-1.25092
43129567	chr2:43129567:T:C	1.91084e-14	-3.24329e-10	-1.32904
43129729	chr2:43129729:G:C	4.47343e-14	-3.24329e-10	-0.478425
43130211	chr2:43130211:C:T	8.03415e-15	-1.29267	-0.902796
43130320	chr2:43130320:C:T	1.87831e-14	-3.24329e-10	-1.34621
43130516	chr2:43130516:G:A	1.89701e-14	-3.24329e-10	-1.3363
43130722	chr2:43130722:C:T	4.13676e-14	-3.24329e-10	-0.556667
43130724	chr2:43130724:G:A	1.93802e-14	-3.24329e-10	-1.31492
43130870	chr2:43130870:A:G	2.0467e-13	1.39168	-0.349448
43131247	chr2:43131247:G:A	1.68819e-12	3.15225	-3.46321e-10
43131382	chr2:43131382:C:T	1.95611e-14	-3.24329e-10	-1.30562
43131623	chr2:43131623:C:T	1.89163e-14	-3.24329e-10	-1.33914
43131672	chr2:43131672:C:T	4.11917e-14	-3.24329e-10	-0.56093
43131681	chr2:43131681:C:T	1.06995e-14	-1.3881	-0.520872
43131988	chr2:43131988:T:C	1.11587e-13	0.735054	-0.299414
43132136	chr2:43132136:G:C	1.49382e-13	0.903039	-0.175698
43132926	chr2:43132926:A:T	1.82483e-13	1.76079	-0.833302
43133231	chr2:43133231:G:A	2.27066e-14	-3.24329e-10	-1.15651
43133699	chr2:43133699:C:T	2.08772e-14	-3.24329e-10	-1.24051
43133744	chr2:43133744:A:G	3.27307e-14	-3.24329e-10	-0.790853
43133823	chr2:43133823:A:G	2.9486e-15	-1.87386	-1.32398
43134117	chr2:43134117:T:C	1.53453e-14	-0.224141	-1.32422
43134250	chr2:43134250:C:T	4.50646e-15	-1.43927	-1.33439
43134311	chr2:43134311:A:G	5.7124e-15	-2.07784	-0.458691
43134421	chr2:43134421:G:T	2.72065e-13	1.48941	-0.162533
43134638	chr2:43134638:C:T	2.28737e-14	-3.24329e-10	-1.14918
43134707	chr2:43134707:T:C	8.42152e-14	-3.24329e-10	0.15421
43134736	chr2:43134736:A:G	2.66993e-15	-2.08168	-1.21544
43134829	chr2:43134829:A:G	1.20744e-13	-3.24329e-10	0.514504
43134982	chr2:43134982:G:C	3.59978e-14	-3.24329e-10	-0.695708
43135002	chr2:43135002:C:G	3.82911e-14	-3.24329e-10	-0.633949
43135241	chr2:43135241:G:T	1.76377e-14	-1.91255	0.503425
43135939	chr2:43135939:G:A	3.05157e-14	-3.24329e-10	-0.860923
43135977	chr2:43135977:G:A	4.03608e-14	-1.96921	1.3879
43136060	chr2:43136060:G:A	5.52879e-15	-1.42942	-1.13978
43136153	chr2:43136153:T:C	1.88735e-14	-3.24329e-10	-1.34141
43136187	chr2:43136187:A:G	2.21173e-14	-3.24329e-10	-1.18281
43136616	chr2:43136616:A:G	4.89557e-14	0.60397	-0.99222
43136854	chr2:43136854:T:G	6.07664e-14	0.0562939	-0.228422
43136898	chr2:43136898:C:T	5.4303e-15	-1.57857	-1.0086
43136932	chr2:43136932:G:A	3.76521e-14	-3.24329e-10	-0.650776
43137408	chr2:43137408:C:A	8.22086e-14	-3.24329e-10	0.130095
43137505	chr2:43137505:T:C	3.99161e-14	-0.351262	-0.241123
43137620	chr2:43137620:G:A	1.91394e-14	-3.24329e-10	-1.32742
43137636	chr2:43137636:G:A	1.89933e-14	-3.24329e-10	-1.33508
43137647	chr2:43137647:A:G	4.1438e-14	-0.249443	-0.305523
43138067	chr2:43138067:T:A	4.97625e-14	-3.24329e-10	-0.371903
43138100	chr2:43138100:C:T	3.71432e-14	0.0793423	-0.743729
43138186	chr2:43138186:G:A	1.23974e-14	-0.916117	-0.845561
43138192	chr2:43138192:T:G	1.47057e-14	-0.270854	-1.32008
43138394	chr2:43138394:A:C	5.00951e-14	-3.24329e-10	-0.365242
43138509	chr2:43138509:C:T	4.54833e-14	-3.24329e-10	-0.461821
43138938	chr2:43138938:A:T	2.49302e-14	-0.577021	-0.486065
43139320	chr2:43139320:G:A	2.22699e-14	-3.24329e-10	-1.17593
43139566	chr2:43139566:G:C	2.41215e-14	-3.24329e-10	-1.09606
43139746	chr2:43139746:T:G	2.64135e-14	-3.24329e-10	-1.00529
43140000	chr2:43140000:T:A	2.48017e-13	-3.24329e-10	1.23433
43140311	chr2:43140311:G:A	1.515e-14	-0.737676	-0.823488
43140389	chr2:43140389:G:A	4.28749e-14	-0.796912	0.276032
43140478	chr2:43140478:C:A	4.78821e-14	-3.24329e-10	-0.410423
43140661	chr2:43140661:T:C	4.01445e-14	-0.861242	0.274562
43140750	chr2:43140750:A:G	1.13963e-14	-0.583255	-1.26262
43140859	chr2:43140859:C:T	4.81576e-14	-0.75445	0.349764
43140880	chr2:43140880:G:A	1.49773e-14	-0.297563	-1.27507
43140904	chr2:43140904:C:T	4.9158e-14	-0.607966	0.223841
43140968	chr2:43140968:G:A	2.00529e-14	-3.24329e-10	-1.28079
43141013	chr2:43141013:T:G	2.01821e-14	-3.24329e-10	-1.27437
43141090	chr2:43141090:G:A	7.95594e-14	-3.24329e-10	0.0973377
43141109	chr2:43141109:A:G	8.2108e-14	-3.24329e-10	0.128869
43141214	chr2:43141214:C:T	8.32633e-14	-3.24329e-10	0.142842
43141821	chr2:43141821:CT:C	2.3486e-14	-3.24329e-10	-1.12276
43141847	chr2:43141847:A:G	6.93114e-15	-0.995083	-1.34806
43141936	chr2:43141936:G:T	5.06169e-14	-3.24329e-10	-0.35488
43142151	chr2:43142151:C:T	2.07013e-14	-3.24329e-10	-1.24897
43142486	chr2:43142486:A:G	5.30293e-15	-1.76422	-0.846687
43142595	chr2:43142595:A:G	9.37381e-14	-3.24329e-10	0.261339
43142628	chr2:43142628:A:G	3.36788e-15	-2.07335	-0.991536
43142786	chr2:43142786:A:G	1.8751e-14	-3.24329e-10	-1.34792
43143196	chr2:43143196:A:G	9.8007e-15	-0.678472	-1.31824
43143549	chr2:43143549:A:G	8.1238e-15	-0.839381	-1.34499
43143589	chr2:43143589:G:A	3.94851e-14	-0.30554	-0.297703
43143664	chr2:43143664:C:A	2.621e-14	-1.70239	0.689364
43143827	chr2:43143827:C:T	7.90751e-15	-0.872083	-1.33927
43143924	chr2:43143924:G:A	8.52011e-14	-3.24329e-10	0.165849
43144103	chr2:43144103:T:C	8.75611e-15	-0.762566	-1.34685
43144660	chr2:43144660:G:A	6.91992e-14	0.0504716	-0.0926478
43144798	chr2:43144798:G:A	3.17391e-14	-3.24329e-10	-0.821617
43145204	chr2:43145204:C:T	1.79802e-14	-0.354644	-1.03525
43145246	chr2:43145246:C:T	1.09125e-14	-1.88926	-3.46321e-10
43145312	chr2:43145312:C:T	4.71499e-14	-3.24329e-10	-0.425833
43145495	chr2:43145495:G:A	4.38815e-15	-2.01523	-0.785025
43145804	chr2:43145804:T:C	2.42939e-14	-3.24329e-10	-1.08894
43145980	chr2:43145980:A:G	1.12766e-14	-1.8523	-0.00413332
43146097	chr2:43146097:T:C	1.18369e-13	-3.24329e-10	0.49464
43146109	chr2:43146109:T:C	6.07511e-14	-3.24329e-10	-0.17238
43146111	chr2:43146111:T:G	2.39801e-14	-3.24329e-10	-1.10194
43146127	chr2:43146127:A:G	3.35641e-14	-3.24329e-10	-0.765709
43146297	chr2:43146297:A:C	8.16893e-14	-3.24329e-10	0.123757
43146339	chr2:43146339:C:T	7.25811e-14	-1.17747	1.18301
43146606	chr2:43146606:T:C	1.9158e-14	-1.62498	0.298534
43146936	chr2:43146936:C:G	2.45883e-14	-3.24329e-10	-1.07689
43147050	chr2:43147050:G:C	7.52531e-14	-3.24329e-10	0.0416911
43147090	chr2:43147090:C:T	2.57983e-14	-3.24329e-10	-1.02886
43147144	chr2:43147144:G:C	2.09161e-14	-3.24329e-10	-1.23864
43147420	chr2:43147420:G:A	2.11455e-14	-3.24329e-10	-1.22774
43147512	chr2:43147512:C:T	5.90263e-14	-3.24329e-10	-0.201183
43147704	chr2:43147704:T:A	1.88513e-14	-3.24329e-10	-1.34258
43147780	chr2:43147780:T:C	8.53518e-14	-3.24329e-10	0.167616
43147866	chr2:43147866:C:A	8.95894e-15	-2.08651	-3.46321e-10
43147883	chr2:43147883:C:A	4.41106e-14	-1.86919	1.37673
43147984	chr2:43147984:A:C	2.2193e-14	-3.24329e-10	-1.17939
43148176	chr2:43148176:C:T	7.152e-15	-0.96366	-1.34811
43148191	chr2:43148191:T:C	4.45349e-14	-3.24329e-10	-0.482892
43148197	chr2:43148197:T:C	1.96857e-14	-3.24329e-10	-1.29927
43148993	chr2:43148993:C:T	3.58268e-14	-3.24329e-10	-0.70047
43149182	chr2:43149182:G:A	2.20605e-14	-3.24329e-10	-1.18538
43149539	chr2:43149539:A:C	2.8032e-14	-3.24329e-10	-0.945819
43149700	chr2:43149700:T:C	1.17868e-14	-0.534585	-1.2776
43150026	chr2:43150026:G:C	2.30179e-14	-3.24329e-10	-1.14289
43150064	chr2:43150064:GCA:G	2.39083e-14	-3.24329e-10	-1.10494
43150107	chr2:43150107:A:G	5.01743e-14	-3.24329e-10	-0.363663
43150272	chr2:43150272:C:T	1.94442e-14	-3.24329e-10	-1.31162
43150594	chr2:43150594:G:A	2.16724e-13	1.09946	-3.46321e-10
43150596	chr2:43150596:T:C	1.87664e-14	-3.24329e-10	-1.3471
43150619	chr2:43150619:G:A	2.43789e-14	-3.24329e-10	-1.08545
43150620	chr2:43150620:T:C	1.63667e-14	-1.77824	0.29433
43150800	chr2:43150800:A:G	6.06018e-14	-3.24329e-10	-0.174841
43150923	chr2:43150923:G:A	2.54902e-14	-3.24329e-10	-1.04087
43151071	chr2:43151071:G:A	2.05552e-14	-3.24329e-10	-1.25605
43151101	chr2:43151101:G:A	8.09154e-15	-1.57304	-0.615307
43151222	chr2:43151222:T:C	1.88571e-14	-3.24329e-10	-1.34228
43151522	chr2:43151522:C:T	1.93867e-14	-3.24329e-10	-1.31458
43151523	chr2:43151523:G:A	1.87577e-14	-3.24329e-10	-1.34756
43151975	chr2:43151975:T:C	5.30248e-15	-1.65255	-0.958445
43152109	chr2:43152109:C:G	9.55253e-15	-2.05679	0.0344284
43152538	chr2:43152538:C:G	4.23691e-15	-1.55997	-1.27536
43152764	chr2:43152764:G:A	1.01786e-14	-1.95107	-0.00781468
43152782	chr2:43152782:G:A	8.4225e-15	-1.0024	-1.14586
43152903	chr2:43152903:G:A	1.02229e-14	-2.01065	0.0561103
43153083	chr2:43153083:C:T	2.04529e-14	-3.24329e-10	-1.26104
43153140	chr2:43153140:A:T	2.08634e-14	-3.24329e-10	-1.24117
43153583	chr2:43153583:A:G	2.48217e-14	-3.24329e-10	-1.06745
43153736	chr2:43153736:G:A	1.77528e-13	-3.24329e-10	0.89996
43153776	chr2:43153776:A:C	1.53552e-14	-2.07603	0.528317
43153847	chr2:43153847:C:T	5.85654e-14	-3.24329e-10	-0.209022
43154109	chr2:43154109:G:A	1.44921e-14	-2.03552	0.42995
43154468	chr2:43154468:C:G	1.44443e-13	-3.24329e-10	0.693722
43154612	chr2:43154612:GA:G	3.94082e-14	-3.24329e-10	-0.605191
43154656	chr2:43154656:C:T	1.91935e-14	-3.24329e-10	-1.32459
43155007	chr2:43155007:A:G	2.89576e-15	-1.91637	-1.29954
43155212	chr2:43155212:G:A	7.69225e-15	-2.08687	-0.152083
43155258	chr2:43155258:C:A	5.0658e-14	-3.24329e-10	-0.354069
43155453	chr2:43155453:C:T	1.91935e-14	-3.24329e-10	-1.32459
43155476	chr2:43155476:C:T	1.94915e-14	-3.24329e-10	-1.30919
43155642	chr2:43155642:GC:G	4.9693e-14	-3.24329e-10	-0.373302
43155854	chr2:43155854:A:C	2.8141e-14	-3.24329e-10	-0.941938
43155859	chr2:43155859:C:T	2.00327e-14	-3.24329e-10	-1.2818
43155905	chr2:43155905:A:G	1.87608e-14	-3.24329e-10	-1.3474
43155947	chr2:43155947:C:T	2.18174e-14	-3.24329e-10	-1.19646
43156032	chr2:43156032:C:G	9.04537e-15	-2.0541	-0.0228107
43156481	chr2:43156481:C:T	1.97408e-13	-3.24329e-10	1.00611
43156589	chr2:43156589:C:T	8.95758e-15	-2.08667	-3.46321e-10
43156920	chr2:43156920:C:T	3.20503e-15	-1.87474	-1.2397
43157098	chr2:43157098:A:G	3.0865e-15	-1.87363	-1.27849
43157307	chr2:43157307:T:C	7.97681e-15	-1.84788	-0.354742
43157317	chr2:43157317:G:A	2.14659e-14	-2.04578	0.833077
43157485	chr2:43157485:G:C	1.7952e-13	-3.24329e-10	0.911119
43157782	chr2:43157782:GC:G	3.31321e-14	-2.01143	1.23276
43157981	chr2:43157981:G:A	2.157e-14	-3.24329e-10	-1.20786
43158082	chr2:43158082:A:G	9.79934e-15	-1.99685	-3.46321e-10
43158125	chr2:43158125:T:C	7.62609e-15	-0.955327	-1.29226
43158431	chr2:43158431:G:A	2.2836e-14	-3.24329e-10	-1.15083
43158759	chr2:43158759:A:G	1.43286e-13	-3.24329e-10	0.685677
43158762	chr2:43158762:G:A	8.65751e-14	-3.24329e-10	0.181846
43158953	chr2:43158953:T:C	1.05847e-14	-2.08714	0.167377
43158995	chr2:43158995:C:A	5.34573e-15	-2.06316	-0.539708
43159023	chr2:43159023:C:T	1.94495e-14	-3.24329e-10	-1.31135
43159078	chr2:43159078:T:G	2.02353e-14	-3.24329e-10	-1.27174
43159079	chr2:43159079:C:G	2.84053e-14	-3.24329e-10	-0.932588
43159356	chr2:43159356:T:G	1.87649e-14	-3.24329e-10	-1.34718
43159466	chr2:43159466:G:C	1.11421e-14	-0.64134	-1.2271
43160390	chr2:43160390:G:A	1.91684e-14	-3.24329e-10	-1.3259
43160765	chr2:43160765:T:C	2.36068e-14	-3.24329e-10	-1.11763
43160907	chr2:43160907:A:T	2.32075e-14	-3.24329e-10	-1.13469
43161462	chr2:43161462:C:T	9.02774e-15	-2.07886	-3.46321e-10
43161590	chr2:43161590:C:T	5.88948e-14	-3.24329e-10	-0.203414
43162040	chr2:43162040:G:A	1.88308e-14	-3.24329e-10	-1.34367
43162236	chr2:43162236:C:T	5.12797e-14	-3.24329e-10	-0.341872
43162244	chr2:43162244:A:C	4.29556e-14	-3.24329e-10	-0.518999
43162249	chr2:43162249:C:T	1.30359e-13	-3.24329e-10	0.59113
43162250	chr2:43162250:G:A	2.65031e-14	-3.24329e-10	-1.0019
43162270	chr2:43162270:A:G	3.96372e-15	-2.05342	-0.848564
43162271	chr2:43162271:G:T	1.57364e-14	-1.53091	0.00771937
43162299	chr2:43162299:G:A	1.76717e-14	-1.98231	0.57511
43162319	chr2:43162319:C:A	2.55667e-14	-3.24329e-10	-1.03787
43162328	chr2:43162328:A:G	2.05013e-14	-3.24329e-10	-1.25868
43162373	chr2:43162373:A:C	3.88872e-14	-3.24329e-10	-0.6185
43162570	chr2:43162570:T:G	1.73558e-14	-0.669719	-0.755519
43162657	chr2:43162657:G:C	1.59342e-14	-1.8545	0.343805
43162793	chr2:43162793:T:C	1.71442e-14	-0.68322	-0.754285
43163701	chr2:43163701:T:C	5.3771e-14	-0.294431	-3.46321e-10
43163762	chr2:43163762:C:T	2.05521e-14	-3.24329e-10	-1.2562
43163858	chr2:43163858:C:T	3.32556e-14	-0.572301	-0.20264
43163956	chr2:43163956:A:C	2.10029e-14	-3.24329e-10	-1.2345
43164157	chr2:43164157:G:A	1.87479e-14	-3.24329e-10	-1.34808
43164346	chr2:43164346:G:T	2.09268e-14	-3.24329e-10	-1.23814
43164439	chr2:43164439:C:A	2.0629e-14	-3.24329e-10	-1.25247
43164576	chr2:43164576:T:C	2.77652e-14	-3.24329e-10	-0.955382
43164617	chr2:43164617:T:C	1.20982e-14	-1.39042	-0.395693
43164830	chr2:43164830:A:G	7.60217e-14	-3.24329e-10	0.051853
43164894	chr2:43164894:T:TG	4.07029e-14	-3.24329e-10	-0.572866
43165073	chr2:43165073:A:C	2.16062e-14	-3.24329e-10	-1.20618
43165141	chr2:43165141:G:A	2.19412e-14	-3.24329e-10	-1.1908
43165167	chr2:43165167:C:T	1.25076e-14	-0.60344	-1.14939
43165223	chr2:43165223:T:C	2.29201e-14	-3.24329e-10	-1.14715
43165276	chr2:43165276:T:C	3.04561e-14	-3.24329e-10	-0.862878
43165290	chr2:43165290:G:A	2.74697e-14	-3.24329e-10	-0.966081
43165307	chr2:43165307:A:G	1.88869e-14	-3.24329e-10	-1.3407
43165641	chr2:43165641:T:TC	3.01167e-14	-3.24329e-10	-0.874085
43165869	chr2:43165869:T:C	2.34504e-14	-3.24329e-10	-1.12428
43166166	chr2:43166166:G:A	1.10895e-13	-2.08734	2.51676
43166173	chr2:43166173:T:C	2.35839e-14	-3.24329e-10	-1.1186
43166175	chr2:43166175:T:C	3.03717e-14	-3.24329e-10	-0.865655
43166643	chr2:43166643:G:A	2.24934e-14	-3.24329e-10	-1.16594
43166952	chr2:43166952:A:G	2.88825e-14	-0.91593	-3.46321e-10
43167272	chr2:43167272:C:A	6.60931e-14	-3.24329e-10	-0.0881016
43167599	chr2:43167599:T:G	3.92852e-14	-3.24329e-10	-0.608318
43167642	chr2:43167642:C:T	4.40618e-15	-1.45556	-1.34059
43168047	chr2:43168047:C:T	1.14579e-14	-1.84048	-3.46321e-10
43168216	chr2:43168216:C:T	4.75546e-14	-3.24329e-10	-0.417287
43168496	chr2:43168496:A:T	4.17987e-14	-3.24329e-10	-0.546301
43168531	chr2:43168531:C:T	1.0532e-13	-3.24329e-10	0.377841
43168651	chr2:43168651:G:A	2.1989e-14	-3.24329e-10	-1.18862
43168693	chr2:43168693:G:A	1.87565e-14	-3.24329e-10	-1.34763
43168848	chr2:43168848:C:T	1.96087e-14	-3.24329e-10	-1.30319
43169241	chr2:43169241:C:G	2.67625e-14	-3.24329e-10	-0.992165
43169285	chr2:43169285:G:A	4.95594e-14	-3.24329e-10	-0.375993
43169618	chr2:43169618:A:G	5.73481e-14	-3.24329e-10	-0.230025
43169653	chr2:43169653:T:TG	4.43261e-15	-2.07786	-0.712318
43169929	chr2:43169929:T:C	4.81771e-14	-3.24329e-10	-0.404283
43170037	chr2:43170037:G:A	2.74585e-14	-1.98389	1.0174
43170112	chr2:43170112:C:G	6.77307e-14	-3.24329e-10	-0.0636255
43170222	chr2:43170222:G:A	1.91172e-14	-3.24329e-10	-1.32858
43170480	chr2:43170480:A:T	2.23349e-14	-3.24329e-10	-1.17301
43170481	chr2:43170481:A:G	1.02888e-13	-3.24329e-10	0.354471
43170482	chr2:43170482:T:C	9.02017e-15	-2.0797	-3.46321e-10
43170849	chr2:43170849:C:T	9.56306e-15	-2.02126	-3.46321e-10
43171016	chr2:43171016:G:A	2.58921e-14	-3.24329e-10	-1.02523
43171188	chr2:43171188:G:A	1.54273e-13	-3.24329e-10	0.759561
43171723	chr2:43171723:G:A	1.90559e-14	-3.24329e-10	-1.33179
43172422	chr2:43172422:A:T	6.0231e-15	-1.69796	-0.785608
43173606	chr2:43173606:C:A	8.96479e-15	-2.08586	-3.46321e-10
43173639	chr2:43173639:T:C	5.29982e-14	-3.24329e-10	-0.308909
43173686	chr2:43173686:G:C	1.17855e-13	-3.24329e-10	0.490287
43173725	chr2:43173725:G:C	2.02835e-14	-3.24329e-10	-1.26936
43173770	chr2:43173770:T:C	1.96023e-14	-3.24329e-10	-1.30352
43173807	chr2:43173807:T:G	7.70914e-14	-3.24329e-10	0.0658259
43174940	chr2:43174940:C:T	1.97797e-14	-3.24329e-10	-1.29451
43175539	chr2:43175539:G:A	2.45012e-14	-3.24329e-10	-1.08044
43175660	chr2:43175660:G:C	2.62534e-14	-3.24329e-10	-1.01137
43175898	chr2:43175898:T:G	4.34456e-14	-3.24329e-10	-0.507657
43176302	chr2:43176302:C:T	1.87466e-14	-3.24329e-10	-1.34815
43176386	chr2:43176386:C:A	5.27404e-14	-3.24329e-10	-0.313785
43176979	chr2:43176979:C:T	2.70639e-14	-3.24329e-10	-0.980964
43176986	chr2:43176986:G:T	4.26335e-15	-1.98606	-0.843053
43177470	chr2:43177470:C:T	1.45144e-13	-3.24329e-10	0.698561
43177502	chr2:43177502:G:T	4.74679e-15	-2.0324	-0.689298
43177948	chr2:43177948:A:G	3.85463e-14	-3.24329e-10	-0.627306
43178054	chr2:43178054:C:G	7.4874e-14	-3.24329e-10	0.0366415
43178072	chr2:43178072:G:A	9.08035e-15	-2.07305	-3.46321e-10
43178190	chr2:43178190:T:C	7.31665e-14	-3.24329e-10	0.0135719
43178217	chr2:43178217:G:A	7.16928e-14	-3.24329e-10	-0.00677526
43178357	chr2:43178357:A:G	2.65661e-14	-3.24329e-10	-0.999531
43178421	chr2:43178421:G:A	1.93333e-14	-3.24329e-10	-1.31733
43178722	chr2:43178722:C:T	2.58498e-14	-3.24329e-10	-1.02686
43178956	chr2:43178956:C:T	1.89534e-14	-3.24329e-10	-1.33718
43178998	chr2:43178998:C:T	1.8993e-14	-3.24329e-10	-1.33509
43179195	chr2:43179195:C:G	3.63429e-14	-3.24329e-10	-0.686166
43179327	chr2:43179327:T:C	4.02305e-14	-3.24329e-10	-0.584541
43179469	chr2:43179469:C:T	7.08796e-14	-3.24329e-10	-0.0181833
43179723	chr2:43179723:A:G	1.89016e-14	-3.24329e-10	-1.33992
43180286	chr2:43180286:G:A	2.18788e-14	-3.24329e-10	-1.19365
43180897	chr2:43180897:GA:G	1.91753e-14	-3.24329e-10	-1.32554
43181091	chr2:43181091:T:C	2.05806e-14	-3.24329e-10	-1.25482
43181350	chr2:43181350:G:A	1.87774e-14	-3.24329e-10	-1.34651
43181401	chr2:43181401:A:C	2.06459e-14	-3.24329e-10	-1.25165
43181411	chr2:43181411:T:C	2.06095e-14	-3.24329e-10	-1.25341
43181468	chr2:43181468:T:G	2.05405e-14	-3.24329e-10	-1.25677
43181601	chr2:43181601:A:T	2.11441e-14	-3.24329e-10	-1.2278
43181816	chr2:43181816:AG:A	1.0967e-14	-1.88427	-3.46321e-10
43181856	chr2:43181856:A:G	1.87455e-14	-3.24329e-10	-1.34821
43182105	chr2:43182105:G:C	1.97926e-14	-3.24329e-10	-1.29386
43182182	chr2:43182182:A:G	2.11759e-14	-3.24329e-10	-1.2263
43182193	chr2:43182193:C:T	2.08792e-14	-3.24329e-10	-1.24041
43182375	chr2:43182375:A:G	2.0913e-14	-3.24329e-10	-1.23879
43182400	chr2:43182400:T:C	2.06175e-14	-3.24329e-10	-1.25302
43182413	chr2:43182413:G:A	1.89384e-14	-1.27646	-0.0615194
43182568	chr2:43182568:A:G	2.04841e-14	-3.24329e-10	-1.25952
43182696	chr2:43182696:G:A	1.8819e-14	-3.24329e-10	-1.3443
43182907	chr2:43182907:A:T	2.07395e-14	-3.24329e-10	-1.24712
43183030	chr2:43183030:A:C	2.0777e-14	-3.24329e-10	-1.24532
43183089	chr2:43183089:C:T	4.60981e-14	-3.24329e-10	-0.448394
43183154	chr2:43183154:G:A	1.90183e-14	-3.24329e-10	-1.33376
43183284	chr2:43183284:T:C	1.9337e-14	-3.24329e-10	-1.31715
43183336	chr2:43183336:A:G	2.05915e-14	-3.24329e-10	-1.25429
43183470	chr2:43183470:A:T	3.39699e-15	-1.83777	-1.21851
43183547	chr2:43183547:T:C	4.42499e-15	-1.44726	-1.34464
43184646	chr2:43184646:A:T	5.70321e-15	-1.33006	-1.20807
43184681	chr2:43184681:C:T	3.96445e-15	-1.81331	-1.08849
43185039	chr2:43185039:G:A	3.85545e-14	-3.24329e-10	-0.627092
43185388	chr2:43185388:T:C	1.87713e-14	-3.24329e-10	-1.34683
43185392	chr2:43185392:T:C	3.2255e-15	-1.92706	-1.18101
43185523	chr2:43185523:C:G	6.73176e-14	-3.24329e-10	-0.0697432
43185545	chr2:43185545:T:G	2.36036e-14	-3.24329e-10	-1.11777
43185643	chr2:43185643:A:G	5.03223e-15	-1.77681	-0.886492
43185975	chr2:43185975:T:C	6.29619e-15	-1.95494	-0.484283
43185979	chr2:43185979:A:T	6.53512e-15	-1.93283	-0.469146
43186034	chr2:43186034:C:G	6.67497e-15	-1.93466	-0.446145
43186039	chr2:43186039:T:C	2.11778e-14	-3.24329e-10	-1.22621
43186090	chr2:43186090:C:G	1.95142e-14	-3.24329e-10	-1.30802
43186920	chr2:43186920:A:C	2.83385e-14	-3.24329e-10	-0.934946
43187166	chr2:43187166:C:A	2.02299e-14	-3.24329e-10	-1.272
43187453	chr2:43187453:C:T	4.11867e-14	-3.24329e-10	-0.561051
43187666	chr2:43187666:A:G	2.09918e-14	-3.24329e-10	-1.23503
43188116	chr2:43188116:C:A	5.64836e-15	-1.20834	-1.33946
43188260	chr2:43188260:G:A	2.1745e-13	-3.24329e-10	1.1028
43188275	chr2:43188275:A:G	2.08176e-14	-3.24329e-10	-1.24337
43188299	chr2:43188299:C:G	8.8883e-14	-3.24329e-10	0.208155
43188330	chr2:43188330:C:G	1.87601e-14	-3.24329e-10	-1.34743
43188505	chr2:43188505:C:T	9.26835e-15	-2.05256	-3.46321e-10
43188672	chr2:43188672:T:C	4.81935e-15	-1.60113	-1.1054
43188724	chr2:43188724:T:C	2.40998e-14	-3.24329e-10	-1.09696
43188727	chr2:43188727:C:G	1.98679e-14	-3.24329e-10	-1.29006
43189344	chr2:43189344:G:A	9.81935e-14	-3.24329e-10	0.307774
43189930	chr2:43189930:G:A	1.42044e-12	-3.24329e-10	2.97956
43190058	chr2:43190058:C:T	3.73133e-14	-3.24329e-10	-0.659816
43190350	chr2:43190350:C:A	4.02067e-14	-3.24329e-10	-0.585133
43190468	chr2:43190468:G:A	6.31395e-15	-1.12551	-1.31089
43190541	chr2:43190541:A:G	1.90248e-14	-3.24329e-10	-1.33342
43191216	chr2:43191216:G:C	2.65642e-14	-3.24329e-10	-0.9996
43191236	chr2:43191236:C:G	3.68164e-15	-2.00361	-0.9722
43191237	chr2:43191237:T:C	1.8248e-13	-3.24329e-10	0.927474
43191477	chr2:43191477:C:T	1.24271e-14	-1.54838	-0.210903
43191586	chr2:43191586:C:G	3.66868e-14	-3.24329e-10	-0.676749
43191844	chr2:43191844:G:A	1.89169e-14	-3.24329e-10	-1.33911
43192017	chr2:43192017:G:T	1.87851e-14	-3.24329e-10	-1.3461
43192077	chr2:43192077:C:T	2.83751e-13	-3.24329e-10	1.36893
43192164	chr2:43192164:A:G	2.79798e-14	-3.24329e-10	-0.947681
43192344	chr2:43192344:G:C	2.94481e-14	-3.24329e-10	-0.896535
43192559	chr2:43192559:T:C	3.02824e-14	-3.24329e-10	-0.8686
43192580	chr2:43192580:G:T	2.15092e-14	-3.24329e-10	-1.21068
43192585	chr2:43192585:A:G	7.60461e-14	-3.24329e-10	0.0521735
43192750	chr2:43192750:T:A	1.36477e-13	-3.24329e-10	0.63699
43192965	chr2:43192965:A:T	9.46249e-15	-2.03183	-3.46321e-10
43192980	chr2:43192980:C:G	8.35338e-15	-2.07115	-0.0853444
43192987	chr2:43192987:G:A	2.67562e-14	-3.24329e-10	-0.9924
43193808	chr2:43193808:A:G	2.35563e-14	-1.11977	-3.46321e-10
43194067	chr2:43194067:C:T	1.92731e-14	-3.24329e-10	-1.32045
43194072	chr2:43194072:A:T	4.2806e-14	-3.24329e-10	-0.522488
43194081	chr2:43194081:T:G	9.5344e-14	-3.24329e-10	0.278326
43194205	chr2:43194205:A:T	3.99811e-15	-2.08016	-0.813187
43195182	chr2:43195182:G:A	9.2706e-15	-2.05232	-3.46321e-10
43195295	chr2:43195295:C:T	2.86572e-14	-3.24329e-10	-0.923763
43195320	chr2:43195320:T:A	4.9022e-15	-2.03662	-0.652858
43195418	chr2:43195418:G:A	4.99617e-15	-2.04167	-0.628828
43195421	chr2:43195421:C:A	9.83018e-15	-1.99371	-3.46321e-10
43195517	chr2:43195517:C:T	3.32219e-14	-3.24329e-10	-0.775958
43196040	chr2:43196040:T:C	6.17331e-15	-2.05804	-0.400892
43196193	chr2:43196193:T:A	2.2808e-14	-1.65334	0.501291
43196194	chr2:43196194:T:A	2.45759e-14	-3.24329e-10	-1.0774
43196265	chr2:43196265:G:A	1.93363e-14	-3.24329e-10	-1.31718
43196290	chr2:43196290:A:C	5.57899e-14	-3.24329e-10	-0.257572
43196393	chr2:43196393:T:C	2.95402e-14	-3.24329e-10	-0.893412
43196437	chr2:43196437:T:C	1.2604e-14	-1.50107	-0.244081
43196475	chr2:43196475:A:T	2.28527e-14	-3.24329e-10	-1.1501
43196657	chr2:43196657:CT:C	2.46414e-14	-3.24329e-10	-1.07474
43196704	chr2:43196704:A:G	7.67656e-15	-0.907775	-1.33322
43196756	chr2:43196756:C:T	2.68757e-15	-2.02087	-1.26966
43196776	chr2:43196776:A:G	7.69428e-15	-0.89375	-1.34494
43197071	chr2:43197071:C:T	2.16137e-14	-3.24329e-10	-1.20584
43197136	chr2:43197136:C:T	1.16434e-14	-0.863395	-0.96103
43197565	chr2:43197565:A:G	7.81401e-15	-1.08932	-1.13392
43197706	chr2:43197706:G:T	2.10002e-14	-3.24329e-10	-1.23463
43197722	chr2:43197722:G:C	1.91474e-14	-3.24329e-10	-1.327
43197879	chr2:43197879:C:G	5.55447e-14	-3.24329e-10	-0.261978
43197998	chr2:43197998:G:A	5.17816e-14	-3.24329e-10	-0.33213
43198501	chr2:43198501:G:A	7.48345e-14	-3.24329e-10	0.0361137
43198506	chr2:43198506:A:G	4.52963e-15	-1.62469	-1.14384
43199001	chr2:43199001:T:C	2.80726e-14	-0.944371	-3.46321e-10
43199035	chr2:43199035:C:T	8.19337e-15	-1.4955	-0.680344
43199241	chr2:43199241:C:G	2.28267e-14	-3.24329e-10	-1.15123
43199352	chr2:43199352:TCTC:T	1.16502e-14	-1.21544	-0.608398
43199478	chr2:43199478:C:T	2.35077e-14	-2.05779	0.935952
43199588	chr2:43199588:C:T	5.922e-14	-3.24329e-10	-0.197907
43199740	chr2:43199740:C:G	6.04924e-15	-1.38233	-1.09691
43199835	chr2:43199835:G:A	1.88967e-14	-3.24329e-10	-1.34018
43199905	chr2:43199905:G:A	8.48328e-15	-1.51316	-0.627909
43199917	chr2:43199917:A:G	6.91206e-14	-3.24329e-10	-0.0433134
43200028	chr2:43200028:TG:T	1.89525e-14	-3.24329e-10	-1.33723
43200041	chr2:43200041:G:A	5.92896e-14	-3.24329e-10	-0.196731
43200353	chr2:43200353:GCTTT:G	8.03581e-14	-1.97546	2.08279
43200375	chr2:43200375:G:A	1.87779e-14	-3.24329e-10	-1.34648
43200412	chr2:43200412:C:T	5.09349e-14	-3.24329e-10	-0.348617
43200444	chr2:43200444:T:C	6.655e-14	-3.24329e-10	-0.0812123
43200570	chr2:43200570:T:C	2.03065e-13	-3.24329e-10	1.03436
43201319	chr2:43201319:C:G	1.88189e-14	-3.24329e-10	-1.34431
43201512	chr2:43201512:T:C	3.92404e-15	-2.01824	-0.893803
43201740	chr2:43201740:T:G	4.7529e-14	-3.24329e-10	-0.417825
43202285	chr2:43202285:T:C	1.65896e-14	-0.757826	-0.712565
43202811	chr2:43202811:C:T	3.53517e-14	-3.24329e-10	-0.713819
43202896	chr2:43202896:A:G	2.94434e-15	-1.85184	-1.34744
43203063	chr2:43203063:C:G	6.3367e-14	-3.24329e-10	-0.130223
43203103	chr2:43203103:G:A	2.23574e-14	-3.24329e-10	-1.17201
43203301	chr2:43203301:G:A	2.71995e-15	-1.94336	-1.33519
43203487	chr2:43203487:G:A	2.44135e-14	-3.24329e-10	-1.08403
43203686	chr2:43203686:C:T	3.08935e-14	-3.24329e-10	-0.848621
43203991	chr2:43203991:C:T	8.74812e-14	-3.24329e-10	0.192259
43204156	chr2:43204156:G:A	2.2498e-14	-3.24329e-10	-1.16574
43204198	chr2:43204198:C:T	2.22007e-14	-0.904763	-0.27428
43204330	chr2:43204330:G:T	9.19374e-15	-2.06064	-3.46321e-10
43204384	chr2:43204384:G:A	2.42137e-14	-3.24329e-10	-1.09225
43204385	chr2:43204385:C:A	1.87456e-14	-3.24329e-10	-1.34821
43204595	chr2:43204595:G:A	2.41346e-13	1.20707	-3.46321e-10
43204723	chr2:43204723:G:A	2.82617e-15	-1.95371	-1.28653
43205163	chr2:43205163:A:C	7.41202e-14	0.0265223	-3.46321e-10
43205212	chr2:43205212:C:T	5.92473e-12	4.40772	-3.46321e-10
43205788	chr2:43205788:T:G	4.0569e-15	-1.7631	-1.11565
43205823	chr2:43205823:C:T	4.07933e-15	-1.86808	-1.00515
43205836	chr2:43205836:G:A	2.77997e-15	-2.0094	-1.24732
43205854	chr2:43205854:C:T	3.89376e-15	-1.72143	-1.19836
43206078	chr2:43206078:T:C	1.90578e-14	-3.24329e-10	-1.33169
43206156	chr2:43206156:G:A	1.87791e-14	-3.24329e-10	-1.34642
43206740	chr2:43206740:C:T	4.07126e-15	-1.60572	-1.26949
43206848	chr2:43206848:A:G	5.11165e-15	-1.3234	-1.32424
43206951	chr2:43206951:G:A	1.89929e-14	-3.24329e-10	-1.3351
43206989	chr2:43206989:C:T	4.85468e-15	-1.49485	-1.20437
43206993	chr2:43206993:T:C	2.53476e-14	-3.24329e-10	-1.04648
43207882	chr2:43207882:T:A	1.94523e-14	-3.24329e-10	-1.3112
43207890	chr2:43207890:G:A	3.13304e-14	-3.24329e-10	-0.834578
43208004	chr2:43208004:G:A	6.83985e-14	-3.24329e-10	-0.053815
43208176	chr2:43208176:A:G	3.25648e-14	-3.24329e-10	-0.795932
43208187	chr2:43208187:T:C	3.22503e-14	-3.24329e-10	-0.805639
43208196	chr2:43208196:G:A	4.93235e-15	-1.40357	-1.27978
43208254	chr2:43208254:G:A	3.45575e-14	-3.24329e-10	-0.736541
43208318	chr2:43208318:G:A	2.52314e-15	-2.02437	-1.32929
43208378	chr2:43208378:G:A	3.37719e-14	-3.24329e-10	-0.759538
43208599	chr2:43208599:C:T	2.29838e-14	-3.24329e-10	-1.14438
43208635	chr2:43208635:G:A	5.59589e-15	-1.42165	-1.13548
43208747	chr2:43208747:T:G	5.63451e-15	-1.28707	-1.26319
43209091	chr2:43209091:G:A	9.44832e-14	-3.24329e-10	0.269256
43209140	chr2:43209140:T:A	5.6653e-15	-1.291	-1.25381
43209406	chr2:43209406:T:C	2.21467e-14	-3.24329e-10	-1.18148
43209415	chr2:43209415:C:G	2.73119e-14	-3.24329e-10	-0.971843
43209615	chr2:43209615:G:A	3.35861e-15	-1.72079	-1.34684
43209817	chr2:43209817:G:A	8.17728e-14	-3.24329e-10	0.124779
43210056	chr2:43210056:C:G	1.76824e-13	-3.24329e-10	0.895987
43210251	chr2:43210251:T:C	3.6352e-15	-1.73243	-1.25607
43210576	chr2:43210576:G:C	2.17326e-14	-3.24329e-10	-1.20035
43210615	chr2:43210615:C:T	2.99323e-14	-3.24329e-10	-0.880227
43210643	chr2:43210643:A:G	2.78859e-14	-3.24329e-10	-0.951044
43210680	chr2:43210680:G:A	2.478e-14	-3.24329e-10	-1.06913
43210808	chr2:43210808:A:T	2.20879e-14	-3.24329e-10	-1.18414
43210883	chr2:43210883:A:G	5.24208e-15	-1.77058	-0.851866
43210945	chr2:43210945:A:G	3.55459e-14	-3.24329e-10	-0.708341
43211161	chr2:43211161:C:T	3.31588e-14	-3.24329e-10	-0.777858
43211595	chr2:43211595:T:C	3.05578e-14	-3.24329e-10	-0.859544
43211723	chr2:43211723:T:G	1.9729e-14	-3.24329e-10	-1.29708
43211806	chr2:43211806:C:T	2.09415e-14	-3.24329e-10	-1.23743
43212088	chr2:43212088:G:C	2.0291e-14	-3.24329e-10	-1.26899
43212193	chr2:43212193:T:C	1.10115e-14	-1.41313	-0.467098
43212446	chr2:43212446:G:A	2.60167e-15	-2.08721	-1.2358
43212465	chr2:43212465:C:T	2.52274e-14	-3.24329e-10	-1.05124
43213085	chr2:43213085:G:C	2.16302e-14	-3.24329e-10	-1.20507
43213462	chr2:43213462:G:A	1.88004e-14	-3.24329e-10	-1.34529
43213616	chr2:43213616:T:G	1.89813e-14	-3.24329e-10	-1.33571
43213780	chr2:43213780:C:T	2.55394e-14	-3.24329e-10	-1.03894
43214030	chr2:43214030:T:C	5.78806e-15	-1.70285	-0.820522
43214103	chr2:43214103:C:G	1.87652e-14	-3.24329e-10	-1.34716
43214329	chr2:43214329:A:T	1.04677e-14	-1.93087	-3.46321e-10
43214671	chr2:43214671:C:T	3.58051e-14	-3.24329e-10	-0.701074
43214820	chr2:43214820:TA:T	8.77279e-15	-1.09784	-1.00967
43214885	chr2:43214885:T:C	5.07359e-14	-3.24329e-10	-0.352532
43215159	chr2:43215159:C:A	6.10807e-15	-2.04543	-0.424128
43215325	chr2:43215325:C:T	2.17324e-14	-3.24329e-10	-1.20036
43215444	chr2:43215444:T:C	2.51474e-15	-2.08739	-1.26961
43215739	chr2:43215739:G:C	1.93702e-14	-3.24329e-10	-1.31543
43215874	chr2:43215874:G:C	2.50895e-14	-3.24329e-10	-1.05672
43215950	chr2:43215950:G:C	1.44604e-13	-3.24329e-10	0.694831
43216056	chr2:43216056:T:C	2.11975e-14	-3.24329e-10	-1.22528
43216481	chr2:43216481:T:C	1.31126e-13	-3.24329e-10	0.59699
43216840	chr2:43216840:C:G	2.40208e-14	-3.24329e-10	-1.10024
43217056	chr2:43217056:G:C	9.84138e-15	-1.99257	-3.46321e-10
43217494	chr2:43217494:ACACCT:A	8.94011e-14	-3.24329e-10	0.213967
43218042	chr2:43218042:G:A	2.05072e-14	-1.25839	-3.46321e-10
43218310	chr2:43218310:A:C	3.39668e-14	-3.24329e-10	-0.753782
43218373	chr2:43218373:T:A	1.61281e-14	-0.592726	-0.905877
43218985	chr2:43218985:C:G	2.44656e-14	-1.29172	0.209822
43219445	chr2:43219445:C:A	1.04988e-13	-1.00574	1.38042
43219477	chr2:43219477:G:A	7.70209e-15	-1.40145	-0.836219
43219502	chr2:43219502:C:A	1.94805e-14	-3.24329e-10	-1.30975
43219584	chr2:43219584:C:T	2.8309e-15	-1.95041	-1.28816
43220043	chr2:43220043:T:C	1.95734e-14	-3.24329e-10	-1.305
43220248	chr2:43220248:G:GC	1.91443e-14	-3.24329e-10	-1.32716
43220791	chr2:43220791:T:C	1.87922e-14	-3.24329e-10	-1.34572
43221340	chr2:43221340:A:T	2.21478e-13	2.03125	-0.910091
43221392	chr2:43221392:A:C	4.97276e-15	-2.01208	-0.663106
43221516	chr2:43221516:A:G	1.74616e-13	-3.24329e-10	0.883424
43221519	chr2:43221519:A:G	5.49457e-15	-1.85628	-0.719123
43221876	chr2:43221876:A:G	2.31103e-14	-3.24329e-10	-1.13889
43221910	chr2:43221910:C:T	2.9423e-14	-3.24329e-10	-0.89739
43222048	chr2:43222048:T:A	2.16753e-14	-3.24329e-10	-1.20299
43222397	chr2:43222397:G:A	2.21549e-14	-3.24329e-10	-1.1811
43222999	chr2:43222999:G:A	1.39591e-10	6.89655	0.670759
43223762	chr2:43223762:AAT:A	5.64751e-14	-0.475723	0.230357
43223908	chr2:43223908:T:C	2.00623e-14	-3.24329e-10	-1.28032
43225044	chr2:43225044:A:G	4.84118e-15	-1.89985	-0.802158
43225195	chr2:43225195:G:A	4.6453e-14	0.824428	-1.26515
43225479	chr2:43225479:C:T	3.68522e-13	0.38721	1.24312
43225654	chr2:43225654:C:G	1.31188e-14	-0.652748	-1.05237
43225808	chr2:43225808:C:G	1.21857e-14	-1.77891	-3.46321e-10
43225823	chr2:43225823:A:T	2.19993e-14	-3.24329e-10	-1.18815
43226425	chr2:43226425:G:A	1.9733e-14	-3.24329e-10	-1.29687
43226899	chr2:43226899:G:C	1.27293e-09	7.44586	2.33181
43227130	chr2:43227130:C:T	1.93716e-14	-3.24329e-10	-1.31536
43227594	chr2:43227594:C:T	6.57319e-13	-3.24329e-10	2.209
43227864	chr2:43227864:C:G	3.24799e-14	-3.24329e-10	-0.798545
43228017	chr2:43228017:T:C	2.77435e-14	-3.24329e-10	-0.956165
43228134	chr2:43228134:G:A	1.33725e-14	-1.68596	-3.46321e-10
43228386	chr2:43228386:C:A	1.00954e-14	-1.96709	-3.46321e-10
43228515	chr2:43228515:T:C	2.81251e-14	-0.983917	0.0414132
43228537	chr2:43228537:T:C	2.2756e-14	-3.24329e-10	-1.15434
43228586	chr2:43228586:T:C	1.93329e-14	-3.24329e-10	-1.31736
43229063	chr2:43229063:T:C	2.01063e-14	-3.24329e-10	-1.27813
43229291	chr2:43229291:C:A	5.50779e-10	7.33872	1.6012
43229595	chr2:43229595:A:G	2.78392e-09	7.85448	2.70572
43229737	chr2:43229737:G:A	1.90214e-14	-3.24329e-10	-1.3336
43230060	chr2:43230060:C:A	5.33681e-13	-3.24329e-10	2.00063
43230932	chr2:43230932:A:G	9.00967e-15	-2.08087	-3.46321e-10
43231472	chr2:43231472:T:C	2.09997e-12	-0.214547	3.58506
43231956	chr2:43231956:T:TGTCTTTGTCCTCAGTTTCCC	5.3183e-14	-3.24329e-10	-0.305427
43232464	chr2:43232464:C:T	5.30679e-14	-3.24329e-10	-0.307593
43233211	chr2:43233211:C:G	2.06247e-14	-3.24329e-10	-1.25268
43233582	chr2:43233582:C:T	3.20718e-14	-3.24329e-10	-0.811189
43233734	chr2:43233734:A:G	4.09723e-14	-3.24329e-10	-0.566269
43233980	chr2:43233980:C:T	1.20457e-08	8.02264	4.00241
43234236	chr2:43234236:C:T	5.22177e-14	-3.24329e-10	-0.323744
43234974	chr2:43234974:G:A	2.51585e-14	-3.24329e-10	-1.05397
43235030	chr2:43235030:T:A	1.87487e-12	0.228007	3.02912
43235339	chr2:43235339:G:A	1.0069e-10	7.14396	0.0966809
43235422	chr2:43235422:T:C	1.89205e-14	-3.24329e-10	-1.33892
43235683	chr2:43235683:T:C	1.4885e-12	0.304893	2.72146
43235775	chr2:43235775:C:A	2.02085e-14	-3.24329e-10	-1.27306
43235960	chr2:43235960:C:T	2.00069e-14	-3.24329e-10	-1.28309
43235961	chr2:43235961:C:T	2.00298e-14	-3.24329e-10	-1.28194
43236026	chr2:43236026:G:A	1.90752e-14	-3.24329e-10	-1.33078
43236498	chr2:43236498:T:C	1.67467e-13	0.698205	0.143413
43236517	chr2:43236517:C:T	2.03164e-14	-3.24329e-10	-1.26774
43236776	chr2:43236776:C:T	1.23091e-14	-0.420777	-1.34805
43238327	chr2:43238327:A:G	2.58105e-14	-3.24329e-10	-1.02838
43238478	chr2:43238478:A:G	1.97864e-14	-3.24329e-10	-1.29417
43238825	chr2:43238825:A:G	1.99298e-14	-3.24329e-10	-1.28695
43238888	chr2:43238888:TGTGGGAGCTGGGGGTTG:T	1.9312e-14	-3.24329e-10	-1.31844
43240142	chr2:43240142:C:G	1.9299e-14	-3.24329e-10	-1.31911
43240166	chr2:43240166:A:G	2.24032e-14	-3.24329e-10	-1.16996
43240651	chr2:43240651:T:C	3.23965e-14	-3.24329e-10	-0.801115
43240696	chr2:43240696:G:A	1.08984e-13	-0.658765	1.0708
43241205	chr2:43241205:C:G	1.74219e-14	-0.421957	-0.999479
43241497	chr2:43241497:T:C	4.58296e-09	7.23467	3.82402
43241606	chr2:43241606:G:A	2.77962e-13	-0.00446664	1.35279
43242199	chr2:43242199:C:T	2.07214e-14	-1.248	-3.46321e-10
43242303	chr2:43242303:G:A	1.10316e-13	-3.24329e-10	0.424179
43242406	chr2:43242406:T:C	2.33756e-14	-3.24329e-10	-1.12747
43242476	chr2:43242476:G:A	4.36009e-06	18.0888	-0.172235
43242784	chr2:43242784:C:T	9.75797e-15	-2.00108	-3.46321e-10
43242891	chr2:43242891:G:C	1.87736e-14	-3.24329e-10	-1.34672
43243269	chr2:43243269:C:T	3.02606e-12	0.0758146	3.66004
43243491	chr2:43243491:C:T	9.72245e-14	-3.24329e-10	0.297858
43245117	chr2:43245117:G:GT	5.27435e-14	-0.313726	-3.46321e-10
43245769	chr2:43245769:C:G	1.49708e-14	-0.226429	-1.34664
43246892	chr2:43246892:G:T	8.84551e-15	-0.899309	-1.19995
43247156	chr2:43247156:C:T	5.3885e-13	0.293691	1.71658
43247252	chr2:43247252:A:T	3.38973e-14	-3.24329e-10	-0.755831
43247421	chr2:43247421:T:G	3.48764e-14	-3.24329e-10	-0.727355
43247814	chr2:43247814:G:A	1.88519e-14	-3.24329e-10	-1.34255
43247999	chr2:43247999:C:T	2.40844e-14	-3.24329e-10	-1.0976
43248323	chr2:43248323:G:A	2.14222e-14	-3.24329e-10	-1.21474
43248455	chr2:43248455:C:T	2.07194e-14	0.0730415	-1.32113
43248677	chr2:43248677:T:C	1.24491e-12	-3.24329e-10	2.84766
43248985	chr2:43248985:T:C	2.24005e-14	-3.24329e-10	-1.17008
43249798	chr2:43249798:C:G	2.7136e-14	-3.24329e-10	-0.978304
43250054	chr2:43250054:A:G	2.14778e-14	-3.24329e-10	-1.21214
43250294	chr2:43250294:T:C	6.07034e-14	-0.173167	-3.46321e-10
43250589	chr2:43250589:G:A	3.11612e-14	-3.24329e-10	-0.83999
43251879	chr2:43251879:T:C	2.01525e-14	-3.24329e-10	-1.27584
43252411	chr2:43252411:C:T	1.8746e-14	-3.24329e-10	-1.34818
43252499	chr2:43252499:G:A	9.31529e-15	-2.04751	-3.46321e-10
43252716	chr2:43252716:G:A	2.72582e-14	-3.24329e-10	-0.973813
43252816	chr2:43252816:C:A	1.87455e-14	-3.24329e-10	-1.34821
43252958	chr2:43252958:T:C	1.71548e-14	-1.43689	-3.46321e-10
43253016	chr2:43253016:TTCTTGATAA:T	3.11326e-14	-3.24329e-10	-0.840909
43253178	chr2:43253178:G:A	2.22952e-13	-0.265512	1.39331
43253874	chr2:43253874:G:A	3.96154e-10	6.37465	2.23574
43253938	chr2:43253938:C:T	9.45002e-15	-2.03315	-3.46321e-10
43253979	chr2:43253979:C:T	1.98507e-14	-3.24329e-10	-1.29093
43254100	chr2:43254100:C:T	8.47146e-14	-3.24329e-10	0.160122
43254668	chr2:43254668:A:AG	2.53795e-14	-3.24329e-10	-1.04522
43254747	chr2:43254747:G:T	2.13721e-14	-3.24329e-10	-1.21708
43254890	chr2:43254890:C:T	1.1983e-14	-1.79567	-3.46321e-10
43255226	chr2:43255226:G:A	1.97177e-14	-3.24329e-10	-1.29765
43255905	chr2:43255905:G:A	3.14943e-13	0.264982	1.20824
43256087	chr2:43256087:T:A	2.39531e-09	7.34053	3.06933
43256098	chr2:43256098:A:C	2.10657e-14	-3.24329e-10	-1.23152
43256271	chr2:43256271:G:A	3.96621e-14	-3.24329e-10	-0.598769
43257094	chr2:43257094:T:G	3.11e-14	-3.24329e-10	-0.841957
43257703	chr2:43257703:A:G	2.64778e-14	-3.24329e-10	-1.00286
43257729	chr2:43257729:C:T	2.69582e-14	-3.24329e-10	-0.984879
43257819	chr2:43257819:C:T	3.128e-13	-3.24329e-10	1.4664
43258119	chr2:43258119:A:G	1.97199e-14	-3.24329e-10	-1.29754
43259444	chr2:43259444:C:T	2.03733e-14	-3.24329e-10	-1.26494
43259565	chr2:43259565:C:T	4.09256e-13	0.0675652	1.66761
43259639	chr2:43259639:C:T	5.02326e-14	-3.24329e-10	-0.362501
43259767	chr2:43259767:T:C	1.8972e-14	-3.24329e-10	-1.3362
43260347	chr2:43260347:C:A	2.56482e-13	0.300667	0.967224
43260780	chr2:43260780:T:C	2.07234e-14	-3.24329e-10	-1.2479
43260787	chr2:43260787:C:G	5.06281e-14	-3.24329e-10	-0.354659
43260950	chr2:43260950:G:GA	2.33495e-14	-3.24329e-10	-1.12859
43261288	chr2:43261288:A:G	5.58042e-13	-3.24329e-10	2.04527
43261334	chr2:43261334:C:T	4.26719e-14	0.770077	-1.2957
43261420	chr2:43261420:C:T	3.59082e-14	-3.24329e-10	-0.698201
43262174	chr2:43262174:T:C	3.5122e-14	0.0427122	-0.763051
43262364	chr2:43262364:C:A	2.25228e-14	-3.24329e-10	-1.16464
43262381	chr2:43262381:G:A	2.03597e-14	-3.24329e-10	-1.26561
43262466	chr2:43262466:A:G	2.03891e-14	-3.24329e-10	-1.26417
43262595	chr2:43262595:G:T	1.9022e-14	-3.24329e-10	-1.33357
43263386	chr2:43263386:G:A	2.92771e-14	-3.24329e-10	-0.902361
43263480	chr2:43263480:A:T	3.20076e-14	-0.25008	-0.563113
43263617	chr2:43263617:C:T	2.13634e-14	-3.24329e-10	-1.21749
43263725	chr2:43263725:C:T	4.15963e-10	5.91006	2.74912
43263764	chr2:43263764:G:A	2.36591e-14	-3.24329e-10	-1.11542
43263897	chr2:43263897:A:AC	2.04465e-14	-3.24329e-10	-1.26135
43263919	chr2:43263919:C:G	2.63618e-14	-1.00725	-3.46321e-10
43264442	chr2:43264442:C:T	1.88828e-14	-3.24329e-10	-1.34091
43264444	chr2:43264444:C:T	1.89175e-14	-3.24329e-10	-1.33908
43264540	chr2:43264540:C:A	8.64175e-14	1.18787	-1.00784
43266040	chr2:43266040:A:G	8.88783e-14	0.208103	-3.46321e-10
43266604	chr2:43266604:A:G	1.1396e-13	-3.24329e-10	0.456683
43267038	chr2:43267038:T:C	2.84787e-10	6.23065	2.04968
43267605	chr2:43267605:T:C	5.96409e-13	-3.24329e-10	2.11176
43267727	chr2:43267727:C:CACCA	1.53957e-13	-3.24329e-10	0.75751
43267851	chr2:43267851:A:C	1.99989e-14	-3.24329e-10	-1.28349
43267870	chr2:43267870:C:T	2.07666e-14	-3.24329e-10	-1.24582
43268715	chr2:43268715:A:T	3.15606e-13	-3.24329e-10	1.47533
43269745	chr2:43269745:A:C	1.87479e-14	-3.24329e-10	-1.34808
43269847	chr2:43269847:C:T	2.62832e-13	1.67957	-0.387222
43270170	chr2:43270170:G:A	2.39167e-14	-3.24329e-10	-1.10459
43270910	chr2:43270910:G:C	2.65081e-14	-3.24329e-10	-1.00171
43271021	chr2:43271021:C:T	1.34861e-14	-1.6775	-3.46321e-10
43272019	chr2:43272019:T:C	2.60428e-14	-3.24329e-10	-1.01943
43272242	chr2:43272242:G:C	1.92495e-14	-3.24329e-10	-1.32168
43272474	chr2:43272474:T:C	2.19445e-14	-3.24329e-10	-1.19065
43272530	chr2:43272530:A:G	1.0419e-12	-3.24329e-10	2.66964
43273123	chr2:43273123:T:C	1.5719e-09	6.45133	3.53731
43273142	chr2:43273142:A:G	9.30861e-13	0.648394	1.90855
43273144	chr2:43273144:G:T	2.46428e-14	-3.24329e-10	-1.07468
43273193	chr2:43273193:G:A	3.13522e-14	-3.24329e-10	-0.833883
43273665	chr2:43273665:A:G	1.89003e-12	1.2545	2.01069
43274055	chr2:43274055:C:T	2.29024e-14	-3.24329e-10	-1.14792
43274446	chr2:43274446:T:C	4.78064e-15	-1.36706	-1.34753
43274547	chr2:43274547:G:A	7.35913e-10	7.09906	2.13064
43274637	chr2:43274637:G:A	2.08034e-14	-3.24329e-10	-1.24405
43274663	chr2:43274663:G:A	6.10637e-15	-2.00484	-0.464995
43274831	chr2:43274831:C:T	1.7601e-11	5.233	0.263546
43275056	chr2:43275056:G:A	1.59482e-14	-0.306108	-1.20371
43275289	chr2:43275289:G:C	2.5213e-14	-3.24329e-10	-1.05181
43275298	chr2:43275298:C:T	1.00208e-14	-1.9745	-3.46321e-10
43275387	chr2:43275387:C:T	2.67431e-14	-3.24329e-10	-0.992889
43275472	chr2:43275472:T:C	1.99431e-14	-3.24329e-10	-1.28628
43275886	chr2:43275886:G:A	8.96862e-15	-2.08543	-3.46321e-10
43275940	chr2:43275940:C:T	1.18388e-14	-0.480649	-1.32713
43276588	chr2:43276588:T:C	1.90935e-14	-3.24329e-10	-1.32982
43276644	chr2:43276644:G:T	1.94505e-14	-3.24329e-10	-1.3113
43276772	chr2:43276772:CT:C	2.28472e-14	-3.24329e-10	-1.15034
43277327	chr2:43277327:C:T	1.90777e-14	-3.24329e-10	-1.33065
43277633	chr2:43277633:TTG:T	8.34054e-15	-0.811895	-1.34614
43277898	chr2:43277898:T:C	1.95734e-14	-3.24329e-10	-1.30499
43277919	chr2:43277919:C:T	4.98285e-09	7.03324	4.10911
43278076	chr2:43278076:G:A	1.79592e-09	6.99313	3.12873
43278091	chr2:43278091:C:T	4.39946e-14	-0.495099	-3.46321e-10
43278243	chr2:43278243:C:T	9.40074e-15	-2.03838	-3.46321e-10
43278364	chr2:43278364:T:C	2.06587e-14	-3.24329e-10	-1.25103
43278917	chr2:43278917:T:G	1.03887e-14	-0.672879	-1.26557
43280107	chr2:43280107:G:A	2.24642e-14	-3.24329e-10	-1.16724
43280575	chr2:43280575:T:A	2.2075e-14	-3.24329e-10	-1.18472
43280631	chr2:43280631:C:T	2.20598e-14	-3.24329e-10	-1.18541
43280803	chr2:43280803:T:C	1.89376e-14	-3.24329e-10	-1.33802
43281066	chr2:43281066:G:A	2.84564e-13	1.00151	0.370283
43281380	chr2:43281380:T:C	8.99578e-15	-2.08241	-3.46321e-10
43281699	chr2:43281699:A:T	1.27084e-14	-1.7369	-3.46321e-10
43281752	chr2:43281752:T:C	2.97475e-13	-3.24329e-10	1.41617
43281854	chr2:43281854:C:T	6.3463e-10	8.06315	1.01848
43282022	chr2:43282022:G:A	8.64008e-08	8.89654	5.0988
43282337	chr2:43282337:A:C	1.65214e-14	-0.368579	-1.10593
43282478	chr2:43282478:A:G	1.80874e-12	2.60374	0.617479
43282656	chr2:43282656:A:C	9.71615e-14	-3.24329e-10	0.297209
43282958	chr2:43282958:T:C	4.35066e-09	7.2625	3.74417
43283671	chr2:43283671:C:T	1.39298e-13	-3.24329e-10	0.657452
43283741	chr2:43283741:T:C	2.04923e-14	-3.24329e-10	-1.25912
43284151	chr2:43284151:C:T	1.29763e-14	-0.41512	-1.30092
43284196	chr2:43284196:C:T	2.52096e-14	-3.24329e-10	-1.05194
43284348	chr2:43284348:G:A	9.57901e-15	-2.01959	-3.46321e-10
43284414	chr2:43284414:C:T	3.82308e-09	8.02847	2.84893
43284424	chr2:43284424:C:G	4.15106e-14	-3.24329e-10	-0.553217
43284619	chr2:43284619:C:T	2.02989e-14	-3.24329e-10	-1.2686
43284763	chr2:43284763:G:A	1.87557e-14	-3.24329e-10	-1.34767
43284963	chr2:43284963:T:C	4.35002e-13	-3.24329e-10	1.79618
43285625	chr2:43285625:G:A	1.42162e-12	2.98038	-3.46321e-10
43285721	chr2:43285721:T:C	1.36256e-14	-0.326874	-1.34034
43286089	chr2:43286089:C:T	3.51285e-14	-3.24329e-10	-0.720151
43286583	chr2:43286583:A:G	1.90412e-14	0.0148811	-1.34744
43286897	chr2:43286897:G:A	1.49832e-14	-1.64255	0.0703158
43287087	chr2:43287087:G:A	2.60253e-14	0.321112	-1.34121
43287442	chr2:43287442:G:T	2.318e-14	0.200135	-1.33601
43287559	chr2:43287559:A:C	1.87993e-14	-3.24329e-10	-1.34535
43287592	chr2:43287592:C:T	1.88813e-14	-3.24329e-10	-1.34099
43288288	chr2:43288288:C:T	4.37844e-14	-0.233212	-0.266675
43289007	chr2:43289007:G:A	3.09283e-13	0.81717	0.63792
43289191	chr2:43289191:T:C	6.39275e-13	1.03232	1.14885
43289255	chr2:43289255:G:A	2.64609e-14	-3.24329e-10	-1.0035
43289390	chr2:43289390:T:C	1.87611e-14	-3.24329e-10	-1.34738
43289486	chr2:43289486:G:A	1.14457e-14	-1.84155	-3.46321e-10
43289983	chr2:43289983:T:G	1.94781e-14	-3.24329e-10	-1.30988
43290172	chr2:43290172:C:T	7.6372e-14	0.0564504	-3.46321e-10
43290199	chr2:43290199:T:C	6.88202e-15	-1.04184	-1.30841
43290501	chr2:43290501:T:A	1.34936e-13	-3.24329e-10	0.625639
43290522	chr2:43290522:C:T	2.29542e-14	-3.24329e-10	-1.14566
43290830	chr2:43290830:T:C	2.06945e-14	0.0885479	-1.33785
43290918	chr2:43290918:C:T	1.07559e-14	-0.558149	-1.34557
43291122	chr2:43291122:G:A	1.06276e-14	-0.589952	-1.32576
43291175	chr2:43291175:C:T	4.07472e-14	-3.24329e-10	-0.571779
43291228	chr2:43291228:T:A	3.37598e-14	-3.24329e-10	-0.759895
43291704	chr2:43291704:A:G	2.07804e-14	-3.24329e-10	-1.24516
43291793	chr2:43291793:AC:A	8.95486e-15	-2.08697	-3.46321e-10
43292079	chr2:43292079:T:G	1.90244e-14	-3.24329e-10	-1.33344
43293863	chr2:43293863:T:G	2.35834e-14	-3.24329e-10	-1.11862
43294028	chr2:43294028:G:A	9.1788e-12	1.974	2.87149
43294374	chr2:43294374:A:G	9.85991e-15	-1.99069	-3.46321e-10
43294925	chr2:43294925:C:T	1.94229e-14	-3.24329e-10	-1.31271
43295301	chr2:43295301:C:G	1.88943e-14	-3.24329e-10	-1.34031
43295724	chr2:43295724:CAG:C	1.53536e-09	6.91502	3.05009
43296060	chr2:43296060:C:T	2.11156e-14	-3.24329e-10	-1.22915
43296240	chr2:43296240:A:G	2.67004e-09	7.1107	3.40773
43296327	chr2:43296327:G:C	1.72898e-09	7.49115	2.59272
43296557	chr2:43296557:G:T	1.625e-09	6.89668	3.12517
43296951	chr2:43296951:C:T	2.66237e-14	-3.24329e-10	-0.997362
43298731	chr2:43298731:C:G	6.40131e-14	-3.24329e-10	-0.120078
43299247	chr2:43299247:A:T	6.79949e-12	1.87576	2.66968
43299488	chr2:43299488:G:A	2.17161e-14	0.128917	-1.33003
43299635	chr2:43299635:C:T	1.30046e-14	-1.71386	-3.46321e-10
43299651	chr2:43299651:ACT:A	2.56745e-14	-3.24329e-10	-1.03367
43299671	chr2:43299671:A:C	2.00985e-14	-3.24329e-10	-1.27852
43299977	chr2:43299977:G:A	3.28476e-14	-3.24329e-10	-0.787286
43300350	chr2:43300350:G:A	1.72086e-14	-1.43376	-3.46321e-10
43300597	chr2:43300597:A:T	6.66662e-09	7.74966	3.68379
43300805	chr2:43300805:CTGTT:C	2.4513e-14	-3.24329e-10	-1.07996
43300918	chr2:43300918:C:A	1.90721e-06	17.52	-0.430275
43301443	chr2:43301443:G:C	2.02557e-14	-3.24329e-10	-1.27073
43302707	chr2:43302707:G:GA	4.58228e-14	-3.24329e-10	-0.454384
43302923	chr2:43302923:A:C	2.0513e-13	-3.24329e-10	1.04448
43302986	chr2:43302986:G:C	2.12315e-14	-3.24329e-10	-1.22368
43303000	chr2:43303000:T:C	2.08996e-14	0.104532	-1.34397
43303102	chr2:43303102:G:C	2.41236e-14	0.246163	-1.34214
43303178	chr2:43303178:G:A	1.87983e-14	-3.24329e-10	-1.3454
43303279	chr2:43303279:A:T	1.87521e-14	-3.24329e-10	-1.34786
43303285	chr2:43303285:G:C	1.92248e-14	-3.24329e-10	-1.32297
43303312	chr2:43303312:T:C	3.15233e-13	-3.24329e-10	1.47415
43303913	chr2:43303913:T:A	3.05521e-09	7.14048	3.51271
43303917	chr2:43303917:C:G	2.0028e-14	-3.24329e-10	-1.28204
43304325	chr2:43304325:C:A	1.89489e-14	-3.24329e-10	-1.33742
43304741	chr2:43304741:G:A	2.00526e-14	-3.24329e-10	-1.28081
43304967	chr2:43304967:C:T	4.49099e-12	2.42331	1.70736
43305163	chr2:43305163:C:T	1.70351e-14	-0.587382	-0.856509
43305212	chr2:43305212:CAACAAT:C	1.37433e-14	-0.321078	-1.33754
43305472	chr2:43305472:C:T	5.46808e-12	2.56898	1.75854
43305641	chr2:43305641:A:C	3.23859e-13	2.28438	-0.783234
43306075	chr2:43306075:G:A	3.29347e-13	1.35792	0.160022
43306099	chr2:43306099:GTC:G	2.70873e-14	-3.24329e-10	-0.980102
43306461	chr2:43306461:C:T	2.69505e-14	-3.24329e-10	-0.985165
43306628	chr2:43306628:G:A	1.92448e-14	-3.24329e-10	-1.32193
43306719	chr2:43306719:G:C	2.28622e-14	-3.24329e-10	-1.14968
43307069	chr2:43307069:C:T	6.24895e-15	-1.35311	-1.09364
43307376	chr2:43307376:T:C	7.36161e-14	-3.24329e-10	0.0196981
43307734	chr2:43307734:TTAAAGAA:T	1.90596e-14	-3.24329e-10	-1.3316
43308762	chr2:43308762:A:C	2.96904e-15	-1.93226	-1.25866
43308850	chr2:43308850:T:C	3.10906e-14	-3.24329e-10	-0.842259
43308932	chr2:43308932:G:C	2.42795e-14	-3.24329e-10	-1.08954
43309043	chr2:43309043:G:T	2.27004e-14	-3.24329e-10	-1.15678
43309218	chr2:43309218:C:A	1.90951e-14	-3.24329e-10	-1.32974
43309246	chr2:43309246:T:C	9.25346e-15	-2.05417	-3.46321e-10
43309548	chr2:43309548:C:T	1.47796e-14	-1.58592	-3.46321e-10
43309706	chr2:43309706:G:A	8.96518e-15	-2.08582	-3.46321e-10
43310572	chr2:43310572:C:A	4.65526e-15	-1.76533	-0.975842
43310753	chr2:43310753:T:C	5.53894e-10	8.14518	0.800382
43310933	chr2:43310933:T:C	3.14809e-14	-3.24329e-10	-0.829785
43311013	chr2:43311013:C:A	2.35836e-14	-3.24329e-10	-1.11861
43311038	chr2:43311038:T:C	4.88794e-14	-3.24329e-10	-0.38981
43311358	chr2:43311358:T:C	2.63239e-14	-3.24329e-10	-1.00869
43311496	chr2:43311496:C:T	9.44845e-15	-2.03331	-3.46321e-10
43312562	chr2:43312562:C:T	1.1854e-14	-1.8065	-3.46321e-10
43312986	chr2:43312986:T:G	4.37758e-15	-1.72813	-1.07454
43313271	chr2:43313271:C:T	6.80974e-13	-3.24329e-10	2.24436
43313437	chr2:43313437:G:A	2.4627e-14	-1.07532	-3.46321e-10
43313892	chr2:43313892:G:C	2.05263e-14	-3.24329e-10	-1.25746
43313932	chr2:43313932:C:T	2.11844e-10	7.98444	-3.46321e-10
43314247	chr2:43314247:G:A	6.7148e-14	0.428876	-0.501143
43314273	chr2:43314273:A:G	7.24458e-14	0.955888	-0.952214
43314661	chr2:43314661:T:C	2.55463e-14	-3.24329e-10	-1.03867
43315368	chr2:43315368:C:T	2.21495e-14	-0.39151	-0.789839
43315640	chr2:43315640:A:T	4.7413e-14	0.218671	-0.63894
43316416	chr2:43316416:C:A	8.80323e-15	-0.89664	-1.20741
43316632	chr2:43316632:T:C	2.19972e-14	-3.24329e-10	-1.18825
43316875	chr2:43316875:C:T	1.36766e-14	-0.89415	-0.769331
43316953	chr2:43316953:A:G	2.67241e-15	-2.06085	-1.23533
43316978	chr2:43316978:C:T	3.83638e-15	-1.58828	-1.34636
43317113	chr2:43317113:A:T	2.20007e-14	-3.24329e-10	-1.18809
43317140	chr2:43317140:C:T	1.87456e-14	-3.24329e-10	-1.3482
43317189	chr2:43317189:A:G	2.79901e-13	0.434787	0.920482
43318157	chr2:43318157:A:C	1.88794e-14	-3.24329e-10	-1.3411
43318162	chr2:43318162:C:T	2.31078e-14	-1.139	-3.46321e-10
43318200	chr2:43318200:T:C	2.82873e-14	-3.24329e-10	-0.936752
43318507	chr2:43318507:A:G	4.07204e-14	-3.24329e-10	-0.572435
43318600	chr2:43318600:G:T	2.51491e-14	-3.24329e-10	-1.05434
43319011	chr2:43319011:T:C	3.33621e-14	-3.24329e-10	-0.771745
43319485	chr2:43319485:T:C	2.65156e-10	7.06464	1.14427
43319493	chr2:43319493:A:T	1.54285e-10	7.12714	0.540255
43319696	chr2:43319696:C:G	6.6318e-13	0.541488	1.67639
43319778	chr2:43319778:G:C	2.18035e-14	-3.24329e-10	-1.19709
43320989	chr2:43320989:G:A	5.09559e-14	0.650995	-0.999201
43321519	chr2:43321519:T:C	5.90098e-14	-3.24329e-10	-0.201462
43321807	chr2:43321807:C:T	3.82738e-15	-1.66805	-1.26894
43322107	chr2:43322107:C:T	2.37831e-14	0.0595295	-1.16972
43322259	chr2:43322259:T:C	2.34642e-14	-3.24329e-10	-1.12369
43322299	chr2:43322299:A:T	1.76845e-13	0.0938836	0.802223
43322384	chr2:43322384:T:G	4.63445e-14	-0.263001	-0.180062
43322830	chr2:43322830:C:T	5.97783e-14	0.159686	-0.348209
43323069	chr2:43323069:C:T	4.96675e-14	-3.24329e-10	-0.373814
43323336	chr2:43323336:G:A	2.20121e-14	-3.24329e-10	-1.18757
43324403	chr2:43324403:C:T	2.09467e-14	-3.24329e-10	-1.23718
43324723	chr2:43324723:T:C	2.85051e-14	-3.24329e-10	-0.929083
43324754	chr2:43324754:A:G	5.05664e-14	-3.24329e-10	-0.355878
43325321	chr2:43325321:G:C	1.30206e-09	7.39948	2.40082
43325476	chr2:43325476:T:G	6.49945e-14	-3.24329e-10	-0.104863
43326150	chr2:43326150:G:A	6.90563e-14	-3.24329e-10	-0.0442437
43326182	chr2:43326182:A:C	4.44802e-13	0.846042	0.972421
43326451	chr2:43326451:G:C	4.36113e-14	-3.24329e-10	-0.503849
43326810	chr2:43326810:T:C	7.01959e-15	-1.70132	-0.629137
43326864	chr2:43326864:C:T	5.84446e-13	-3.24329e-10	2.0915
43327258	chr2:43327258:T:A	7.36105e-13	0.757166	1.56504
43327815	chr2:43327815:C:T	1.90443e-14	-3.24329e-10	-1.3324
43327833	chr2:43327833:C:A	7.79858e-13	0.983957	1.39599
43327851	chr2:43327851:C:T	3.77881e-13	-3.24329e-10	1.65541
43327872	chr2:43327872:C:T	2.5289e-14	-3.24329e-10	-1.0488
43328010	chr2:43328010:A:G	1.3338e-14	-0.709795	-0.978756
43328092	chr2:43328092:C:T	3.53887e-14	-3.24329e-10	-0.712773
43328193	chr2:43328193:G:C	5.95941e-14	-3.24329e-10	-0.191609
43328666	chr2:43328666:G:T	6.63797e-13	1.08524	1.13357
43328791	chr2:43328791:G:A	4.58607e-14	-0.453557	-3.46321e-10
43329118	chr2:43329118:C:G	2.93576e-14	-3.24329e-10	-0.899614
43329284	chr2:43329284:A:G	3.08942e-14	-3.24329e-10	-0.848596
43329436	chr2:43329436:C:T	4.42685e-14	0.0608207	-0.549712
43329531	chr2:43329531:T:C	2.89837e-14	-3.24329e-10	-0.912432
43329917	chr2:43329917:C:T	2.61525e-14	-3.24329e-10	-1.01522
43330321	chr2:43330321:A:C	2.31172e-14	-3.24329e-10	-1.13859
43330380	chr2:43330380:TAGG:T	1.87638e-14	-3.24329e-10	-1.34724
43330458	chr2:43330458:G:C	6.02948e-10	8.40601	0.624406
43330561	chr2:43330561:C:T	2.10979e-14	-3.24329e-10	-1.22999
43330662	chr2:43330662:T:C	7.02156e-14	-3.24329e-10	-0.0275951
43331604	chr2:43331604:C:T	4.99398e-13	0.239241	1.695
43332783	chr2:43332783:A:C	4.23421e-14	-3.24329e-10	-0.533383
43332954	chr2:43332954:T:C	1.9154e-14	-3.24329e-10	-1.32666
43333451	chr2:43333451:T:G	1.24329e-14	-1.75882	-3.46321e-10
43333486	chr2:43333486:T:C	1.87479e-14	-3.24329e-10	-1.34809
43333754	chr2:43333754:C:T	3.67057e-14	-3.24329e-10	-0.676233
43333984	chr2:43333984:T:C	3.89554e-14	-3.24329e-10	-0.616747
43334022	chr2:43334022:C:A	1.77864e-12	4.39198	-1.18754
43334075	chr2:43334075:C:T	2.8528e-14	-3.24329e-10	-0.928281
43334162	chr2:43334162:C:A	1.89289e-14	-3.24329e-10	-1.33848
43334280	chr2:43334280:C:T	4.48189e-15	-1.6674	-1.11172
43334632	chr2:43334632:A:G	9.7192e-14	1.199	-0.901476
43334641	chr2:43334641:G:A	1.45821e-13	1.89515	-1.19193
43334644	chr2:43334644:G:A	3.9013e-14	-3.24329e-10	-0.615272
43334676	chr2:43334676:C:G	2.11033e-14	-1.75285	0.523117
43334707	chr2:43334707:G:A	4.13047e-13	-3.24329e-10	1.74439
43334736	chr2:43334736:C:G	2.06998e-14	-3.24329e-10	-1.24904
43334850	chr2:43334850:C:T	2.92569e-13	0.152432	1.2471
43334861	chr2:43334861:T:C	5.85369e-13	0.0287346	2.06434
43335045	chr2:43335045:A:T	2.00935e-14	-3.24329e-10	-1.27877
43335091	chr2:43335091:C:T	3.25703e-13	0.0172899	1.48953
43335174	chr2:43335174:C:G	2.26607e-14	-3.24329e-10	-1.15853
43335340	chr2:43335340:A:T	8.38798e-13	0.286004	2.1668
43335356	chr2:43335356:AG:A	2.94912e-14	-3.24329e-10	-0.895073
43335660	chr2:43335660:T:G	3.58833e-15	-1.66912	-1.33236
43335975	chr2:43335975:C:T	4.66336e-14	-3.24329e-10	-0.436844
43336014	chr2:43336014:G:A	9.16988e-15	-2.06324	-3.46321e-10
43336216	chr2:43336216:G:T	4.63378e-14	0.459293	-0.902501
43337347	chr2:43337347:T:C	2.34186e-15	-2.08162	-1.3466
43337608	chr2:43337608:C:T	2.52624e-14	-3.24329e-10	-1.04985
43337878	chr2:43337878:T:G	2.27695e-14	-3.24329e-10	-1.15374
43339007	chr2:43339007:A:G	5.20477e-09	8.70964	2.47628
43339283	chr2:43339283:A:G	2.41368e-14	-3.24329e-10	-1.09543
43339292	chr2:43339292:T:C	1.90178e-14	-3.24329e-10	-1.33379
43339599	chr2:43339599:C:A	3.74565e-14	0.260685	-0.91667
43339802	chr2:43339802:C:T	4.18133e-12	1.03218	3.02704
43339851	chr2:43339851:T:C	1.03394e-09	8.26506	1.30466
43340079	chr2:43340079:T:C	6.06851e-09	7.93969	3.39977
43340214	chr2:43340214:C:T	1.87476e-14	-3.24329e-10	-1.3481
43341471	chr2:43341471:T:C	9.01787e-15	-2.07996	-3.46321e-10
43341636	chr2:43341636:G:T	1.95822e-14	-3.24329e-10	-1.30454
43342028	chr2:43342028:T:C	2.08633e-14	-3.24329e-10	-1.24117
43342544	chr2:43342544:T:C	1.93378e-14	-3.24329e-10	-1.3171
43342589	chr2:43342589:C:T	5.13814e-14	0.714813	-1.0547
43342646	chr2:43342646:A:T	2.10936e-14	-3.24329e-10	-1.2302
43343092	chr2:43343092:A:C	3.58704e-14	-3.24329e-10	-0.699255
43343443	chr2:43343443:G:A	1.90939e-14	-3.24329e-10	-1.3298
43344208	chr2:43344208:G:A	1.90198e-14	-3.24329e-10	-1.33369
43344908	chr2:43344908:A:G	1.83708e-12	0.289168	2.9476
43346191	chr2:43346191:AG:A	2.57638e-14	-3.24329e-10	-1.03019
43346531	chr2:43346531:C:T	1.54578e-12	0.356599	2.70752
43346911	chr2:43346911:G:T	2.56525e-14	-3.24329e-10	-1.03452
43347180	chr2:43347180:C:T	1.88535e-14	-3.24329e-10	-1.34247
43347242	chr2:43347242:A:G	4.9978e-14	-3.24329e-10	-0.367583
43347318	chr2:43347318:T:C	3.59733e-14	-3.24329e-10	-0.696388
43347876	chr2:43347876:A:G	2.3992e-14	-3.24329e-10	-1.10145
43348056	chr2:43348056:C:T	1.36405e-10	6.96967	0.57455
43348452	chr2:43348452:A:C	1.87659e-14	-3.24329e-10	-1.34712
43349204	chr2:43349204:T:C	4.55029e-14	0.691561	-1.15295
43349552	chr2:43349552:G:A	8.70209e-15	-2.0865	-0.0290985
43349556	chr2:43349556:A:C	1.92084e-14	-3.24329e-10	-1.32382
43349858	chr2:43349858:G:A	2.35095e-14	-1.32217	0.200413
43350476	chr2:43350476:G:A	3.66525e-15	-1.8047	-1.17557
43351524	chr2:43351524:T:C	1.92812e-14	-3.24329e-10	-1.32004
43351672	chr2:43351672:A:G	1.97079e-14	-3.24329e-10	-1.29815
43351911	chr2:43351911:C:T	2.63405e-14	-3.24329e-10	-1.00806
43351966	chr2:43351966:G:C	2.71706e-14	-3.24329e-10	-0.977029
43352708	chr2:43352708:G:A	2.82761e-14	-3.24329e-10	-0.937149
43353217	chr2:43353217:T:C	5.15622e-14	-3.24329e-10	-0.336376
43353548	chr2:43353548:T:G	8.96266e-15	-2.0861	-3.46321e-10
43353954	chr2:43353954:A:G	1.97011e-14	-1.29849	-3.46321e-10
43354180	chr2:43354180:T:C	1.89048e-14	-3.24329e-10	-1.33975
43354935	chr2:43354935:C:G	1.55565e-13	1.02279	-0.254891
43354964	chr2:43354964:A:T	1.74665e-11	5.43608	0.0527945
43355130	chr2:43355130:T:C	2.4583e-14	-3.24329e-10	-1.07711
43355612	chr2:43355612:T:C	9.6328e-14	-3.24329e-10	0.288593
43355624	chr2:43355624:T:A	2.00822e-14	-3.24329e-10	-1.27933
43355787	chr2:43355787:A:G	9.28914e-14	-3.24329e-10	0.252265
43355915	chr2:43355915:T:A	1.39052e-14	-1.64691	-3.46321e-10
43355953	chr2:43355953:G:C	2.89344e-14	-3.24329e-10	-0.914134
43356779	chr2:43356779:A:G	2.39021e-14	-3.24329e-10	-1.1052
43356897	chr2:43356897:G:T	3.14441e-12	4.67191	-0.897693
43356982	chr2:43356982:T:C	9.57963e-15	-2.01953	-3.46321e-10
43357181	chr2:43357181:T:C	3.98001e-14	0.0755535	-0.670849
43357783	chr2:43357783:T:C	3.5e-14	-3.24329e-10	-0.723819
43357833	chr2:43357833:A:C	5.66384e-14	0.388003	-0.630482
43358221	chr2:43358221:C:A	1.20745e-13	-3.24329e-10	0.514513
43358387	chr2:43358387:TCTC:T	1.45184e-14	-1.60375	-3.46321e-10
43358960	chr2:43358960:A:C	5.10111e-14	-3.24329e-10	-0.347122
43359262	chr2:43359262:T:G	2.44222e-14	-3.24329e-10	-1.08367
43359365	chr2:43359365:G:A	2.32899e-13	-3.24329e-10	1.17144
43359466	chr2:43359466:G:A	1.33445e-13	-3.24329e-10	0.61452
43359661	chr2:43359661:T:C	4.03431e-14	-3.24329e-10	-0.581746
43360052	chr2:43360052:T:G	4.90143e-14	-3.24329e-10	-0.387054
43360268	chr2:43360268:C:T	9.29688e-15	-2.04949	-3.46321e-10
43360365	chr2:43360365:C:T	3.43432e-14	0.253048	-0.99581
43360611	chr2:43360611:T:A	2.60618e-14	-3.24329e-10	-1.0187
43361163	chr2:43361163:T:C	5.57853e-13	2.57256	-0.527632
43361229	chr2:43361229:G:C	3.6354e-14	0.458416	-1.14428
43361231	chr2:43361231:A:G	3.66264e-14	0.461155	-1.13955
43361267	chr2:43361267:G:C	2.27149e-14	-3.24329e-10	-1.15614
43361690	chr2:43361690:C:T	4.41135e-14	-0.4924	-3.46321e-10
43361925	chr2:43361925:A:T	5.03889e-13	3.14585	-1.20266
43361955	chr2:43361955:T:C	1.97584e-14	-3.24329e-10	-1.29559
43362282	chr2:43362282:G:A	3.47898e-14	-0.72984	-3.46321e-10
43363190	chr2:43363190:C:T	3.54741e-14	-3.24329e-10	-0.710364
43363760	chr2:43363760:G:A	6.01074e-13	3.41103	-1.29148
43363817	chr2:43363817:C:T	1.90165e-14	-3.24329e-10	-1.33386
43364079	chr2:43364079:A:T	3.82672e-15	-2.08705	-0.850102
43364434	chr2:43364434:GC:G	4.42044e-14	-3.24329e-10	-0.490342
43364799	chr2:43364799:G:C	2.96476e-14	-0.889785	-3.46321e-10
43365617	chr2:43365617:T:C	1.03581e-12	3.05115	-0.387373
43365802	chr2:43365802:G:C	1.91937e-14	-3.24329e-10	-1.32458
43365861	chr2:43365861:A:G	0.000207128	19.5854	2.19207
43366603	chr2:43366603:T:C	2.15435e-14	-3.24329e-10	-1.20909
43366952	chr2:43366952:C:T	3.13039e-13	2.80062	-1.33346
43367011	chr2:43367011:A:G	9.79356e-15	-1.99744	-3.46321e-10
43367344	chr2:43367344:A:T	7.94546e-06	16.6753	1.84138
43367632	chr2:43367632:G:A	4.66492e-14	0.0276812	-0.464191
43367792	chr2:43367792:C:T	1.2562e-12	3.03451	-0.177828
43368263	chr2:43368263:G:T	3.20956e-14	-0.810446	-3.46321e-10
43368321	chr2:43368321:T:C	3.92981e-15	-1.75346	-1.15712
43369607	chr2:43369607:T:G	1.15784e-13	1.62515	-1.15258
43369621	chr2:43369621:C:A	2.64888e-14	-3.24329e-10	-1.00245
43369695	chr2:43369695:C:T	6.44255e-14	-3.24329e-10	-0.113657
43369936	chr2:43369936:G:T	2.16786e-14	-3.24329e-10	-1.20284
43369947	chr2:43369947:G:T	1.92706e-13	-3.24329e-10	0.981999
43370003	chr2:43370003:C:T	1.38409e-06	17.0269	-0.257741
43370282	chr2:43370282:T:C	6.12665e-13	-3.24329e-10	2.13865
43370915	chr2:43370915:T:C	3.1172e-14	-3.24329e-10	-0.839644
43371021	chr2:43371021:A:G	5.24529e-06	18.991	-0.889556
43371152	chr2:43371152:T:A	2.72191e-15	-2.08742	-1.19041
43372113	chr2:43372113:G:A	4.43253e-14	-0.015656	-0.471954
43372876	chr2:43372876:G:A	1.87489e-14	-3.24329e-10	-1.34803
43373258	chr2:43373258:T:A	6.48225e-13	-3.24329e-10	2.19507
43373582	chr2:43373582:T:A	1.30634e-06	16.9836	-0.272263
43373762	chr2:43373762:G:A	6.8347e-13	-3.24329e-10	2.24802
43373849	chr2:43373849:G:A	4.0587e-14	-3.24329e-10	-0.575717
43373993	chr2:43373993:A:C	7.25999e-14	-3.24329e-10	0.00579727
43374178	chr2:43374178:C:T	3.27202e-12	3.78659	0.0274082
43374705	chr2:43374705:A:G	3.10684e-14	-3.24329e-10	-0.842975
43375127	chr2:43375127:G:C	2.00275e-14	-3.24329e-10	-1.28206
43375276	chr2:43375276:A:T	2.11412e-12	3.60175	-0.224521
43375321	chr2:43375321:A:G	2.27334e-14	0.137901	-1.29323
43375440	chr2:43375440:C:A	1.89558e-14	-3.24329e-10	-1.33706
43375755	chr2:43375755:C:T	2.79001e-14	0.0879616	-1.0385
43375793	chr2:43375793:T:G	1.93226e-06	17.4286	-0.325762
43375831	chr2:43375831:G:A	5.75745e-14	-3.24329e-10	-0.226086
43376228	chr2:43376228:C:G	7.57281e-07	16.5112	-0.34512
43376259	chr2:43376259:T:A	2.38106e-14	-3.24329e-10	-1.10904
43376664	chr2:43376664:A:T	6.30811e-14	-3.24329e-10	-0.134744
43377602	chr2:43377602:G:A	1.23962e-06	16.8933	-0.234408
43377835	chr2:43377835:C:T	2.5156e-15	-2.08576	-1.27089
43378079	chr2:43378079:T:C	2.70121e-14	-0.982881	-3.46321e-10
43378213	chr2:43378213:C:T	2.04998e-14	-3.24329e-10	-1.25875
43378687	chr2:43378687:C:A	2.5108e-06	17.5974	-0.232721
43378785	chr2:43378785:T:C	2.59705e-15	-2.07428	-1.25051
43378953	chr2:43378953:C:T	4.71707e-14	0.426674	-0.852067
43378978	chr2:43378978:T:C	2.49688e-14	-3.24329e-10	-1.06154
43380676	chr2:43380676:C:T	2.70395e-15	-2.06118	-1.22327
43381166	chr2:43381166:C:T	2.52388e-14	-3.24329e-10	-1.05078
43381763	chr2:43381763:G:A	2.70307e-15	-2.04773	-1.23705
43381861	chr2:43381861:G:C	4.42356e-14	-3.24329e-10	-0.489636
43382280	chr2:43382280:T:C	6.67741e-14	1.14572	-1.22357
43382782	chr2:43382782:G:A	1.87492e-14	-3.24329e-10	-1.34802
43382888	chr2:43382888:C:T	6.0081e-05	19.241	1.29875
43383514	chr2:43383514:T:A	2.52942e-14	-3.24329e-10	-1.04859
43383534	chr2:43383534:A:G	3.62839e-14	-3.24329e-10	-0.687792
43384320	chr2:43384320:C:T	5.73226e-14	0.7959	-1.02637
43384832	chr2:43384832:TAAAC:T	2.44293e-14	-3.24329e-10	-1.08338
43385241	chr2:43385241:T:C	2.12689e-14	-3.24329e-10	-1.22192
43385459	chr2:43385459:T:C	2.78268e-14	-3.24329e-10	-0.953168
43385697	chr2:43385697:G:A	3.76599e-14	-3.24329e-10	-0.65057
43386443	chr2:43386443:C:G	2.20481e-06	17.896	-0.661283
43386851	chr2:43386851:G:T	1.50672e-13	-0.145509	0.88145
43387071	chr2:43387071:G:C	2.50504e-15	-2.06768	-1.29318
43387584	chr2:43387584:C:T	1.87475e-14	-3.24329e-10	-1.34811
43387644	chr2:43387644:A:G	2.08496e-14	-3.24329e-10	-1.24183
43387735	chr2:43387735:G:A	1.87501e-14	-3.24329e-10	-1.34797
43388489	chr2:43388489:A:G	1.9053e-14	-3.24329e-10	-1.33194
43388869	chr2:43388869:T:G	8.83897e-13	1.63797	0.867204
43389671	chr2:43389671:T:C	8.46404e-15	-0.941204	-1.20213
43389673	chr2:43389673:A:G	3.11104e-13	0.820768	0.640193
43389689	chr2:43389689:A:G	4.4196e-14	-3.24329e-10	-0.490531
43389938	chr2:43389938:A:G	4.69217e-14	-3.24329e-10	-0.430685
43389939	chr2:43389939:T:C	2.89423e-14	-0.913861	-3.46321e-10
43390020	chr2:43390020:T:A	2.77704e-15	-2.07984	-1.17794
43390594	chr2:43390594:G:A	2.63718e-15	-1.97218	-1.33728
43390646	chr2:43390646:A:G	4.97266e-14	-3.24329e-10	-0.372627
43390792	chr2:43390792:C:A	1.34696e-13	0.623853	-3.46321e-10
43391470	chr2:43391470:G:A	9.06333e-15	-2.07493	-3.46321e-10
43391901	chr2:43391901:T:C	2.49672e-13	0.552937	0.688047
43392136	chr2:43392136:A:G	3.16082e-14	-3.24329e-10	-0.825748
43392216	chr2:43392216:T:C	3.31335e-14	-1.00579	0.227165
43392384	chr2:43392384:T:C	6.84971e-14	-3.24329e-10	-0.0523745
43392597	chr2:43392597:T:G	2.83992e-14	-0.939731	0.00692745
43393181	chr2:43393181:G:A	4.26082e-15	-1.55273	-1.27697
43393687	chr2:43393687:A:G	2.04533e-12	3.06639	0.277754
43394023	chr2:43394023:C:T	4.27169e-15	-1.66416	-1.16299
43394100	chr2:43394100:G:A	4.21798e-14	-0.537224	-3.46321e-10
43394168	chr2:43394168:G:A	9.03311e-15	-2.07827	-3.46321e-10
43394676	chr2:43394676:T:C	8.49261e-13	-3.24329e-10	2.4652
43395107	chr2:43395107:G:A	1.87734e-14	-3.24329e-10	-1.34673
43395318	chr2:43395318:C:T	2.03115e-14	-3.24329e-10	-1.26798
43395342	chr2:43395342:G:C	3.80725e-14	-3.24329e-10	-0.639672
43395929	chr2:43395929:G:A	3.05508e-15	-1.91119	-1.25117
43396002	chr2:43396002:C:G	1.95323e-14	-3.24329e-10	-1.30709
43396347	chr2:43396347:G:A	3.49228e-15	-1.8419	-1.18671
43396684	chr2:43396684:G:A	3.80228e-15	-1.88079	-1.06277
43396868	chr2:43396868:TA:T	1.97475e-14	-3.24329e-10	-1.29614
43396893	chr2:43396893:T:C	3.58531e-15	-1.80721	-1.19511
43397113	chr2:43397113:A:C	5.61325e-07	16.8166	-0.949956
43397529	chr2:43397529:T:C	2.02872e-14	-3.24329e-10	-1.26918
43397939	chr2:43397939:T:C	4.08046e-12	2.88691	1.14789
43398045	chr2:43398045:T:A	3.91347e-15	-1.73488	-1.17987
43398265	chr2:43398265:C:T	2.48197e-15	-2.04882	-1.3213
43398303	chr2:43398303:C:T	1.90597e-14	-3.24329e-10	-1.33159
43398720	chr2:43398720:G:A	9.22705e-15	-2.05703	-3.46321e-10
43399053	chr2:43399053:T:C	3.27537e-14	-0.790148	-3.46321e-10
43399073	chr2:43399073:C:T	5.46866e-15	-1.36279	-1.21734
43399111	chr2:43399111:T:C	1.95312e-14	-3.24329e-10	-1.30715
43399382	chr2:43399382:T:C	2.14754e-07	15.9042	-0.998377
43399529	chr2:43399529:G:T	2.70264e-07	16.084	-0.948304
43399602	chr2:43399602:G:A	1.88172e-14	-3.24329e-10	-1.3444
43400224	chr2:43400224:G:T	2.57081e-12	2.54289	1.02992
43400239	chr2:43400239:T:C	4.01675e-15	-1.70679	-1.1819
43400521	chr2:43400521:C:T	3.36035e-15	-1.8443	-1.22282
43400916	chr2:43400916:C:T	4.45584e-15	-1.57044	-1.21451
43401332	chr2:43401332:G:A	2.03779e-14	-3.24329e-10	-1.26471
43402621	chr2:43402621:G:A	2.86968e-15	-1.87912	-1.34585
43402792	chr2:43402792:G:T	1.80934e-07	15.7081	-0.973597
43402865	chr2:43402865:G:A	2.13157e-14	-3.24329e-10	-1.21972
43403083	chr2:43403083:T:C	2.74666e-15	-2.03043	-1.23835
43403296	chr2:43403296:A:G	6.03641e-14	-3.24329e-10	-0.178771
43403320	chr2:43403320:C:T	2.81433e-15	-2.07349	-1.17095
43403337	chr2:43403337:G:A	1.88551e-14	-3.24329e-10	-1.34238
43403341	chr2:43403341:A:G	2.49687e-15	-2.02956	-1.33457
43403354	chr2:43403354:T:C	2.7634e-15	-2.06529	-1.19741
43403518	chr2:43403518:C:T	4.15371e-11	5.22591	1.12927
43404467	chr2:43404467:A:G	9.35835e-13	-3.24329e-10	2.56227
43404542	chr2:43404542:T:C	3.37386e-14	-3.24329e-10	-0.760523
43404699	chr2:43404699:T:C	2.34714e-14	-3.24329e-10	-1.12338
43404772	chr2:43404772:ATCTGAGT:A	9.23541e-13	-3.24329e-10	2.54905
43404956	chr2:43404956:C:A	1.9818e-14	-3.24329e-10	-1.29258
43405061	chr2:43405061:G:A	1.55356e-12	2.26501	0.804132
43405096	chr2:43405096:G:A	4.81123e-15	-1.43656	-1.27166
43405165	chr2:43405165:T:C	1.968e-14	-3.24329e-10	-1.29956
43405811	chr2:43405811:C:T	1.48022e-13	1.64033	-0.922139
43406129	chr2:43406129:T:C	1.04135e-07	15.3128	-1.13076
43406183	chr2:43406183:G:T	5.27857e-14	-3.24329e-10	-0.312926
43406510	chr2:43406510:A:C	1.95023e-14	-1.30863	-3.46321e-10
43406585	chr2:43406585:C:A	5.13093e-15	-1.44228	-1.2016
43406689	chr2:43406689:A:G	5.23133e-15	-1.39236	-1.23214
43406707	chr2:43406707:T:C	4.21594e-15	-1.54704	-1.29325
43406996	chr2:43406996:C:A	5.1114e-15	-1.47343	-1.17427
43407329	chr2:43407329:T:C	3.45239e-14	-0.417198	-0.320315
43407488	chr2:43407488:C:T	1.8748e-14	-3.24329e-10	-1.34808
43407783	chr2:43407783:T:C	2.73529e-14	-1.26514	0.294802
43407805	chr2:43407805:G:C	8.10015e-14	-3.24329e-10	0.115301
43407846	chr2:43407846:A:T	1.25184e-14	-1.75196	-3.46321e-10
43407937	chr2:43407937:G:C	4.57113e-15	-1.49244	-1.26696
43408004	chr2:43408004:G:A	5.14858e-15	-1.35077	-1.28968
43408610	chr2:43408610:C:T	2.1348e-14	-3.24329e-10	-1.21821
43410011	chr2:43410011:C:T	2.7815e-13	-3.24329e-10	1.349
43410335	chr2:43410335:T:C	3.19214e-15	-1.81899	-1.29949
43410875	chr2:43410875:T:A	2.04417e-14	-3.24329e-10	-1.26159
43410948	chr2:43410948:G:T	1.88721e-14	-3.24329e-10	-1.34148
43411046	chr2:43411046:C:T	9.3606e-15	-1.645	-0.397658
43411699	chr2:43411699:A:C	2.78536e-14	-0.668182	-0.284021
43411749	chr2:43411749:T:C	2.95761e-14	-0.667893	-0.224308
43411808	chr2:43411808:T:C	7.71843e-15	-1.71618	-0.51937
43412342	chr2:43412342:A:C	2.12627e-14	-3.24329e-10	-1.22221
43413064	chr2:43413064:G:A	3.19521e-15	-1.90453	-1.21298
43413428	chr2:43413428:A:G	8.6519e-13	-3.24329e-10	2.48378
43414096	chr2:43414096:T:C	1.96265e-14	-3.24329e-10	-1.30228
43414488	chr2:43414488:A:G	5.48722e-14	0.23754	-0.511698
43415534	chr2:43415534:A:G	1.91087e-14	-3.24329e-10	-1.32902
43415737	chr2:43415737:C:T	2.06747e-14	-3.24329e-10	-1.25026
43415866	chr2:43415866:C:T	4.51092e-15	-1.54275	-1.22991
43415893	chr2:43415893:TC:T	4.10564e-15	-1.5865	-1.2803
43415898	chr2:43415898:C:G	4.08043e-15	-1.58332	-1.28965
43416225	chr2:43416225:T:C	1.62548e-13	-3.24329e-10	0.811808
43416339	chr2:43416339:GT:G	3.07332e-14	-3.24329e-10	-0.853822
43416415	chr2:43416415:T:C	1.87588e-14	-3.24329e-10	-1.3475
43416674	chr2:43416674:A:G	2.05466e-14	-3.24329e-10	-1.25647
43416726	chr2:43416726:C:A	4.71482e-15	-1.57903	-1.14942
43417345	chr2:43417345:C:T	3.39844e-14	-3.24329e-10	-0.753264
43417417	chr2:43417417:C:T	2.89501e-14	-1.43019	0.516601
43417717	chr2:43417717:T:TA	2.84222e-14	-3.24329e-10	-0.931997
43418142	chr2:43418142:T:C	1.89611e-12	-3.24329e-10	3.26839
43418433	chr2:43418433:T:C	2.83915e-14	-3.24329e-10	-0.933076
43418635	chr2:43418635:CTA:C	1.87658e-14	-3.24329e-10	-1.34713
43418672	chr2:43418672:G:C	5.80146e-15	-1.30572	-1.21534
43418780	chr2:43418780:C:T	2.61283e-14	-3.24329e-10	-1.01615
43419000	chr2:43419000:A:G	1.02321e-12	1.59197	1.05957
43419029	chr2:43419029:T:A	1.48256e-13	1.19249	-0.472717
43419470	chr2:43419470:T:C	2.47433e-14	-3.24329e-10	-1.07061
43419649	chr2:43419649:T:A	2.31298e-14	-3.24329e-10	-1.13804
43420325	chr2:43420325:G:A	4.29646e-14	0.706239	-1.22503
43420388	chr2:43420388:G:C	1.9666e-14	-3.24329e-10	-1.30028
43420428	chr2:43420428:T:A	1.02817e-13	1.44392	-1.09014
43421037	chr2:43421037:A:G	2.2944e-13	2.44386	-1.28738
43421700	chr2:43421700:G:C	1.87559e-14	-3.24329e-10	-1.34766
43421863	chr2:43421863:T:C	1.89512e-14	-3.24329e-10	-1.3373
43422089	chr2:43422089:C:T	2.93318e-13	2.27295	-0.870855
43422265	chr2:43422265:T:A	6.56226e-12	4.50992	-3.46321e-10
43422611	chr2:43422611:T:C	1.89024e-14	-3.24329e-10	-1.33988
43422641	chr2:43422641:A:C	1.60417e-14	-1.38117	-0.122802
43422781	chr2:43422781:A:G	2.00977e-14	-3.24329e-10	-1.27856
43422828	chr2:43422828:T:G	1.00513e-14	-1.54942	-0.42204
43423167	chr2:43423167:AGTCCTAT:A	3.22641e-13	2.42426	-0.926883
43423274	chr2:43423274:G:C	4.78812e-09	11.8001	-0.697652
43423389	chr2:43423389:T:C	2.02142e-13	-3.24329e-10	1.0298
43423396	chr2:43423396:C:G	1.63255e-14	-1.47961	-0.00682815
43423456	chr2:43423456:G:A	9.31532e-15	-2.04751	-3.46321e-10
43423645	chr2:43423645:G:T	3.24939e-13	2.41256	-0.908092
43423716	chr2:43423716:T:C	8.59964e-14	-3.24329e-10	0.17514
43423843	chr2:43423843:C:A	1.881e-14	-3.24329e-10	-1.34478
43424105	chr2:43424105:T:C	1.87989e-14	-3.24329e-10	-1.34537
43424481	chr2:43424481:C:T	1.8747e-14	-3.24329e-10	-1.34813
43424727	chr2:43424727:G:A	2.0419e-14	-3.24329e-10	-1.2627
43424856	chr2:43424856:G:A	3.73208e-14	-3.24329e-10	-0.659614
43424978	chr2:43424978:T:C	4.8384e-13	2.7842	-0.881612
43425030	chr2:43425030:G:C	5.23209e-13	3.24414	-1.26332
43425259	chr2:43425259:A:C	2.21491e-09	11.0169	-0.685307
43425861	chr2:43425861:C:G	2.16506e-13	2.17696	-1.0785
43426360	chr2:43426360:C:A	5.05527e-09	12.2005	-1.04376
43426466	chr2:43426466:T:A	2.08763e-14	-3.24329e-10	-1.24055
43426600	chr2:43426600:A:T	5.02828e-14	-3.24329e-10	-0.361502
43427279	chr2:43427279:G:A	1.56619e-14	-1.37255	-0.155388
43427732	chr2:43427732:G:A	1.5118e-12	2.95341	0.0884794
43427849	chr2:43427849:C:T	1.91176e-13	-3.24329e-10	0.974026
43428724	chr2:43428724:C:A	1.90108e-14	-3.24329e-10	-1.33416
43429067	chr2:43429067:C:T	1.87531e-14	-3.24329e-10	-1.34781
43429619	chr2:43429619:A:C	3.79023e-14	-3.24329e-10	-0.644153
43429699	chr2:43429699:A:C	2.06024e-14	-3.24329e-10	-1.25376
43430802	chr2:43430802:T:C	3.2341e-14	-3.24329e-10	-0.802831
43430836	chr2:43430836:GA:G	2.20467e-14	-3.24329e-10	-1.186
43430951	chr2:43430951:G:A	2.36463e-14	-3.24329e-10	-1.11596
43430998	chr2:43430998:A:T	2.15032e-14	-3.24329e-10	-1.21096
43431022	chr2:43431022:C:T	2.3692e-14	-3.24329e-10	-1.11403
43431562	chr2:43431562:T:G	2.1922e-14	-3.24329e-10	-1.19167
43432831	chr2:43432831:G:T	2.85287e-09	11.8059	-1.22125
43433195	chr2:43433195:C:T	7.04914e-14	-3.24329e-10	-0.0236756
43433301	chr2:43433301:G:A	2.76198e-14	-3.24329e-10	-0.960632
43433347	chr2:43433347:C:T	2.79587e-14	-0.948437	-3.46321e-10
43433456	chr2:43433456:G:A	1.17119e-14	-1.53093	-0.287626
43434308	chr2:43434308:A:C	1.87456e-14	-3.24329e-10	-1.34821
43434929	chr2:43434929:G:A	5.83804e-14	-0.179143	-0.0330434
43435180	chr2:43435180:C:T	5.74689e-14	-0.56261	0.334689
43435331	chr2:43435331:C:T	1.97683e-14	-3.24329e-10	-1.29508
43435420	chr2:43435420:T:C	2.13663e-14	-3.24329e-10	-1.21735
43435611	chr2:43435611:T:C	1.18685e-14	-1.80528	-3.46321e-10
43435772	chr2:43435772:A:C	1.63583e-09	10.7695	-0.74103
43436380	chr2:43436380:T:C	1.96702e-14	-3.24329e-10	-1.30006
43436400	chr2:43436400:C:T	1.54276e-13	-3.24329e-10	0.759578
43436622	chr2:43436622:C:T	5.10732e-15	-1.31154	-1.33695
43436625	chr2:43436625:T:C	2.92509e-14	-3.24329e-10	-0.903255
43436709	chr2:43436709:C:T	3.7512e-09	11.5387	-0.680328
43436868	chr2:43436868:C:T	4.69345e-09	11.7678	-0.685268
43437593	chr2:43437593:T:C	1.18801e-14	-1.8043	-3.46321e-10
43437712	chr2:43437712:C:G	2.29994e-14	-3.24329e-10	-1.1437
43437723	chr2:43437723:G:A	4.63337e-14	-3.24329e-10	-0.443295
43438039	chr2:43438039:C:T	4.24919e-09	11.6781	-0.695063
43438106	chr2:43438106:G:C	2.81887e-15	-1.90557	-1.33726
43438159	chr2:43438159:G:A	4.09853e-13	-3.24329e-10	1.73663
43438171	chr2:43438171:G:A	1.87538e-14	-3.24329e-10	-1.34777
43438363	chr2:43438363:A:T	2.87744e-14	-3.24329e-10	-0.919678
43438804	chr2:43438804:G:A	8.18999e-07	17.3381	-1.09363
43438859	chr2:43438859:T:C	3.49716e-15	-1.68383	-1.34339
43439248	chr2:43439248:A:G	2.85121e-14	-3.24329e-10	-0.928837
43439597	chr2:43439597:G:GT	8.46092e-14	1.36699	-1.20811
43439741	chr2:43439741:T:C	2.80757e-14	-3.24329e-10	-0.944262
43439852	chr2:43439852:T:C	2.98195e-09	11.4013	-0.772356
43440110	chr2:43440110:T:C	1.98173e-14	-3.24329e-10	-1.29261
43440128	chr2:43440128:A:T	1.87512e-14	-3.24329e-10	-1.34791
43440326	chr2:43440326:T:C	3.59363e-09	11.5014	-0.685854
43440995	chr2:43440995:A:T	1.98815e-14	-3.24329e-10	-1.28937
43441037	chr2:43441037:T:C	2.14268e-09	11.0972	-0.798822
43441580	chr2:43441580:A:C	2.75276e-14	-3.24329e-10	-0.963975
43442095	chr2:43442095:T:C	7.08477e-14	-3.24329e-10	-0.0186337
43442193	chr2:43442193:T:C	2.53112e-14	-3.24329e-10	-1.04792
43442308	chr2:43442308:T:C	3.21685e-14	-3.24329e-10	-0.808178
43442579	chr2:43442579:AG:A	7.60941e-14	-3.24329e-10	0.0528054
43442712	chr2:43442712:T:C	3.32367e-09	11.3818	-0.644403
43442813	chr2:43442813:A:G	2.63217e-14	-3.24329e-10	-1.00877
43443005	chr2:43443005:G:C	2.36816e-15	-2.07937	-1.33768
43443044	chr2:43443044:C:T	6.73818e-09	12.6477	-1.20353
43443074	chr2:43443074:T:C	1.09884e-14	-1.88233	-3.46321e-10
43443190	chr2:43443190:G:T	3.57576e-15	-1.65693	-1.34806
43443310	chr2:43443310:A:T	5.85483e-14	0.99163	-1.20094
43443693	chr2:43443693:A:C	1.89024e-14	-3.24329e-10	-1.33988
43443959	chr2:43443959:CCA:C	2.34974e-08	11.7681	0.925095
43444018	chr2:43444018:C:T	8.88683e-09	12.9147	-1.19375
43444037	chr2:43444037:C:T	2.63759e-08	11.7667	1.04209
43445144	chr2:43445144:T:C	4.98353e-13	-3.24329e-10	1.93214
43445457	chr2:43445457:G:T	2.13665e-14	-3.24329e-10	-1.21734
43445572	chr2:43445572:C:T	2.60135e-14	-3.24329e-10	-1.02055
43445656	chr2:43445656:A:G	5.99453e-09	12.1049	-0.777722
43445815	chr2:43445815:A:G	1.89762e-14	-3.24329e-10	-1.33598
43445845	chr2:43445845:G:A	1.07272e-13	-3.24329e-10	0.3962
43445980	chr2:43445980:C:T	2.75461e-14	-3.24329e-10	-0.963303
43446134	chr2:43446134:C:A	1.77579e-07	13.3392	1.37658
43446177	chr2:43446177:C:G	1.31829e-13	1.76849	-1.16615
43446328	chr2:43446328:A:T	2.14041e-14	-3.24329e-10	-1.21558
43446751	chr2:43446751:T:C	2.72083e-15	-1.93258	-1.34565
43446839	chr2:43446839:A:G	5.38132e-09	11.9094	-0.690123
43447103	chr2:43447103:G:T	3.43412e-15	-1.88871	-1.1567
43447139	chr2:43447139:T:C	3.33892e-09	11.4901	-0.748136
43447729	chr2:43447729:AT:A	1.87637e-14	-3.24329e-10	-1.34724
43448153	chr2:43448153:C:A	2.66284e-15	-2.01015	-1.28962
43448822	chr2:43448822:C:T	1.05543e-14	-1.92263	-3.46321e-10
43449294	chr2:43449294:T:G	2.18721e-09	11.0752	-0.756203
43449608	chr2:43449608:G:A	5.43813e-14	0.928489	-1.21163
43449651	chr2:43449651:C:A	7.36861e-09	12.7302	-1.19667
43449799	chr2:43449799:A:T	3.08521e-09	11.3557	-0.692718
43450134	chr2:43450134:G:C	3.19571e-09	11.4064	-0.708209
43450242	chr2:43450242:A:C	4.50739e-14	-3.24329e-10	-0.470863
43450301	chr2:43450301:C:G	7.53144e-09	12.7988	-1.24341
43450865	chr2:43450865:G:A	3.33242e-14	-3.24329e-10	-0.772883
43451108	chr2:43451108:T:C	5.13225e-14	-3.24329e-10	-0.341037
43451248	chr2:43451248:C:T	3.02855e-09	11.3665	-0.722087
43451478	chr2:43451478:C:T	1.14813e-06	17.3073	-0.725044
43451562	chr2:43451562:A:T	2.20165e-14	-3.24329e-10	-1.18738
43451587	chr2:43451587:T:C	2.82127e-09	11.3406	-0.767043
43452000	chr2:43452000:G:A	6.96856e-09	12.8251	-1.34736
43452335	chr2:43452335:T:C	2.66588e-14	-3.24329e-10	-0.996047
43452827	chr2:43452827:T:A	1.56567e-12	-3.24329e-10	3.0769
43452894	chr2:43452894:A:G	3.89069e-14	-3.24329e-10	-0.617995
43453179	chr2:43453179:C:T	3.40208e-09	11.432	-0.671313
43454389	chr2:43454389:C:A	1.87759e-14	-3.24329e-10	-1.34659
43454521	chr2:43454521:G:C	1.91379e-14	-3.24329e-10	-1.3275
43455105	chr2:43455105:T:G	1.87664e-14	-3.24329e-10	-1.3471
43455457	chr2:43455457:G:C	2.86929e-09	11.3944	-0.804039
43455496	chr2:43455496:G:A	1.15726e-08	13.2741	-1.28914
43455522	chr2:43455522:A:T	3.0553e-15	-1.88081	-1.28147
43455767	chr2:43455767:C:A	1.97286e-14	-3.24329e-10	-1.2971
43455797	chr2:43455797:C:T	6.15631e-13	-3.24329e-10	2.14348
43456125	chr2:43456125:T:C	1.87991e-14	-3.24329e-10	-1.34536
43456232	chr2:43456232:T:C	1.90121e-14	-3.24329e-10	-1.33409
43456746	chr2:43456746:A:C	7.31935e-08	12.1285	1.70095
43456875	chr2:43456875:C:T	4.11328e-14	-1.34016	0.777799
43457993	chr2:43457993:C:T	4.07218e-14	-3.24329e-10	-0.572403
43458393	chr2:43458393:A:G	1.88526e-14	-3.24329e-10	-1.34252
43458486	chr2:43458486:C:T	3.87289e-09	11.7922	-0.901878
43458598	chr2:43458598:T:C	2.54168e-15	-1.99879	-1.34755
43459068	chr2:43459068:C:T	2.82152e-15	-1.89728	-1.34461
43459206	chr2:43459206:C:T	3.43413e-14	-3.24329e-10	-0.742816
43459514	chr2:43459514:G:A	9.77589e-15	-1.99925	-3.46321e-10
43459846	chr2:43459846:A:T	2.90446e-09	11.5533	-0.950658
43459910	chr2:43459910:G:A	4.52788e-14	-3.24329e-10	-0.466328
43460403	chr2:43460403:T:C	2.53689e-09	11.4239	-0.956578
43460740	chr2:43460740:C:T	2.22822e-09	11.3132	-0.975666
43460830	chr2:43460830:T:G	3.00706e-15	-1.98551	-1.19269
43460926	chr2:43460926:G:C	3.07976e-14	-3.24329e-10	-0.851729
43461185	chr2:43461185:C:A	6.76838e-09	12.7815	-1.3329
43461357	chr2:43461357:C:T	1.21928e-14	-1.6851	-0.0932212
43461380	chr2:43461380:T:C	7.14185e-14	-3.24329e-10	-0.0106081
43461539	chr2:43461539:T:C	9.18711e-15	-2.06136	-3.46321e-10
43461932	chr2:43461932:A:G	8.76821e-09	11.1178	0.589718
43462165	chr2:43462165:T:C	2.29383e-14	-3.24329e-10	-1.14636
43462891	chr2:43462891:C:T	8.21731e-08	12.4204	1.52477
43463697	chr2:43463697:TCCAATGGTG:T	2.04364e-07	13.8968	0.95947
43463721	chr2:43463721:C:T	3.95116e-07	14.063	1.45255
43463896	chr2:43463896:C:T	1.87778e-13	2.02116	-1.06506
43464541	chr2:43464541:C:T	9.19983e-15	-2.05998	-3.46321e-10
43465026	chr2:43465026:T:C	1.8969e-14	-3.24329e-10	-1.33636
43465463	chr2:43465463:A:G	6.00331e-14	-3.24329e-10	-0.18427
43465676	chr2:43465676:G:A	8.83368e-14	-3.24329e-10	0.201991
43466411	chr2:43466411:C:A	1.90748e-14	-3.24329e-10	-1.3308
43466416	chr2:43466416:A:G	2.94345e-14	-3.24329e-10	-0.896997
43466909	chr2:43466909:A:G	2.31721e-09	11.3486	-0.971904
43467382	chr2:43467382:G:C	2.13772e-14	-3.24329e-10	-1.21684
43467431	chr2:43467431:A:G	3.41673e-09	11.5536	-0.788567
43468009	chr2:43468009:C:T	2.44267e-15	-2.03792	-1.34816
43468149	chr2:43468149:A:G	2.20368e-14	-3.24329e-10	-1.18645
43468398	chr2:43468398:T:C	5.46924e-14	-3.24329e-10	-0.277441
43468903	chr2:43468903:G:A	7.3598e-14	-3.24329e-10	0.019452
43469076	chr2:43469076:T:C	1.98345e-12	3.48618	-0.172753
43469221	chr2:43469221:GC:G	1.3204e-12	-3.24329e-10	2.90653
43469818	chr2:43469818:G:A	1.87456e-14	-3.24329e-10	-1.3482
43470002	chr2:43470002:G:A	1.91233e-14	-3.24329e-10	-1.32826
43470275	chr2:43470275:G:T	2.46261e-14	-3.24329e-10	-1.07536
43470321	chr2:43470321:T:G	1.15814e-13	-3.24329e-10	0.47282
43470584	chr2:43470584:A:G	2.2885e-06	18.4468	-1.17477
43470750	chr2:43470750:G:A	1.04039e-14	-1.93699	-3.46321e-10
43470836	chr2:43470836:C:A	2.86374e-15	-1.89175	-1.33528
43470889	chr2:43470889:A:T	1.93534e-06	18.2756	-1.1712
43471265	chr2:43471265:T:C	1.95004e-14	-3.24329e-10	-1.30873
43471351	chr2:43471351:C:G	1.95187e-14	-3.24329e-10	-1.30779
43471614	chr2:43471614:G:A	0.751287	29.4395	0.534141
43472260	chr2:43472260:T:C	8.0066e-07	17.4921	-1.27036
43472267	chr2:43472267:A:G	3.15881e-08	12.3389	0.650232
43472323	chr2:43472323:A:C	5.04515e-14	-3.24329e-10	-0.358154
43472696	chr2:43472696:C:T	1.03648e-13	-3.24329e-10	0.361836
43473452	chr2:43473452:C:A	4.14814e-14	-3.24329e-10	-0.55392
43473569	chr2:43473569:T:C	1.31501e-14	-1.70274	-3.46321e-10
43473674	chr2:43473674:T:G	2.01682e-14	-3.24329e-10	-1.27506
43473688	chr2:43473688:A:C	9.90721e-09	12.4369	-0.607336
43473736	chr2:43473736:G:A	7.17158e-13	-3.24329e-10	2.29613
43473885	chr2:43473885:G:A	1.01232e-14	-2.01829	0.0539496
43474012	chr2:43474012:T:C	9.73929e-09	12.4877	-0.675172
43474074	chr2:43474074:G:A	1.09624e-08	12.5697	-0.638872
43474720	chr2:43474720:T:C	2.41573e-14	-3.24329e-10	-1.09458
43474812	chr2:43474812:G:T	6.24175e-09	12.1173	-0.749653
43475012	chr2:43475012:A:G	8.04231e-09	12.2609	-0.639882
43475014	chr2:43475014:C:A	1.40261e-13	0.664336	-3.46321e-10
43475375	chr2:43475375:TGCCA:T	1.37668e-14	-1.98161	0.324701
43476166	chr2:43476166:C:T	7.7893e-13	-3.24329e-10	2.37876
43476220	chr2:43476220:G:A	1.12172e-12	-3.24329e-10	2.74345
43476545	chr2:43476545:G:C	1.12892e-08	12.8422	-0.881962
43476672	chr2:43476672:T:C	2.12189e-14	-3.24329e-10	-1.22427
43476709	chr2:43476709:C:T	1.96255e-14	-3.24329e-10	-1.30234
43476953	chr2:43476953:A:G	9.38114e-09	12.9758	-1.20073
43477813	chr2:43477813:C:T	6.25951e-13	-3.24329e-10	2.16011
43477937	chr2:43477937:A:G	3.16683e-15	-1.78337	-1.34306
43478032	chr2:43478032:TC:T	2.31255e-14	-3.24329e-10	-1.13823
43478126	chr2:43478126:A:G	1.47072e-08	13.0313	-0.806584
43478147	chr2:43478147:T:C	1.15582e-08	12.8383	-0.854535
43478192	chr2:43478192:TAA:T	2.36063e-14	-3.24329e-10	-1.11765
43478863	chr2:43478863:T:C	9.54957e-09	12.5876	-0.794757
43479105	chr2:43479105:T:C	1.43063e-08	13.01	-0.81298
43479180	chr2:43479180:C:T	1.15233e-08	12.9104	-0.9297
43479479	chr2:43479479:A:G	6.99046e-14	-3.24329e-10	-0.0320339
43479520	chr2:43479520:T:A	1.89808e-14	-3.24329e-10	-1.33574
43480246	chr2:43480246:C:T	1.64551e-06	17.926	-0.98385
43480275	chr2:43480275:C:T	2.1685e-14	-3.24329e-10	-1.20255
43480525	chr2:43480525:T:A	2.11074e-14	-3.24329e-10	-1.22954
43480544	chr2:43480544:G:A	1.94819e-14	-3.24329e-10	-1.30968
43482842	chr2:43482842:G:T	3.92905e-13	-3.24329e-10	1.6944
43483305	chr2:43483305:A:G	7.43851e-08	12.8568	0.988768
43483586	chr2:43483586:T:G	1.88551e-14	-3.24329e-10	-1.34238
43483668	chr2:43483668:A:G	4.16097e-08	12.7896	0.475122
43483927	chr2:43483927:T:C	5.41026e-14	1.02688	-1.31516
43484228	chr2:43484228:G:C	2.16794e-14	-3.24329e-10	-1.2028
43484529	chr2:43484529:T:C	2.17741e-14	-3.24329e-10	-1.19844
43485024	chr2:43485024:T:G	5.90205e-09	12.0728	-0.761116
43485646	chr2:43485646:G:T	2.24257e-08	13.4623	-0.815737
43485658	chr2:43485658:T:C	1.92207e-14	-3.24329e-10	-1.32318
43485690	chr2:43485690:T:C	2.24614e-14	-3.24329e-10	-1.16737
43485985	chr2:43485985:C:G	2.44146e-14	-1.42024	0.336253
43485997	chr2:43485997:T:C	1.87458e-14	-3.24329e-10	-1.34819
43486261	chr2:43486261:T:C	2.69978e-14	-0.983411	-3.46321e-10
43486669	chr2:43486669:A:C	8.59694e-09	12.2943	-0.606551
43487321	chr2:43487321:C:T	3.02676e-14	-3.24329e-10	-0.869089
43487389	chr2:43487389:G:C	7.54949e-14	-3.24329e-10	0.0448997
43487589	chr2:43487589:C:T	6.56995e-14	1.18477	-1.27885
43487967	chr2:43487967:G:A	4.35504e-15	-1.67448	-1.13336
43488281	chr2:43488281:C:T	1.94295e-14	-1.12433	-0.188039
43488327	chr2:43488327:G:A	2.10699e-14	-3.24329e-10	-1.23132
43488559	chr2:43488559:G:A	1.88742e-14	-3.24329e-10	-1.34137
43488665	chr2:43488665:A:G	1.87458e-14	-3.24329e-10	-1.3482
43488954	chr2:43488954:C:G	2.38639e-14	-3.24329e-10	-1.1068
43489078	chr2:43489078:C:T	1.93191e-14	-3.24329e-10	-1.31807
43489124	chr2:43489124:T:C	5.31182e-15	-1.26304	-1.34619
43490511	chr2:43490511:T:C	1.43332e-14	-1.6601	0.043508
43490524	chr2:43490524:A:C	7.57123e-15	-0.913841	-1.34097
43491454	chr2:43491454:T:C	6.53768e-15	-1.57794	-0.823644
43491587	chr2:43491587:G:A	1.95302e-13	-3.24329e-10	0.995381
43491845	chr2:43491845:G:A	7.80614e-15	-1.56713	-0.657128
43492005	chr2:43492005:T:C	1.9451e-14	-3.24329e-10	-1.31127
43492297	chr2:43492297:A:T	1.95211e-14	-3.24329e-10	-1.30767
43492380	chr2:43492380:G:C	6.91636e-13	-3.24329e-10	2.25989
43492667	chr2:43492667:G:A	2.37779e-14	-3.24329e-10	-1.11041
43493253	chr2:43493253:C:A	1.94063e-13	-3.24329e-10	0.989019
43494369	chr2:43494369:C:T	1.31436e-14	-1.82606	0.122827
43494499	chr2:43494499:T:C	5.07473e-14	-0.352307	-3.46321e-10
43494615	chr2:43494615:T:G	1.48145e-14	-1.58356	-3.46321e-10
43494762	chr2:43494762:C:G	2.71531e-14	-3.24329e-10	-0.977673
43494815	chr2:43494815:G:A	1.61873e-08	12.2802	0.0403371
43495843	chr2:43495843:C:A	1.08038e-08	13.255	-1.3388
43495879	chr2:43495879:T:C	1.90378e-14	-3.24329e-10	-1.33274
43496144	chr2:43496144:C:G	1.43101e-06	17.7298	-0.927332
43496309	chr2:43496309:G:A	5.74108e-15	-2.00253	-0.528983
43496730	chr2:43496730:G:A	1.60257e-13	-3.24329e-10	0.797614
43496838	chr2:43496838:T:C	8.37381e-14	1.49139	-1.34286
43497022	chr2:43497022:A:C	3.09531e-13	-3.24329e-10	1.45589
43497173	chr2:43497173:A:G	1.22303e-13	0.527338	-3.46321e-10
43497393	chr2:43497393:G:A	4.07071e-14	-3.24329e-10	-0.572762
43497505	chr2:43497505:A:G	7.77474e-13	1.66576	0.711123
43497533	chr2:43497533:T:C	2.22634e-14	-3.24329e-10	-1.17622
43497543	chr2:43497543:G:A	3.99588e-09	11.7619	-0.840254
43497771	chr2:43497771:G:C	1.34731e-13	1.95564	-1.33152
43498082	chr2:43498082:A:G	1.10246e-13	0.997577	-0.574026
43498295	chr2:43498295:GA:G	2.59769e-14	-3.24329e-10	-1.02196
43498352	chr2:43498352:T:C	2.26465e-14	-3.24329e-10	-1.15916
43498485	chr2:43498485:T:C	1.56821e-08	13.6239	-1.335
43498867	chr2:43498867:G:A	1.88283e-14	-3.24329e-10	-1.34381
43499189	chr2:43499189:T:C	1.8631e-08	13.1443	-0.683101
43499305	chr2:43499305:G:C	3.68707e-14	-3.24329e-10	-0.67175
43499341	chr2:43499341:T:A	1.93121e-14	-3.24329e-10	-1.31844
43499488	chr2:43499488:T:C	1.33265e-08	12.8022	-0.676112
43499741	chr2:43499741:A:T	1.95271e-13	-3.24329e-10	0.995222
43500292	chr2:43500292:C:T	2.40942e-14	-3.24329e-10	-1.0972
43500293	chr2:43500293:T:C	1.87554e-14	-3.24329e-10	-1.34768
43500941	chr2:43500941:T:C	1.21982e-14	-1.77788	-3.46321e-10
43501043	chr2:43501043:A:C	1.87494e-14	-3.24329e-10	-1.34801
43501330	chr2:43501330:AAAAAAAAAAG:A	8.62525e-14	-0.628905	0.807018
43501969	chr2:43501969:T:A	1.22246e-08	12.7366	-0.696811
43502081	chr2:43502081:A:G	8.06046e-15	-0.848532	-1.34366
43502209	chr2:43502209:T:A	3.1484e-13	-3.24329e-10	1.4729
43502211	chr2:43502211:T:C	2.8372e-14	-3.24329e-10	-0.933763
43503068	chr2:43503068:G:C	4.83451e-15	-1.38034	-1.32304
43503072	chr2:43503072:A:C	5.22613e-15	-1.30251	-1.32298
43503404	chr2:43503404:T:C	1.90129e-14	-3.24329e-10	-1.33405
43503432	chr2:43503432:T:C	2.33914e-14	-3.24329e-10	-1.1268
43503849	chr2:43503849:C:A	2.09684e-14	-3.24329e-10	-1.23615
43504044	chr2:43504044:C:T	3.05201e-14	-3.24329e-10	-0.86078
43504102	chr2:43504102:T:C	1.91347e-14	-3.24329e-10	-1.32766
43504158	chr2:43504158:T:C	2.58876e-14	-3.24329e-10	-1.0254
43504607	chr2:43504607:T:C	3.02024e-14	-3.24329e-10	-0.871245
43504769	chr2:43504769:A:G	7.68994e-09	12.257	-0.680785
43505095	chr2:43505095:C:T	1.31969e-08	12.9045	-0.788148
43505349	chr2:43505349:T:C	1.04685e-08	12.5976	-0.712883
43505551	chr2:43505551:G:A	1.87586e-14	-3.24329e-10	-1.34751
43505684	chr2:43505684:T:C	1.23146e-08	12.715	-0.667916
43505819	chr2:43505819:C:T	3.78165e-15	-1.68118	-1.26783
43505889	chr2:43505889:G:T	2.57169e-09	11.2208	-0.739879
43506556	chr2:43506556:T:C	1.89017e-14	-3.24329e-10	-1.33991
43507708	chr2:43507708:C:T	3.33195e-09	11.3716	-0.631712
43507739	chr2:43507739:A:C	1.93963e-14	-3.24329e-10	-1.31408
43508031	chr2:43508031:G:T	2.34493e-14	-3.24329e-10	-1.12432
43508214	chr2:43508214:T:C	1.3255e-08	12.6549	-0.534144
43509032	chr2:43509032:T:C	1.0727e-08	12.5754	-0.66627
43509141	chr2:43509141:C:A	1.87478e-14	-3.24329e-10	-1.34809
43509377	chr2:43509377:G:A	1.89746e-14	-3.24329e-10	-1.33607
43509830	chr2:43509830:T:C	1.27265e-08	12.6968	-0.616738
43509924	chr2:43509924:C:T	5.05974e-14	0.98726	-1.34253
43510301	chr2:43510301:T:C	1.00967e-13	0.335628	-3.46321e-10
43510313	chr2:43510313:G:C	2.01098e-14	-3.24329e-10	-1.27796
43510830	chr2:43510830:G:A	3.16007e-14	-3.24329e-10	-0.825987
43511034	chr2:43511034:T:C	9.37601e-15	-1.88191	-0.159101
43511256	chr2:43511256:C:T	4.20081e-15	-1.52599	-1.3179
43511695	chr2:43511695:T:C	2.75445e-13	-3.24329e-10	1.33922
43511727	chr2:43511727:A:C	3.72129e-14	-3.24329e-10	-0.662511
43511982	chr2:43511982:C:T	1.49644e-08	12.8975	-0.655524
43512197	chr2:43512197:T:G	3.58908e-14	-3.24329e-10	-0.698684
43512598	chr2:43512598:A:G	8.59605e-09	12.3143	-0.626667
43512748	chr2:43512748:T:C	2.2774e-08	13.4541	-0.792138
43513207	chr2:43513207:G:A	7.74201e-15	-0.884299	-1.34821
43513272	chr2:43513272:C:T	2.57675e-15	-2.08749	-1.24515
43513481	chr2:43513481:C:G	2.94046e-14	-3.24329e-10	-0.898013
43513628	chr2:43513628:G:T	1.69662e-13	-0.134956	0.989595
43513966	chr2:43513966:A:G	1.42976e-08	12.6715	-0.475098
43514301	chr2:43514301:A:G	5.6005e-15	-1.29916	-1.25715
43515757	chr2:43515757:T:C	3.70732e-14	-3.24329e-10	-0.666271
43515784	chr2:43515784:T:C	7.13937e-10	9.96603	-0.766643
43515873	chr2:43515873:T:C	2.01309e-14	-0.101501	-1.17541
43516109	chr2:43516109:G:A	6.49705e-08	13.0466	0.663658
43516283	chr2:43516283:A:G	1.91445e-14	-3.24329e-10	-1.32715
43516352	chr2:43516352:C:T	3.34066e-09	11.6236	-0.881069
43516437	chr2:43516437:T:C	2.85676e-14	-3.24329e-10	-0.926894
43516659	chr2:43516659:T:C	5.28115e-13	-3.24329e-10	1.99015
43516911	chr2:43516911:G:A	2.16917e-09	10.9486	-0.637873
43516960	chr2:43516960:T:C	2.18762e-14	-1.19377	-3.46321e-10
43517322	chr2:43517322:T:C	3.0674e-14	0.477961	-1.33371
43517327	chr2:43517327:C:A	5.13837e-14	-0.339845	-3.46321e-10
43517467	chr2:43517467:A:G	2.24041e-14	-3.24329e-10	-1.16992
43517830	chr2:43517830:A:T	2.17555e-14	-3.24329e-10	-1.1993
43517832	chr2:43517832:A:C	2.14384e-14	-1.21398	-3.46321e-10
43518720	chr2:43518720:T:G	6.48743e-15	-1.06184	-1.34746
43518923	chr2:43518923:T:C	1.46001e-09	10.5505	-0.635724
43519697	chr2:43519697:C:T	9.74832e-13	-3.24329e-10	2.6031
43521175	chr2:43521175:G:A	2.25553e-14	-3.24329e-10	-1.16319
43521228	chr2:43521228:ACAAGAAGGCAGGCAGG:A	1.57892e-09	11.1436	-1.15049
43521282	chr2:43521282:G:A	9.04181e-15	-2.07731	-3.46321e-10
43521490	chr2:43521490:A:C	1.94936e-14	-3.24329e-10	-1.30908
43521777	chr2:43521777:G:C	1.49424e-13	-3.24329e-10	0.727625
43521799	chr2:43521799:T:C	2.74063e-14	-3.24329e-10	-0.968391
43521815	chr2:43521815:A:G	2.57447e-14	-3.24329e-10	-1.03094
43522180	chr2:43522180:T:C	9.05212e-15	-2.07617	-3.46321e-10
43522297	chr2:43522297:T:G	3.971e-09	12.256	-1.34066
43522303	chr2:43522303:A:G	1.89451e-14	-3.24329e-10	-1.33762
43523085	chr2:43523085:G:C	2.42199e-09	11.5302	-1.1093
43523126	chr2:43523126:A:G	2.57378e-12	1.76902	1.80495
43523227	chr2:43523227:T:C	8.37058e-14	-3.24329e-10	0.148143
43523255	chr2:43523255:A:G	1.95051e-14	-3.24329e-10	-1.30849
43523767	chr2:43523767:A:G	3.20126e-14	-3.24329e-10	-0.813035
43523928	chr2:43523928:T:TG	2.28608e-14	-3.24329e-10	-1.14974
43523929	chr2:43523929:T:G	2.27416e-14	-3.24329e-10	-1.15497
43524230	chr2:43524230:T:A	2.37967e-14	-3.24329e-10	-1.10962
43524246	chr2:43524246:T:A	1.14242e-12	-3.24329e-10	2.76174
43524266	chr2:43524266:A:G	2.03774e-14	-3.24329e-10	-1.26474
43524341	chr2:43524341:T:C	3.23915e-09	12.0598	-1.34813
43525247	chr2:43525247:A:G	6.29589e-15	-1.09627	-1.343
43525785	chr2:43525785:G:A	1.92061e-14	-3.24329e-10	-1.32394
43525802	chr2:43525802:A:G	1.90814e-14	-3.24329e-10	-1.33045
43526607	chr2:43526607:A:C	4.53286e-09	12.1305	-1.08278
43526767	chr2:43526767:A:G	4.80472e-15	-1.43676	-1.2728
43526774	chr2:43526774:A:C	9.61828e-09	12.6867	-0.886716
43526850	chr2:43526850:C:T	2.54458e-15	-2.06636	-1.27884
43527303	chr2:43527303:T:A	2.26117e-14	-3.24329e-10	-1.1607
43527516	chr2:43527516:T:C	4.51589e-09	12.1443	-1.10036
43527561	chr2:43527561:G:A	4.306e-14	-3.24329e-10	-0.516571
43527710	chr2:43527710:T:C	4.63587e-14	-3.24329e-10	-0.442756
43527853	chr2:43527853:C:T	2.46041e-14	0.132846	-1.2091
43528250	chr2:43528250:C:T	1.04004e-08	12.866	-0.987784
43528277	chr2:43528277:C:A	2.35821e-14	-3.24329e-10	-1.11868
43528392	chr2:43528392:A:C	7.53578e-09	12.5262	-0.970167
43528893	chr2:43528893:C:T	1.01961e-08	12.8284	-0.970004
43529589	chr2:43529589:T:A	8.80761e-13	-3.24329e-10	2.50162
43529791	chr2:43529791:T:C	6.35981e-15	-1.08764	-1.34152
43530018	chr2:43530018:A:G	1.88234e-14	-3.24329e-10	-1.34407
43530154	chr2:43530154:A:T	2.37558e-09	11.3174	-0.915832
43530366	chr2:43530366:C:T	2.64165e-14	-3.24329e-10	-1.00518
43530385	chr2:43530385:T:C	2.6423e-14	-3.24329e-10	-1.00493
43530444	chr2:43530444:AT:A	5.26149e-13	-3.24329e-10	1.98642
43530866	chr2:43530866:TG:T	8.33751e-09	12.7801	-1.12301
43530883	chr2:43530883:T:C	6.18818e-15	-1.12095	-1.33558
43531060	chr2:43531060:A:G	3.6508e-09	11.9708	-1.13954
43531486	chr2:43531486:A:T	3.68269e-09	11.8766	-1.03663
43531729	chr2:43531729:TG:T	2.37839e-14	-3.24329e-10	-1.11016
43532242	chr2:43532242:G:A	6.03975e-09	12.5073	-1.17258
43532570	chr2:43532570:C:G	6.24607e-09	12.5119	-1.14359
43532641	chr2:43532641:T:C	1.91246e-14	-3.24329e-10	-1.32819
43532730	chr2:43532730:T:C	2.82572e-14	-3.24329e-10	-0.937818
43533233	chr2:43533233:G:T	6.05448e-15	-1.15306	-1.32531
43533257	chr2:43533257:G:A	2.42045e-14	-3.24329e-10	-1.09263
43533280	chr2:43533280:C:T	5.86011e-14	-0.208413	-3.46321e-10
43533318	chr2:43533318:G:T	1.90625e-14	-3.24329e-10	-1.33145
43533729	chr2:43533729:A:G	4.99797e-09	12.081	-0.935644
43533827	chr2:43533827:C:T	6.49705e-15	-1.09219	-1.31563
43533890	chr2:43533890:A:G	2.5443e-14	-3.24329e-10	-1.04272
43534039	chr2:43534039:T:C	1.98157e-14	-3.24329e-10	-1.29269
43534160	chr2:43534160:A:G	1.1826e-08	13.2192	-1.21259
43534513	chr2:43534513:C:T	5.40467e-09	12.4154	-1.19175
43534633	chr2:43534633:G:A	2.39976e-14	-3.24329e-10	-1.10121
43534919	chr2:43534919:A:G	8.78545e-13	2.36147	0.137631
43534963	chr2:43534963:T:C	5.39743e-14	-3.24329e-10	-0.290657
43535056	chr2:43535056:A:G	4.9347e-15	-1.50318	-1.17969
43535077	chr2:43535077:T:C	2.71088e-13	-3.24329e-10	1.32328
43535848	chr2:43535848:C:G	2.40672e-09	11.5775	-1.16287
43535879	chr2:43535879:G:T	4.75495e-14	-3.24329e-10	-0.417393
43536027	chr2:43536027:T:C	1.88704e-07	15.0236	-0.247104
43536044	chr2:43536044:C:T	1.9205e-14	-3.24329e-10	-1.324
43536092	chr2:43536092:G:A	5.76159e-09	12.1776	-0.890057
43536661	chr2:43536661:A:G	1.91505e-14	-3.24329e-10	-1.32684
43537045	chr2:43537045:T:C	6.18871e-09	12.6276	-1.26854
43537686	chr2:43537686:A:G	1.71263e-09	11.3442	-1.26978
43537689	chr2:43537689:G:A	4.556e-15	-1.416	-1.34672
43537871	chr2:43537871:T:C	2.08196e-14	-1.24327	-3.46321e-10
43537919	chr2:43537919:G:A	8.10002e-14	0.115286	-3.46321e-10
43537958	chr2:43537958:T:G	4.93813e-15	-1.33658	-1.3456
43538207	chr2:43538207:T:C	3.33782e-14	-3.24329e-10	-0.771262
43538553	chr2:43538553:T:C	1.88503e-14	-3.24329e-10	-1.34264
43538971	chr2:43538971:T:C	7.12987e-13	2.26226	0.0280428
43538992	chr2:43538992:A:G	9.36484e-14	-3.24329e-10	0.260382
43539015	chr2:43539015:T:C	8.60896e-13	-3.24329e-10	2.47881
43539533	chr2:43539533:T:C	1.4282e-14	-1.62017	-3.46321e-10
43539635	chr2:43539635:C:T	4.38829e-14	-0.497641	-3.46321e-10
43539833	chr2:43539833:A:T	6.97796e-15	-0.988392	-1.34802
43539900	chr2:43539900:G:A	2.81877e-14	-1.89238	0.9521
43540050	chr2:43540050:T:C	1.29492e-11	6.48512	-1.29549
43540239	chr2:43540239:A:G	5.27452e-14	-3.24329e-10	-0.313692
43540835	chr2:43540835:T:C	1.9095e-14	-3.24329e-10	-1.32974
43541311	chr2:43541311:CTTT:C	3.43552e-14	-3.24329e-10	-0.742413
43541393	chr2:43541393:A:G	2.51768e-14	-3.24329e-10	-1.05324
43541757	chr2:43541757:G:C	4.83851e-14	-0.399974	-3.46321e-10
43541972	chr2:43541972:C:T	9.03877e-13	-3.24329e-10	2.52753
43542257	chr2:43542257:C:T	2.93897e-14	-1.68421	0.785691
43542717	chr2:43542717:T:A	1.87667e-14	-3.24329e-10	-1.34708
43543111	chr2:43543111:G:C	2.22003e-13	-3.24329e-10	1.12353
43543148	chr2:43543148:G:C	9.42704e-15	-2.03558	-3.46321e-10
43543543	chr2:43543543:CCTGA:C	1.18911e-13	-3.24329e-10	0.499214
43543631	chr2:43543631:G:A	9.81335e-14	-3.24329e-10	0.307163
43544131	chr2:43544131:C:T	3.12248e-14	-0.837954	-3.46321e-10
43544982	chr2:43544982:C:T	3.52413e-14	-1.28475	0.567802
43545074	chr2:43545074:T:G	1.88881e-14	-3.24329e-10	-1.34063
43545090	chr2:43545090:T:C	6.40383e-15	-1.07761	-1.34466
43545160	chr2:43545160:A:G	5.97574e-15	-1.1473	-1.34416
43545252	chr2:43545252:A:G	5.96488e-15	-1.14924	-1.34404
43545272	chr2:43545272:T:C	7.44381e-14	-3.24329e-10	0.0308027
43545328	chr2:43545328:T:A	1.90314e-14	-3.24329e-10	-1.33308
43545624	chr2:43545624:T:G	2.04898e-14	-3.24329e-10	-1.25924
43546463	chr2:43546463:G:A	2.40981e-14	-3.24329e-10	-1.09703
43546707	chr2:43546707:G:C	1.87463e-14	-3.24329e-10	-1.34817
43546772	chr2:43546772:A:G	1.96873e-14	-0.763653	-0.535538
43546929	chr2:43546929:T:G	3.22282e-14	-3.24329e-10	-0.806322
43547764	chr2:43547764:T:C	7.407e-15	-0.977355	-1.29939
43547815	chr2:43547815:C:T	2.34869e-14	-3.24329e-10	-1.12272
43548058	chr2:43548058:T:G	3.23655e-13	-3.24329e-10	1.50051
43548068	chr2:43548068:A:G	5.95269e-15	-1.15428	-1.34104
43548170	chr2:43548170:C:A	0.0435098	26.566	0.558852
43548451	chr2:43548451:T:C	2.04852e-14	-3.24329e-10	-1.25946
43548544	chr2:43548544:T:A	6.47976e-15	-1.08356	-1.32692
43548719	chr2:43548719:GA:G	4.14988e-13	-3.24329e-10	1.74908
43548919	chr2:43548919:G:A	1.58523e-13	-3.24329e-10	0.786734
43549400	chr2:43549400:C:T	6.92439e-14	-3.24329e-10	-0.0415309
43549450	chr2:43549450:T:C	9.20598e-15	-2.05931	-3.46321e-10
43549567	chr2:43549567:T:A	1.24772e-14	-1.75526	-3.46321e-10
43549655	chr2:43549655:G:GT	8.41177e-13	-3.24329e-10	2.45564
43549714	chr2:43549714:T:C	1.20992e-14	-0.438323	-1.34771
43549844	chr2:43549844:T:C	1.8888e-14	-3.24329e-10	-1.34064
43549965	chr2:43549965:AC:A	2.50741e-09	11.6938	-1.23816
43549969	chr2:43549969:A:G	1.92781e-14	-3.24329e-10	-1.3202
43550515	chr2:43550515:T:A	1.32066e-14	-0.365063	-1.33338
43550825	chr2:43550825:C:T	0.0149595	25.4136	0.6436
43551295	chr2:43551295:G:A	1.87868e-14	-3.24329e-10	-1.34601
43551331	chr2:43551331:A:C	2.93534e-09	11.7804	-1.1672
43551547	chr2:43551547:A:G	1.89417e-14	-3.24329e-10	-1.3378
43552020	chr2:43552020:T:C	2.23631e-14	-3.24329e-10	-1.17176
43552149	chr2:43552149:A:G	1.90109e-14	-3.24329e-10	-1.33415
43552526	chr2:43552526:T:C	7.65524e-15	-0.946176	-1.2976
43552888	chr2:43552888:C:G	7.64985e-14	-3.24329e-10	0.0581054
43553322	chr2:43553322:T:C	8.35682e-15	-0.861777	-1.29431
43553629	chr2:43553629:T:C	7.03504e-14	-3.24329e-10	-0.0256772
43553803	chr2:43553803:T:C	6.9218e-15	-1.01321	-1.33128
43554221	chr2:43554221:C:T	1.31395e-14	-0.386254	-1.31729
43554404	chr2:43554404:A:T	2.03207e-14	-1.26753	-3.46321e-10
43554869	chr2:43554869:G:A	2.33627e-14	-3.24329e-10	-1.12802
43555005	chr2:43555005:G:A	5.25713e-14	-3.24329e-10	-0.316996
43555052	chr2:43555052:G:C	1.00225e-14	-1.97434	-3.46321e-10
43555620	chr2:43555620:T:C	1.88721e-14	-3.24329e-10	-1.34148
43555729	chr2:43555729:C:T	4.16799e-14	-0.253015	-0.296132
43556002	chr2:43556002:A:G	6.59676e-15	-1.12135	-1.27123
43556155	chr2:43556155:A:T	1.23112e-14	-0.433885	-1.33477
43556575	chr2:43556575:C:G	2.13618e-14	-3.24329e-10	-1.21756
43556698	chr2:43556698:G:A	1.22255e-13	0.526943	-3.46321e-10
43556769	chr2:43556769:C:G	2.1627e-14	-3.24329e-10	-1.20522
43556820	chr2:43556820:T:C	1.98343e-14	-3.24329e-10	-1.29175
43556834	chr2:43556834:A:G	2.50381e-12	-3.24329e-10	3.5464
43557064	chr2:43557064:T:C	7.24865e-15	-1.04084	-1.25751
43557161	chr2:43557161:C:T	1.93426e-14	-3.24329e-10	-1.31686
43557558	chr2:43557558:A:G	8.95358e-15	-2.08711	-3.46321e-10
43558370	chr2:43558370:T:C	2.36488e-14	-3.24329e-10	-1.11585
43558663	chr2:43558663:A:G	6.06175e-15	-1.1391	-1.33806
43559023	chr2:43559023:A:G	1.06373e-14	-1.9148	-3.46321e-10
43559062	chr2:43559062:A:G	1.23224e-13	-3.24329e-10	0.53484
43559154	chr2:43559154:G:C	2.42197e-14	-3.24329e-10	-1.092
43559446	chr2:43559446:C:T	2.6548e-15	-2.04692	-1.25588
43559583	chr2:43559583:C:T	6.2802e-14	-3.24329e-10	-0.139179
43559679	chr2:43559679:G:A	0.0729934	26.9118	0.730398
43559968	chr2:43559968:T:C	4.51749e-10	10.0153	-1.27358
43560437	chr2:43560437:G:A	1.4071e-14	-0.473376	-1.16167
43560521	chr2:43560521:G:A	1.60381e-14	-1.5042	-3.46321e-10
43560552	chr2:43560552:G:C	1.88627e-14	-3.24329e-10	-1.34198
43560619	chr2:43560619:G:C	1.02446e-14	-0.732781	-1.21963
43560860	chr2:43560860:C:T	9.51683e-15	-0.744915	-1.28119
43562092	chr2:43562092:T:C	8.73853e-15	-1.90197	-0.20945
43562432	chr2:43562432:G:A	1.22717e-13	0.530713	-3.46321e-10
43562741	chr2:43562741:A:T	1.87465e-14	-3.24329e-10	-1.34816
43563120	chr2:43563120:T:C	6.96222e-15	-1.0489	-1.28977
43563208	chr2:43563208:A:T	2.09751e-14	-1.31767	0.0818392
43563794	chr2:43563794:G:C	2.62335e-14	-3.24329e-10	-1.01213
43563902	chr2:43563902:T:A	1.21186e-14	-1.78443	-3.46321e-10
43564379	chr2:43564379:C:T	9.02124e-15	-2.07958	-3.46321e-10
43564424	chr2:43564424:T:C	1.18209e-14	-0.800682	-1.00861
43564521	chr2:43564521:T:G	1.88073e-14	-3.24329e-10	-1.34492
43564600	chr2:43564600:T:C	1.98737e-14	-3.24329e-10	-1.28977
43564627	chr2:43564627:A:G	5.26371e-15	-1.29302	-1.32531
43565166	chr2:43565166:G:A	6.6835e-12	-3.24329e-10	4.52823
43565407	chr2:43565407:G:A	3.44946e-15	-2.06091	-0.980042
43565980	chr2:43565980:C:T	1.25588e-14	-0.467615	-1.28113
43566876	chr2:43566876:T:C	1.89487e-14	-3.24329e-10	-1.33743
43567937	chr2:43567937:T:A	8.87564e-15	-0.852487	-1.24337
43568941	chr2:43568941:A:G	2.05761e-14	-3.24329e-10	-1.25504
43568996	chr2:43568996:T:A	8.0112e-10	10.5748	-1.26018
43569168	chr2:43569168:G:T	2.37267e-14	-3.24329e-10	-1.11257
43569299	chr2:43569299:T:C	2.47016e-14	-3.24329e-10	-1.0723
43569436	chr2:43569436:T:G	2.24274e-14	-3.24329e-10	-1.16888
43569548	chr2:43569548:G:A	1.98142e-14	-3.24329e-10	-1.29276
43569672	chr2:43569672:T:A	1.94035e-13	-3.24329e-10	0.988873
43570008	chr2:43570008:C:A	2.23549e-14	-3.24329e-10	-1.17212
43570079	chr2:43570079:A:C	4.0177e-14	-3.24329e-10	-0.58587
43570480	chr2:43570480:C:T	1.20983e-14	-0.564032	-1.22207
43570571	chr2:43570571:G:A	1.24502e-14	-0.420343	-1.33709
43571653	chr2:43571653:G:A	1.22828e-14	-0.423504	-1.34746
43571931	chr2:43571931:C:T	2.04707e-14	-1.91013	0.649963
43572236	chr2:43572236:G:A	1.83706e-13	-3.24329e-10	0.934172
43572636	chr2:43572636:T:C	1.2711e-14	-0.405035	-1.33166
43572698	chr2:43572698:T:C	1.17013e-14	-1.81946	-3.46321e-10
43573008	chr2:43573008:C:T	2.20475e-14	-3.24329e-10	-1.18597
43573034	chr2:43573034:G:C	1.90385e-14	-3.24329e-10	-1.3327
43573054	chr2:43573054:G:A	8.93928e-14	-3.24329e-10	0.213874
43573115	chr2:43573115:C:A	9.00181e-13	-3.24329e-10	2.52343
43573349	chr2:43573349:T:C	9.07374e-14	-3.24329e-10	0.228804
43573704	chr2:43573704:G:A	2.75415e-14	-3.24329e-10	-0.963473
43573712	chr2:43573712:ATAC:A	1.9562e-14	-3.24329e-10	-1.30558
43573720	chr2:43573720:T:C	2.25033e-14	-3.24329e-10	-1.1655
43573750	chr2:43573750:T:C	1.35022e-14	-0.681879	-0.994434
43573887	chr2:43573887:T:C	9.2326e-14	-3.24329e-10	0.24616
43574018	chr2:43574018:A:C	2.28508e-14	-3.24329e-10	-1.15018
43574150	chr2:43574150:A:G	9.05451e-13	-3.24329e-10	2.52927
43574573	chr2:43574573:A:G	1.09854e-14	-0.553351	-1.32925
43574849	chr2:43574849:C:T	2.4276e-14	-3.24329e-10	-1.08968
43575014	chr2:43575014:T:C	2.30181e-14	-3.24329e-10	-1.14289
43575208	chr2:43575208:T:A	1.06561e-14	-1.06079	-0.852245
43575241	chr2:43575241:C:G	1.81244e-14	-1.18693	-0.194971
43575363	chr2:43575363:T:C	4.10454e-15	-1.56395	-1.30312
43575684	chr2:43575684:A:G	1.95048e-14	-3.24329e-10	-1.30851
43575700	chr2:43575700:A:C	5.25557e-15	-1.76951	-0.850364
43575851	chr2:43575851:A:G	1.97117e-14	-3.24329e-10	-1.29795
43576089	chr2:43576089:T:A	9.06277e-15	-0.739001	-1.33599
43576232	chr2:43576232:A:T	6.60568e-14	-3.24329e-10	-0.0886511
43576329	chr2:43576329:T:A	1.56607e-13	-3.24329e-10	0.774571
43576587	chr2:43576587:G:A	3.53095e-11	7.44874	-1.25599
43576673	chr2:43576673:A:G	1.3651e-14	-0.627838	-1.03751
43576758	chr2:43576758:A:C	1.15692e-14	-0.502467	-1.32835
43577090	chr2:43577090:T:C	1.19861e-14	-0.841905	-0.953511
43577195	chr2:43577195:C:T	9.84602e-15	-1.9921	-3.46321e-10
43577265	chr2:43577265:A:G	4.72485e-14	-3.24329e-10	-0.423745
43577352	chr2:43577352:G:A	3.61534e-14	-3.24329e-10	-0.691394
43577526	chr2:43577526:G:T	8.09392e-14	-3.24329e-10	0.114532
43577794	chr2:43577794:A:C	7.95231e-11	8.28289	-1.27826
43577955	chr2:43577955:A:G	1.69951e-13	-3.24329e-10	0.856342
43578089	chr2:43578089:C:T	1.40621e-10	7.70568	-0.131019
43578238	chr2:43578238:G:A	4.46941e-11	7.71263	-1.2842
43578600	chr2:43578600:C:T	1.45143e-10	7.88017	-0.273864
43578733	chr2:43578733:A:C	2.47013e-12	-3.24329e-10	3.53286
43578954	chr2:43578954:C:G	9.37876e-15	-0.789194	-1.25152
43579033	chr2:43579033:C:T	1.41748e-14	-0.430477	-1.19723
43579214	chr2:43579214:C:T	6.60455e-11	8.10285	-1.28392
43579599	chr2:43579599:A:T	1.89346e-14	-3.24329e-10	-1.33818
43579714	chr2:43579714:T:C	1.89817e-14	-3.24329e-10	-1.33569
43579840	chr2:43579840:A:T	2.56041e-14	-3.24329e-10	-1.03642
43579951	chr2:43579951:T:C	1.09492e-10	7.61506	-0.290611
43580007	chr2:43580007:C:T	6.6408e-14	-3.24329e-10	-0.0833479
43580117	chr2:43580117:C:T	1.00577e-13	-3.24329e-10	0.331756
43580163	chr2:43580163:T:A	2.10721e-14	-3.24329e-10	-1.23122
43580173	chr2:43580173:C:T	2.4192e-14	-3.24329e-10	-1.09314
43580307	chr2:43580307:G:A	2.0606e-14	-3.24329e-10	-1.25358
43580407	chr2:43580407:AAC:A	3.75471e-15	-1.6123	-1.34386
43580422	chr2:43580422:T:C	6.24551e-11	8.04219	-1.27916
43580496	chr2:43580496:CCTTTT:C	6.28469e-11	8.05074	-1.28145
43580711	chr2:43580711:T:C	1.0241e-10	7.43599	-0.178418
43580895	chr2:43580895:C:A	1.84553e-10	8.09743	-0.250904
43580926	chr2:43580926:C:T	1.57209e-14	-1.73408	0.209908
43581035	chr2:43581035:A:G	2.24041e-14	-3.24329e-10	-1.16992
43581351	chr2:43581351:A:G	9.08041e-11	7.57824	-0.440948
43581950	chr2:43581950:A:G	2.34317e-14	-3.24329e-10	-1.12507
43581960	chr2:43581960:G:T	2.29027e-14	-3.24329e-10	-1.14791
43582072	chr2:43582072:T:C	2.03212e-14	-3.24329e-10	-1.2675
43582208	chr2:43582208:G:C	4.21635e-06	18.4608	-0.577753
43582217	chr2:43582217:C:T	1.87816e-14	-3.24329e-10	-1.34629
43582374	chr2:43582374:G:A	1.70907e-14	-0.251052	-1.18958
43582898	chr2:43582898:C:T	1.95804e-14	-3.24329e-10	-1.30464
43582957	chr2:43582957:C:T	3.32831e-14	-3.24329e-10	-0.774116
43582978	chr2:43582978:T:A	1.92889e-14	-3.24329e-10	-1.31964
43583207	chr2:43583207:T:C	9.00284e-15	-2.08163	-3.46321e-10
43583228	chr2:43583228:C:T	4.68681e-14	-3.24329e-10	-0.431829
43583425	chr2:43583425:C:T	4.47536e-11	6.88715	-0.457388
43583507	chr2:43583507:T:C	4.62207e-11	7.56759	-1.10557
43583520	chr2:43583520:A:T	1.87603e-14	-3.24329e-10	-1.34742
43583600	chr2:43583600:T:C	1.37836e-11	6.43431	-1.18224
43583809	chr2:43583809:G:A	2.43667e-15	-2.08095	-1.30759
43583901	chr2:43583901:A:G	3.16452e-14	-3.24329e-10	-0.824579
43584100	chr2:43584100:C:T	3.99316e-11	6.81084	-0.495081
43584173	chr2:43584173:G:A	1.8824e-14	-3.24329e-10	-1.34403
43584402	chr2:43584402:C:T	1.87577e-14	-3.24329e-10	-1.34756
43584476	chr2:43584476:G:C	7.53609e-13	-3.24329e-10	2.34571
43585041	chr2:43585041:G:A	9.15272e-11	7.59948	-0.454257
43585056	chr2:43585056:C:T	2.625e-14	-3.24329e-10	-1.0115
43585178	chr2:43585178:G:A	1.62341e-10	8.19958	-0.481288
43585471	chr2:43585471:T:C	1.90088e-14	-3.24329e-10	-1.33426
43585566	chr2:43585566:AGATAGATAGAT:A	2.441e-14	-3.24329e-10	-1.08417
43585568	chr2:43585568:AT:A	2.40592e-14	-3.24329e-10	-1.09865
43585574	chr2:43585574:AGAT:A	9.49408e-15	-2.0285	-3.46321e-10
43586028	chr2:43586028:G:A	2.75734e-14	-3.24329e-10	-0.962312
43586162	chr2:43586162:A:G	2.32393e-14	-3.24329e-10	-1.13332
43586179	chr2:43586179:C:T	2.0482e-14	-3.24329e-10	-1.25962
43587223	chr2:43587223:C:T	4.67741e-14	-3.24329e-10	-0.433837
43587845	chr2:43587845:C:T	7.14018e-11	8.20414	-1.30723
43587908	chr2:43587908:A:G	2.35634e-14	-3.24329e-10	-1.11947
43587984	chr2:43587984:G:A	2.13466e-14	-3.24329e-10	-1.21827
43588806	chr2:43588806:A:G	1.74437e-10	9.12945	-1.33929
43588897	chr2:43588897:T:C	2.36094e-14	-3.24329e-10	-1.11752
43589333	chr2:43589333:C:A	1.97304e-14	-3.24329e-10	-1.297
43589825	chr2:43589825:G:A	5.14879e-14	-3.24329e-10	-0.337819
43589937	chr2:43589937:C:G	2.31387e-10	9.37071	-1.29803
43590107	chr2:43590107:A:G	1.08935e-14	-1.891	-3.46321e-10
43590639	chr2:43590639:C:T	2.09814e-14	-3.24329e-10	-1.23553
43590724	chr2:43590724:C:T	7.91236e-14	-3.24329e-10	0.091845
43590791	chr2:43590791:A:G	2.5159e-14	-3.24329e-10	-1.05395
43590811	chr2:43590811:CT:C	1.02777e-14	-0.731511	-1.21768
43590938	chr2:43590938:T:C	1.88339e-14	-3.24329e-10	-1.34351
43591341	chr2:43591341:C:T	2.12704e-14	-0.695585	-0.526266
43591421	chr2:43591421:ACTTTT:A	2.51262e-14	-3.24329e-10	-1.05525
43592514	chr2:43592514:T:C	2.50505e-14	-3.24329e-10	-1.05827
43593214	chr2:43593214:G:A	1.87773e-14	-3.24329e-10	-1.34652
43593229	chr2:43593229:T:C	2.43536e-14	-3.24329e-10	-1.08649
43593307	chr2:43593307:G:C	1.17674e-14	-1.81383	-3.46321e-10
43593410	chr2:43593410:A:T	1.67426e-14	-0.202142	-1.25907
43593669	chr2:43593669:C:T	2.31301e-14	-3.24329e-10	-1.13803
43594047	chr2:43594047:T:G	9.9164e-15	-0.761969	-1.22301
43594321	chr2:43594321:T:C	4.39198e-14	-3.24329e-10	-0.496801
43594478	chr2:43594478:G:A	5.39782e-10	9.70683	-0.787076
43594778	chr2:43594778:A:G	5.54642e-14	-3.24329e-10	-0.263429
43594867	chr2:43594867:A:G	1.53958e-10	8.85971	-1.19444
43595172	chr2:43595172:G:A	8.1531e-14	-3.24329e-10	0.121818
43595379	chr2:43595379:C:A	9.7333e-15	-0.764711	-1.2389
43596006	chr2:43596006:C:T	1.8791e-14	-3.24329e-10	-1.34579
43596018	chr2:43596018:C:G	1.08397e-12	-3.24329e-10	2.70922
43596203	chr2:43596203:G:C	9.32076e-13	-3.24329e-10	2.55825
43596861	chr2:43596861:TAATG:T	1.19681e-12	-3.24329e-10	2.80825
43597434	chr2:43597434:A:G	2.58819e-14	-3.24329e-10	-1.02562
43598021	chr2:43598021:A:G	3.02372e-14	-3.24329e-10	-0.870094
43598160	chr2:43598160:G:C	7.38141e-06	19.1448	-0.701769
43598297	chr2:43598297:C:G	2.92687e-10	8.67158	-0.363889
43598406	chr2:43598406:G:C	2.08376e-14	-3.24329e-10	-1.2424
43598773	chr2:43598773:G:C	3.78201e-10	9.68346	-1.11945
43598797	chr2:43598797:G:C	3.05694e-10	9.4826	-1.13143
43598941	chr2:43598941:A:C	1.36248e-14	-0.466445	-1.20083
43599014	chr2:43599014:G:C	2.03856e-14	-3.24329e-10	-1.26433
43599855	chr2:43599855:A:T	2.11067e-14	-3.24329e-10	-1.22957
43599918	chr2:43599918:G:A	1.94438e-14	-3.24329e-10	-1.31164
43599979	chr2:43599979:G:A	2.53993e-14	-3.24329e-10	-1.04445
43600132	chr2:43600132:G:C	5.26422e-14	-3.24329e-10	-0.315647
43600217	chr2:43600217:A:G	2.47063e-14	-3.24329e-10	-1.07211
43600288	chr2:43600288:G:A	2.48548e-14	-3.24329e-10	-1.06611
43600558	chr2:43600558:C:T	7.06196e-15	-1.05233	-1.27211
43601348	chr2:43601348:TTGA:T	1.98464e-14	-3.24329e-10	-1.29114
43601636	chr2:43601636:C:G	2.10348e-14	-3.24329e-10	-1.23299
43601719	chr2:43601719:C:T	1.87459e-14	-3.24329e-10	-1.34819
43601917	chr2:43601917:A:G	3.49737e-11	7.13249	-0.949309
43602074	chr2:43602074:T:A	2.00163e-14	-3.24329e-10	-1.28262
43602401	chr2:43602401:T:C	8.82912e-15	-1.30618	-0.794929
43602480	chr2:43602480:C:T	3.8683e-14	-3.24329e-10	-0.623766
43602814	chr2:43602814:G:A	1.87653e-14	-3.24329e-10	-1.34715
43602837	chr2:43602837:C:T	3.69257e-14	-3.24329e-10	-0.670257
43602839	chr2:43602839:C:A	4.93582e-14	-0.380061	-3.46321e-10
43603160	chr2:43603160:C:T	1.03421e-14	-1.94295	-3.46321e-10
43603485	chr2:43603485:T:C	4.07928e-15	-1.53133	-1.34191
43603714	chr2:43603714:C:G	2.32465e-14	-3.24329e-10	-1.13301
43603807	chr2:43603807:A:C	3.4584e-14	-3.24329e-10	-0.735776
43603944	chr2:43603944:T:C	2.14058e-10	8.78661	-0.791775
43604180	chr2:43604180:A:G	1.239e-10	8.48822	-1.04016
43604559	chr2:43604559:A:G	1.89478e-14	-3.24329e-10	-1.33748
43604685	chr2:43604685:G:A	3.50987e-11	7.13731	-0.95056
43604910	chr2:43604910:C:T	4.40363e-11	7.32993	-0.916329
43604977	chr2:43604977:G:A	9.76167e-15	-0.672745	-1.32796
43605427	chr2:43605427:C:T	3.82034e-15	-1.61087	-1.32796
43605496	chr2:43605496:A:G	2.07052e-14	-3.24329e-10	-1.24878
43605676	chr2:43605676:G:A	1.99977e-14	-3.24329e-10	-1.28355
43605783	chr2:43605783:G:A	2.04314e-14	-3.24329e-10	-1.26209
43605874	chr2:43605874:A:G	2.32457e-10	8.97717	-0.899881
43605900	chr2:43605900:G:A	4.10971e-11	7.27269	-0.92816
43606119	chr2:43606119:C:T	1.26932e-10	8.48404	-1.0118
43606765	chr2:43606765:C:A	1.96864e-14	-3.24329e-10	-1.29924
43606945	chr2:43606945:ATTGAG:A	2.06718e-14	-3.24329e-10	-1.25039
43606979	chr2:43606979:T:C	1.91493e-10	8.56479	-0.681352
43607024	chr2:43607024:A:G	2.45088e-10	8.80096	-0.670754
43607213	chr2:43607213:T:C	2.04843e-10	8.62237	-0.671541
43607386	chr2:43607386:T:TA	2.06237e-14	-3.24329e-10	-1.25272
43607549	chr2:43607549:C:T	5.56558e-15	-1.37526	-1.1873
43607585	chr2:43607585:G:A	2.10479e-14	-3.24329e-10	-1.23236
43607785	chr2:43607785:A:G	8.96703e-14	-3.24329e-10	0.216974
43607874	chr2:43607874:C:T	1.08114e-14	-1.89856	-3.46321e-10
43607968	chr2:43607968:C:G	2.04947e-14	-3.24329e-10	-1.259
43608591	chr2:43608591:A:G	2.11784e-14	-3.24329e-10	-1.22618
43608724	chr2:43608724:G:T	2.0563e-14	-3.24329e-10	-1.25567
43608813	chr2:43608813:A:T	2.70139e-11	7.05708	-1.13214
43609449	chr2:43609449:G:A	2.03041e-14	-3.24329e-10	-1.26834
43609548	chr2:43609548:C:T	4.72145e-15	-1.74105	-0.986004
43609855	chr2:43609855:G:A	3.59066e-14	-3.24329e-10	-0.698244
43610454	chr2:43610454:A:C	2.46709e-14	-3.24329e-10	-1.07354
43610544	chr2:43610544:G:T	1.9253e-14	-3.24329e-10	-1.3215
43610691	chr2:43610691:G:A	3.56769e-13	-3.24329e-10	1.59792
43611163	chr2:43611163:C:A	7.05209e-13	-3.24329e-10	2.27933
43611377	chr2:43611377:T:G	3.69793e-11	7.0696	-0.830647
43611660	chr2:43611660:T:C	1.96294e-14	-3.24329e-10	-1.30213
43611677	chr2:43611677:C:G	1.88384e-14	-3.24329e-10	-1.34327
43611824	chr2:43611824:G:A	1.9392e-14	-1.31431	-3.46321e-10
43611845	chr2:43611845:C:T	2.01013e-14	-3.24329e-10	-1.27838
43611951	chr2:43611951:T:G	2.44524e-11	6.99796	-1.17265
43612131	chr2:43612131:G:A	2.23537e-14	-3.24329e-10	-1.17217
43612135	chr2:43612135:A:C	3.0248e-14	-3.24329e-10	-0.869736
43612222	chr2:43612222:A:G	3.37283e-14	-3.24329e-10	-0.76083
43612494	chr2:43612494:C:T	2.57943e-14	-3.24329e-10	-1.02901
43612718	chr2:43612718:A:G	2.12154e-14	-3.24329e-10	-1.22444
43612757	chr2:43612757:G:A	2.50596e-11	7.02603	-1.17619
43612909	chr2:43612909:G:A	1.77503e-11	6.72617	-1.22118
43613222	chr2:43613222:G:A	1.35354e-09	11.1704	-1.3313
43613285	chr2:43613285:A:G	3.63421e-15	-1.79625	-1.19253
43613307	chr2:43613307:G:C	2.01915e-14	-3.24329e-10	-1.2739
43613753	chr2:43613753:T:C	2.08356e-14	-3.24329e-10	-1.2425
43613980	chr2:43613980:A:G	2.47864e-11	7.03544	-1.19656
43614130	chr2:43614130:C:T	4.62275e-11	7.31201	-0.84985
43614530	chr2:43614530:T:C	9.21516e-15	-2.05832	-3.46321e-10
43614919	chr2:43614919:C:T	2.18326e-14	-3.24329e-10	-1.19576
43615166	chr2:43615166:G:A	1.91884e-14	-3.24329e-10	-1.32486
43615169	chr2:43615169:A:G	2.03186e-14	-3.24329e-10	-1.26763
43615472	chr2:43615472:G:T	1.96813e-14	-3.24329e-10	-1.2995
43615552	chr2:43615552:C:T	1.08783e-10	8.66609	-1.34815
43615573	chr2:43615573:G:A	0.116922	27.6963	0.417038
43615958	chr2:43615958:C:G	1.12934e-13	-3.24329e-10	0.447641
43615989	chr2:43615989:C:T	3.5981e-15	-1.80327	-1.19549
43615998	chr2:43615998:A:C	1.67701e-10	8.50835	-0.757583
43616429	chr2:43616429:T:C	3.52257e-14	-3.24329e-10	-0.71739
43616521	chr2:43616521:C:T	2.43399e-14	-3.24329e-10	-1.08705
43616734	chr2:43616734:A:G	1.88324e-14	-1.34358	-3.46321e-10
43616811	chr2:43616811:G:C	8.488e-15	-0.798007	-1.34251
43616825	chr2:43616825:A:G	2.01385e-14	-3.24329e-10	-1.27653
43616939	chr2:43616939:T:G	2.02701e-14	-3.24329e-10	-1.27002
43617234	chr2:43617234:A:T	5.59866e-14	-3.24329e-10	-0.254052
43617309	chr2:43617309:A:G	1.05818e-10	8.6383	-1.34798
43617501	chr2:43617501:G:C	9.21624e-10	9.70168	-0.246949
43617664	chr2:43617664:A:G	2.2854e-10	9.29602	-1.23571
43617694	chr2:43617694:G:A	4.58551e-10	8.69118	0.065487
43617876	chr2:43617876:T:G	3.39767e-14	-3.24329e-10	-0.75349
43617939	chr2:43617939:C:G	4.92356e-14	-3.24329e-10	-0.382548
43618190	chr2:43618190:A:T	6.79886e-10	8.6116	0.538918
43618270	chr2:43618270:A:T	1.8882e-13	-3.24329e-10	0.96163
43618563	chr2:43618563:G:A	2.47667e-14	-3.24329e-10	-1.06967
43618627	chr2:43618627:AC:A	8.22649e-14	-3.24329e-10	0.130779
43618667	chr2:43618667:CAGCA:C	4.65017e-14	-3.24329e-10	-0.439677
43618755	chr2:43618755:G:A	2.06288e-14	-3.24329e-10	-1.25248
43618770	chr2:43618770:T:C	9.01356e-14	-3.24329e-10	0.222149
43618811	chr2:43618811:C:T	3.99522e-14	-3.24329e-10	-0.591483
43618901	chr2:43618901:A:T	1.71618e-10	8.31466	-0.5408
43619130	chr2:43619130:G:A	2.78569e-13	-3.24329e-10	1.3505
43619292	chr2:43619292:A:G	4.24176e-14	-3.24329e-10	-0.531601
43619414	chr2:43619414:G:T	3.20664e-10	8.34691	0.0520766
43619536	chr2:43619536:A:C	1.09457e-10	8.66651	-1.34239
43619585	chr2:43619585:T:A	2.13522e-14	-3.24329e-10	-1.21801
43619602	chr2:43619602:A:G	3.00188e-15	-1.95773	-1.22219
43619992	chr2:43619992:C:G	3.90572e-14	-3.24329e-10	-0.614139
43621276	chr2:43621276:T:G	1.90571e-10	8.85901	-0.980397
43621437	chr2:43621437:A:G	4.99185e-15	-1.5436	-1.12776
43621525	chr2:43621525:T:C	1.53432e-10	8.41504	-0.753194
43621687	chr2:43621687:CAG:C	1.26938e-13	-3.24329e-10	0.564537
43621796	chr2:43621796:A:C	1.48991e-09	9.57977	0.355287
43621914	chr2:43621914:A:G	2.19111e-14	-3.24329e-10	-1.19217
43622144	chr2:43622144:A:T	4.51535e-14	-3.24329e-10	-0.469098
43622267	chr2:43622267:A:C	5.6497e-10	9.33301	-0.367652
43622286	chr2:43622286:T:C	2.31252e-14	-3.24329e-10	-1.13824
43622905	chr2:43622905:A:G	2.53431e-14	-3.24329e-10	-1.04666
43623081	chr2:43623081:C:T	1.28029e-10	8.64926	-1.16841
43623218	chr2:43623218:G:C	5.97191e-11	8.04105	-1.32281
43623379	chr2:43623379:G:C	2.06241e-14	-3.24329e-10	-1.25271
43623438	chr2:43623438:C:T	9.28545e-15	-2.05072	-3.46321e-10
43623451	chr2:43623451:T:C	2.02542e-14	0.0320694	-1.30287
43623653	chr2:43623653:T:G	8.17528e-14	-3.24329e-10	0.124534
43623795	chr2:43623795:G:A	2.62239e-14	-3.24329e-10	-1.01249
43624025	chr2:43624025:A:T	2.24584e-14	-3.24329e-10	-1.1675
43624107	chr2:43624107:C:A	6.53394e-12	5.83394	-1.32834
43624845	chr2:43624845:AAGAG:A	7.65875e-14	1.36928	-1.31001
43624915	chr2:43624915:G:A	1.94107e-14	-3.24329e-10	-1.31334
43625059	chr2:43625059:T:C	3.82608e-14	0.133128	-0.767869
43625334	chr2:43625334:AG:A	2.11691e-14	-3.24329e-10	-1.22662
43625450	chr2:43625450:A:T	2.9937e-15	-1.91056	-1.27209
43625480	chr2:43625480:A:G	3.75341e-14	0.691154	-1.34507
43625929	chr2:43625929:G:C	3.96694e-14	-0.598586	-3.46321e-10
43625990	chr2:43625990:A:G	2.03662e-14	-3.24329e-10	-1.26529
43626042	chr2:43626042:C:T	4.12785e-14	0.763654	-1.32248
43626371	chr2:43626371:C:T	6.03176e-15	-1.14105	-1.34108
43626543	chr2:43626543:A:G	2.4702e-14	-3.24329e-10	-1.07228
43626577	chr2:43626577:A:T	4.63226e-14	0.892102	-1.33564
43626831	chr2:43626831:T:C	3.20236e-15	-1.86217	-1.25311
43626842	chr2:43626842:C:A	4.58828e-14	0.89512	-1.3482
43627063	chr2:43627063:A:G	2.1225e-14	-3.24329e-10	-1.22399
43627281	chr2:43627281:G:A	2.01487e-14	-3.24329e-10	-1.27602
43627307	chr2:43627307:AC:A	1.88941e-14	-3.24329e-10	-1.34032
43627376	chr2:43627376:G:C	2.04641e-14	-3.24329e-10	-1.26049
43627568	chr2:43627568:A:G	2.56609e-15	-2.06288	-1.2739
43627775	chr2:43627775:T:C	2.67007e-15	-2.02813	-1.26894
43627843	chr2:43627843:A:G	3.35505e-14	-3.24329e-10	-0.766113
43627897	chr2:43627897:T:A	3.36984e-13	-3.24329e-10	1.54087
43628011	chr2:43628011:A:C	2.97719e-06	18.83	-1.29491
43628160	chr2:43628160:A:C	2.03538e-14	-3.24329e-10	-1.2659
43628341	chr2:43628341:G:T	2.093e-14	-3.24329e-10	-1.23798
43628504	chr2:43628504:G:A	1.23005e-14	-1.09815	-0.671372
43628942	chr2:43628942:G:A	4.88148e-14	0.567996	-0.959128
43629165	chr2:43629165:T:C	2.01572e-14	-3.24329e-10	-1.2756
43629359	chr2:43629359:C:T	2.02984e-14	-3.24329e-10	-1.26862
43629788	chr2:43629788:A:G	7.72229e-14	1.29227	-1.22474
43629847	chr2:43629847:G:C	1.66757e-14	-1.46521	-3.46321e-10
43629901	chr2:43629901:C:T	5.29969e-14	0.787064	-1.096
43630208	chr2:43630208:A:G	1.87733e-14	-3.24329e-10	-1.34673
43630467	chr2:43630467:T:C	1.88496e-14	-3.24329e-10	-1.34267
43630726	chr2:43630726:A:T	3.4652e-14	-3.24329e-10	-0.733811
43630893	chr2:43630893:T:C	3.85422e-14	-0.404173	-0.223238
43631032	chr2:43631032:A:T	1.00149e-14	-1.97509	-3.46321e-10
43631091	chr2:43631091:A:G	2.16476e-14	-3.24329e-10	-1.20427
43631440	chr2:43631440:T:C	3.11029e-15	-1.99939	-1.14506
43631490	chr2:43631490:A:G	1.45934e-13	1.40962	-0.705626
43631596	chr2:43631596:C:T	2.65012e-14	-3.24329e-10	-1.00198
43631928	chr2:43631928:T:C	1.92665e-14	-3.24329e-10	-1.3208
43631951	chr2:43631951:A:C	4.94608e-14	0.784969	-1.16295
43632106	chr2:43632106:T:C	1.0446e-14	-1.22196	-0.71099
43632466	chr2:43632466:G:T	4.07337e-15	-1.84354	-1.03116
43632585	chr2:43632585:T:C	2.40412e-14	-3.24329e-10	-1.09939
43632858	chr2:43632858:C:T	1.87456e-14	-3.24329e-10	-1.34821
43633103	chr2:43633103:C:G	2.94952e-14	-3.24329e-10	-0.894937
43633269	chr2:43633269:CTG:C	3.37452e-15	-2.06756	-0.995355
43633398	chr2:43633398:C:T	2.03689e-14	-3.24329e-10	-1.26515
43633509	chr2:43633509:G:A	3.05275e-15	-2.06933	-1.0938
43633619	chr2:43633619:T:A	3.40785e-15	-2.06901	-0.984078
43633739	chr2:43633739:A:G	3.23406e-15	-2.07541	-1.03001
43634057	chr2:43634057:G:A	1.99961e-14	-3.24329e-10	-1.28363
43634085	chr2:43634085:A:T	3.38171e-15	-2.05926	-1.00153
43634394	chr2:43634394:G:A	1.73933e-14	-1.42308	-3.46321e-10
43634909	chr2:43634909:C:G	1.88885e-14	-3.24329e-10	-1.34061
43634978	chr2:43634978:A:G	5.20312e-14	-0.327323	-3.46321e-10
43635174	chr2:43635174:C:T	4.05261e-14	0.615898	-1.19312
43635522	chr2:43635522:A:G	6.12618e-14	1.07323	-1.23724
43636194	chr2:43636194:G:A	3.36778e-15	-2.02837	-1.03654
43636315	chr2:43636315:A:C	1.25617e-13	1.58275	-1.02868
43636358	chr2:43636358:T:TGA	1.06666e-14	-1.50211	-0.409938
43636727	chr2:43636727:G:A	2.46473e-15	-2.03136	-1.34572
43636761	chr2:43636761:T:C	3.751e-14	-0.654557	-3.46321e-10
43636950	chr2:43636950:T:C	1.96516e-06	18.3796	-1.25992
43637204	chr2:43637204:C:A	2.17607e-14	-3.24329e-10	-1.19906
43637251	chr2:43637251:G:T	3.34599e-14	-3.24329e-10	-0.768817
43637387	chr2:43637387:A:G	2.33008e-15	-2.08655	-1.34671
43637845	chr2:43637845:G:A	2.00998e-14	-3.24329e-10	-1.27846
43638243	chr2:43638243:C:A	1.97798e-14	-1.29451	-3.46321e-10
43638486	chr2:43638486:T:C	1.9114e-14	-3.24329e-10	-1.32875
43638639	chr2:43638639:T:G	2.33392e-15	-2.0856	-1.34601
43638743	chr2:43638743:G:A	2.73704e-15	-2.07848	-1.19381
43639203	chr2:43639203:T:C	2.41797e-15	-2.07243	-1.32381
43639272	chr2:43639272:T:G	3.34069e-15	-2.08725	-0.985742
43639356	chr2:43639356:C:T	1.03029e-14	-1.44394	-0.502799
43639460	chr2:43639460:C:CTT	2.42447e-14	-3.24329e-10	-1.09097
43639713	chr2:43639713:A:G	2.77556e-15	-1.93409	-1.32422
43639771	chr2:43639771:C:G	4.51961e-15	-1.46056	-1.31018
43639989	chr2:43639989:G:A	2.17359e-14	-3.24329e-10	-1.2002
43640041	chr2:43640041:A:G	2.29953e-14	-1.14388	-3.46321e-10
43640068	chr2:43640068:T:C	1.07273e-14	-2.08744	0.181075
43640258	chr2:43640258:G:C	1.882e-14	-3.24329e-10	-1.34425
43640297	chr2:43640297:C:T	2.92414e-15	-2.07498	-1.13119
43640337	chr2:43640337:G:A	2.71652e-15	-2.0852	-1.19462
43640346	chr2:43640346:C:T	2.38047e-14	-3.24329e-10	-1.10928
43640421	chr2:43640421:C:G	2.52183e-15	-2.01519	-1.339
43641395	chr2:43641395:G:A	2.39742e-15	-2.07978	-1.32499
43642419	chr2:43642419:T:C	9.05415e-15	-2.07594	-3.46321e-10
43642839	chr2:43642839:G:A	3.86316e-15	-2.08343	-0.844255
43642933	chr2:43642933:T:G	6.85462e-15	-1.63948	-0.714762
43643363	chr2:43643363:C:A	2.40801e-14	-3.24329e-10	-1.09778
43643493	chr2:43643493:T:C	2.01099e-14	-3.24329e-10	-1.27795
43643566	chr2:43643566:A:G	1.79776e-14	-1.39004	-3.46321e-10
43643632	chr2:43643632:G:A	1.87465e-14	-3.24329e-10	-1.34816
43643725	chr2:43643725:T:C	1.01422e-14	-1.96246	-3.46321e-10
43643863	chr2:43643863:A:G	1.03349e-14	-1.69611	-0.247532
43644448	chr2:43644448:CTCCA:C	2.75413e-15	-1.92776	-1.3383
43644640	chr2:43644640:A:T	1.15356e-14	-1.7668	-0.0669356
43644844	chr2:43644844:T:C	2.99328e-15	-1.83506	-1.34773
43644893	chr2:43644893:A:G	3.96736e-15	-1.6048	-1.29627
43645044	chr2:43645044:A:T	2.5776e-14	-3.24329e-10	-1.02972
43645135	chr2:43645135:T:C	1.20373e-14	-1.70311	-0.0880418
43645528	chr2:43645528:A:G	2.56913e-13	-3.24329e-10	1.26957
43646005	chr2:43646005:A:C	3.03182e-15	-1.82422	-1.34578
43646979	chr2:43646979:T:C	2.59007e-15	-2.08718	-1.2403
43648032	chr2:43648032:G:T	9.13315e-15	-2.06725	-3.46321e-10
43648150	chr2:43648150:G:A	3.29866e-15	-2.05634	-1.02931
43648184	chr2:43648184:G:T	1.88049e-14	-3.24329e-10	-1.34505
43648238	chr2:43648238:G:T	3.2368e-14	-0.801994	-3.46321e-10
43648295	chr2:43648295:T:A	2.26984e-14	-3.24329e-10	-1.15687
43648319	chr2:43648319:G:A	2.16808e-14	-3.24329e-10	-1.20274
43648337	chr2:43648337:T:C	3.69033e-14	-0.670864	-3.46321e-10
43648525	chr2:43648525:G:A	2.35714e-14	-3.24329e-10	-1.11913
43648745	chr2:43648745:T:C	1.29288e-13	0.820648	-0.237769
43648957	chr2:43648957:T:C	3.6177e-14	-3.24329e-10	-0.690742
43649685	chr2:43649685:G:A	3.50805e-15	-2.04041	-0.983693
43650502	chr2:43650502:T:C	5.39007e-14	-3.24329e-10	-0.292022
43650726	chr2:43650726:A:T	3.83944e-13	-3.24329e-10	1.67133
43650803	chr2:43650803:G:A	2.72182e-15	-1.99631	-1.28156
43650831	chr2:43650831:G:A	6.03583e-14	-3.24329e-10	-0.178868
43650896	chr2:43650896:T:C	2.7095e-15	-1.99325	-1.28915
43650966	chr2:43650966:G:C	2.82159e-15	-1.89954	-1.34233
43651282	chr2:43651282:T:A	1.89488e-14	-3.24329e-10	-1.33742
43651362	chr2:43651362:C:T	4.95803e-14	-3.24329e-10	-0.375573
43651430	chr2:43651430:G:A	2.7302e-14	-3.24329e-10	-0.972205
43651462	chr2:43651462:C:T	2.18387e-14	-3.24329e-10	-1.19548
43651856	chr2:43651856:A:C	5.97446e-14	-3.24329e-10	-0.189086
43651863	chr2:43651863:G:A	1.73032e-14	-0.368102	-1.06017
43651903	chr2:43651903:T:A	1.76579e-14	-0.307667	-1.10031
43652129	chr2:43652129:C:T	2.66445e-14	-0.996581	-3.46321e-10
43652243	chr2:43652243:T:G	1.96757e-14	-0.189122	-1.11066
43652470	chr2:43652470:C:T	2.07123e-14	-0.00777869	-1.24066
43652713	chr2:43652713:C:T	2.19968e-14	0.0537091	-1.24198
43652714	chr2:43652714:C:T	3.31553e-14	-0.0941728	-0.68379
43652837	chr2:43652837:T:C	3.19979e-14	-0.0920204	-0.721476
43652984	chr2:43652984:A:C	2.60658e-14	-3.24329e-10	-1.01854
43653041	chr2:43653041:T:C	3.42898e-14	0.263747	-1.00806
43653182	chr2:43653182:T:C	3.04016e-15	-1.94012	-1.22713
43653350	chr2:43653350:A:G	3.12181e-14	0.17844	-1.01661
43653487	chr2:43653487:T:C	2.41103e-15	-2.07835	-1.32076
43653509	chr2:43653509:C:T	4.0532e-14	-3.24329e-10	-0.577075
43653546	chr2:43653546:G:T	3.61765e-14	0.281824	-0.97258
43653712	chr2:43653712:G:T	9.10889e-15	-0.934902	-1.13501
43653999	chr2:43653999:A:C	2.6387e-14	-3.24329e-10	-1.0063
43654022	chr2:43654022:G:A	2.59594e-14	-0.255021	-0.767609
43654064	chr2:43654064:C:T	2.17222e-14	-3.24329e-10	-1.20083
43654249	chr2:43654249:C:T	4.36521e-15	-2.07612	-0.729375
43654620	chr2:43654620:G:A	3.15369e-14	0.0472263	-0.875233
43654932	chr2:43654932:C:T	2.1162e-14	-3.24329e-10	-1.22696
43654933	chr2:43654933:G:A	2.31535e-14	0.148746	-1.28577
43655468	chr2:43655468:G:C	2.41847e-15	-2.04783	-1.3482
43655488	chr2:43655488:G:A	2.3885e-15	-2.06073	-1.34777
43655664	chr2:43655664:G:T	2.7909e-14	-3.24329e-10	-0.950215
43655783	chr2:43655783:C:A	3.94108e-14	0.291231	-0.896355
43655904	chr2:43655904:T:C	2.67379e-14	-3.24329e-10	-0.993085
43656028	chr2:43656028:G:A	2.36425e-15	-2.07079	-1.34791
43656200	chr2:43656200:G:A	9.19998e-15	-2.05996	-3.46321e-10
43656572	chr2:43656572:A:G	2.79309e-14	0.130438	-1.07987
43656717	chr2:43656717:A:C	2.17394e-14	0.0529088	-1.25295
43656807	chr2:43656807:T:C	2.90801e-14	-3.24329e-10	-0.909111
43656931	chr2:43656931:A:C	2.25458e-14	-0.288257	-0.87536
43656968	chr2:43656968:G:A	2.40992e-14	-0.234001	-0.862985
43657013	chr2:43657013:C:T	3.44602e-14	0.506841	-1.2462
43657478	chr2:43657478:G:T	2.48382e-14	-0.171097	-0.895687
43657621	chr2:43657621:A:G	1.62657e-14	-0.313367	-1.17674
43657716	chr2:43657716:C:A	3.15482e-13	2.77602	-1.30109
43657758	chr2:43657758:G:A	4.93579e-15	-2.01761	-0.665042
43657799	chr2:43657799:G:A	2.37668e-14	-0.182461	-0.928417
43657918	chr2:43657918:T:C	3.43262e-15	-2.0795	-0.966346
43658064	chr2:43658064:T:C	5.0419e-15	-2.00487	-0.656516
43658284	chr2:43658284:C:T	1.3011e-14	-0.376438	-1.33693
43658347	chr2:43658347:T:G	1.00335e-14	-1.97324	-3.46321e-10
43658389	chr2:43658389:T:C	2.49855e-15	-2.03328	-1.33018
43658440	chr2:43658440:G:A	1.25446e-14	-0.515034	-1.23484
43658541	chr2:43658541:T:C	4.25231e-14	-3.24329e-10	-0.529118
43658596	chr2:43658596:G:A	1.32275e-14	-0.479472	-1.21739
43658751	chr2:43658751:G:A	4.88259e-15	-2.03324	-0.660255
43659321	chr2:43659321:T:C	4.76889e-15	-1.98039	-0.736659
43659880	chr2:43659880:T:A	3.70163e-14	-3.24329e-10	-0.667807
43660183	chr2:43660183:GA:G	4.37776e-14	-3.24329e-10	-0.500044
43660511	chr2:43660511:C:T	9.77225e-15	-1.99962	-3.46321e-10
43660541	chr2:43660541:A:C	1.18761e-14	-1.80464	-3.46321e-10
43666130	chr2:43666130:C:T	2.03302e-14	-3.24329e-10	-1.26706
43666295	chr2:43666295:G:A	4.54994e-15	-1.79559	-0.968458
43666726	chr2:43666726:G:A	1.27158e-13	0.566263	-3.46321e-10
43666739	chr2:43666739:T:C	7.62098e-15	-1.94755	-0.300709
43667097	chr2:43667097:T:C	2.53373e-14	-3.24329e-10	-1.04689
43667132	chr2:43667132:T:C	4.71742e-15	-1.92903	-0.798879
43667290	chr2:43667290:A:G	3.67477e-15	-1.86442	-1.11326
43667457	chr2:43667457:A:G	2.60053e-14	-3.24329e-10	-1.02086
43667763	chr2:43667763:T:G	2.1327e-14	-3.24329e-10	-1.21919
43667811	chr2:43667811:T:C	1.885e-14	-3.24329e-10	-1.34265
43667890	chr2:43667890:T:C	1.91626e-14	-3.24329e-10	-1.32621
43668124	chr2:43668124:C:T	6.65842e-14	1.14977	-1.23047
43668134	chr2:43668134:G:A	4.7619e-13	-3.24329e-10	1.88665
43668275	chr2:43668275:A:G	2.54255e-14	-3.24329e-10	-1.04341
43668327	chr2:43668327:T:C	5.91485e-14	1.0723	-1.27142
43668616	chr2:43668616:C:A	2.42392e-14	-3.24329e-10	-1.0912
43668649	chr2:43668649:A:G	1.95048e-14	-3.24329e-10	-1.3085
43668930	chr2:43668930:G:A	8.95478e-15	-2.08698	-3.46321e-10
43669234	chr2:43669234:A:G	2.28419e-14	-3.24329e-10	-1.15057
43669729	chr2:43669729:G:A	1.87455e-14	-3.24329e-10	-1.34821
43669761	chr2:43669761:C:T	2.05415e-14	-3.24329e-10	-1.25672
43669864	chr2:43669864:C:G	6.99546e-14	0.989701	-1.02102
43669905	chr2:43669905:G:A	5.38142e-14	0.941459	-1.23509
43670139	chr2:43670139:C:CA	5.37438e-14	0.959218	-1.25416
43670361	chr2:43670361:C:G	6.00831e-14	1.06279	-1.24623
43670441	chr2:43670441:T:C	1.26105e-13	0.142812	0.415134
43670590	chr2:43670590:T:A	2.43689e-14	-3.24329e-10	-1.08586
43671177	chr2:43671177:G:A	2.34247e-14	-3.24329e-10	-1.12537
43671282	chr2:43671282:T:C	5.39861e-14	0.944633	-1.23507
43671714	chr2:43671714:A:G	4.59949e-14	-3.24329e-10	-0.450635
43671723	chr2:43671723:T:C	2.19757e-14	-3.24329e-10	-1.18923
43671827	chr2:43671827:G:A	7.59539e-14	1.07087	-1.01991
43672541	chr2:43672541:T:C	3.0628e-14	-3.24329e-10	-0.857252
43672779	chr2:43672779:C:A	5.84853e-14	0.619168	-0.829558
43672835	chr2:43672835:A:G	3.29406e-14	-3.24329e-10	-0.784459
43672838	chr2:43672838:T:A	3.89783e-15	-1.62477	-1.29398
43673159	chr2:43673159:C:T	4.57745e-14	-3.24329e-10	-0.455439
43673296	chr2:43673296:A:T	3.9622e-15	-1.58638	-1.31599
43673490	chr2:43673490:C:T	2.17884e-14	-3.24329e-10	-1.19779
43673491	chr2:43673491:G:A	2.38383e-14	-3.24329e-10	-1.10787
43673891	chr2:43673891:C:G	1.89377e-14	-3.24329e-10	-1.33801
43674073	chr2:43674073:T:A	2.51437e-14	-3.24329e-10	-1.05456
43674474	chr2:43674474:T:A	5.60331e-15	-1.37889	-1.17692
43674648	chr2:43674648:C:A	4.83002e-15	-1.96736	-0.736956
43674651	chr2:43674651:C:T	4.78012e-15	-1.97438	-0.740324
43674712	chr2:43674712:T:C	5.53777e-15	-1.34512	-1.22245
43674756	chr2:43674756:A:G	4.67476e-15	-1.38878	-1.34821
43674776	chr2:43674776:G:A	5.60433e-15	-1.34046	-1.21517
43674791	chr2:43674791:T:C	4.38623e-15	-1.45249	-1.3482
43674933	chr2:43674933:C:T	1.90626e-13	-3.24329e-10	0.971147
43674991	chr2:43674991:A:C	4.54097e-14	-3.24329e-10	-0.46344
43675372	chr2:43675372:G:C	4.29443e-15	-1.4738	-1.34804
43675618	chr2:43675618:C:G	7.3118e-15	-1.60998	-0.679695
43675624	chr2:43675624:A:C	3.49761e-15	-1.68052	-1.34657
43675709	chr2:43675709:C:A	2.16895e-14	-3.24329e-10	-1.20234
43675895	chr2:43675895:G:A	1.89521e-14	-1.33725	-3.46321e-10
43675927	chr2:43675927:A:G	4.81123e-15	-1.42383	-1.28438
43675993	chr2:43675993:A:G	4.48768e-14	-3.24329e-10	-0.475245
43676123	chr2:43676123:C:A	4.98538e-15	-1.95795	-0.714703
43676344	chr2:43676344:T:C	5.98634e-15	-1.21658	-1.27311
43676367	chr2:43676367:G:C	4.02739e-14	-3.24329e-10	-0.583463
43676381	chr2:43676381:G:A	3.15443e-14	-3.24329e-10	-0.827771
43676385	chr2:43676385:C:T	4.84479e-14	-3.24329e-10	-0.398676
43676433	chr2:43676433:T:A	2.88943e-14	-3.24329e-10	-0.91552
43676648	chr2:43676648:T:A	4.7235e-15	-1.94114	-0.785477
43676704	chr2:43676704:G:A	2.35703e-14	-3.24329e-10	-1.11918
43676999	chr2:43676999:A:G	6.20557e-15	-1.54223	-0.911484
43677048	chr2:43677048:C:T	2.06282e-14	-3.24329e-10	-1.25251
43677169	chr2:43677169:G:C	4.64702e-15	-1.42406	-1.31888
43677625	chr2:43677625:G:A	2.46415e-15	-2.03342	-1.3439
43678038	chr2:43678038:C:T	2.644e-13	2.21168	-0.913383
43678221	chr2:43678221:C:G	9.84718e-15	-0.71984	-1.27214
43678245	chr2:43678245:G:T	2.61837e-15	-2.02738	-1.28924
43678796	chr2:43678796:G:A	5.80016e-14	-3.24329e-10	-0.218694
43678798	chr2:43678798:C:G	2.45962e-14	-3.24329e-10	-1.07657
43679396	chr2:43679396:A:C	1.15132e-14	-0.729583	-1.10609
43679605	chr2:43679605:C:G	1.38924e-13	1.43712	-0.782364
43679650	chr2:43679650:C:A	5.80836e-15	-1.98143	-0.538435
43679758	chr2:43679758:G:A	3.97122e-15	-1.98741	-0.912681
43679877	chr2:43679877:G:A	1.89873e-14	-3.24329e-10	-1.33539
43680022	chr2:43680022:T:TG	5.05013e-15	-1.51444	-1.14532
43680152	chr2:43680152:T:A	4.39051e-14	0.662765	-1.1599
43680266	chr2:43680266:A:G	3.23712e-14	-3.24329e-10	-0.801896
43680368	chr2:43680368:TG:T	1.56129e-13	0.905183	-0.133663
43680491	chr2:43680491:C:A	6.27161e-10	10.4005	-1.3307
43680657	chr2:43680657:T:A	4.0028e-14	0.666265	-1.25585
43680707	chr2:43680707:G:A	1.88244e-14	-3.24329e-10	-1.34401
43680799	chr2:43680799:C:T	3.94229e-14	0.639	-1.24382
43680816	chr2:43680816:T:C	4.5846e-14	0.786424	-1.2403
43680993	chr2:43680993:A:G	2.67842e-15	-1.95642	-1.33752
43681179	chr2:43681179:A:G	2.55552e-15	-1.9947	-1.34622
43681218	chr2:43681218:T:C	1.9516e-14	-3.24329e-10	-1.30793
43681338	chr2:43681338:T:C	5.39811e-15	-1.91763	-0.675491
43681405	chr2:43681405:T:C	9.75761e-15	-0.933207	-1.06791
43681499	chr2:43681499:C:T	5.59945e-14	-3.24329e-10	-0.253913
43681550	chr2:43681550:T:C	4.36144e-14	0.80331	-1.30709
43681623	chr2:43681623:A:G	9.09824e-15	-0.96631	-1.10477
43681646	chr2:43681646:A:G	9.15397e-15	-2.06498	-3.46321e-10
43681881	chr2:43681881:A:C	1.05952e-14	-0.571448	-1.34732
43681998	chr2:43681998:C:T	9.76411e-15	-1.59552	-0.404929
43682129	chr2:43682129:C:T	2.52706e-15	-2.03205	-1.32006
43682184	chr2:43682184:A:T	2.9037e-15	-2.04418	-1.16901
43682625	chr2:43682625:A:G	2.45178e-14	0.17809	-1.25786
43682714	chr2:43682714:A:G	1.04265e-14	-1.10736	-0.827455
43682834	chr2:43682834:T:G	1.87456e-14	-3.24329e-10	-1.3482
43682841	chr2:43682841:C:T	2.81552e-15	-1.93208	-1.31194
43682902	chr2:43682902:C:A	6.66458e-15	-1.0868	-1.29556
43682993	chr2:43682993:A:G	1.91032e-14	-3.24329e-10	-1.32931
43683124	chr2:43683124:T:G	2.41327e-13	-3.24329e-10	1.20699
43683240	chr2:43683240:C:T	1.5905e-14	-1.51253	-3.46321e-10
43683652	chr2:43683652:T:A	2.48475e-15	-2.05044	-1.31855
43683695	chr2:43683695:A:T	2.7503e-15	-2.07974	-1.18771
43683766	chr2:43683766:A:G	7.79037e-15	-0.895962	-1.33032
43684177	chr2:43684177:T:C	4.61668e-15	-2.08248	-0.667015
43684222	chr2:43684222:C:G	1.90005e-14	-3.24329e-10	-1.3347
43684282	chr2:43684282:C:A	2.894e-15	-1.92383	-1.29269
43684616	chr2:43684616:C:T	1.84134e-14	-1.36609	-3.46321e-10
43684628	chr2:43684628:A:T	2.4225e-14	-3.24329e-10	-1.09178
43684666	chr2:43684666:A:G	4.60737e-14	-3.24329e-10	-0.448923
43684733	chr2:43684733:A:G	2.6901e-14	-3.24329e-10	-0.987001
43684827	chr2:43684827:A:AG	2.42176e-14	-3.24329e-10	-1.09209
43684850	chr2:43684850:A:G	1.98273e-14	-3.24329e-10	-1.2921
43684870	chr2:43684870:G:T	4.41188e-14	-3.24329e-10	-0.492279
43684877	chr2:43684877:C:G	4.20988e-14	-3.24329e-10	-0.539145
43685094	chr2:43685094:G:A	2.01247e-14	-3.24329e-10	-1.27722
43685406	chr2:43685406:T:C	3.25001e-15	-1.96348	-1.13702
43685596	chr2:43685596:G:T	2.35051e-15	-2.08452	-1.34001
43686275	chr2:43686275:C:G	6.30834e-15	-1.09847	-1.33882
43686611	chr2:43686611:T:A	6.66866e-15	-1.12531	-1.25644
43686908	chr2:43686908:G:A	1.91923e-14	-3.24329e-10	-1.32465
43686980	chr2:43686980:ATT:A	2.57922e-15	-2.04522	-1.28646
43687139	chr2:43687139:T:C	2.51237e-15	-2.03032	-1.32762
43687236	chr2:43687236:G:C	1.07215e-14	-0.641988	-1.26493
43687304	chr2:43687304:G:A	1.90184e-14	-3.24329e-10	-1.33376
43687325	chr2:43687325:T:G	1.97939e-14	-3.24329e-10	-1.29379
43687630	chr2:43687630:C:G	2.10094e-14	-3.24329e-10	-1.23419
43687908	chr2:43687908:C:T	2.09685e-14	-3.24329e-10	-1.23614
43688593	chr2:43688593:G:A	4.65508e-15	-1.53063	-1.21058
43688807	chr2:43688807:G:A	2.09942e-14	-3.24329e-10	-1.23492
43689210	chr2:43689210:C:T	2.07393e-14	-3.24329e-10	-1.24714
43689226	chr2:43689226:A:C	3.76286e-14	-3.24329e-10	-0.6514
43689599	chr2:43689599:A:G	3.22758e-15	-1.76957	-1.33787
43689816	chr2:43689816:C:T	2.45518e-15	-2.08745	-1.29351
43690170	chr2:43690170:G:A	2.48798e-14	-3.24329e-10	-1.06511
43690562	chr2:43690562:T:G	4.78236e-14	-3.24329e-10	-0.411646
43690564	chr2:43690564:C:A	3.55021e-15	-2.08475	-0.927409
43690648	chr2:43690648:T:G	2.2946e-14	-1.14602	-3.46321e-10
43691549	chr2:43691549:G:T	1.88139e-14	-3.24329e-10	-1.34457
43692213	chr2:43692213:C:T	1.98398e-14	-3.24329e-10	-1.29148
43692777	chr2:43692777:C:T	2.02426e-14	-3.24329e-10	-1.27137
43692795	chr2:43692795:G:C	2.38889e-15	-2.08468	-1.32366
43692815	chr2:43692815:AG:A	2.37923e-15	-2.08518	-1.32721
43692979	chr2:43692979:T:G	2.16297e-14	-3.24329e-10	-1.2051
43693199	chr2:43693199:A:G	3.09798e-15	-2.07494	-1.07347
43693218	chr2:43693218:C:T	1.0518e-13	1.53867	-1.16216
43693658	chr2:43693658:A:G	9.18832e-14	-3.24329e-10	0.241352
43693708	chr2:43693708:A:G	4.17401e-15	-1.92953	-0.920761
43694152	chr2:43694152:T:A	2.67577e-14	-3.24329e-10	-0.992342
43694271	chr2:43694271:C:T	4.50595e-14	-3.24329e-10	-0.471182
43694350	chr2:43694350:A:T	3.25629e-15	-1.80347	-1.29511
43694600	chr2:43694600:A:G	2.99975e-14	-3.24329e-10	-0.878052
43694619	chr2:43694619:G:A	3.15981e-14	-3.24329e-10	-0.826068
43694816	chr2:43694816:A:T	2.34077e-15	-2.0846	-1.34409
43695381	chr2:43695381:C:T	9.10946e-15	-2.06985	-3.46321e-10
43695770	chr2:43695770:A:G	8.95176e-15	-2.08731	-3.46321e-10
43695789	chr2:43695789:C:A	3.07765e-15	-1.81034	-1.34466
43696194	chr2:43696194:C:T	1.87517e-14	-3.24329e-10	-1.34788
43696197	chr2:43696197:G:T	1.99071e-14	-3.24329e-10	-1.28809
43696894	chr2:43696894:C:T	2.58068e-14	-3.24329e-10	-1.02853
43696990	chr2:43696990:A:T	1.87563e-14	-3.24329e-10	-1.34764
43697032	chr2:43697032:T:A	3.08364e-15	-1.82325	-1.3298
43697090	chr2:43697090:A:C	4.53107e-14	-3.24329e-10	-0.465622
43697432	chr2:43697432:T:C	2.29701e-14	-3.24329e-10	-1.14497
43697455	chr2:43697455:TC:T	2.0599e-14	-3.24329e-10	-1.25392
43698037	chr2:43698037:G:A	4.35577e-14	-3.24329e-10	-0.505079
43698401	chr2:43698401:C:A	2.62508e-15	-1.9786	-1.33546
43698704	chr2:43698704:G:C	3.60811e-14	-3.24329e-10	-0.693398
43698719	chr2:43698719:A:C	2.06397e-14	-3.24329e-10	-1.25195
43698932	chr2:43698932:G:A	3.0576e-15	-1.83088	-1.33065
43699768	chr2:43699768:C:T	2.13556e-14	-3.24329e-10	-1.21785
43699804	chr2:43699804:T:A	3.08652e-15	-1.80857	-1.34355
43699834	chr2:43699834:C:T	6.60363e-14	-3.24329e-10	-0.0889603
43699888	chr2:43699888:A:G	9.3709e-15	-2.04156	-3.46321e-10
43700235	chr2:43700235:A:G	2.24046e-10	8.04044	-3.46321e-10
43700897	chr2:43700897:G:A	9.8857e-14	-3.24329e-10	0.314508
43701077	chr2:43701077:T:G	1.95224e-14	-3.24329e-10	-1.3076
43701314	chr2:43701314:T:C	3.30177e-15	-1.74869	-1.33602
43701589	chr2:43701589:A:AT	3.99097e-14	-3.24329e-10	-0.592547
43701612	chr2:43701612:C:A	2.01112e-14	-3.24329e-10	-1.27789
43701629	chr2:43701629:A:G	3.17749e-15	-1.81563	-1.30745
43701638	chr2:43701638:C:T	4.27218e-14	-3.24329e-10	-0.524456
43701851	chr2:43701851:T:C	3.36106e-15	-1.72969	-1.33722
43701857	chr2:43701857:A:T	3.03832e-15	-1.85749	-1.31037
43702003	chr2:43702003:A:G	7.76965e-14	-3.24329e-10	0.0736451
43702053	chr2:43702053:C:G	1.88736e-14	-3.24329e-10	-1.3414
43702055	chr2:43702055:C:T	2.35602e-14	-3.24329e-10	-1.11961
43702314	chr2:43702314:T:A	2.67297e-14	-3.24329e-10	-0.99339
43702661	chr2:43702661:A:G	2.74854e-14	-3.24329e-10	-0.96551
43702844	chr2:43702844:G:A	3.19055e-15	-1.77485	-1.34412
43702920	chr2:43702920:C:G	2.1502e-14	-3.24329e-10	-1.21102
43702936	chr2:43702936:C:T	2.45673e-15	-2.0866	-1.29373
43702993	chr2:43702993:C:T	2.25932e-14	-3.24329e-10	-1.16152
43703114	chr2:43703114:A:T	3.27503e-15	-1.81188	-1.28096
43703177	chr2:43703177:G:A	3.00013e-15	-1.84408	-1.33643
43703310	chr2:43703310:C:G	1.98784e-14	-3.24329e-10	-1.28953
43703389	chr2:43703389:A:G	5.46896e-14	-3.24329e-10	-0.277492
43703477	chr2:43703477:G:C	3.30061e-15	-1.77538	-1.30968
43703594	chr2:43703594:A:C	1.04257e-13	-3.24329e-10	0.367695
43703690	chr2:43703690:T:C	1.99914e-14	-3.24329e-10	-1.28386
43703703	chr2:43703703:TCTTA:T	2.4216e-14	-3.24329e-10	-1.09215
43703738	chr2:43703738:C:G	1.91466e-14	-3.24329e-10	-1.32704
43703773	chr2:43703773:A:T	5.15104e-15	-1.92027	-0.719696
43704037	chr2:43704037:T:C	2.71086e-15	-2.05022	-1.23168
43704250	chr2:43704250:G:T	1.16698e-13	-3.24329e-10	0.480423
43704389	chr2:43704389:C:T	2.23605e-14	-3.24329e-10	-1.17187
43704553	chr2:43704553:C:T	1.91609e-14	-3.24329e-10	-1.32629
43704745	chr2:43704745:A:C	1.93384e-14	-3.24329e-10	-1.31707
43704800	chr2:43704800:T:C	2.15819e-14	-3.24329e-10	-1.20731
43704925	chr2:43704925:C:A	2.67026e-14	-3.24329e-10	-0.994405
43704984	chr2:43704984:A:T	2.96485e-15	-1.8965	-1.29584
43705055	chr2:43705055:C:A	1.92494e-14	-3.24329e-10	-1.32168
43705406	chr2:43705406:C:A	1.88552e-14	-3.24329e-10	-1.34238
43705472	chr2:43705472:G:A	1.87977e-14	-3.24329e-10	-1.34543
43705729	chr2:43705729:CT:C	1.93972e-14	-3.24329e-10	-1.31404
43705761	chr2:43705761:A:G	3.50568e-15	-1.96044	-1.06435
43705911	chr2:43705911:A:G	2.01572e-14	-3.24329e-10	-1.2756
43706328	chr2:43706328:C:T	2.82275e-14	-3.24329e-10	-0.938869
43706522	chr2:43706522:C:T	1.89805e-14	-3.24329e-10	-1.33575
43706669	chr2:43706669:C:T	1.90355e-14	-3.24329e-10	-1.33286
43706924	chr2:43706924:A:G	1.8851e-14	-3.24329e-10	-1.3426
43706969	chr2:43706969:G:A	2.66489e-14	-3.24329e-10	-0.996418
43706997	chr2:43706997:A:C	4.52463e-14	-3.24329e-10	-0.467045
43707003	chr2:43707003:C:T	2.11406e-14	-3.24329e-10	-1.22797
43707037	chr2:43707037:A:T	2.2922e-14	-3.24329e-10	-1.14707
43707953	chr2:43707953:T:C	3.54594e-14	-3.24329e-10	-0.710777
43708135	chr2:43708135:C:T	2.31302e-14	-3.24329e-10	-1.13803
43708333	chr2:43708333:C:G	3.58369e-15	-1.67337	-1.3294
43708579	chr2:43708579:T:C	3.23449e-14	-3.24329e-10	-0.80271
43708597	chr2:43708597:T:C	9.09055e-15	-0.958158	-1.11377
43708734	chr2:43708734:T:C	9.67681e-15	-0.851853	-1.15758
43709073	chr2:43709073:T:C	2.86349e-14	-3.24329e-10	-0.924541
43709219	chr2:43709219:T:G	4.72218e-15	-1.42876	-1.29814
43709223	chr2:43709223:T:G	6.24948e-15	-1.1746	-1.27207
43709396	chr2:43709396:G:A	8.55523e-15	-0.893366	-1.23926
43709696	chr2:43709696:C:T	2.00686e-14	-3.24329e-10	-1.28001
43709813	chr2:43709813:T:C	3.96476e-15	-1.80592	-1.0958
43709834	chr2:43709834:C:T	1.87455e-14	-3.24329e-10	-1.34821
43709835	chr2:43709835:A:G	5.64577e-15	-1.333	-1.21526
43709947	chr2:43709947:C:T	1.88019e-14	-3.24329e-10	-1.34521
43709954	chr2:43709954:T:G	4.24569e-14	-0.530675	-3.46321e-10
43710060	chr2:43710060:G:A	2.82902e-14	-3.24329e-10	-0.936651
43710361	chr2:43710361:T:C	6.32406e-15	-1.22417	-1.21063
43710806	chr2:43710806:A:G	4.05931e-14	-3.24329e-10	-0.575567
43710829	chr2:43710829:A:G	1.9554e-14	-0.549858	-0.756127
43710926	chr2:43710926:C:T	1.87502e-14	-3.24329e-10	-1.34796
43710928	chr2:43710928:G:A	1.94916e-14	-0.55262	-0.756562
43710956	chr2:43710956:T:C	3.0253e-14	-3.24329e-10	-0.86957
43711135	chr2:43711135:C:T	6.35259e-14	-0.127719	-3.46321e-10
43711464	chr2:43711464:T:C	1.8989e-14	-3.24329e-10	-1.33531
43711666	chr2:43711666:C:T	1.15103e-14	-0.603404	-1.23252
43711749	chr2:43711749:C:T	1.89e-14	-3.24329e-10	-1.34
43711786	chr2:43711786:C:T	1.58255e-14	-1.06356	-0.453977
43711851	chr2:43711851:G:A	5.4838e-14	-3.24329e-10	-0.274782
43711940	chr2:43711940:A:G	3.2935e-15	-1.74008	-1.34713
43712386	chr2:43712386:A:G	1.66812e-14	-0.135595	-1.32929
43712567	chr2:43712567:G:T	2.46452e-14	-3.24329e-10	-1.07458
43712689	chr2:43712689:T:C	1.08304e-14	-0.801277	-1.09553
43712719	chr2:43712719:C:T	2.32646e-14	-3.24329e-10	-1.13223
43713122	chr2:43713122:A:G	2.21639e-14	-0.381049	-0.799654
43713127	chr2:43713127:T:C	7.9027e-14	0.090624	-3.46321e-10
43713140	chr2:43713140:A:G	3.08541e-14	-3.24329e-10	-0.849895
43713290	chr2:43713290:G:T	2.76e-14	-3.24329e-10	-0.961349
43713393	chr2:43713393:G:T	6.5156e-15	-1.1724	-1.23256
43713629	chr2:43713629:T:A	2.22421e-14	-0.338389	-0.838791
43713989	chr2:43713989:T:C	3.79865e-14	-3.24329e-10	-0.641936
43714277	chr2:43714277:C:T	1.25944e-13	1.89522	-1.33855
43714437	chr2:43714437:A:G	2.99118e-15	-2.05107	-1.13242
43714627	chr2:43714627:A:G	2.17034e-14	-1.2017	-3.46321e-10
43714632	chr2:43714632:G:T	2.14629e-14	-3.24329e-10	-1.21284
43714635	chr2:43714635:A:G	2.57886e-14	-3.24329e-10	-1.02923
43714805	chr2:43714805:A:G	1.0384e-14	-1.18108	-0.757825
43714897	chr2:43714897:G:A	1.876e-14	-3.24329e-10	-1.34744
43714986	chr2:43714986:A:C	2.12947e-14	-3.24329e-10	-1.22071
43715126	chr2:43715126:A:G	2.242e-14	-3.24329e-10	-1.16921
43715149	chr2:43715149:A:G	2.39307e-14	-3.24329e-10	-1.10401
43715156	chr2:43715156:A:G	1.95125e-14	-3.24329e-10	-1.30811
43715334	chr2:43715334:G:A	3.15864e-15	-1.89268	-1.23634
43715367	chr2:43715367:A:T	2.24979e-14	-3.24329e-10	-1.16574
43715396	chr2:43715396:G:T	1.88099e-14	-3.24329e-10	-1.34478
43715406	chr2:43715406:C:G	2.81773e-14	-3.24329e-10	-0.94065
43715613	chr2:43715613:A:G	2.58574e-14	-3.24329e-10	-1.02657
43715830	chr2:43715830:A:G	3.50425e-15	-1.86699	-1.1582
43715899	chr2:43715899:GA:G	2.59464e-14	-3.24329e-10	-1.02313
43715919	chr2:43715919:A:G	4.51403e-15	-1.81252	-0.959456
43716167	chr2:43716167:G:A	4.97692e-14	-0.37177	-3.46321e-10
43716386	chr2:43716386:A:G	1.68824e-14	-0.112348	-1.34054
43716551	chr2:43716551:C:T	7.30315e-15	-1.00685	-1.28401
43716599	chr2:43716599:T:C	1.87539e-14	-3.24329e-10	-1.34776
43716739	chr2:43716739:C:T	2.15065e-14	-3.24329e-10	-1.21081
43716840	chr2:43716840:C:T	2.14042e-14	-3.24329e-10	-1.21558
43717010	chr2:43717010:G:A	3.57999e-14	-3.24329e-10	-0.701221
43717052	chr2:43717052:G:T	9.01072e-15	-2.08075	-3.46321e-10
43717186	chr2:43717186:G:A	2.02886e-14	-3.24329e-10	-1.26911
43717391	chr2:43717391:C:G	1.87568e-14	-3.24329e-10	-1.34761
43717513	chr2:43717513:G:A	8.95151e-15	-2.08734	-3.46321e-10
43717646	chr2:43717646:T:A	8.39304e-15	-0.826649	-1.32511
43717728	chr2:43717728:C:A	2.67726e-14	-0.0806686	-0.91112
43718117	chr2:43718117:C:T	7.62058e-15	-0.901445	-1.34687
43718153	chr2:43718153:A:T	7.46387e-15	-0.921438	-1.34765
43718252	chr2:43718252:A:G	6.42717e-15	-1.1314	-1.28723
43718353	chr2:43718353:C:T	4.34572e-14	0.833508	-1.3409
43718532	chr2:43718532:C:T	1.93419e-14	-3.24329e-10	-1.31689
43718644	chr2:43718644:G:A	4.47374e-14	-3.24329e-10	-0.478356
43718864	chr2:43718864:A:T	2.22676e-14	-3.24329e-10	-1.17603
43718906	chr2:43718906:C:T	5.07687e-14	0.978719	-1.3306
43720204	chr2:43720204:T:C	6.43144e-14	-3.24329e-10	-0.115382
43720531	chr2:43720531:A:G	6.53276e-14	-3.24329e-10	-0.0997505
43720621	chr2:43720621:T:C	3.28315e-14	0.108777	-0.896553
43720805	chr2:43720805:A:G	3.36748e-15	-2.06747	-0.997531
43721163	chr2:43721163:C:G	2.82079e-14	-3.24329e-10	-0.939564
43721272	chr2:43721272:A:G	2.03392e-14	-3.24329e-10	-1.26662
43721459	chr2:43721459:A:G	8.10813e-15	-0.847397	-1.3389
43722639	chr2:43722639:C:T	1.97083e-14	-3.24329e-10	-1.29812
43722781	chr2:43722781:G:A	5.41764e-14	-3.24329e-10	-0.28692
43722808	chr2:43722808:A:T	6.94804e-15	-1.03544	-1.30526
43722919	chr2:43722919:A:G	2.35403e-14	-3.24329e-10	-1.12045
43722998	chr2:43722998:T:G	1.2926e-14	-2.05706	0.337127
43723118	chr2:43723118:C:G	7.62108e-15	-0.945116	-1.30313
43723162	chr2:43723162:A:G	2.46166e-14	0.136153	-1.2119
43723674	chr2:43723674:C:T	2.35237e-14	0.104871	-1.22603
43723790	chr2:43723790:G:A	9.80833e-15	-0.670361	-1.32557
43723837	chr2:43723837:A:G	2.37008e-14	-1.11365	-3.46321e-10
43723838	chr2:43723838:C:T	2.29039e-14	-3.24329e-10	-1.14786
43723872	chr2:43723872:T:A	1.40231e-14	-0.591811	-1.04665
43724002	chr2:43724002:T:G	3.23213e-14	-0.80344	-3.46321e-10
43724112	chr2:43724112:AGAGCAGGTTGTCAAGGAGGACTTACCAAGGTAAGTCTG:A	1.44302e-14	-0.470462	-1.13938
43724253	chr2:43724253:G:A	1.89431e-14	-3.24329e-10	-1.33772
43724382	chr2:43724382:A:G	4.85953e-14	-3.24329e-10	-0.395639
43724468	chr2:43724468:A:C	2.47089e-14	-3.24329e-10	-1.072
43724732	chr2:43724732:A:G	5.61424e-15	-1.20591	-1.34795
43724934	chr2:43724934:C:T	2.10275e-14	-3.24329e-10	-1.23334
43725269	chr2:43725269:G:C	7.16016e-15	-0.972365	-1.33827
43725278	chr2:43725278:T:G	2.04822e-14	-3.24329e-10	-1.25961
43725400	chr2:43725400:A:G	5.22343e-14	-3.24329e-10	-0.323427
43725831	chr2:43725831:A:G	7.35553e-15	-0.954741	-1.32897
43725926	chr2:43725926:T:C	2.26737e-14	-3.24329e-10	-1.15796
43726525	chr2:43726525:A:G	8.44267e-15	-0.806987	-1.33888
43726613	chr2:43726613:C:T	1.14057e-14	-0.556208	-1.28884
43726774	chr2:43726774:A:G	2.60491e-14	-3.24329e-10	-1.01918
43726941	chr2:43726941:A:G	2.16386e-14	-3.24329e-10	-1.20469
43726969	chr2:43726969:T:A	2.09974e-14	-3.24329e-10	-1.23477
43727185	chr2:43727185:G:A	2.01775e-14	-3.24329e-10	-1.2746
43727249	chr2:43727249:C:T	2.99252e-15	-2.05291	-1.13014
43727251	chr2:43727251:A:T	1.92549e-14	-3.24329e-10	-1.3214
43727653	chr2:43727653:C:T	2.55075e-14	0.239942	-1.28014
43727816	chr2:43727816:T:C	4.65834e-14	-3.24329e-10	-0.437921
43727870	chr2:43727870:C:G	4.67184e-14	-3.24329e-10	-0.435028
43727871	chr2:43727871:T:C	4.6546e-14	-3.24329e-10	-0.438725
43728050	chr2:43728050:A:C	2.03761e-13	-3.24329e-10	1.03778
43728541	chr2:43728541:T:G	2.38005e-14	-3.24329e-10	-1.10946
43728644	chr2:43728644:C:G	4.65905e-14	-3.24329e-10	-0.437769
43728994	chr2:43728994:T:A	3.28566e-14	-3.24329e-10	-0.787014
43729865	chr2:43729865:A:G	2.02431e-14	-3.24329e-10	-1.27135
43730570	chr2:43730570:T:G	2.16957e-14	-3.24329e-10	-1.20205
43731722	chr2:43731722:A:G	1.9886e-14	-3.24329e-10	-1.28915
43731949	chr2:43731949:A:G	2.35245e-14	-3.24329e-10	-1.12112
43732408	chr2:43732408:C:T	7.77824e-13	3.69896	-1.32162
43732557	chr2:43732557:T:C	1.89171e-14	-3.24329e-10	-1.3391
43732661	chr2:43732661:C:A	9.6819e-15	-0.828119	-1.18079
43732904	chr2:43732904:A:C	1.95836e-14	0.0344343	-1.33891
43732959	chr2:43732959:T:G	2.70953e-14	-3.24329e-10	-0.979805
43732969	chr2:43732969:T:TC	1.83774e-14	-0.0321843	-1.33586
43732997	chr2:43732997:C:T	2.65419e-14	-3.24329e-10	-1.00044
43733600	chr2:43733600:G:A	1.34734e-14	-0.330317	-1.34813
43733681	chr2:43733681:G:A	6.09338e-13	3.47052	-1.33731
43733691	chr2:43733691:C:T	2.0221e-14	-3.24329e-10	-1.27244
43733786	chr2:43733786:G:A	7.02265e-13	3.61425	-1.33911
43733817	chr2:43733817:A:G	4.99708e-15	-1.36493	-1.30538
43734310	chr2:43734310:A:G	7.16875e-13	3.62622	-1.33048
43734613	chr2:43734613:A:G	1.42342e-14	-0.282384	-1.34114
43734691	chr2:43734691:G:C	5.97222e-14	-3.24329e-10	-0.189461
43735335	chr2:43735335:A:G	1.92211e-14	-3.24329e-10	-1.32316
43735423	chr2:43735423:G:T	8.0891e-14	1.03211	-0.918174
43735639	chr2:43735639:T:C	2.01552e-14	-3.24329e-10	-1.27571
43735851	chr2:43735851:C:T	1.96927e-14	-3.24329e-10	-1.29892
43736145	chr2:43736145:T:G	2.40385e-14	-3.24329e-10	-1.09951
43736416	chr2:43736416:C:T	2.39445e-14	-3.24329e-10	-1.10343
43736449	chr2:43736449:C:T	1.89217e-14	-3.24329e-10	-1.33886
43736575	chr2:43736575:T:C	9.79228e-15	-1.99757	-3.46321e-10
43736827	chr2:43736827:A:C	1.95548e-14	-3.24329e-10	-1.30594
43737008	chr2:43737008:C:T	8.59582e-15	-0.863467	-1.26442
43737604	chr2:43737604:C:T	2.03744e-14	-3.24329e-10	-1.26489
43737630	chr2:43737630:A:C	2.33909e-14	-3.24329e-10	-1.12682
43737868	chr2:43737868:C:T	2.00645e-14	0.0656557	-1.34587
43737887	chr2:43737887:T:C	1.04793e-14	-0.609137	-1.32063
43738159	chr2:43738159:G:A	4.02273e-14	-3.24329e-10	-0.584619
43738306	chr2:43738306:C:T	4.67669e-14	-3.24329e-10	-0.433989
43738639	chr2:43738639:A:T	2.1762e-14	-3.24329e-10	-1.199
43738640	chr2:43738640:G:A	6.36667e-15	-1.10652	-1.32157
43739138	chr2:43739138:G:A	2.03518e-14	-3.24329e-10	-1.26599
43739198	chr2:43739198:A:G	2.90643e-14	-3.24329e-10	-0.909653
43739310	chr2:43739310:C:G	2.08243e-14	-1.24304	-3.46321e-10
43739501	chr2:43739501:T:C	2.27492e-14	-3.24329e-10	-1.15464
43739748	chr2:43739748:T:G	1.80724e-13	2.1912	-1.27339
43740067	chr2:43740067:A:G	3.64112e-14	-3.24329e-10	-0.684289
43740350	chr2:43740350:A:G	2.63281e-15	-1.97637	-1.33475
43740383	chr2:43740383:A:G	2.16493e-13	2.40217	-1.30378
43740434	chr2:43740434:G:A	2.1252e-14	-3.24329e-10	-1.22271
43740533	chr2:43740533:G:C	2.28952e-14	-3.24329e-10	-1.14824
43740885	chr2:43740885:C:T	1.14787e-14	-0.645088	-1.19359
43740911	chr2:43740911:G:A	9.4223e-15	-2.03609	-3.46321e-10
43741028	chr2:43741028:G:A	9.23447e-15	-0.970898	-1.08532
43741080	chr2:43741080:G:A	2.45439e-14	-3.24329e-10	-1.0787
43741101	chr2:43741101:A:G	2.33107e-14	-3.24329e-10	-1.13025
43741177	chr2:43741177:G:A	8.99615e-15	-0.920552	-1.16182
43741192	chr2:43741192:G:A	1.39222e-14	-0.298134	-1.34755
43741361	chr2:43741361:C:T	1.97192e-14	-3.24329e-10	-1.29757
43741373	chr2:43741373:C:G	4.86683e-15	-1.35202	-1.34471
43741576	chr2:43741576:C:T	2.92118e-14	-3.24329e-10	-0.904594
43741713	chr2:43741713:T:C	2.28168e-14	-3.24329e-10	-1.15167
43741717	chr2:43741717:C:T	9.741e-15	-0.772383	-1.23044
43741940	chr2:43741940:G:T	4.30459e-14	0.167809	-0.684708
43742449	chr2:43742449:A:T	2.51122e-15	-2.03033	-1.32807
43743113	chr2:43743113:A:T	1.93129e-14	-0.302772	-1.01562
43743148	chr2:43743148:A:G	2.11864e-14	-0.238118	-0.987689
43743200	chr2:43743200:A:G	9.04541e-15	-2.07691	-3.46321e-10
43743210	chr2:43743210:C:T	1.94158e-14	-3.24329e-10	-1.31308
43743449	chr2:43743449:AATAC:A	1.89201e-14	-3.24329e-10	-1.33894
43744153	chr2:43744153:C:T	9.1864e-15	-1.0017	-1.05974
43744550	chr2:43744550:G:T	1.597e-14	-0.22953	-1.27892
43744741	chr2:43744741:A:G	2.6228e-14	0.227272	-1.23961
43744947	chr2:43744947:A:G	3.76519e-14	-3.24329e-10	-0.650783
43745293	chr2:43745293:G:A	1.03644e-14	-0.877345	-1.06344
43745346	chr2:43745346:A:G	5.76407e-14	-3.24329e-10	-0.224937
43745451	chr2:43745451:G:A	2.12111e-14	-3.24329e-10	-1.22464
43745527	chr2:43745527:G:A	1.40186e-14	-0.359867	-1.27891
43745569	chr2:43745569:A:G	3.55889e-14	0.154368	-0.861499
43746027	chr2:43746027:C:A	1.91908e-14	-3.24329e-10	-1.32473
43746048	chr2:43746048:G:A	4.0087e-14	-3.24329e-10	-0.588114
43746385	chr2:43746385:C:T	2.38086e-15	-2.08201	-1.3297
43746653	chr2:43746653:T:TA	2.21413e-14	-3.24329e-10	-1.18172
43746690	chr2:43746690:C:T	4.71522e-14	-0.425785	-3.46321e-10
43746804	chr2:43746804:A:G	3.59233e-14	-3.24329e-10	-0.69778
43746812	chr2:43746812:T:C	2.10162e-14	0.0783611	-1.31224
43746901	chr2:43746901:C:T	3.02206e-14	0.127972	-0.998614
43746964	chr2:43746964:T:C	1.00035e-13	1.31089	-0.984531
43747260	chr2:43747260:T:A	2.3519e-14	-3.24329e-10	-1.12136
43747298	chr2:43747298:A:G	1.92429e-14	-3.24329e-10	-1.32203
43747329	chr2:43747329:C:T	2.38814e-14	-3.24329e-10	-1.10607
43747376	chr2:43747376:G:A	2.09153e-14	-3.24329e-10	-1.23869
43747482	chr2:43747482:G:C	1.90464e-14	-3.24329e-10	-1.33229
43747827	chr2:43747827:A:G	2.09385e-14	-3.24329e-10	-1.23757
43748042	chr2:43748042:C:A	1.97558e-12	4.08076	-0.771312
43748307	chr2:43748307:A:T	7.41407e-13	3.57662	-1.24723
43748311	chr2:43748311:T:G	3.16316e-14	-3.24329e-10	-0.825009
43748508	chr2:43748508:C:T	9.48602e-15	-2.02935	-3.46321e-10
43748571	chr2:43748571:C:T	1.89821e-14	-3.24329e-10	-1.33567
43748624	chr2:43748624:A:T	1.24896e-13	-3.24329e-10	0.548317
43748818	chr2:43748818:A:G	1.02427e-12	3.85752	-1.20495
43748855	chr2:43748855:C:G	2.37125e-14	-3.24329e-10	-1.11316
43748949	chr2:43748949:T:G	2.18302e-12	4.36059	-0.951287
43749045	chr2:43749045:C:A	1.96408e-14	-3.24329e-10	-1.30156
43749249	chr2:43749249:A:T	2.45215e-14	-3.24329e-10	-1.07962
43749431	chr2:43749431:G:A	9.62498e-14	-3.24329e-10	0.287782
43749783	chr2:43749783:G:T	6.17145e-14	-3.24329e-10	-0.156646
43750370	chr2:43750370:G:C	2.39607e-14	-3.24329e-10	-1.10275
43750524	chr2:43750524:C:T	2.33751e-14	-3.24329e-10	-1.12749
43751179	chr2:43751179:T:C	1.0361e-14	-0.851084	-1.09003
43751419	chr2:43751419:G:T	1.18744e-14	-0.904511	-0.900267
43751450	chr2:43751450:T:C	6.12477e-14	-3.24329e-10	-0.16424
43751977	chr2:43751977:T:A	2.6705e-14	-3.24329e-10	-0.994315
43752057	chr2:43752057:G:C	2.04774e-14	-3.24329e-10	-1.25984
43752092	chr2:43752092:C:G	2.41401e-14	-3.24329e-10	-1.09529
43752461	chr2:43752461:G:A	9.45887e-14	0.270372	-3.46321e-10
43753065	chr2:43753065:C:T	4.88228e-15	-1.34826	-1.3453
43753297	chr2:43753297:A:G	2.69821e-14	-3.24329e-10	-0.983992
43753492	chr2:43753492:T:C	3.70736e-15	-2.06801	-0.900831
43753538	chr2:43753538:T:C	4.55196e-14	-3.24329e-10	-0.461022
43754429	chr2:43754429:T:C	1.88434e-14	-3.24329e-10	-1.343
43754727	chr2:43754727:G:T	2.26436e-14	-3.24329e-10	-1.15929
43754756	chr2:43754756:C:G	2.30747e-14	-3.24329e-10	-1.14043
43755349	chr2:43755349:G:A	1.8942e-14	-3.24329e-10	-1.33778
43755498	chr2:43755498:C:A	4.9809e-14	-3.24329e-10	-0.370971
43755585	chr2:43755585:T:C	2.4781e-14	-3.24329e-10	-1.06909
43756077	chr2:43756077:C:T	1.96893e-14	-3.24329e-10	-1.29909
43756196	chr2:43756196:T:C	2.52688e-14	-3.24329e-10	-1.0496
43756217	chr2:43756217:G:T	2.01976e-14	-3.24329e-10	-1.2736
43756218	chr2:43756218:TAATGAG:T	4.89509e-14	-3.24329e-10	-0.388347
43756254	chr2:43756254:G:A	4.76201e-15	-1.37117	-1.34732
43756362	chr2:43756362:G:A	4.97451e-14	-3.24329e-10	-0.372253
43756444	chr2:43756444:C:T	3.37578e-14	-3.24329e-10	-0.759955
43756543	chr2:43756543:A:G	2.53082e-14	-3.24329e-10	-1.04804
43756664	chr2:43756664:C:G	1.87922e-14	-3.24329e-10	-1.34572
43756689	chr2:43756689:T:C	3.33042e-15	-1.83568	-1.24038
43756816	chr2:43756816:G:A	4.43941e-15	-1.44734	-1.3413
43756892	chr2:43756892:T:C	2.7644e-14	-3.24329e-10	-0.959759
43757166	chr2:43757166:T:C	1.88857e-14	-3.24329e-10	-1.34076
43757763	chr2:43757763:TA:T	1.08315e-13	1.73725	-1.33137
43757848	chr2:43757848:AAAT:A	1.1188e-13	0.64662	-0.208354
43758299	chr2:43758299:C:A	4.99574e-14	-3.24329e-10	-0.367995
43758442	chr2:43758442:G:A	4.87342e-14	-3.24329e-10	-0.392785
43758613	chr2:43758613:G:A	3.03343e-14	-3.24329e-10	-0.866886
43758801	chr2:43758801:C:A	1.133e-13	1.69668	-1.24581
43759824	chr2:43759824:T:C	4.41009e-14	-3.24329e-10	-0.492684
43760061	chr2:43760061:G:A	4.80323e-14	-3.24329e-10	-0.407291
43760355	chr2:43760355:T:TA	3.25593e-14	-0.796103	-3.46321e-10
43760505	chr2:43760505:G:A	2.72382e-14	-3.24329e-10	-0.974544
43760510	chr2:43760510:A:C	4.74762e-14	-3.24329e-10	-0.418937
43760512	chr2:43760512:A:G	4.75102e-14	-3.24329e-10	-0.418222
43760589	chr2:43760589:C:T	2.30031e-14	-3.24329e-10	-1.14354
43760749	chr2:43760749:CTT:C	3.96276e-15	-2.07191	-0.830311
43761006	chr2:43761006:G:GTA	4.86433e-14	-3.24329e-10	-0.394652
43761221	chr2:43761221:G:A	4.96719e-14	-3.24329e-10	-0.373727
43761385	chr2:43761385:T:C	1.54633e-13	2.10773	-1.34585
43761435	chr2:43761435:A:G	4.21515e-14	-3.24329e-10	-0.537896
43761507	chr2:43761507:T:C	4.25402e-14	-3.24329e-10	-0.528716
43761700	chr2:43761700:A:C	4.58109e-14	-3.24329e-10	-0.454644
43761800	chr2:43761800:T:C	2.27058e-14	-3.24329e-10	-1.15655
43761962	chr2:43761962:C:CT	5.08467e-14	-3.24329e-10	-0.35035
43761991	chr2:43761991:A:G	4.59951e-15	-1.67202	-1.0812
43762088	chr2:43762088:T:C	5.10464e-14	-3.24329e-10	-0.346431
43762128	chr2:43762128:G:A	1.83563e-14	-1.36919	-3.46321e-10
43762225	chr2:43762225:TACATG:T	4.69295e-14	-3.24329e-10	-0.43052
43762402	chr2:43762402:C:T	2.29236e-14	-3.24329e-10	-1.147
43762546	chr2:43762546:C:T	2.27947e-14	-3.24329e-10	-1.15264
43762801	chr2:43762801:G:A	2.25964e-14	-3.24329e-10	-1.16138
43762817	chr2:43762817:C:G	8.97052e-14	1.55671	-1.33935
43762981	chr2:43762981:T:A	2.33792e-14	-3.24329e-10	-1.12732
43763008	chr2:43763008:CAGA:C	2.33598e-14	-3.24329e-10	-1.12815
43763061	chr2:43763061:C:T	2.3208e-14	-3.24329e-10	-1.13467
43763274	chr2:43763274:A:G	1.80971e-14	-1.38342	-3.46321e-10
43763364	chr2:43763364:T:C	2.67288e-14	0.353474	-1.3469
43763410	chr2:43763410:T:C	1.84233e-14	-0.0450397	-1.32051
43763642	chr2:43763642:G:A	1.92496e-14	-3.24329e-10	-1.32168
43763689	chr2:43763689:C:T	3.24759e-15	-1.81064	-1.29061
43763690	chr2:43763690:G:A	3.85979e-15	-2.07818	-0.850372
43763874	chr2:43763874:G:A	2.34385e-14	-3.24329e-10	-1.12479
43764038	chr2:43764038:G:A	1.88501e-14	-3.24329e-10	-1.34265
43764116	chr2:43764116:A:G	2.58474e-14	-3.24329e-10	-1.02696
43764171	chr2:43764171:C:T	3.13715e-13	2.49377	-1.02445
43764218	chr2:43764218:A:C	4.48159e-15	-1.56619	-1.21299
43764705	chr2:43764705:C:T	2.15728e-14	-3.24329e-10	-1.20773
43764714	chr2:43764714:T:G	2.15285e-14	-3.24329e-10	-1.20979
43764978	chr2:43764978:C:A	2.14862e-14	-3.24329e-10	-1.21175
43765203	chr2:43765203:A:G	2.30578e-14	-3.24329e-10	-1.14116
43765310	chr2:43765310:T:C	1.88106e-14	-3.24329e-10	-1.34475
43765313	chr2:43765313:G:A	2.031e-14	-3.24329e-10	-1.26805
43765950	chr2:43765950:G:C	2.04404e-14	-3.24329e-10	-1.26165
43766012	chr2:43766012:G:A	2.5878e-14	-3.24329e-10	-1.02577
43766089	chr2:43766089:T:A	2.09796e-14	-3.24329e-10	-1.23561
43766105	chr2:43766105:G:A	2.30085e-14	-3.24329e-10	-1.1433
43766119	chr2:43766119:C:T	2.58604e-14	-3.24329e-10	-1.02645
43766224	chr2:43766224:C:A	1.9787e-14	-3.24329e-10	-1.29414
43766236	chr2:43766236:T:C	1.98052e-14	-3.24329e-10	-1.29322
43766309	chr2:43766309:G:C	6.82339e-13	3.4931	-1.24674
43766411	chr2:43766411:C:G	1.33242e-14	-1.68959	-3.46321e-10
43767241	chr2:43767241:C:G	2.09212e-14	-3.24329e-10	-1.2384
43767384	chr2:43767384:T:G	1.87462e-14	-3.24329e-10	-1.34818
43767558	chr2:43767558:T:A	4.00132e-13	2.94651	-1.23388
43767731	chr2:43767731:T:G	1.88143e-14	-3.24329e-10	-1.34455
43767862	chr2:43767862:C:T	1.90216e-14	-3.24329e-10	-1.33359
43768185	chr2:43768185:T:A	2.11508e-14	-3.24329e-10	-1.22749
43768352	chr2:43768352:T:C	1.7846e-14	-0.0525625	-1.34482
43768478	chr2:43768478:C:G	3.35774e-14	0.578722	-1.34403
43768490	chr2:43768490:T:TA	1.88916e-14	-3.24329e-10	-1.34045
43768615	chr2:43768615:G:C	2.04112e-14	-3.24329e-10	-1.26308
43768808	chr2:43768808:T:G	1.89387e-14	-3.24329e-10	-1.33796
43768930	chr2:43768930:A:G	2.59348e-14	-3.24329e-10	-1.02358
43768966	chr2:43768966:A:G	2.77096e-14	-3.24329e-10	-0.957386
43769092	chr2:43769092:G:A	1.87757e-14	-3.24329e-10	-1.3466
43769425	chr2:43769425:T:G	1.93689e-14	-3.24329e-10	-1.3155
43769626	chr2:43769626:A:AG	6.68056e-14	1.27083	-1.34821
43769737	chr2:43769737:C:T	2.10196e-14	-3.24329e-10	-1.23371
43769786	chr2:43769786:G:A	2.11279e-13	2.34131	-1.26729
43769939	chr2:43769939:T:C	6.16553e-13	3.12254	-0.977562
43769969	chr2:43769969:G:A	2.44597e-14	-3.24329e-10	-1.08214
43770089	chr2:43770089:A:G	4.43577e-13	3.00039	-1.18468
43770220	chr2:43770220:C:T	3.41744e-13	2.7045	-1.14961
43770233	chr2:43770233:GC:G	3.41359e-13	2.62961	-1.07584
43770329	chr2:43770329:T:C	4.07529e-13	2.82016	-1.08922
43770450	chr2:43770450:G:A	3.33839e-13	2.70531	-1.17382
43770458	chr2:43770458:C:T	2.31675e-14	-3.24329e-10	-1.13641
43770473	chr2:43770473:G:A	3.01953e-13	2.58873	-1.15763
43770871	chr2:43770871:T:C	3.13285e-13	2.66496	-1.19701
43770964	chr2:43770964:C:T	2.48386e-14	-3.24329e-10	-1.06677
43771422	chr2:43771422:C:G	1.88024e-14	-3.24329e-10	-1.34518
43771486	chr2:43771486:C:A	2.98372e-13	2.60983	-1.19066
43771491	chr2:43771491:C:T	3.40621e-13	2.81902	-1.26741
43771587	chr2:43771587:G:A	2.93107e-14	0.446645	-1.34786
43771818	chr2:43771818:TC:T	3.98976e-15	-1.63167	-1.26377
43771990	chr2:43771990:C:T	2.26735e-14	0.190216	-1.34819
43772043	chr2:43772043:C:T	2.59867e-13	2.53296	-1.25195
43772065	chr2:43772065:G:A	2.23598e-14	-3.24329e-10	-1.1719
43772173	chr2:43772173:C:T	1.87513e-14	-3.24329e-10	-1.3479
43772672	chr2:43772672:G:A	1.87802e-14	-3.24329e-10	-1.34636
43772787	chr2:43772787:A:G	4.28972e-14	-3.24329e-10	-0.520358
43772825	chr2:43772825:G:A	3.41638e-14	-3.24329e-10	-0.747999
43773356	chr2:43773356:C:T	3.06074e-12	5.07434	-1.3271
43773387	chr2:43773387:C:G	1.87839e-14	-3.24329e-10	-1.34617
43773836	chr2:43773836:G:T	3.28021e-14	-3.24329e-10	-0.788674
43774303	chr2:43774303:G:C	4.33397e-14	-3.24329e-10	-0.510096
43774352	chr2:43774352:G:T	2.2495e-14	-3.24329e-10	-1.16587
43774447	chr2:43774447:A:G	3.71084e-14	-3.24329e-10	-0.665323
43774790	chr2:43774790:T:TAC	1.88547e-14	-3.24329e-10	-1.3424
43775015	chr2:43775015:C:G	9.89285e-15	-1.98735	-3.46321e-10
43775484	chr2:43775484:C:CT	8.9104e-15	-2.05723	-0.034714
43775596	chr2:43775596:C:T	1.88617e-14	-3.24329e-10	-1.34203
43775602	chr2:43775602:A:G	2.33394e-14	-3.24329e-10	-1.12902
43775604	chr2:43775604:C:A	2.31791e-14	-3.24329e-10	-1.13591
43776083	chr2:43776083:C:T	2.00611e-14	-3.24329e-10	-1.28038
43776454	chr2:43776454:A:T	2.10555e-14	-3.24329e-10	-1.23201
43776960	chr2:43776960:T:G	3.25298e-13	2.84073	-1.33516
43777029	chr2:43777029:A:G	2.34353e-14	-3.24329e-10	-1.12492
43777262	chr2:43777262:G:A	2.0562e-14	-3.24329e-10	-1.25572
43778175	chr2:43778175:T:C	2.33622e-14	-3.24329e-10	-1.12805
43778591	chr2:43778591:C:G	8.57365e-15	-0.795523	-1.33495
43779089	chr2:43779089:C:A	2.00229e-14	-3.24329e-10	-1.28229
43779118	chr2:43779118:G:A	2.33992e-14	-3.24329e-10	-1.12646
43779325	chr2:43779325:A:C	6.6134e-15	-1.55134	-0.838724
43779516	chr2:43779516:C:T	1.55655e-14	-0.204862	-1.32925
43779936	chr2:43779936:A:G	1.13953e-12	3.49832	-0.739116
43779957	chr2:43779957:G:T	1.97471e-14	-3.24329e-10	-1.29616
43779988	chr2:43779988:G:A	3.42293e-12	5.20394	-1.34485
43780080	chr2:43780080:C:T	5.27696e-14	-3.24329e-10	-0.31323
43780171	chr2:43780171:G:A	1.92118e-14	-3.24329e-10	-1.32364
43780613	chr2:43780613:C:T	1.95118e-14	-3.24329e-10	-1.30815
43780733	chr2:43780733:C:T	8.27048e-14	0.88531	-0.749198
43780761	chr2:43780761:A:C	8.97348e-15	-2.08489	-3.46321e-10
43780825	chr2:43780825:A:G	2.39323e-14	-3.24329e-10	-1.10394
43780923	chr2:43780923:G:T	7.13727e-13	3.07819	-0.78685
43780952	chr2:43780952:T:G	2.45185e-14	-3.24329e-10	-1.07974
43781089	chr2:43781089:A:G	6.58489e-15	-1.19253	-1.20185
43781106	chr2:43781106:A:G	1.08399e-14	-2.04011	0.144175
43781229	chr2:43781229:C:T	1.9142e-14	-3.24329e-10	-1.32728
43781359	chr2:43781359:T:A	2.35894e-14	-3.24329e-10	-1.11837
43781426	chr2:43781426:A:G	8.77511e-15	-2.0675	-0.0397429
43781522	chr2:43781522:C:T	5.49267e-14	-3.24329e-10	-0.273167
43781546	chr2:43781546:A:G	3.05715e-14	-3.24329e-10	-0.859097
43781606	chr2:43781606:TC:T	2.8125e-13	1.8622	-0.502119
43781847	chr2:43781847:C:T	5.1896e-15	-1.61002	-1.02249
43781955	chr2:43781955:A:G	1.99763e-14	-3.24329e-10	-1.28462
43781958	chr2:43781958:A:C	6.26973e-14	-0.130434	-0.0104128
43782244	chr2:43782244:C:T	1.56244e-14	-0.198477	-1.33185
43782260	chr2:43782260:A:G	2.60205e-14	-3.24329e-10	-1.02028
43782277	chr2:43782277:A:T	8.49192e-14	0.94408	-0.781546
43782696	chr2:43782696:T:C	1.20258e-14	-1.79211	-3.46321e-10
43782713	chr2:43782713:G:A	6.3502e-15	-1.28537	-1.14531
43782791	chr2:43782791:A:T	3.10253e-14	-3.24329e-10	-0.844363
43782905	chr2:43782905:C:T	2.08733e-14	-3.24329e-10	-1.2407
43783125	chr2:43783125:TTTTC:T	2.00379e-14	-3.24329e-10	-1.28154
43783202	chr2:43783202:C:A	5.821e-15	-1.96617	-0.551521
43783449	chr2:43783449:A:G	2.15034e-14	-3.24329e-10	-1.21096
43783481	chr2:43783481:G:A	8.25551e-13	3.21983	-0.782949
43783808	chr2:43783808:T:C	1.87456e-14	-3.24329e-10	-1.34821
43784181	chr2:43784181:C:T	3.28326e-15	-2.07143	-1.0189
43784526	chr2:43784526:G:A	1.89778e-14	-3.24329e-10	-1.3359
43784591	chr2:43784591:C:T	8.61067e-15	-2.05594	-0.0702229
43785067	chr2:43785067:G:A	8.0501e-14	1.34358	-1.23448
43785129	chr2:43785129:C:G	3.49894e-15	-2.07598	-0.950727
43785261	chr2:43785261:T:C	6.99561e-15	-2.0507	-0.283183
43785449	chr2:43785449:T:C	2.16365e-14	-3.24329e-10	-1.20478
43785548	chr2:43785548:A:G	3.89314e-14	-3.24329e-10	-0.617364
43785612	chr2:43785612:T:C	5.46542e-15	-2.05831	-0.522416
43785690	chr2:43785690:T:C	2.72811e-15	-2.08049	-1.19506
43785744	chr2:43785744:T:G	3.74623e-15	-2.07143	-0.886988
43785765	chr2:43785765:A:G	2.75291e-15	-2.08656	-1.17995
43786184	chr2:43786184:C:T	1.88792e-14	-3.24329e-10	-1.34111
43786462	chr2:43786462:G:A	3.07238e-14	-3.24329e-10	-0.854128
43786472	chr2:43786472:A:G	1.89579e-14	-3.24329e-10	-1.33695
43786488	chr2:43786488:T:G	1.13646e-14	-1.84866	-3.46321e-10
43786509	chr2:43786509:C:G	1.2043e-14	-1.79068	-3.46321e-10
43786570	chr2:43786570:G:A	1.18857e-14	-1.80383	-3.46321e-10
43786646	chr2:43786646:A:G	1.87978e-14	-3.24329e-10	-1.34543
43786659	chr2:43786659:C:T	4.55667e-14	-3.24329e-10	-0.459987
43786698	chr2:43786698:T:C	6.23114e-13	3.00099	-0.845424
43786768	chr2:43786768:G:A	3.51082e-15	-1.68722	-1.3361
43787162	chr2:43787162:A:G	3.6994e-15	-2.08332	-0.887671
43787460	chr2:43787460:T:G	1.88071e-14	-3.24329e-10	-1.34493
43787580	chr2:43787580:T:A	1.44654e-12	4.25012	-1.25236
43787798	chr2:43787798:T:G	2.35136e-14	-3.24329e-10	-1.12159
43787907	chr2:43787907:C:T	9.98221e-14	-3.24329e-10	0.324224
43787924	chr2:43787924:T:G	2.02963e-14	-3.24329e-10	-1.26873
43787981	chr2:43787981:T:C	4.6574e-12	4.16705	-3.46321e-10
43788017	chr2:43788017:A:G	8.95468e-15	-2.08699	-3.46321e-10
43788119	chr2:43788119:C:T	2.03805e-14	-3.24329e-10	-1.26459
43788121	chr2:43788121:T:C	1.90675e-14	-3.24329e-10	-1.33118
43788158	chr2:43788158:T:G	2.29942e-14	-3.24329e-10	-1.14392
43788252	chr2:43788252:A:C	8.26545e-14	0.957871	-0.822368
43788256	chr2:43788256:T:C	2.30263e-14	-3.24329e-10	-1.14253
43788270	chr2:43788270:A:G	6.10696e-14	1.17239	-1.33954
43788411	chr2:43788411:G:T	2.78197e-15	-2.06966	-1.18635
43788458	chr2:43788458:G:A	2.88819e-15	-2.07138	-1.14716
43788789	chr2:43788789:A:T	2.14739e-12	4.6332	-1.24036
43788844	chr2:43788844:G:T	1.87486e-14	-3.24329e-10	-1.34805
43788987	chr2:43788987:A:G	1.89712e-14	-3.24329e-10	-1.33624
43789049	chr2:43789049:G:A	2.33384e-14	-3.24329e-10	-1.12907
43789292	chr2:43789292:C:T	3.19301e-14	-3.24329e-10	-0.815616
43789293	chr2:43789293:G:A	2.05337e-14	-3.24329e-10	-1.2571
43789369	chr2:43789369:G:A	2.12658e-14	-3.24329e-10	-1.22207
43789412	chr2:43789412:A:G	4.47512e-15	-2.07846	-0.702171
43789463	chr2:43789463:G:A	3.06803e-15	-2.08042	-1.07771
43789465	chr2:43789465:A:C	2.3119e-14	-3.24329e-10	-1.13851
43789928	chr2:43789928:G:C	5.06893e-15	-1.33899	-1.31704
43789985	chr2:43789985:A:G	3.91102e-15	-2.0776	-0.837762
43790001	chr2:43790001:G:A	5.67979e-15	-1.32157	-1.22068
43790038	chr2:43790038:C:T	4.47908e-15	-2.06132	-0.718426
43790049	chr2:43790049:T:C	4.25043e-15	-2.06754	-0.764604
43790104	chr2:43790104:A:G	3.17475e-14	-3.24329e-10	-0.821351
43790272	chr2:43790272:C:A	4.21116e-15	-2.04742	-0.794005
43790982	chr2:43790982:G:A	2.33551e-14	-3.24329e-10	-1.12835
43791501	chr2:43791501:G:A	2.20219e-14	-3.24329e-10	-1.18713
43791517	chr2:43791517:G:GGA	1.95589e-14	-3.24329e-10	-1.30573
43791878	chr2:43791878:T:G	2.35683e-14	-3.24329e-10	-1.11926
43791879	chr2:43791879:T:C	2.33591e-14	-3.24329e-10	-1.12818
43792212	chr2:43792212:C:T	6.74415e-15	-1.1333	-1.23719
43792223	chr2:43792223:AG:TG	1.9041e-14	-3.24329e-10	-1.33257
43792413	chr2:43792413:T:A	1.90195e-14	-3.24329e-10	-1.3337
43792473	chr2:43792473:T:A	4.66107e-15	-2.07186	-0.668065
43792520	chr2:43792520:A:G	2.38891e-14	-3.24329e-10	-1.10574
43792580	chr2:43792580:A:G	1.89138e-14	-3.24329e-10	-1.33928
43792660	chr2:43792660:G:A	2.91101e-15	-2.0801	-1.13057
43792791	chr2:43792791:C:T	3.03386e-15	-2.087	-1.08233
43792797	chr2:43792797:C:T	2.76572e-15	-2.0869	-1.17496
43793051	chr2:43793051:T:C	2.13028e-14	-3.24329e-10	-1.22033
43793108	chr2:43793108:A:G	2.05152e-14	-3.24329e-10	-1.258
43793237	chr2:43793237:G:T	2.2646e-14	-3.24329e-10	-1.15918
43793302	chr2:43793302:C:T	3.17832e-10	8.39011	-3.46321e-10
43793843	chr2:43793843:A:G	8.34535e-14	0.998653	-0.85353
43793877	chr2:43793877:G:C	1.87709e-14	-3.24329e-10	-1.34686
43793984	chr2:43793984:C:T	1.89097e-14	-3.24329e-10	-1.33949
43793985	chr2:43793985:A:G	2.72038e-15	-2.08638	-1.19201
43794083	chr2:43794083:A:G	1.87841e-14	-3.24329e-10	-1.34615
43794268	chr2:43794268:A:G	5.89223e-15	-2.08455	-0.420983
43794417	chr2:43794417:T:C	1.89354e-14	-3.24329e-10	-1.33813
43794537	chr2:43794537:C:T	2.02484e-14	-3.24329e-10	-1.27109
43794627	chr2:43794627:T:C	2.16338e-14	-3.24329e-10	-1.20491
43794687	chr2:43794687:T:A	1.03702e-12	3.32672	-0.66178
43794690	chr2:43794690:T:C	7.31487e-14	-3.24329e-10	0.0133283
43795181	chr2:43795181:T:G	2.20658e-14	-3.24329e-10	-1.18514
43795189	chr2:43795189:G:A	3.08547e-14	-3.24329e-10	-0.849876
43795373	chr2:43795373:A:G	2.74135e-15	-2.08696	-1.18376
43795566	chr2:43795566:T:C	1.88476e-14	-3.24329e-10	-1.34278
43795605	chr2:43795605:A:T	2.32668e-15	-2.08687	-1.34785
43795831	chr2:43795831:T:C	1.83961e-13	2.14171	-1.20616
43796397	chr2:43796397:A:C	1.88469e-14	-3.24329e-10	-1.34282
43796450	chr2:43796450:G:A	1.87467e-14	-3.24329e-10	-1.34815
43796624	chr2:43796624:A:T	1.87512e-14	-3.24329e-10	-1.34791
43796677	chr2:43796677:A:G	2.25368e-14	-3.24329e-10	-1.16402
43797029	chr2:43797029:A:G	3.13914e-14	-3.24329e-10	-0.832633
43797143	chr2:43797143:T:A	7.59132e-13	3.255	-0.901989
43797409	chr2:43797409:C:T	3.03073e-15	-2.0871	-1.08326
43797429	chr2:43797429:G:T	8.59275e-15	-2.05798	-0.0702643
43797436	chr2:43797436:A:G	2.13598e-14	-3.24329e-10	-1.21765
43797449	chr2:43797449:T:TA	5.48342e-14	-0.274851	-3.46321e-10
43797470	chr2:43797470:G:A	4.65489e-15	-1.49587	-1.24538
43797477	chr2:43797477:C:T	3.18772e-14	-0.817275	-3.46321e-10
43797903	chr2:43797903:A:G	1.89957e-14	-3.24329e-10	-1.33496
43797965	chr2:43797965:A:T	1.8873e-14	-3.24329e-10	-1.34143
43798043	chr2:43798043:C:T	2.33442e-14	-3.24329e-10	-1.12882
43798044	chr2:43798044:A:G	2.94692e-15	-2.08709	-1.11131
43798049	chr2:43798049:C:T	2.95394e-15	-2.08616	-1.10987
43798050	chr2:43798050:T:G	2.93277e-15	-2.08732	-1.1159
43798057	chr2:43798057:G:A	2.67486e-14	-3.24329e-10	-0.992684
43798093	chr2:43798093:C:G	2.53471e-15	-2.08449	-1.26459
43798128	chr2:43798128:T:G	2.74513e-14	-3.24329e-10	-0.966753
43798304	chr2:43798304:A:G	1.95597e-14	-3.24329e-10	-1.30569
43798489	chr2:43798489:T:C	1.90708e-14	-3.24329e-10	-1.33101
43798571	chr2:43798571:A:G	2.74178e-14	-3.24329e-10	-0.967975
43799034	chr2:43799034:G:C	2.19605e-14	-3.24329e-10	-1.18992
43799091	chr2:43799091:G:A	7.81143e-14	-3.24329e-10	0.0790078
43799530	chr2:43799530:C:CTA	1.87693e-14	-3.24329e-10	-1.34694
43799836	chr2:43799836:A:G	1.87922e-14	-3.24329e-10	-1.34573
43800063	chr2:43800063:A:G	2.01737e-14	-3.24329e-10	-1.27479
43800085	chr2:43800085:A:G	2.24765e-14	-3.24329e-10	-1.1667
43800141	chr2:43800141:A:G	2.12713e-14	-3.24329e-10	-1.22181
43800159	chr2:43800159:T:A	1.88436e-14	-3.24329e-10	-1.34299
43800163	chr2:43800163:G:A	8.74103e-13	3.7357	-1.24166
43800252	chr2:43800252:C:A	3.26339e-15	-2.07466	-1.02174
43800453	chr2:43800453:C:G	1.88122e-14	-3.24329e-10	-1.34466
43800970	chr2:43800970:G:A	1.90933e-14	-3.24329e-10	-1.32983
43801041	chr2:43801041:C:T	2.89266e-15	-2.07987	-1.13712
43801410	chr2:43801410:G:T	2.14066e-14	-3.24329e-10	-1.21547
43801460	chr2:43801460:A:G	2.38622e-14	-3.24329e-10	-1.10687
43801583	chr2:43801583:C:T	3.62341e-14	-3.24329e-10	-0.689165
43801584	chr2:43801584:G:A	1.91062e-14	-3.24329e-10	-1.32915
43801600	chr2:43801600:T:C	1.93963e-14	-3.24329e-10	-1.31408
43801700	chr2:43801700:G:A	2.87646e-14	-3.24329e-10	-0.92002
43802682	chr2:43802682:C:T	3.02117e-15	-2.08157	-1.09195
43802999	chr2:43802999:A:T	2.65265e-14	-3.24329e-10	-1.00102
43803176	chr2:43803176:C:T	2.72966e-14	-3.24329e-10	-0.972405
43803443	chr2:43803443:T:C	1.8965e-14	-3.24329e-10	-1.33657
43803510	chr2:43803510:C:T	5.86553e-13	2.89992	-0.804824
43803565	chr2:43803565:A:T	3.08557e-15	-2.04912	-1.10331
43803910	chr2:43803910:A:T	2.29718e-14	-3.24329e-10	-1.1449
43804036	chr2:43804036:G:A	7.14733e-13	3.08454	-0.791795
43804044	chr2:43804044:G:A	1.90791e-14	-3.24329e-10	-1.33057
43804114	chr2:43804114:T:C	1.8926e-14	-3.24329e-10	-1.33863
43804148	chr2:43804148:T:A	1.87895e-14	-3.24329e-10	-1.34587
43804158	chr2:43804158:G:A	2.82744e-15	-2.08372	-1.15608
43804823	chr2:43804823:T:C	8.2403e-14	-3.24329e-10	0.132456
43804945	chr2:43804945:G:C	5.61417e-15	-1.45259	-1.10129
43805485	chr2:43805485:T:G	2.53454e-14	-3.24329e-10	-1.04657
43806128	chr2:43806128:C:T	1.90422e-14	-3.24329e-10	-1.33251
43806140	chr2:43806140:C:T	1.96834e-14	-3.24329e-10	-1.29939
43806636	chr2:43806636:T:C	1.89734e-14	-3.24329e-10	-1.33613
43806728	chr2:43806728:G:C	2.06035e-14	-3.24329e-10	-1.25371
43807562	chr2:43807562:C:G	1.14843e-14	-1.44117	-0.397015
43807984	chr2:43807984:C:G	3.78626e-13	2.98713	-1.32975
43808416	chr2:43808416:A:G	1.91582e-14	-3.24329e-10	-1.32644
43808531	chr2:43808531:A:G	3.0908e-14	-3.24329e-10	-0.848151
43808887	chr2:43808887:C:T	3.07584e-14	-3.24329e-10	-0.853002
43809281	chr2:43809281:C:T	1.9372e-14	-3.24329e-10	-1.31533
43809299	chr2:43809299:G:A	1.1343e-14	-1.32657	-0.523994
43809341	chr2:43809341:T:A	1.04477e-14	-1.4042	-0.528583
43809352	chr2:43809352:A:G	8.18445e-15	-1.43554	-0.741389
43809550	chr2:43809550:A:G	1.0511e-14	-1.18334	-0.743402
43809661	chr2:43809661:A:G	9.53666e-15	-1.40748	-0.616537
43809774	chr2:43809774:T:C	2.17163e-13	2.30301	-1.20153
43809783	chr2:43809783:T:C	9.01443e-15	-1.43053	-0.649813
43809908	chr2:43809908:T:G	1.89359e-14	-3.24329e-10	-1.3381
43809946	chr2:43809946:A:G	1.90543e-14	-3.24329e-10	-1.33187
43810257	chr2:43810257:C:G	3.67181e-10	8.53444	-3.46321e-10
43810349	chr2:43810349:A:G	6.72898e-15	-1.35718	-1.01556
43810474	chr2:43810474:A:G	2.88366e-14	-3.24329e-10	-0.917519
43810659	chr2:43810659:C:T	1.87957e-14	-3.24329e-10	-1.34554
43810837	chr2:43810837:T:G	1.6531e-14	-1.47393	-3.46321e-10
43811558	chr2:43811558:G:C	8.97988e-15	-1.41385	-0.670327
43811845	chr2:43811845:C:T	1.13343e-14	-1.34028	-0.511053
43811849	chr2:43811849:C:T	1.98397e-14	-3.24329e-10	-1.29148
43811852	chr2:43811852:C:T	1.98756e-14	-3.24329e-10	-1.28967
43811884	chr2:43811884:G:A	1.87978e-14	-3.24329e-10	-1.34542
43811942	chr2:43811942:T:C	1.90709e-14	-3.24329e-10	-1.331
43811968	chr2:43811968:A:G	1.87819e-14	-3.24329e-10	-1.34627
43812021	chr2:43812021:C:G	1.97243e-14	-3.24329e-10	-1.29732
43812105	chr2:43812105:C:T	1.26229e-14	-1.32692	-0.416733
43812153	chr2:43812153:C:T	1.94828e-14	-3.24329e-10	-1.30963
43812581	chr2:43812581:G:A	1.53925e-13	-3.24329e-10	0.757302
43812594	chr2:43812594:C:T	5.10059e-13	3.23833	-1.28297
43812700	chr2:43812700:C:T	1.2304e-14	-1.31012	-0.459116
43812717	chr2:43812717:G:A	1.99277e-14	-3.24329e-10	-1.28705
43812896	chr2:43812896:TA:T	3.43639e-14	-3.24329e-10	-0.742158
43813044	chr2:43813044:C:T	1.90933e-14	-3.24329e-10	-1.32983
43813262	chr2:43813262:G:C	1.04148e-14	-1.42356	-0.512383
43813519	chr2:43813519:A:G	1.9139e-14	-3.24329e-10	-1.32744
43813970	chr2:43813970:A:C	1.90479e-14	-3.24329e-10	-1.33221
43813971	chr2:43813971:C:T	7.74968e-14	-3.24329e-10	0.0710711
43814007	chr2:43814007:T:C	1.90853e-14	-3.24329e-10	-1.33025
43814051	chr2:43814051:T:C	1.90445e-14	-3.24329e-10	-1.33239
43814069	chr2:43814069:G:A	1.81768e-14	-1.37902	-3.46321e-10
43814086	chr2:43814086:G:T	1.90095e-14	-3.24329e-10	-1.33423
43814118	chr2:43814118:G:A	3.42789e-14	-3.24329e-10	-0.744637
43814140	chr2:43814140:C:T	1.90133e-14	-3.24329e-10	-1.33402
43815124	chr2:43815124:C:T	1.9408e-12	4.07386	-0.782174
43815139	chr2:43815139:C:G	1.90147e-14	-3.24329e-10	-1.33395
43815178	chr2:43815178:A:G	3.84625e-15	-2.04189	-0.89018
43815421	chr2:43815421:T:C	1.92325e-14	-3.24329e-10	-1.32256
43815648	chr2:43815648:G:A	1.27924e-14	-1.73032	-3.46321e-10
43815700	chr2:43815700:G:C	1.90623e-14	-3.24329e-10	-1.33145
43815707	chr2:43815707:A:G	6.41678e-14	0.974095	-1.09176
43815757	chr2:43815757:A:G	1.29808e-14	-0.374386	-1.34131
43815765	chr2:43815765:C:A	4.20034e-15	-2.04671	-0.797288
43815925	chr2:43815925:AAAG:A	1.9796e-14	-3.24329e-10	-1.29368
43816094	chr2:43816094:A:T	1.87513e-14	-3.24329e-10	-1.3479
43816254	chr2:43816254:G:A	2.59807e-14	-1.88288	0.861072
43816313	chr2:43816313:A:T	3.41166e-13	1.6628	-0.109598
43816482	chr2:43816482:C:T	5.16111e-14	-3.24329e-10	-0.335429
43816755	chr2:43816755:T:C	1.47334e-14	-1.58905	-3.46321e-10
43817097	chr2:43817097:C:T	2.18236e-14	-3.24329e-10	-1.19617
43817116	chr2:43817116:A:G	1.09139e-14	-0.635899	-1.25323
43817551	chr2:43817551:A:G	1.94138e-14	-3.24329e-10	-1.31318
43817635	chr2:43817635:C:T	1.92e-14	-3.24329e-10	-1.32425
43817685	chr2:43817685:A:G	3.1294e-14	-3.24329e-10	-0.835738
43817700	chr2:43817700:A:G	2.94091e-15	-2.07186	-1.12859
43817746	chr2:43817746:C:A	9.35265e-15	-1.11487	-0.92864
43817770	chr2:43817770:T:C	2.40911e-14	-3.24329e-10	-1.09732
43817791	chr2:43817791:T:A	3.68134e-15	-1.64364	-1.33225
43817866	chr2:43817866:C:T	8.88902e-15	-1.07791	-1.01644
43818145	chr2:43818145:A:T	2.78603e-14	-3.24329e-10	-0.951962
43818263	chr2:43818263:G:A	6.12313e-15	-1.26295	-1.20414
43818793	chr2:43818793:G:A	5.01764e-15	-1.44316	-1.22305
43819446	chr2:43819446:T:C	3.9564e-15	-1.72276	-1.18107
43819773	chr2:43819773:C:T	4.85303e-14	-3.24329e-10	-0.396977
43820014	chr2:43820014:G:C	1.97878e-14	-3.24329e-10	-1.2941
43820283	chr2:43820283:A:G	2.06397e-14	-3.24329e-10	-1.25195
43820768	chr2:43820768:C:T	3.24657e-14	-0.798981	-3.46321e-10
43820800	chr2:43820800:C:T	2.63996e-14	-1.00582	-3.46321e-10
43821207	chr2:43821207:C:T	1.21863e-14	-2.05302	0.274171
43821233	chr2:43821233:G:GT	1.98648e-14	-3.24329e-10	-1.29022
43821447	chr2:43821447:G:A	1.98938e-14	-3.24329e-10	-1.28876
43821452	chr2:43821452:C:T	2.84484e-15	-2.01814	-1.21551
43821476	chr2:43821476:G:A	3.24527e-14	-3.24329e-10	-0.799383
43821531	chr2:43821531:C:G	1.9102e-14	-3.24329e-10	-1.32937
43821541	chr2:43821541:T:C	1.87474e-14	-3.24329e-10	-1.34811
43823202	chr2:43823202:G:A	2.30044e-14	-3.24329e-10	-1.14348
43823548	chr2:43823548:C:T	3.23168e-15	-1.77496	-1.33121
43823671	chr2:43823671:C:G	1.88623e-14	-3.24329e-10	-1.342
43823832	chr2:43823832:G:A	2.15362e-14	-3.24329e-10	-1.20943
43823840	chr2:43823840:T:A	4.92187e-14	-0.382891	-3.46321e-10
43824148	chr2:43824148:T:C	4.70611e-14	-3.24329e-10	-0.427718
43824629	chr2:43824629:G:A	4.77597e-14	-3.24329e-10	-0.412984
43825008	chr2:43825008:T:C	2.2132e-14	-3.24329e-10	-1.18214
43825028	chr2:43825028:C:A	2.78447e-14	-3.24329e-10	-0.952521
43825277	chr2:43825277:C:T	1.88804e-14	-3.24329e-10	-1.34104
43825359	chr2:43825359:G:A	2.57295e-14	-3.24329e-10	-1.03153
43825604	chr2:43825604:GTTA:G	1.40356e-14	-1.88963	0.252055
43825694	chr2:43825694:C:A	2.8559e-15	-2.0732	-1.15658
43825869	chr2:43825869:A:G	3.29365e-14	-3.24329e-10	-0.784585
43825951	chr2:43825951:G:A	8.81556e-15	-1.03275	-1.0699
43826106	chr2:43826106:G:C	5.57874e-14	-3.24329e-10	-0.257617
43826184	chr2:43826184:G:T	1.88726e-14	-3.24329e-10	-1.34146
43826309	chr2:43826309:A:T	2.45653e-14	-3.24329e-10	-1.07783
43826809	chr2:43826809:T:C	4.5623e-14	-3.24329e-10	-0.458753
43826984	chr2:43826984:G:A	2.55679e-15	-2.0167	-1.32371
43827054	chr2:43827054:G:A	2.16266e-14	-3.24329e-10	-1.20524
43827245	chr2:43827245:A:C	2.63475e-14	-1.00779	-3.46321e-10
43827279	chr2:43827279:C:T	1.9648e-14	-3.24329e-10	-1.30119
43827298	chr2:43827298:C:A	2.5188e-15	-2.01147	-1.34391
43827343	chr2:43827343:G:T	3.84425e-15	-2.05655	-0.876036
43827345	chr2:43827345:G:A	3.67306e-15	-2.03234	-0.945804
43827400	chr2:43827400:T:C	1.62858e-13	-3.24329e-10	0.813712
43828248	chr2:43828248:C:T	2.02294e-14	-3.24329e-10	-1.27203
43828307	chr2:43828307:G:A	3.53917e-15	-1.68509	-1.33019
43828371	chr2:43828371:C:T	7.43396e-15	-1.92751	-0.345597
43828388	chr2:43828388:T:C	3.13466e-15	-1.82234	-1.3143
43828404	chr2:43828404:G:A	3.1304e-14	-3.24329e-10	-0.835418
43828510	chr2:43828510:A:C	3.53189e-15	-1.69244	-1.32489
43828783	chr2:43828783:C:T	2.95049e-14	-1.81748	0.922869
43828870	chr2:43828870:C:T	2.71809e-15	-2.02811	-1.25112
43828885	chr2:43828885:A:G	3.12915e-14	-3.24329e-10	-0.835818
43828910	chr2:43828910:AG:A	3.95765e-15	-1.72429	-1.17922
43828952	chr2:43828952:G:A	2.78818e-14	-3.24329e-10	-0.951192
43828973	chr2:43828973:T:A	3.8695e-15	-1.80496	-1.12108
43829009	chr2:43829009:A:T	1.21087e-14	-1.8545	0.0692664
43829183	chr2:43829183:T:C	4.46688e-15	-1.66143	-1.12104
43829240	chr2:43829240:C:T	2.35299e-14	-3.24329e-10	-1.12089
43829305	chr2:43829305:C:T	4.3135e-15	-1.6521	-1.16532
43829402	chr2:43829402:A:G	4.31262e-15	-1.64557	-1.17205
43829661	chr2:43829661:A:T	4.43356e-15	-1.64137	-1.14859
43829674	chr2:43829674:CA:C	2.5322e-14	-3.24329e-10	-1.04749
43829717	chr2:43829717:A:G	4.51686e-15	-1.61958	-1.15177
43829854	chr2:43829854:T:C	1.87557e-14	-3.24329e-10	-1.34767
43829963	chr2:43829963:G:A	2.88893e-15	-1.93436	-1.28392
43830079	chr2:43830079:G:A	3.54221e-15	-1.67811	-1.33631
43830270	chr2:43830270:C:G	1.88946e-14	-3.24329e-10	-1.34029
43830686	chr2:43830686:TCTC:T	1.28235e-14	-1.71515	-0.0127403
43830738	chr2:43830738:T:C	3.01999e-15	-2.07102	-1.10289
43830928	chr2:43830928:A:G	3.11515e-15	-1.89051	-1.25237
43830955	chr2:43830955:A:G	7.29034e-14	-3.24329e-10	0.00996995
43830980	chr2:43830980:A:G	1.24948e-14	-1.75385	-3.46321e-10
43831062	chr2:43831062:G:A	7.29595e-15	-1.7832	-0.508647
43831080	chr2:43831080:G:T	2.04865e-14	-3.24329e-10	-1.2594
43831331	chr2:43831331:T:C	3.33661e-15	-1.8738	-1.20041
43832299	chr2:43832299:G:A	2.52157e-14	-3.24329e-10	-1.0517
43833770	chr2:43833770:T:C	3.06601e-15	-2.05741	-1.10138
43834296	chr2:43834296:C:T	1.87474e-14	-3.24329e-10	-1.34811
43834500	chr2:43834500:G:A	1.33512e-14	-1.68756	-3.46321e-10
43835062	chr2:43835062:C:T	2.41148e-14	-3.24329e-10	-1.09634
43835147	chr2:43835147:C:T	2.44838e-15	-2.07874	-1.30499
43835757	chr2:43835757:G:T	2.38093e-15	-2.0746	-1.33707
43835959	chr2:43835959:G:C	6.8799e-15	-1.97603	-0.374534
43836043	chr2:43836043:T:G	2.66039e-15	-2.08499	-1.2157
43836176	chr2:43836176:A:G	2.85591e-15	-2.08346	-1.14632
43836188	chr2:43836188:G:A	2.61872e-14	-3.24329e-10	-1.01389
43836207	chr2:43836207:C:T	1.53933e-14	-1.54523	-3.46321e-10
43836218	chr2:43836218:A:G	2.6367e-15	-2.0246	-1.28504
43836246	chr2:43836246:A:AT	3.17225e-14	-3.24329e-10	-0.82214
43836278	chr2:43836278:G:T	3.98572e-14	-3.24329e-10	-0.593863
43836440	chr2:43836440:G:C	3.01832e-14	-3.24329e-10	-0.87188
43836496	chr2:43836496:T:C	2.00308e-14	-3.24329e-10	-1.28189
43836592	chr2:43836592:C:T	3.39878e-15	-1.99723	-1.05852
43836712	chr2:43836712:C:T	3.94409e-14	-3.24329e-10	-0.604361
43836923	chr2:43836923:C:T	2.67988e-15	-2.08582	-1.20758
43836958	chr2:43836958:G:A	2.95451e-15	-2.07313	-1.1227
43837212	chr2:43837212:T:C	2.73388e-15	-1.94655	-1.32689
43837951	chr2:43837951:G:A	8.13617e-15	-1.92638	-0.256471
43839039	chr2:43839039:A:C	2.11225e-14	-3.24329e-10	-1.22883
43839156	chr2:43839156:G:A	4.95616e-14	-3.24329e-10	-0.37595
43840030	chr2:43840030:G:A	2.32481e-15	-2.08734	-1.34819
43840081	chr2:43840081:T:A	1.38093e-14	-1.65382	-3.46321e-10
43840325	chr2:43840325:C:T	3.84569e-14	-3.24329e-10	-0.629628
43840680	chr2:43840680:T:G	2.53526e-15	-2.07492	-1.27395
43840712	chr2:43840712:C:T	3.12503e-13	1.46545	-3.46321e-10
43841650	chr2:43841650:G:A	7.70828e-14	-3.24329e-10	0.0657142
43841728	chr2:43841728:T:G	3.28183e-14	-3.24329e-10	-0.788178
43841837	chr2:43841837:C:A	4.30948e-15	-1.97966	-0.83869
43841873	chr2:43841873:G:A	2.68807e-14	-3.24329e-10	-0.987758
43841975	chr2:43841975:GC:G	6.33833e-13	2.17262	-3.46321e-10
43842258	chr2:43842258:C:A	4.30723e-14	-3.24329e-10	-0.516286
43842378	chr2:43842378:C:T	2.65637e-15	-1.97888	-1.32332
43842563	chr2:43842563:C:A	2.85854e-15	-2.02771	-1.20114
43842633	chr2:43842633:G:A	7.37298e-15	-2.0764	-0.204945
43842642	chr2:43842642:A:T	2.61533e-15	-1.98966	-1.32811
43842891	chr2:43842891:C:T	1.48366e-13	-3.24329e-10	0.720514
43843073	chr2:43843073:C:T	3.3115e-14	-3.24329e-10	-0.779181
43843112	chr2:43843112:T:C	3.14335e-15	-1.98131	-1.15256
43843188	chr2:43843188:A:AGCTTTT	8.14038e-14	-3.24329e-10	0.120257
43843414	chr2:43843414:C:T	2.80759e-14	-3.24329e-10	-0.944255
43843500	chr2:43843500:T:C	2.83253e-15	-1.97967	-1.25833
43843754	chr2:43843754:A:T	2.91271e-14	-3.24329e-10	-0.907497
43843796	chr2:43843796:A:G	3.38301e-15	-1.90477	-1.15563
43843892	chr2:43843892:C:T	2.85809e-14	-3.24329e-10	-0.926427
43844251	chr2:43844251:G:C	1.88047e-14	-3.24329e-10	-1.34506
43844313	chr2:43844313:G:T	1.99756e-14	-3.24329e-10	-1.28465
43844394	chr2:43844394:A:G	2.63168e-14	-3.24329e-10	-1.00896
43844500	chr2:43844500:C:T	2.42322e-15	-2.05414	-1.33993
43844537	chr2:43844537:A:G	3.28605e-14	-3.24329e-10	-0.786895
43844604	chr2:43844604:A:G	2.73085e-15	-2.0384	-1.23615
43844621	chr2:43844621:C:T	4.07594e-14	-0.57148	-3.46321e-10
43844649	chr2:43844649:G:A	9.05498e-15	-2.07585	-3.46321e-10
43844963	chr2:43844963:G:A	1.88232e-14	-3.24329e-10	-1.34408
43845184	chr2:43845184:G:C	2.96808e-14	-3.24329e-10	-0.888664
43845301	chr2:43845301:G:A	2.98534e-14	-3.24329e-10	-0.882867
43845412	chr2:43845412:C:G	9.35738e-14	-3.24329e-10	0.259584
43845435	chr2:43845435:G:C	2.60124e-14	-3.24329e-10	-1.02059
43845437	chr2:43845437:G:T	4.58443e-15	-1.9327	-0.823797
43845487	chr2:43845487:T:C	2.7352e-14	-3.24329e-10	-0.970375
43845748	chr2:43845748:A:G	2.88619e-15	-2.04822	-1.171
43845827	chr2:43845827:G:A	2.64463e-14	-3.24329e-10	-1.00405
43845852	chr2:43845852:C:A	7.99027e-14	-3.24329e-10	0.101644
43845946	chr2:43845946:T:C	2.54794e-14	-3.24329e-10	-1.0413
43846014	chr2:43846014:G:A	2.58548e-14	-3.24329e-10	-1.02667
43846861	chr2:43846861:G:A	9.51833e-15	-2.01776	-0.00818686
43846936	chr2:43846936:G:A	1.06888e-12	2.6952	-3.46321e-10
43847325	chr2:43847325:T:A	1.94545e-14	-3.24329e-10	-1.31109
43847372	chr2:43847372:T:C	4.07162e-14	-3.24329e-10	-0.57254
43847413	chr2:43847413:A:G	9.23612e-15	-2.05604	-3.46321e-10
43847557	chr2:43847557:A:T	1.87584e-14	-3.24329e-10	-1.34752
43847565	chr2:43847565:G:C	2.59029e-14	-3.24329e-10	-1.02481
43847778	chr2:43847778:T:C	1.87596e-14	-3.24329e-10	-1.34746
43847924	chr2:43847924:C:A	2.12016e-14	-3.24329e-10	-1.22509
43847954	chr2:43847954:A:G	3.26305e-15	-2.0152	-1.0813
43848344	chr2:43848344:T:C	1.55596e-14	-2.01791	0.48342
43848596	chr2:43848596:A:G	6.74529e-14	-3.24329e-10	-0.0677358
43849217	chr2:43849217:G:A	2.06946e-14	-3.24329e-10	-1.24929
43849283	chr2:43849283:CTCAGAGT:C	4.01583e-15	-1.58327	-1.30565
43849490	chr2:43849490:A:G	2.75534e-14	-3.24329e-10	-0.963041
43849592	chr2:43849592:A:G	2.94268e-14	-3.24329e-10	-0.89726
43850086	chr2:43850086:T:C	4.83193e-15	-1.63111	-1.07281
43850184	chr2:43850184:C:T	1.17835e-14	-1.81247	-3.46321e-10
43850243	chr2:43850243:G:A	2.65126e-14	-1.00155	-3.46321e-10
43850314	chr2:43850314:T:C	9.01116e-15	-2.0807	-3.46321e-10
43850629	chr2:43850629:C:T	2.61597e-15	-1.9859	-1.33163
43851023	chr2:43851023:A:G	4.17e-15	-2.05593	-0.795317
43851053	chr2:43851053:T:C	2.53522e-15	-2.01478	-1.33411
43851714	chr2:43851714:G:A	8.49976e-15	-1.88155	-0.257577
43851865	chr2:43851865:T:C	2.82613e-15	-1.98542	-1.25483
43852150	chr2:43852150:C:T	3.02932e-14	-3.24329e-10	-0.868242
43852262	chr2:43852262:G:A	3.68346e-15	-2.0841	-0.891214
43852467	chr2:43852467:G:A	3.04028e-15	-2.01124	-1.15598
43852532	chr2:43852532:C:T	2.50203e-15	-2.03435	-1.32772
43852581	chr2:43852581:CCT:C	3.09835e-14	-3.24329e-10	-0.845711
43852914	chr2:43852914:C:T	4.61136e-14	-3.24329e-10	-0.448057
43853046	chr2:43853046:G:A	9.25734e-15	-2.05375	-3.46321e-10
43853103	chr2:43853103:A:G	3.00384e-15	-1.95444	-1.22484
43853171	chr2:43853171:C:T	5.6097e-15	-1.90493	-0.649737
43853185	chr2:43853185:A:G	4.18205e-15	-2.02455	-0.823812
43853200	chr2:43853200:T:A	3.52757e-15	-1.98359	-1.03497
43853541	chr2:43853541:T:TA	3.30018e-15	-1.98193	-1.10326
43853576	chr2:43853576:C:T	3.24211e-15	-1.99372	-1.10922
43853748	chr2:43853748:T:C	3.29311e-15	-1.98282	-1.10452
43853752	chr2:43853752:A:G	3.80413e-14	-3.24329e-10	-0.640494
43853828	chr2:43853828:G:A	3.72737e-15	-1.98582	-0.977639
43853903	chr2:43853903:T:C	2.72652e-15	-1.94767	-1.32847
43854111	chr2:43854111:A:G	3.26035e-15	-1.98641	-1.11092
43854226	chr2:43854226:T:G	3.01135e-15	-2.00451	-1.17227
43854287	chr2:43854287:T:A	3.52953e-15	-1.97288	-1.04513
43854349	chr2:43854349:C:T	2.72819e-15	-2.05257	-1.22296
43854488	chr2:43854488:T:G	1.82528e-14	-2.08307	0.708223
43854498	chr2:43854498:T:A	3.259e-15	-1.99119	-1.10655
43854534	chr2:43854534:C:T	2.07429e-14	-3.24329e-10	-1.24696
43854759	chr2:43854759:C:A	4.10526e-14	-3.24329e-10	-0.564311
43854919	chr2:43854919:G:T	3.25632e-15	-1.99215	-1.10642
43855218	chr2:43855218:A:G	3.97545e-14	-3.24329e-10	-0.596442
43855223	chr2:43855223:A:G	4.20825e-15	-1.93491	-0.907211
43855414	chr2:43855414:C:G	3.07218e-15	-2.00238	-1.1544
43855550	chr2:43855550:G:C	3.25627e-15	-1.99742	-1.10116
43855564	chr2:43855564:C:T	3.26195e-15	-1.98475	-1.11209
43855572	chr2:43855572:A:G	3.20445e-15	-1.97434	-1.14029
43855576	chr2:43855576:A:G	3.27293e-15	-1.97984	-1.11364
43855763	chr2:43855763:T:C	3.18086e-15	-2.01794	-1.10408
43855779	chr2:43855779:A:T	3.45443e-15	-1.99001	-1.04949
43855840	chr2:43855840:G:A	3.28336e-15	-1.98321	-1.10709
43856237	chr2:43856237:G:C	1.88339e-14	-3.24329e-10	-1.34351
43856405	chr2:43856405:T:C	3.02396e-15	-1.96759	-1.20501
43856665	chr2:43856665:A:G	3.03559e-15	-1.99775	-1.17101
43856713	chr2:43856713:A:G	1.91488e-14	-3.24329e-10	-1.32692
43856746	chr2:43856746:T:C	2.98013e-15	-1.99476	-1.19244
43856873	chr2:43856873:T:C	2.28698e-14	-3.24329e-10	-1.14935
43856913	chr2:43856913:T:C	2.92566e-15	-2.00013	-1.20551
43857023	chr2:43857023:C:A	2.3492e-14	-3.24329e-10	-1.12251
43857041	chr2:43857041:C:A	2.98343e-15	-1.99352	-1.19257
43857133	chr2:43857133:A:G	3.34091e-14	-3.24329e-10	-0.770338
43857193	chr2:43857193:T:C	2.82743e-14	-3.24329e-10	-0.937214
43857328	chr2:43857328:C:T	1.88321e-14	-3.24329e-10	-1.3436
43857351	chr2:43857351:A:C	2.92881e-15	-2.00833	-1.19623
43857364	chr2:43857364:A:T	3.013e-15	-1.96516	-1.21107
43857549	chr2:43857549:A:G	1.9623e-14	-3.24329e-10	-1.30246
43857873	chr2:43857873:G:A	3.01332e-15	-2.02213	-1.15399
43857896	chr2:43857896:C:A	2.02429e-14	-1.27136	-3.46321e-10
43857955	chr2:43857955:G:T	2.96163e-15	-2.01298	-1.18045
43858105	chr2:43858105:A:G	3.07543e-15	-2.02015	-1.13557
43858127	chr2:43858127:T:C	2.80761e-15	-2.05979	-1.18704
43858567	chr2:43858567:C:A	2.97074e-15	-1.99452	-1.19584
43858750	chr2:43858750:A:G	1.78528e-14	-1.39701	-3.46321e-10
43858988	chr2:43858988:C:A	3.24333e-15	-1.96898	-1.13358
43859082	chr2:43859082:C:A	2.86039e-15	-2.00828	-1.21993
43859084	chr2:43859084:G:C	2.72033e-15	-1.99631	-1.2821
43859180	chr2:43859180:ACTGT:A	3.31873e-14	-3.24329e-10	-0.776997
43860019	chr2:43860019:G:A	1.55423e-14	-1.5356	-3.46321e-10
43860220	chr2:43860220:TCTCA:T	4.6354e-14	-3.24329e-10	-0.442857
43860234	chr2:43860234:A:G	3.04862e-15	-2.06385	-1.10063
43860501	chr2:43860501:A:G	3.11527e-15	-2.04247	-1.10038
43860894	chr2:43860894:C:G	8.95634e-15	-2.0868	-3.46321e-10
43861008	chr2:43861008:A:G	2.78247e-15	-2.03388	-1.22194
43861026	chr2:43861026:C:G	2.71344e-14	-3.24329e-10	-0.978362
43861039	chr2:43861039:T:C	3.20609e-15	-2.05396	-1.06015
43861179	chr2:43861179:C:A	2.14769e-14	-3.24329e-10	-1.21219
43861251	chr2:43861251:T:C	3.28066e-15	-2.0473	-1.04382
43861712	chr2:43861712:C:T	2.94226e-15	-2.0621	-1.13789
43861812	chr2:43861812:A:G	2.02523e-14	-3.24329e-10	-1.2709
43861909	chr2:43861909:T:C	4.55451e-15	-1.99748	-0.765572
43862086	chr2:43862086:T:A	2.88034e-15	-2.05628	-1.16498
43862795	chr2:43862795:G:A	3.02888e-15	-2.04045	-1.13053
43862913	chr2:43862913:T:C	3.10467e-15	-2.05596	-1.09029
43863045	chr2:43863045:G:A	3.27163e-15	-2.00575	-1.08812
43863047	chr2:43863047:G:A	2.95281e-15	-2.03325	-1.16316
43863067	chr2:43863067:C:T	3.21812e-15	-2.01913	-1.09123
43863086	chr2:43863086:TATGG:T	1.02218e-14	-1.95464	-3.46321e-10
43863131	chr2:43863131:C:G	3.06458e-15	-2.01651	-1.14275
43863194	chr2:43863194:T:C	2.9431e-15	-2.03286	-1.16684
43863916	chr2:43863916:G:A	4.35671e-15	-1.88303	-0.924417
43863919	chr2:43863919:C:T	3.42235e-15	-1.85796	-1.19087
43863944	chr2:43863944:A:G	3.22207e-15	-1.97954	-1.1296
43863958	chr2:43863958:G:C	3.19444e-15	-1.9838	-1.13395
43864140	chr2:43864140:T:C	3.08083e-15	-2.02854	-1.12542
43864228	chr2:43864228:C:G	3.62037e-14	-3.24329e-10	-0.690006
43864283	chr2:43864283:T:C	3.09153e-15	-2.02429	-1.12621
43864367	chr2:43864367:T:C	3.14076e-15	-2.00321	-1.13149
43864490	chr2:43864490:A:G	4.859e-14	-3.24329e-10	-0.395749
43864499	chr2:43864499:A:G	3.18469e-15	-2.02225	-1.09856
43864646	chr2:43864646:C:A	3.54384e-14	-3.24329e-10	-0.711369
43864921	chr2:43864921:T:A	3.59836e-14	-3.24329e-10	-0.696103
43864927	chr2:43864927:C:T	2.40593e-15	-2.0802	-1.32103
43864928	chr2:43864928:A:G	5.85856e-15	-1.41109	-1.10017
43865479	chr2:43865479:C:A	3.05571e-15	-2.04585	-1.11631
43865487	chr2:43865487:C:G	3.16257e-15	-2.01053	-1.11725
43865492	chr2:43865492:T:C	1.87461e-14	-3.24329e-10	-1.34818
43865555	chr2:43865555:C:A	4.44449e-15	-1.64216	-1.14534
43865558	chr2:43865558:TCTAGATAGAACTCTCACTATCTGGATAGAATTCTCACCC:T	1.87928e-14	-3.24329e-10	-1.34569
43865627	chr2:43865627:A:C	3.48345e-14	-3.24329e-10	-0.728557
43865631	chr2:43865631:C:A	1.92325e-14	-3.24329e-10	-1.32257
43866092	chr2:43866092:G:A	5.02687e-14	-0.361783	-3.46321e-10
43866333	chr2:43866333:A:G	2.46476e-14	-3.24329e-10	-1.07449
43866400	chr2:43866400:G:A	8.95817e-15	-2.0866	-3.46321e-10
43866659	chr2:43866659:C:T	1.9119e-14	-3.24329e-10	-1.32848
43866896	chr2:43866896:C:T	3.47127e-14	-3.24329e-10	-0.732061
43867015	chr2:43867015:C:T	5.94173e-15	-2.08102	-0.416145
43867461	chr2:43867461:A:G	2.43763e-14	-1.08556	-3.46321e-10
43867477	chr2:43867477:A:G	3.16475e-15	-1.98142	-1.14567
43867619	chr2:43867619:C:T	3.12272e-15	-1.98884	-1.15163
43868074	chr2:43868074:T:G	3.07349e-15	-1.98915	-1.1672
43868227	chr2:43868227:A:C	3.57515e-15	-2.00308	-1.00208
43868337	chr2:43868337:G:A	3.14797e-15	-2.01663	-1.11578
43868347	chr2:43868347:T:C	3.17481e-15	-1.98687	-1.13705
43868482	chr2:43868482:A:G	3.36397e-15	-2.02644	-1.0396
43868611	chr2:43868611:G:A	3.01336e-15	-2.00104	-1.17507
43868725	chr2:43868725:C:T	3.1719e-15	-1.99863	-1.1262
43868765	chr2:43868765:A:G	3.65997e-14	-3.24329e-10	-0.679127
43868824	chr2:43868824:G:A	5.20169e-15	-2.02631	-0.603874
43868897	chr2:43868897:C:G	4.4024e-14	-3.24329e-10	-0.49443
43868915	chr2:43868915:C:A	2.42685e-14	-3.24329e-10	-1.08999
43869076	chr2:43869076:GAATTCTCATTCTCTGGATTGATCTCTCACTATCTATCTGGATAT:G	2.6593e-14	-3.24329e-10	-0.998516
43869179	chr2:43869179:G:A	3.04627e-15	-2.01434	-1.15091
43869263	chr2:43869263:G:A	2.46671e-15	-2.02828	-1.348
43869318	chr2:43869318:A:C	3.27554e-15	-1.96764	-1.12504
43869420	chr2:43869420:T:A	2.92299e-15	-1.97495	-1.23161
43869442	chr2:43869442:TCTCA:T	1.89303e-14	-3.24329e-10	-1.3384
43869631	chr2:43869631:T:A	2.7876e-15	-2.02199	-1.232
43869643	chr2:43869643:C:A	3.18053e-15	-1.98336	-1.13876
43869991	chr2:43869991:C:G	2.31028e-14	-3.24329e-10	-1.13921
43870208	chr2:43870208:TCTCACTGTCTGGATATAATC:T	2.13685e-14	-3.24329e-10	-1.21725
43870228	chr2:43870228:C:T	2.53953e-15	-2.04709	-1.3001
43870249	chr2:43870249:A:C	3.02605e-15	-2.01485	-1.15705
43870543	chr2:43870543:C:T	2.8786e-15	-2.01076	-1.2111
43870571	chr2:43870571:G:A	2.99433e-15	-1.9531	-1.22935
43870640	chr2:43870640:G:T	1.87534e-14	-3.24329e-10	-1.34779
43870798	chr2:43870798:C:CACCATCTGGATAGAATCTT	3.30371e-14	-3.24329e-10	-0.781534
43870875	chr2:43870875:A:G	2.99349e-15	-1.97376	-1.20897
43870890	chr2:43870890:G:A	3.0989e-15	-1.97448	-1.17364
43871192	chr2:43871192:A:G	3.02963e-15	-2.00106	-1.16966
43871645	chr2:43871645:G:A	2.70034e-14	-3.24329e-10	-0.983202
43871716	chr2:43871716:T:C	4.03049e-15	-2.05	-0.835274
43871918	chr2:43871918:A:G	2.7218e-15	-2.01452	-1.26335
43872191	chr2:43872191:C:T	3.40923e-14	-3.24329e-10	-0.750095
43872348	chr2:43872348:C:G	3.41718e-14	-3.24329e-10	-0.747765
43872443	chr2:43872443:G:A	2.94791e-15	-1.85371	-1.34436
43872938	chr2:43872938:G:A	2.41429e-15	-2.08374	-1.31402
43872965	chr2:43872965:TAC:T	3.098e-15	-2.02324	-1.12517
43873218	chr2:43873218:T:C	5.80068e-15	-2.07316	-0.448028
43873620	chr2:43873620:C:G	2.24816e-14	-3.24329e-10	-1.16647
43874075	chr2:43874075:CA:C	2.72638e-15	-1.94883	-1.32736
43874090	chr2:43874090:A:G	4.4708e-15	-1.77241	-1.00919
43874233	chr2:43874233:A:G	1.97149e-14	-3.24329e-10	-1.29779
43874688	chr2:43874688:G:A	5.85243e-15	-1.97938	-0.53293
43874745	chr2:43874745:T:C	3.92371e-15	-2.08324	-0.828883
43874825	chr2:43874825:G:A	2.34032e-15	-2.08224	-1.34664
43875058	chr2:43875058:T:C	3.97993e-14	0.399874	-0.995191
43875096	chr2:43875096:T:C	1.71456e-13	0.819825	0.0453336
43875352	chr2:43875352:C:T	2.54621e-15	-2.00956	-1.335
43875373	chr2:43875373:C:T	2.01431e-13	-3.24329e-10	1.02628
43875435	chr2:43875435:T:C	5.07815e-14	-3.24329e-10	-0.351633
43875522	chr2:43875522:C:A	2.7046e-14	-3.24329e-10	-0.981626
43875878	chr2:43875878:T:C	4.09959e-15	-1.98991	-0.878369
43876098	chr2:43876098:T:C	4.09709e-14	0.78014	-1.34644
43876873	chr2:43876873:G:A	2.46884e-14	-3.24329e-10	-1.07283
43876928	chr2:43876928:G:A	1.60723e-13	0.800518	-3.46321e-10
43877016	chr2:43877016:A:G	2.74811e-13	-0.182805	1.51972
43877062	chr2:43877062:A:G	4.13869e-15	-1.98987	-0.868922
43877471	chr2:43877471:ACT:A	1.0595e-14	-1.85951	-0.0592755
43877586	chr2:43877586:C:T	3.31035e-14	-3.24329e-10	-0.779526
43877786	chr2:43877786:T:C	3.42696e-15	-1.81241	-1.23508
43877854	chr2:43877854:A:G	3.35352e-14	-3.24329e-10	-0.766569
43878748	chr2:43878748:T:C	2.45712e-14	-3.24329e-10	-1.07759
43878918	chr2:43878918:C:T	3.03797e-15	-1.8432	-1.32477
43878919	chr2:43878919:G:A	3.0065e-14	-3.24329e-10	-0.875803
43879462	chr2:43879462:G:C	1.98226e-14	-3.24329e-10	-1.29235
43879759	chr2:43879759:C:G	6.1985e-14	-0.152273	-3.46321e-10
43879815	chr2:43879815:C:G	4.9419e-14	-3.24329e-10	-0.378831
43880091	chr2:43880091:C:T	1.98083e-14	-3.24329e-10	-1.29306
43880156	chr2:43880156:T:C	6.83086e-14	-0.0551302	-3.46321e-10
43880562	chr2:43880562:T:C	2.59101e-14	-1.55377	0.529244
43880603	chr2:43880603:G:T	4.83655e-15	-2.04216	-0.660803
43880677	chr2:43880677:C:T	2.08811e-14	-3.24329e-10	-1.24032
43880686	chr2:43880686:A:G	4.11576e-14	0.630096	-1.19185
43880726	chr2:43880726:C:T	7.67687e-14	0.0616314	-3.46321e-10
43880877	chr2:43880877:TCTC:T	3.60456e-14	-0.69438	-3.46321e-10
43881194	chr2:43881194:G:A	1.87796e-14	-3.24329e-10	-1.3464
43881898	chr2:43881898:C:T	1.8861e-14	-3.24329e-10	-1.34207
43881965	chr2:43881965:T:A	2.18857e-14	-3.24329e-10	-1.19333
43882069	chr2:43882069:C:T	2.92269e-14	-3.24329e-10	-0.904077
43882142	chr2:43882142:A:G	4.73599e-14	0.644918	-1.06631
43882368	chr2:43882368:C:A	4.50897e-13	2.23932	-0.407243
43882485	chr2:43882485:T:C	2.57916e-15	-2.06849	-1.26321
43882954	chr2:43882954:G:A	5.82866e-14	-3.24329e-10	-0.213793
43882957	chr2:43882957:C:A	5.79498e-14	-3.24329e-10	-0.219589
43882989	chr2:43882989:G:A	5.50155e-14	-0.27155	-3.46321e-10
43883284	chr2:43883284:CAA:C	6.08116e-15	-1.32776	-1.14621
43883854	chr2:43883854:C:G	2.1211e-14	-3.24329e-10	-1.22464
43884513	chr2:43884513:T:C	5.62626e-14	-0.249136	-3.46321e-10
43884694	chr2:43884694:T:C	2.54735e-14	-3.24329e-10	-1.04153
43884913	chr2:43884913:T:C	8.30702e-15	-1.49693	-0.665133
43884936	chr2:43884936:A:G	3.21602e-13	2.4457	-0.951555
43885187	chr2:43885187:A:AT	2.06227e-14	-3.24329e-10	-1.25277
43885283	chr2:43885283:C:T	2.64081e-14	0.11169	-1.11718
43885493	chr2:43885493:A:G	2.35451e-14	-3.24329e-10	-1.12025
43885706	chr2:43885706:A:C	1.95378e-14	0.031192	-1.33801
43885836	chr2:43885836:C:T	2.6521e-14	-3.24329e-10	-1.00123
43885956	chr2:43885956:A:G	2.20659e-14	-3.24329e-10	-1.18513
43885999	chr2:43885999:G:A	6.36836e-14	1.21378	-1.33902
43886424	chr2:43886424:T:A	1.92999e-14	-3.24329e-10	-1.31907
43886555	chr2:43886555:C:T	2.42646e-14	-3.24329e-10	-1.09015
43887229	chr2:43887229:G:A	9.39435e-14	-3.24329e-10	0.263528
43887512	chr2:43887512:C:G	2.92847e-14	-3.24329e-10	-0.902101
43887775	chr2:43887775:T:C	3.21696e-14	-3.24329e-10	-0.808144
43887866	chr2:43887866:T:C	1.49873e-12	-3.24329e-10	3.03321
43888901	chr2:43888901:CAT:C	1.21239e-14	-1.78398	-3.46321e-10
43888961	chr2:43888961:C:T	3.60085e-15	-1.85064	-1.14735
43889031	chr2:43889031:A:C	2.14891e-14	-3.24329e-10	-1.21162
43889567	chr2:43889567:GCC:G	5.00275e-14	-3.24329e-10	-0.366592
43889697	chr2:43889697:C:T	5.84435e-15	-1.66003	-0.853665
43890424	chr2:43890424:A:C	1.62647e-14	-0.155083	-1.33509
43890649	chr2:43890649:C:G	1.12994e-14	-1.85442	-3.46321e-10
43891050	chr2:43891050:A:G	2.45165e-14	-3.24329e-10	-1.07982
43891289	chr2:43891289:C:T	8.38981e-15	-1.18409	-0.968058
43891551	chr2:43891551:T:G	2.71202e-14	-3.24329e-10	-0.978888
43891670	chr2:43891670:G:A	2.30954e-14	-3.24329e-10	-1.13953
43891819	chr2:43891819:C:T	7.6753e-14	-3.24329e-10	0.0614267
43892277	chr2:43892277:T:C	8.34604e-15	-1.21731	-0.940068
43892453	chr2:43892453:T:C	1.9043e-14	-3.24329e-10	-1.33247
43893043	chr2:43893043:A:T	9.69201e-15	-2.00786	-3.46321e-10
43893091	chr2:43893091:G:A	5.056e-13	-3.24329e-10	1.94658
43893101	chr2:43893101:G:A	4.2178e-14	-3.24329e-10	-0.537266
43893142	chr2:43893142:G:T	9.41787e-15	-2.03656	-3.46321e-10
43893360	chr2:43893360:T:C	4.90876e-14	-3.24329e-10	-0.38556
43893467	chr2:43893467:C:A	2.7756e-14	-3.24329e-10	-0.955712
43893476	chr2:43893476:T:G	2.21292e-14	-3.24329e-10	-1.18227
43893502	chr2:43893502:T:G	4.51532e-13	-3.24329e-10	1.83348
43893551	chr2:43893551:C:T	9.40088e-15	-1.20149	-0.836867
43893707	chr2:43893707:A:G	3.15522e-15	-2.08279	-1.04732
43893808	chr2:43893808:C:T	9.43474e-15	-1.23627	-0.798496
43894354	chr2:43894354:TTTC:T	2.64152e-14	-3.24329e-10	-1.00523
43894458	chr2:43894458:C:T	1.2606e-13	-3.24329e-10	0.557593
43894804	chr2:43894804:A:G	3.53236e-14	0.458103	-1.17272
43895620	chr2:43895620:T:C	1.9129e-14	-3.24329e-10	-1.32796
43895717	chr2:43895717:A:C	5.05776e-14	-3.24329e-10	-0.355657
43896057	chr2:43896057:T:C	2.42394e-14	-3.24329e-10	-1.09119
43896140	chr2:43896140:G:C	5.76629e-14	-3.24329e-10	-0.224552
43896533	chr2:43896533:TC:T	2.33282e-15	-2.08498	-1.3471
43896619	chr2:43896619:G:A	2.33541e-14	0.173459	-1.30185
43896620	chr2:43896620:G:A	4.78643e-14	-0.201158	-0.209639
43897355	chr2:43897355:T:C	1.29884e-13	-3.24329e-10	0.587476
43897702	chr2:43897702:G:A	2.64074e-14	-3.24329e-10	-1.00552
43897919	chr2:43897919:C:T	6.8695e-15	-1.13196	-1.22011
43897947	chr2:43897947:C:T	4.72033e-15	-2.0872	-0.640087
43898046	chr2:43898046:T:A	6.46794e-15	-1.26481	-1.1475
43898388	chr2:43898388:T:A	4.91038e-14	-3.24329e-10	-0.385229
43898920	chr2:43898920:T:C	5.47205e-14	-3.24329e-10	-0.276928
43899580	chr2:43899580:T:C	5.24433e-14	-3.24329e-10	-0.319433
43899608	chr2:43899608:G:A	1.66523e-14	-1.46662	-3.46321e-10
43899793	chr2:43899793:T:A	4.55877e-14	-3.24329e-10	-0.459528
43900156	chr2:43900156:T:C	2.52074e-14	0.182268	-1.2343
43900193	chr2:43900193:A:G	4.87829e-14	-0.391785	-3.46321e-10
43900202	chr2:43900202:T:A	2.52754e-15	-2.05574	-1.29617
43900368	chr2:43900368:A:T	2.79366e-14	0.301837	-1.25106
43900386	chr2:43900386:T:C	2.97078e-14	0.363106	-1.25086
43900972	chr2:43900972:A:G	1.3681e-13	-3.24329e-10	0.639425
43901730	chr2:43901730:G:A	1.87499e-14	-3.24329e-10	-1.34798
43901773	chr2:43901773:C:T	3.08463e-15	-2.04914	-1.1036
43901861	chr2:43901861:T:G	5.58703e-14	-3.24329e-10	-0.256132
43903152	chr2:43903152:T:G	2.12967e-14	-3.24329e-10	-1.22062
43903956	chr2:43903956:G:A	1.95093e-14	-3.24329e-10	-1.30828
43904530	chr2:43904530:T:A	3.05758e-15	-1.8212	-1.34034
43904655	chr2:43904655:T:C	5.13727e-14	-3.24329e-10	-0.340058
43904694	chr2:43904694:AAAAAAACAAAAAC:A	1.49907e-14	-0.416802	-1.15493
43904952	chr2:43904952:T:C	1.14313e-14	-1.20801	-0.634807
43904958	chr2:43904958:C:T	2.07528e-14	-3.24329e-10	-1.24648
43905121	chr2:43905121:C:T	5.25347e-14	-3.24329e-10	-0.317691
43905199	chr2:43905199:A:G	1.97804e-14	-3.24329e-10	-1.29447
43906156	chr2:43906156:T:C	5.07362e-14	-3.24329e-10	-0.352527
43906379	chr2:43906379:A:G	5.00216e-14	-3.24329e-10	-0.36671
43906635	chr2:43906635:C:G	4.5403e-15	-2.08045	-0.685723
43907374	chr2:43907374:G:A	4.92735e-14	-3.24329e-10	-0.38178
43907561	chr2:43907561:T:TA	3.77194e-14	0.542718	-1.19171
43908175	chr2:43908175:G:A	1.55125e-13	0.566909	0.198158
43908214	chr2:43908214:G:A	1.9959e-14	-3.24329e-10	-1.28548
43908260	chr2:43908260:T:G	2.30845e-14	-3.24329e-10	-1.14
43908636	chr2:43908636:CT:C	2.5637e-15	-2.08742	-1.2503
43908858	chr2:43908858:C:A	4.93866e-15	-2.08729	-0.594779
43909329	chr2:43909329:C:T	3.8277e-15	-2.05632	-0.880582
43909337	chr2:43909337:G:A	1.85791e-14	-0.0519139	-1.30521
43909342	chr2:43909342:C:T	1.42946e-14	-1.61929	-3.46321e-10
43909656	chr2:43909656:G:T	4.18951e-14	-3.24329e-10	-0.543997
43910301	chr2:43910301:T:C	2.95092e-14	-3.24329e-10	-0.894462
43910648	chr2:43910648:A:T	4.26857e-15	-1.7756	-1.05228
43911348	chr2:43911348:C:G	6.86013e-15	-1.24705	-1.10638
43912049	chr2:43912049:T:C	2.88097e-14	0.145238	-1.06369
43912058	chr2:43912058:G:A	7.35273e-15	-1.22115	-1.06294
43912200	chr2:43912200:G:C	1.10289e-14	-1.87865	-3.46321e-10
43912335	chr2:43912335:A:G	3.39727e-14	0.374751	-1.12836
43912847	chr2:43912847:G:A	6.68555e-15	-1.35512	-1.0241
43913459	chr2:43913459:TGTTCA:T	4.74408e-14	-3.24329e-10	-0.419683
43913509	chr2:43913509:A:G	5.90405e-14	-3.24329e-10	-0.200942
43913969	chr2:43913969:C:T	2.26391e-14	-3.24329e-10	-1.15949
43914245	chr2:43914245:T:G	3.58197e-14	-3.24329e-10	-0.700668
43914263	chr2:43914263:A:C	3.19357e-14	-3.24329e-10	-0.815442
43914474	chr2:43914474:T:C	2.29485e-14	-3.24329e-10	-1.14591
43915121	chr2:43915121:T:C	5.45153e-14	-3.24329e-10	-0.280684
43915424	chr2:43915424:C:T	3.12161e-14	-3.24329e-10	-0.838232
43915950	chr2:43915950:C:G	8.51886e-15	-1.29407	-0.842812
43916027	chr2:43916027:G:A	5.39726e-14	-3.24329e-10	-0.29069
43916077	chr2:43916077:T:A	2.47358e-15	-2.07822	-1.29528
43916201	chr2:43916201:G:A	7.5574e-15	-1.35413	-0.902509
43916313	chr2:43916313:G:C	1.33374e-14	-0.3823	-1.30629
43916617	chr2:43916617:A:G	2.51513e-15	-2.0501	-1.30674
43916765	chr2:43916765:G:A	1.33329e-14	-0.388045	-1.30089
43917111	chr2:43917111:G:A	6.16248e-15	-1.21644	-1.24424
43917178	chr2:43917178:T:C	5.59095e-15	-1.24311	-1.31491
43917354	chr2:43917354:C:T	4.12934e-15	-2.08189	-0.779158
43917577	chr2:43917577:C:T	3.02154e-14	-3.24329e-10	-0.870815
43918660	chr2:43918660:C:T	2.36944e-14	-3.24329e-10	-1.11393
43918963	chr2:43918963:G:A	3.52195e-14	-3.24329e-10	-0.717565
43918995	chr2:43918995:T:A	2.18787e-14	-3.24329e-10	-1.19365
43919001	chr2:43919001:T:C	1.88032e-14	-3.24329e-10	-1.34514
43919100	chr2:43919100:CAG:C	1.87466e-14	-3.24329e-10	-1.34815
43919104	chr2:43919104:G:A	1.45062e-14	-0.263785	-1.3408
43919274	chr2:43919274:T:C	1.88109e-14	-3.24329e-10	-1.34473
43919373	chr2:43919373:A:G	3.34693e-14	0.446791	-1.21533
43919612	chr2:43919612:A:G	2.04356e-14	-3.24329e-10	-1.26189
43919690	chr2:43919690:T:C	2.39041e-14	-3.24329e-10	-1.10512
43919982	chr2:43919982:A:G	2.12713e-14	-3.24329e-10	-1.22181
43920296	chr2:43920296:C:G	1.18337e-14	-1.80822	-3.46321e-10
43920360	chr2:43920360:C:T	7.08802e-15	-1.471	-0.849762
43921028	chr2:43921028:G:A	1.72579e-14	-0.0853797	-1.34552
43921195	chr2:43921195:G:C	2.98203e-14	-0.883976	-3.46321e-10
43922178	chr2:43922178:A:C	2.53178e-15	-2.06655	-1.28369
43922303	chr2:43922303:T:C	3.00748e-15	-2.08468	-1.09338
43922583	chr2:43922583:A:C	8.32339e-15	-2.07187	-0.0882235
43922626	chr2:43922626:G:A	2.33448e-14	-3.24329e-10	-1.12879
43922684	chr2:43922684:G:A	2.11204e-14	-3.24329e-10	-1.22893
43922839	chr2:43922839:C:T	3.73544e-14	-3.24329e-10	-0.658714
43922890	chr2:43922890:C:T	2.81282e-14	-3.24329e-10	-0.942394
43923244	chr2:43923244:T:TGC	1.92296e-14	-3.24329e-10	-1.32271
43923308	chr2:43923308:G:A	4.358e-15	-1.68274	-1.12441
43923372	chr2:43923372:C:G	2.25713e-14	-0.897373	-0.265112
43924214	chr2:43924214:C:T	1.15279e-14	-1.06674	-0.767653
43924669	chr2:43924669:C:T	5.73334e-15	-2.08058	-0.452286
43924726	chr2:43924726:A:G	5.23066e-14	-3.24329e-10	-0.322043
43924919	chr2:43924919:A:G	2.94531e-14	0.406367	-1.30273
43925041	chr2:43925041:G:A	8.55017e-15	-1.09074	-1.04247
43925267	chr2:43925267:G:T	6.50931e-15	-1.06256	-1.34338
43925856	chr2:43925856:C:G	1.61832e-14	-0.191013	-1.30418
43926518	chr2:43926518:C:T	1.23983e-14	-1.7616	-3.46321e-10
43927000	chr2:43927000:T:C	2.41636e-14	0.245637	-1.33996
43927371	chr2:43927371:T:C	2.24503e-14	0.153272	-1.32113
43927497	chr2:43927497:T:A	2.42518e-14	0.237945	-1.32862
43928023	chr2:43928023:GA:G	5.63467e-15	-1.40642	-1.1438
43928169	chr2:43928169:C:G	3.21174e-15	-2.00386	-1.1085
43928178	chr2:43928178:T:C	2.17266e-14	-3.24329e-10	-1.20063
43928853	chr2:43928853:C:A	1.98295e-14	-3.24329e-10	-1.292
43929245	chr2:43929245:C:T	2.06449e-14	-3.24329e-10	-1.2517
43929301	chr2:43929301:G:A	4.59116e-15	-1.40696	-1.34807
43929421	chr2:43929421:G:A	2.25619e-14	0.153224	-1.31613
43929765	chr2:43929765:T:C	1.36182e-14	-1.66776	-3.46321e-10
43930302	chr2:43930302:T:C	1.56614e-14	-0.220132	-1.30784
43930512	chr2:43930512:C:T	7.07327e-14	-3.24329e-10	-0.0202575
43930582	chr2:43930582:C:T	4.88273e-15	-2.0177	-0.675764
43931461	chr2:43931461:T:C	3.37674e-14	0.51368	-1.27335
43932319	chr2:43932319:C:T	1.31453e-14	-0.390005	-1.31309
43932355	chr2:43932355:T:C	2.19844e-14	-3.24329e-10	-1.18883
43932551	chr2:43932551:T:C	3.27767e-14	-0.17907	-0.610378
43932800	chr2:43932800:A:G	1.88041e-14	-3.24329e-10	-1.34509
43933231	chr2:43933231:T:C	1.97246e-14	-3.24329e-10	-1.2973
43934318	chr2:43934318:A:G	3.89096e-14	-3.24329e-10	-0.617925
43934821	chr2:43934821:T:C	9.31926e-15	-2.04708	-3.46321e-10
43935027	chr2:43935027:A:G	2.77788e-15	-1.93076	-1.32672
43935181	chr2:43935181:T:C	2.64641e-14	0.30528	-1.30866
43935182	chr2:43935182:G:A	3.68485e-14	-0.672352	-3.46321e-10
43935221	chr2:43935221:T:C	2.23861e-14	-3.24329e-10	-1.17072
43935661	chr2:43935661:AT:A	6.42103e-14	-3.24329e-10	-0.117002
43936363	chr2:43936363:G:A	2.57084e-14	-3.24329e-10	-1.03235
43936439	chr2:43936439:A:T	1.88459e-14	-3.24329e-10	-1.34287
43936634	chr2:43936634:G:A	1.87664e-14	-3.24329e-10	-1.3471
43937147	chr2:43937147:G:A	1.89048e-14	-3.24329e-10	-1.33975
43937342	chr2:43937342:T:A	2.38821e-15	-2.08183	-1.32679
43937626	chr2:43937626:T:C	1.88055e-14	-3.24329e-10	-1.34501
43938399	chr2:43938399:A:T	2.51173e-14	-3.24329e-10	-1.05561
43938417	chr2:43938417:G:C	1.88376e-14	-3.24329e-10	-1.34331
43938672	chr2:43938672:G:A	3.5908e-14	-3.24329e-10	-0.698207
43939083	chr2:43939083:T:C	9.11815e-15	-2.0689	-3.46321e-10
43939145	chr2:43939145:G:A	1.6086e-14	-1.50122	-3.46321e-10
43939616	chr2:43939616:A:G	2.09169e-14	-3.24329e-10	-1.23861
43940278	chr2:43940278:A:G	4.24176e-14	-3.24329e-10	-0.531603
43940551	chr2:43940551:A:C	2.73985e-14	-3.24329e-10	-0.968676
43940727	chr2:43940727:T:C	1.00049e-14	-1.97609	-3.46321e-10
43942634	chr2:43942634:T:C	2.26883e-14	-3.24329e-10	-1.15732
43942712	chr2:43942712:C:T	5.12949e-14	-1.48841	1.14683
43942870	chr2:43942870:T:C	2.91997e-14	-3.24329e-10	-0.905008
43943235	chr2:43943235:T:C	2.50119e-14	-0.283678	-0.776137
43943442	chr2:43943442:A:T	2.62449e-14	-0.27258	-0.739112
43944738	chr2:43944738:T:G	1.87854e-14	-3.24329e-10	-1.34609
43945311	chr2:43945311:C:A	1.96117e-14	-3.24329e-10	-1.30304
43945497	chr2:43945497:T:C	5.35888e-15	-2.08684	-0.51357
43945948	chr2:43945948:CAATT:C	3.06098e-14	-3.24329e-10	-0.857844
43946283	chr2:43946283:T:G	2.36959e-15	-2.0746	-1.34185
43946684	chr2:43946684:TAA:T	2.04121e-14	-3.24329e-10	-1.26304
43946874	chr2:43946874:G:C	2.20794e-14	-3.24329e-10	-1.18452
43946877	chr2:43946877:G:A	3.79643e-14	0.496864	-1.13938
43947424	chr2:43947424:G:T	1.19331e-14	-1.79985	-3.46321e-10
43947573	chr2:43947573:T:C	3.5495e-14	-0.709775	-3.46321e-10
43947642	chr2:43947642:G:C	1.9264e-14	-3.24329e-10	-1.32093
43947829	chr2:43947829:T:A	3.41244e-15	-2.01446	-1.03728
43947899	chr2:43947899:G:A	1.88339e-14	-3.24329e-10	-1.34351
43947996	chr2:43947996:G:A	2.94228e-14	-3.24329e-10	-0.897394
43948154	chr2:43948154:G:A	1.87616e-14	-3.24329e-10	-1.34736
43948227	chr2:43948227:A:C	2.36785e-14	-0.574496	-0.540103
43948532	chr2:43948532:C:T	2.20003e-14	-3.24329e-10	-1.18811
43948733	chr2:43948733:T:C	1.8923e-14	-3.24329e-10	-1.33879
43949111	chr2:43949111:T:C	3.05118e-14	-3.24329e-10	-0.861051
43949840	chr2:43949840:T:C	1.88895e-14	-3.24329e-10	-1.34056
43950008	chr2:43950008:T:C	2.70036e-14	-3.24329e-10	-0.983195
43950230	chr2:43950230:AT:A	4.85426e-15	-1.43658	-1.26273
43950279	chr2:43950279:G:T	2.42195e-14	-1.09201	-3.46321e-10
43950395	chr2:43950395:A:G	2.54232e-14	-3.24329e-10	-1.04351
43950421	chr2:43950421:C:T	1.03146e-14	-1.32771	-0.617891
43950506	chr2:43950506:C:G	2.20689e-14	-3.24329e-10	-1.185
43950809	chr2:43950809:T:C	2.10826e-14	-1.03042	-0.200298
43950895	chr2:43950895:T:C	3.38548e-15	-2.08747	-0.972203
43951047	chr2:43951047:G:C	3.81268e-14	-3.24329e-10	-0.638248
43951057	chr2:43951057:G:A	1.88195e-14	-3.24329e-10	-1.34427
43951512	chr2:43951512:T:C	2.24258e-14	-3.24329e-10	-1.16896
43951639	chr2:43951639:C:G	6.39296e-15	-1.24192	-1.18205
43951732	chr2:43951732:G:C	1.8835e-14	-3.24329e-10	-1.34345
43952312	chr2:43952312:G:C	2.58019e-14	-3.24329e-10	-1.02872
43952326	chr2:43952326:C:T	1.88596e-14	-3.24329e-10	-1.34214
43952597	chr2:43952597:C:T	5.48892e-15	-1.42205	-1.15438
43952794	chr2:43952794:A:C	1.94212e-14	-3.24329e-10	-1.3128
43953225	chr2:43953225:G:A	1.76728e-14	-1.40714	-3.46321e-10
43953366	chr2:43953366:G:A	1.20461e-14	-1.23331	-0.557115
43953924	chr2:43953924:C:T	3.30727e-14	-0.780457	-3.46321e-10
43954037	chr2:43954037:C:G	2.70062e-15	-1.93781	-1.34788
43954212	chr2:43954212:C:T	1.33486e-13	1.43392	-0.819086
43954255	chr2:43954255:T:C	2.24707e-14	-3.24329e-10	-1.16695
43954295	chr2:43954295:G:A	1.0494e-13	1.14282	-0.768597
43955015	chr2:43955015:G:A	2.67033e-14	-3.24329e-10	-0.994377
43955111	chr2:43955111:A:G	3.52711e-14	0.376734	-1.09284
43955567	chr2:43955567:G:A	2.10605e-14	-3.24329e-10	-1.23177
43955635	chr2:43955635:G:T	2.86884e-15	-2.06576	-1.1595
43956562	chr2:43956562:G:A	2.33772e-14	-3.24329e-10	-1.12741
43956580	chr2:43956580:G:T	2.51069e-14	-3.24329e-10	-1.05602
43956676	chr2:43956676:G:T	3.00866e-14	-3.24329e-10	-0.875084
43956690	chr2:43956690:G:A	4.01792e-14	-3.24329e-10	-0.585815
43956806	chr2:43956806:C:T	1.81163e-14	-0.041069	-1.34128
43956864	chr2:43956864:T:C	2.29156e-14	-3.24329e-10	-1.14735
43957078	chr2:43957078:G:A	1.11132e-14	-1.87103	-3.46321e-10
43957088	chr2:43957088:A:T	3.2888e-14	-3.24329e-10	-0.786058
43957532	chr2:43957532:A:G	1.09305e-13	-3.24329e-10	0.414974
43957862	chr2:43957862:T:C	2.26159e-14	-3.24329e-10	-1.16051
43957990	chr2:43957990:T:C	8.85808e-15	-1.10229	-0.995549
43958092	chr2:43958092:T:C	2.49797e-14	-3.24329e-10	-1.0611
43958167	chr2:43958167:T:C	3.26059e-14	-0.506151	-0.288522
43958206	chr2:43958206:G:A	3.60003e-14	-3.24329e-10	-0.695638
43958574	chr2:43958574:T:C	2.02716e-14	-1.26994	-3.46321e-10
43958579	chr2:43958579:T:C	6.51666e-14	1.12441	-1.22663
43958747	chr2:43958747:C:T	4.84479e-14	-0.398676	-3.46321e-10
43959097	chr2:43959097:A:T	2.65021e-14	-3.24329e-10	-1.00194
43959359	chr2:43959359:A:C	2.65343e-14	-0.46994	-0.530787
43959416	chr2:43959416:A:G	2.09833e-14	-3.24329e-10	-1.23544
43959696	chr2:43959696:G:A	1.04174e-14	-1.93569	-3.46321e-10
43959942	chr2:43959942:G:C	1.5412e-14	-1.54402	-3.46321e-10
43960065	chr2:43960065:A:G	3.69097e-14	-3.24329e-10	-0.670692
43960245	chr2:43960245:A:G	3.78446e-15	-1.82531	-1.12295
43960513	chr2:43960513:A:G	2.40938e-14	0.236542	-1.33375
43960811	chr2:43960811:G:A	2.4155e-14	-3.24329e-10	-1.09467
43960959	chr2:43960959:T:C	3.10998e-14	-3.24329e-10	-0.841964
43961267	chr2:43961267:G:A	1.88896e-14	-3.24329e-10	-1.34055
43962199	chr2:43962199:G:A	9.02906e-15	-0.802823	-1.27589
43962348	chr2:43962348:G:A	9.37841e-15	-0.775835	-1.26492
43962810	chr2:43962810:A:G	1.87458e-14	-3.24329e-10	-1.3482
43963041	chr2:43963041:G:C	7.59985e-15	-0.982658	-1.26838
43963158	chr2:43963158:T:C	3.93254e-14	-3.24329e-10	-0.607294
43963644	chr2:43963644:T:C	1.8885e-14	-3.24329e-10	-1.3408
43963959	chr2:43963959:G:C	1.89275e-14	-3.24329e-10	-1.33855
43964261	chr2:43964261:TTCCTC:T	2.74935e-14	-0.645811	-0.319405
43964416	chr2:43964416:G:A	8.05718e-15	-0.909603	-1.283
43964841	chr2:43964841:T:C	2.16472e-14	-0.73308	-0.471209
43965018	chr2:43965018:T:C	2.59039e-15	-2.0548	-1.27255
43965289	chr2:43965289:G:C	1.3486e-14	-1.03651	-0.641007
43965632	chr2:43965632:A:G	5.38735e-14	0.989277	-1.2818
43966060	chr2:43966060:A:T	2.13849e-14	-3.24329e-10	-1.21648
43966471	chr2:43966471:T:C	2.36121e-14	-3.24329e-10	-1.11741
43966762	chr2:43966762:A:T	2.49618e-14	-0.893646	-0.168173
43967033	chr2:43967033:A:G	2.03158e-14	-3.24329e-10	-1.26777
43967135	chr2:43967135:A:G	2.7852e-14	-0.768385	-0.183876
43967644	chr2:43967644:G:C	2.79695e-14	-3.24329e-10	-0.948051
43967740	chr2:43967740:C:T	2.37801e-14	-0.803226	-0.30709
43967802	chr2:43967802:A:G	1.95247e-14	-3.24329e-10	-1.30749
43968607	chr2:43968607:A:G	2.3702e-14	-0.860446	-0.253162
43968670	chr2:43968670:A:C	1.02199e-14	-1.06496	-0.889864
43968725	chr2:43968725:G:A	1.18865e-14	-1.3978	-0.405955
43969248	chr2:43969248:T:C	1.974e-14	-3.24329e-10	-1.29652
43969819	chr2:43969819:A:C	3.81013e-14	0.58649	-1.22541
43970637	chr2:43970637:A:G	6.43264e-14	-3.24329e-10	-0.115195
43970641	chr2:43970641:T:C	1.96413e-14	-3.24329e-10	-1.30153
43970907	chr2:43970907:T:C	2.10235e-14	-3.24329e-10	-1.23352
43971634	chr2:43971634:TC:T	1.00064e-14	-1.44732	-0.528623
43972459	chr2:43972459:T:C	3.50372e-14	-3.24329e-10	-0.722756
43972476	chr2:43972476:T:C	1.5549e-14	-0.961446	-0.573724
43973045	chr2:43973045:A:G	2.29263e-14	-3.24329e-10	-1.14688
43974120	chr2:43974120:T:C	2.49917e-14	-0.762414	-0.298208
43974237	chr2:43974237:T:C	1.60783e-14	-0.640281	-0.861413
43974924	chr2:43974924:A:G	2.14255e-14	-3.24329e-10	-1.21458
43976386	chr2:43976386:C:T	1.98382e-14	-3.24329e-10	-1.29156
43976430	chr2:43976430:A:T	2.52571e-14	-3.24329e-10	-1.05006
43976440	chr2:43976440:G:A	2.93485e-14	0.402628	-1.30255
43976878	chr2:43976878:C:G	2.38133e-14	0.182736	-1.29166
43977305	chr2:43977305:AG:A	3.06712e-14	-3.24329e-10	-0.855841
43977578	chr2:43977578:T:C	8.10202e-15	-0.846122	-1.34093
43977859	chr2:43977859:G:C	4.20047e-15	-2.00465	-0.839322
43977868	chr2:43977868:C:T	1.08439e-14	-1.89556	-3.46321e-10
43978057	chr2:43978057:T:C	2.90709e-14	-3.24329e-10	-0.909428
43978455	chr2:43978455:T:C	2.00193e-14	-3.24329e-10	-1.28247
43979159	chr2:43979159:GAA:G	5.06506e-14	-0.271521	-0.0826936
43979660	chr2:43979660:A:C	5.54951e-15	-2.05944	-0.506011
43979967	chr2:43979967:T:C	1.96511e-14	-3.24329e-10	-1.30103
43981262	chr2:43981262:A:T	3.27927e-14	-3.24329e-10	-0.788959
43981552	chr2:43981552:G:A	1.38089e-14	-0.921489	-0.732362
43981994	chr2:43981994:GC:G	2.23811e-14	0.0869701	-1.25792
43982642	chr2:43982642:A:G	1.9741e-14	-3.24329e-10	-1.29647
43982667	chr2:43982667:C:A	1.95773e-14	0.0407348	-1.34553
43982939	chr2:43982939:T:TC	3.55261e-14	-3.24329e-10	-0.708897
43983347	chr2:43983347:A:G	3.6685e-14	0.613976	-1.29077
43983618	chr2:43983618:A:G	2.41962e-14	-3.24329e-10	-1.09297
43983785	chr2:43983785:T:A	3.75596e-15	-1.84893	-1.10689
43983944	chr2:43983944:A:C	2.79486e-14	-0.30393	-0.64487
43984109	chr2:43984109:C:G	1.77977e-14	-0.425872	-0.974227
43984146	chr2:43984146:T:TC	3.44962e-14	-3.24329e-10	-0.738316
43984817	chr2:43984817:A:G	2.04713e-14	-3.24329e-10	-1.26014
43984869	chr2:43984869:C:T	3.12064e-14	-3.24329e-10	-0.838544
43984992	chr2:43984992:A:T	2.57604e-14	-3.24329e-10	-1.03033
43985222	chr2:43985222:G:T	4.44153e-14	0.62392	-1.1095
43985554	chr2:43985554:C:A	7.28262e-15	-1.74719	-0.546489
43985692	chr2:43985692:T:C	4.22961e-14	0.691167	-1.22564
43986472	chr2:43986472:T:A	1.05884e-14	-0.571468	-1.34794
43986754	chr2:43986754:G:C	2.64061e-14	-3.24329e-10	-1.00557
43986851	chr2:43986851:T:C	2.61765e-14	-3.24329e-10	-1.0143
43986903	chr2:43986903:A:T	1.05852e-14	-0.59539	-1.32432
43986997	chr2:43986997:A:G	1.19227e-14	-0.482227	-1.31849
43987075	chr2:43987075:C:T	4.07129e-15	-1.95773	-0.917474
43987110	chr2:43987110:T:A	1.24511e-14	-0.444975	-1.31238
43987175	chr2:43987175:T:C	3.50829e-14	-0.185843	-0.53561
43987188	chr2:43987188:T:C	2.75959e-14	-3.24329e-10	-0.961499
43987550	chr2:43987550:C:T	2.96904e-14	-3.24329e-10	-0.888342
43987978	chr2:43987978:T:G	4.64159e-14	0.729329	-1.17085
43988046	chr2:43988046:G:A	1.23831e-14	-0.801685	-0.961151
43988060	chr2:43988060:TG:T	2.32864e-14	-3.24329e-10	-1.13129
43988092	chr2:43988092:A:T	3.32865e-14	-3.24329e-10	-0.774013
43988343	chr2:43988343:C:G	3.33942e-14	-3.24329e-10	-0.770782
43988571	chr2:43988571:C:T	2.90817e-15	-2.03062	-1.18102
43988712	chr2:43988712:T:G	3.20674e-14	-3.24329e-10	-0.811327
43988734	chr2:43988734:G:A	4.09745e-14	-3.24329e-10	-0.566215
43988955	chr2:43988955:G:A	1.94563e-14	-3.24329e-10	-1.311
43989187	chr2:43989187:C:A	1.92698e-14	-3.24329e-10	-1.32063
43989230	chr2:43989230:T:A	1.07956e-14	-1.90003	-3.46321e-10
43990076	chr2:43990076:A:G	9.18456e-15	-1.58703	-0.474616
43990112	chr2:43990112:G:A	4.06384e-14	-0.2038	-0.370653
43990240	chr2:43990240:G:A	3.37312e-15	-2.07148	-0.991847
43990405	chr2:43990405:C:A	3.66258e-14	0.301032	-0.979444
43990449	chr2:43990449:G:A	3.11077e-14	0.443599	-1.28531
43990470	chr2:43990470:C:T	4.14576e-14	0.626875	-1.18137
43990914	chr2:43990914:C:T	2.4425e-14	-3.24329e-10	-1.08356
43990998	chr2:43990998:AC:A	2.72915e-14	-3.24329e-10	-0.972591
43991016	chr2:43991016:A:T	2.70913e-14	-3.24329e-10	-0.979954
43991307	chr2:43991307:T:C	5.22884e-14	-0.254776	-0.0676159
43991320	chr2:43991320:T:C	2.72085e-14	-3.24329e-10	-0.975635
43991340	chr2:43991340:C:A	2.77669e-14	-3.24329e-10	-0.955321
43991354	chr2:43991354:T:C	1.31983e-14	-1.69908	-3.46321e-10
43991498	chr2:43991498:G:T	4.11459e-15	-1.54418	-1.32045
43991632	chr2:43991632:A:T	2.66691e-14	-3.24329e-10	-0.995659
43991638	chr2:43991638:A:C	2.72415e-14	-3.24329e-10	-0.974426
43991699	chr2:43991699:G:A	4.6242e-15	-1.77742	-0.970447
43991736	chr2:43991736:T:G	2.50519e-14	-3.24329e-10	-1.05822
43991897	chr2:43991897:T:A	2.73432e-14	-3.24329e-10	-0.970697
43991972	chr2:43991972:T:G	8.57611e-14	-3.24329e-10	0.1724
43992192	chr2:43992192:G:A	2.73125e-14	-3.24329e-10	-0.971822
43992292	chr2:43992292:CCA:C	1.00568e-14	-1.97092	-3.46321e-10
43992350	chr2:43992350:C:G	2.84036e-14	-3.24329e-10	-0.932648
43992579	chr2:43992579:T:C	2.64377e-14	-3.24329e-10	-1.00438
43992607	chr2:43992607:C:T	1.01595e-14	-0.721513	-1.23924
43992640	chr2:43992640:G:A	2.12484e-13	1.0797	-3.46321e-10
43992836	chr2:43992836:C:T	2.87049e-14	-3.24329e-10	-0.922099
43992917	chr2:43992917:T:C	2.86298e-14	-3.24329e-10	-0.924718
43992983	chr2:43992983:A:G	2.7796e-14	-3.24329e-10	-0.954275
43993037	chr2:43993037:C:G	2.40582e-14	-3.24329e-10	-1.09869
43993262	chr2:43993262:T:C	2.82355e-14	-3.24329e-10	-0.938585
43993323	chr2:43993323:C:T	2.7796e-14	-3.24329e-10	-0.954275
43993456	chr2:43993456:A:G	2.74205e-14	-3.24329e-10	-0.967874
43993466	chr2:43993466:G:A	2.1889e-14	0.0591339	-1.25232
43993475	chr2:43993475:G:C	2.54964e-14	0.211697	-1.25232
43993568	chr2:43993568:C:G	2.87172e-14	-3.24329e-10	-0.921668
43993706	chr2:43993706:T:C	2.9339e-14	-0.269868	-0.630379
43993718	chr2:43993718:A:G	3.60743e-15	-2.07202	-0.924146
43993808	chr2:43993808:G:A	2.73832e-14	-3.24329e-10	-0.969235
43993979	chr2:43993979:A:T	2.73239e-14	-3.24329e-10	-0.971402
43994107	chr2:43994107:G:T	2.72045e-14	-3.24329e-10	-0.975784
43994137	chr2:43994137:A:C	2.77286e-14	-3.24329e-10	-0.956701
43994564	chr2:43994564:T:A	4.49756e-15	-1.90652	-0.869112
43994923	chr2:43994923:G:A	1.85105e-14	-0.529277	-0.831553
43995027	chr2:43995027:A:G	2.32045e-14	-3.24329e-10	-1.13482
43995255	chr2:43995255:C:T	1.00867e-14	-1.96795	-3.46321e-10
43995432	chr2:43995432:G:A	2.30128e-14	-3.24329e-10	-1.14311
43995465	chr2:43995465:A:G	2.29844e-14	-3.24329e-10	-1.14435
43995525	chr2:43995525:G:A	2.28128e-14	-3.24329e-10	-1.15184
43995584	chr2:43995584:G:A	2.30128e-14	-3.24329e-10	-1.14311
43995643	chr2:43995643:C:A	1.87578e-14	-3.24329e-10	-1.34755
43995742	chr2:43995742:C:A	2.76954e-14	0.286348	-1.24425
43995750	chr2:43995750:G:A	2.30128e-14	-3.24329e-10	-1.14311
43995780	chr2:43995780:A:G	2.3033e-14	-3.24329e-10	-1.14224
43995890	chr2:43995890:G:A	1.88474e-14	-3.24329e-10	-1.34279
43996256	chr2:43996256:A:C	1.14085e-14	-1.84481	-3.46321e-10
43996354	chr2:43996354:C:T	2.34864e-14	-3.24329e-10	-1.12274
43996368	chr2:43996368:C:T	2.42216e-14	-3.24329e-10	-1.09192
43996560	chr2:43996560:A:G	2.39209e-14	-3.24329e-10	-1.10441
43996591	chr2:43996591:T:G	2.31518e-14	-3.24329e-10	-1.13709
43996760	chr2:43996760:A:C	2.34099e-14	-3.24329e-10	-1.12601
43996825	chr2:43996825:C:G	2.27548e-14	-3.24329e-10	-1.15439
43996864	chr2:43996864:A:G	1.97051e-14	-3.24329e-10	-1.29829
43996872	chr2:43996872:A:AC	2.32286e-14	-3.24329e-10	-1.13378
43997012	chr2:43997012:C:T	4.92582e-14	-3.24329e-10	-0.38209
43997051	chr2:43997051:GAC:G	2.31634e-14	-3.24329e-10	-1.13659
43997210	chr2:43997210:CG:C	3.39899e-15	-2.04105	-1.01464
43997240	chr2:43997240:C:T	2.5533e-15	-1.99807	-1.3437
43997471	chr2:43997471:A:C	2.30323e-14	-3.24329e-10	-1.14227
43997477	chr2:43997477:C:G	1.87974e-14	-3.24329e-10	-1.34545
43997758	chr2:43997758:G:T	2.26234e-14	-3.24329e-10	-1.16018
43997833	chr2:43997833:C:T	2.47039e-15	-2.02747	-1.34731
43997864	chr2:43997864:G:A	2.32539e-14	-3.24329e-10	-1.13269
43997971	chr2:43997971:G:T	1.97621e-14	-3.24329e-10	-1.2954
43998160	chr2:43998160:G:T	2.303e-14	-3.24329e-10	-1.14237
43998359	chr2:43998359:G:A	2.03085e-14	-3.24329e-10	-1.26813
43998726	chr2:43998726:A:G	2.13845e-14	-3.24329e-10	-1.2165
43998812	chr2:43998812:T:A	2.30891e-14	-3.24329e-10	-1.13981
43998966	chr2:43998966:A:G	2.30554e-14	-3.24329e-10	-1.14126
43998980	chr2:43998980:G:C	2.29948e-14	-3.24329e-10	-1.1439
43999003	chr2:43999003:G:C	2.32767e-14	-3.24329e-10	-1.13171
43999146	chr2:43999146:A:G	2.32361e-14	-3.24329e-10	-1.13346
43999161	chr2:43999161:G:A	2.32409e-14	-3.24329e-10	-1.13325
43999174	chr2:43999174:G:C	1.98132e-14	-3.24329e-10	-1.29282
43999630	chr2:43999630:T:C	8.97843e-15	-2.08434	-3.46321e-10
43999827	chr2:43999827:T:G	2.00446e-14	-3.24329e-10	-1.2812
43999879	chr2:43999879:T:G	2.05155e-14	-3.24329e-10	-1.25798
44000187	chr2:44000187:T:C	2.01469e-14	-3.24329e-10	-1.27612
44000258	chr2:44000258:C:T	1.94674e-14	-3.24329e-10	-1.31042
44000349	chr2:44000349:T:C	2.48336e-14	-3.24329e-10	-1.06697
44000373	chr2:44000373:G:A	9.06209e-15	-2.07507	-3.46321e-10
44000613	chr2:44000613:G:A	6.6405e-15	-1.1322	-1.25377
44000750	chr2:44000750:T:C	1.99231e-14	-3.24329e-10	-1.28729
44001242	chr2:44001242:A:G	2.02584e-14	-3.24329e-10	-1.2706
44001423	chr2:44001423:T:C	1.94108e-14	-3.24329e-10	-1.31334
44001591	chr2:44001591:G:A	3.42022e-15	-1.813	-1.23646
44001605	chr2:44001605:T:A	3.44452e-15	-1.75289	-1.28949
44002021	chr2:44002021:G:T	2.51249e-14	0.182042	-1.23735
44002082	chr2:44002082:T:G	7.78633e-14	-3.24329e-10	0.0757891
44002195	chr2:44002195:G:A	7.43687e-14	-3.24329e-10	0.0298699
44002254	chr2:44002254:T:C	9.06896e-15	-2.07431	-3.46321e-10
44002574	chr2:44002574:G:A	1.80088e-14	-0.322696	-1.06561
44002623	chr2:44002623:T:A	6.57309e-15	-1.10854	-1.28764
44002647	chr2:44002647:G:A	3.01131e-14	0.47129	-1.3455
44002935	chr2:44002935:G:C	2.07422e-13	1.05559	-3.46321e-10
44002946	chr2:44002946:C:T	2.16179e-14	-3.24329e-10	-1.20565
44003093	chr2:44003093:C:T	2.06284e-14	-3.24329e-10	-1.2525
44003546	chr2:44003546:A:C	3.42233e-15	-1.73037	-1.31847
44003585	chr2:44003585:C:A	2.40187e-14	-3.24329e-10	-1.10033
44003712	chr2:44003712:G:A	2.28871e-14	-3.24329e-10	-1.14859
44003752	chr2:44003752:G:A	1.99925e-14	-0.0610133	-1.2228
44003773	chr2:44003773:C:T	1.87758e-14	-3.24329e-10	-1.3466
44004503	chr2:44004503:T:C	2.96637e-15	-1.91548	-1.27634
44004504	chr2:44004504:G:A	2.63592e-14	0.337088	-1.34444
44004630	chr2:44004630:C:T	2.2771e-14	-3.24329e-10	-1.15368
44004830	chr2:44004830:A:G	2.95856e-15	-1.87532	-1.31915
44004913	chr2:44004913:A:G	2.73029e-14	0.340478	-1.31265
44004960	chr2:44004960:C:A	2.47833e-14	-3.24329e-10	-1.06899
44005308	chr2:44005308:A:T	7.97737e-15	-1.64925	-0.553311
44005434	chr2:44005434:G:A	2.06064e-14	-3.24329e-10	-1.25356
44005529	chr2:44005529:C:T	2.08299e-14	-3.24329e-10	-1.24278
44005565	chr2:44005565:C:T	2.1381e-14	0.121259	-1.33792
44005684	chr2:44005684:T:C	2.09377e-14	-3.24329e-10	-1.23761
44005775	chr2:44005775:A:G	1.61705e-14	-0.148736	-1.34724
44005851	chr2:44005851:T:C	2.34265e-15	-2.08035	-1.34753
44006266	chr2:44006266:G:C	1.24702e-14	-0.987766	-0.768055
44006308	chr2:44006308:A:G	5.35546e-15	-1.84959	-0.751456
44006771	chr2:44006771:G:A	5.54573e-14	-3.24329e-10	-0.263552
44006786	chr2:44006786:C:T	2.36918e-14	-3.24329e-10	-1.11404
44006803	chr2:44006803:C:T	1.96222e-14	-3.24329e-10	-1.3025
44006853	chr2:44006853:A:T	4.40354e-15	-1.45176	-1.345
44006884	chr2:44006884:T:C	3.99274e-15	-1.55828	-1.33641
44007712	chr2:44007712:C:T	4.22069e-15	-1.50082	-1.33835
44007972	chr2:44007972:A:G	2.06182e-14	-3.24329e-10	-1.25299
44008165	chr2:44008165:A:G	4.86982e-15	-1.5634	-1.1327
44008330	chr2:44008330:C:A	2.88001e-15	-1.88629	-1.33508
44008333	chr2:44008333:A:G	1.87457e-14	-3.24329e-10	-1.3482
44008335	chr2:44008335:T:C	2.29491e-14	0.120235	-1.26612
44008342	chr2:44008342:C:T	2.04386e-14	-3.24329e-10	-1.26174
44008366	chr2:44008366:G:A	2.31563e-14	-3.24329e-10	-1.1369
44008755	chr2:44008755:C:T	2.11099e-14	-3.24329e-10	-1.22942
44008812	chr2:44008812:A:G	2.03707e-14	-3.24329e-10	-1.26507
44008960	chr2:44008960:T:G	3.41783e-15	-1.90536	-1.1448
44008971	chr2:44008971:A:G	1.91014e-14	-3.24329e-10	-1.3294
44009314	chr2:44009314:G:A	5.59957e-14	-3.24329e-10	-0.25389
44009402	chr2:44009402:A:T	5.01045e-14	-3.24329e-10	-0.365056
44009623	chr2:44009623:A:G	1.87786e-14	-3.24329e-10	-1.34645
44009682	chr2:44009682:T:A	1.26531e-14	-1.74126	-3.46321e-10
44009828	chr2:44009828:A:C	2.57583e-15	-1.99496	-1.33803
44010120	chr2:44010120:T:C	1.88407e-14	-3.24329e-10	-1.34315
44010160	chr2:44010160:G:A	1.88211e-14	-3.24329e-10	-1.34419
44010164	chr2:44010164:C:T	1.88202e-14	-3.24329e-10	-1.34424
44010196	chr2:44010196:C:A	2.59375e-15	-1.97901	-1.34705
44010331	chr2:44010331:T:C	3.7932e-15	-1.62393	-1.32203
44010343	chr2:44010343:T:A	2.59074e-14	0.233862	-1.2585
44010443	chr2:44010443:C:G	1.93944e-14	-3.24329e-10	-1.31418
44010648	chr2:44010648:G:A	1.68918e-14	-0.123265	-1.32907
44010723	chr2:44010723:C:T	1.99325e-14	-3.24329e-10	-1.28681
44010735	chr2:44010735:A:G	2.70066e-15	-2.01062	-1.27505
44010750	chr2:44010750:C:CAGT	5.87005e-14	-3.24329e-10	-0.206717
44010758	chr2:44010758:T:C	4.54552e-14	-3.24329e-10	-0.462438
44010802	chr2:44010802:C:T	2.02115e-14	0.0608852	-1.3338
44011091	chr2:44011091:G:A	2.32394e-14	0.176722	-1.31004
44011136	chr2:44011136:A:G	1.89539e-14	-3.24329e-10	-1.33716
44011166	chr2:44011166:A:G	2.40501e-14	0.195348	-1.29438
44011220	chr2:44011220:C:G	2.52143e-14	0.254541	-1.30629
44011391	chr2:44011391:G:A	2.39234e-14	0.187275	-1.29158
44011398	chr2:44011398:T:C	2.46213e-14	0.215062	-1.29062
44011448	chr2:44011448:A:G	1.97018e-14	-3.24329e-10	-1.29845
44011496	chr2:44011496:A:G	1.38145e-13	0.649135	-3.46321e-10
44011506	chr2:44011506:G:A	2.91018e-14	0.322154	-1.23052
44011530	chr2:44011530:C:G	2.89242e-14	0.382667	-1.29715
44011637	chr2:44011637:A:G	1.943e-14	-3.24329e-10	-1.31235
44011768	chr2:44011768:T:G	2.42195e-14	0.199807	-1.29181
44011876	chr2:44011876:T:A	2.49714e-14	0.269964	-1.3314
44011956	chr2:44011956:C:T	4.35866e-15	-1.48594	-1.32106
44012138	chr2:44012138:C:T	1.96959e-14	-3.24329e-10	-1.29876
44012541	chr2:44012541:A:C	3.73367e-14	0.489575	-1.14876
44012632	chr2:44012632:G:T	1.97032e-14	-3.24329e-10	-1.29838
44012906	chr2:44012906:T:A	5.61334e-14	-3.24329e-10	-0.251435
44012908	chr2:44012908:T:A	2.56967e-14	-3.24329e-10	-1.0328
44012957	chr2:44012957:A:C	3.41413e-14	0.579543	-1.3282
44012986	chr2:44012986:T:C	2.34078e-14	-3.24329e-10	-1.1261
44013083	chr2:44013083:A:G	3.11183e-14	0.416956	-1.25833
44013184	chr2:44013184:G:A	1.96892e-14	-3.24329e-10	-1.2991
44013375	chr2:44013375:TTTTA:T	1.88337e-14	-3.24329e-10	-1.34352
44013383	chr2:44013383:A:T	3.03441e-14	0.28529	-1.15186
44013742	chr2:44013742:G:A	3.05184e-14	0.440791	-1.30163
44014386	chr2:44014386:C:T	2.72964e-14	0.332669	-1.30508
44014401	chr2:44014401:A:T	2.18473e-14	-3.24329e-10	-1.19509
44014842	chr2:44014842:C:T	2.63275e-15	-2.08741	-1.22373
44015400	chr2:44015400:G:C	1.9257e-14	-3.24329e-10	-1.32129
44015494	chr2:44015494:T:C	3.19464e-14	0.49798	-1.31309
44015495	chr2:44015495:G:A	1.33632e-14	-1.68666	-3.46321e-10
44015633	chr2:44015633:A:G	3.95887e-15	-1.72395	-1.17926
44015640	chr2:44015640:G:A	3.42971e-15	-1.97136	-1.07533
44015746	chr2:44015746:G:C	2.39716e-14	0.161166	-1.26346
44016037	chr2:44016037:A:G	3.03354e-14	0.380311	-1.24716
44016172	chr2:44016172:T:A	1.90908e-14	-3.24329e-10	-1.32996
44016510	chr2:44016510:T:C	2.99721e-15	-1.9171	-1.26438
44016867	chr2:44016867:A:G	2.66356e-14	-3.24329e-10	-0.996919
44016998	chr2:44016998:G:A	1.89799e-14	-3.24329e-10	-1.33579
44017062	chr2:44017062:A:G	2.35018e-14	-3.24329e-10	-1.12209
44017164	chr2:44017164:G:A	2.03034e-14	-3.24329e-10	-1.26838
44017403	chr2:44017403:A:G	2.56376e-15	-2.00855	-1.32914
44017432	chr2:44017432:A:C	2.02187e-14	-3.24329e-10	-1.27256
44017501	chr2:44017501:C:T	3.4734e-14	-3.24329e-10	-0.731448
44017521	chr2:44017521:C:T	1.96265e-14	-3.24329e-10	-1.30228
44017817	chr2:44017817:G:A	2.06666e-14	-3.24329e-10	-1.25065
44017837	chr2:44017837:G:A	2.11109e-14	-3.24329e-10	-1.22938
44017840	chr2:44017840:G:C	2.34978e-15	-2.07801	-1.34684
44017861	chr2:44017861:A:G	2.77962e-15	-1.91438	-1.34247
44017902	chr2:44017902:G:A	1.05822e-13	0.382595	-3.46321e-10
44018147	chr2:44018147:C:T	2.02828e-14	-3.24329e-10	-1.26939
44018870	chr2:44018870:A:T	9.12688e-14	0.779595	-0.544952
44019410	chr2:44019410:T:A	2.10236e-14	-3.24329e-10	-1.23352
44019474	chr2:44019474:A:G	2.05449e-14	-3.24329e-10	-1.25655
44019622	chr2:44019622:A:G	6.86894e-14	0.632237	-0.681809
44019731	chr2:44019731:C:G	2.41308e-14	-3.24329e-10	-1.09568
44019955	chr2:44019955:GC:G	2.17205e-14	-3.24329e-10	-1.20091
44020136	chr2:44020136:A:G	1.99228e-14	-3.24329e-10	-1.2873
44020148	chr2:44020148:G:A	2.19671e-14	-3.24329e-10	-1.18962
44020272	chr2:44020272:T:A	9.73776e-14	0.8721	-0.572669
44020400	chr2:44020400:C:T	3.86982e-15	-1.58435	-1.34161
44020540	chr2:44020540:G:C	1.87532e-14	-3.24329e-10	-1.3478
44020640	chr2:44020640:G:A	3.36253e-15	-1.80392	-1.26255
44020675	chr2:44020675:T:C	2.14647e-14	-3.24329e-10	-1.21276
44020753	chr2:44020753:A:G	3.8933e-14	-3.24329e-10	-0.617322
44020771	chr2:44020771:A:G	1.54471e-13	0.760839	-3.46321e-10
44020807	chr2:44020807:T:G	2.80978e-15	-1.94158	-1.30448
44020827	chr2:44020827:A:C	2.65135e-14	-3.24329e-10	-1.00151
44021196	chr2:44021196:T:C	2.1879e-14	-3.24329e-10	-1.19364
44021244	chr2:44021244:A:G	2.96362e-15	-1.84685	-1.3459
44021425	chr2:44021425:T:A	2.29493e-14	0.016827	-1.16271
44021569	chr2:44021569:T:C	2.78679e-14	0.280495	-1.23218
44021808	chr2:44021808:G:C	6.41759e-15	-1.71393	-0.706197
44021860	chr2:44021860:G:A	2.16636e-14	-3.24329e-10	-1.20353
44022731	chr2:44022731:T:C	1.99698e-14	-3.24329e-10	-1.28495
44022941	chr2:44022941:C:T	2.1067e-14	-3.24329e-10	-1.23146
44022988	chr2:44022988:T:C	2.68697e-15	-1.97703	-1.31372
44023005	chr2:44023005:G:A	4.05323e-14	-3.24329e-10	-0.577065
44023010	chr2:44023010:A:G	3.48069e-14	0.395826	-1.12517
44023016	chr2:44023016:T:G	2.59359e-15	-2.00134	-1.32478
44023341	chr2:44023341:T:C	2.00264e-14	-3.24329e-10	-1.28211
44023410	chr2:44023410:T:C	1.90941e-14	-3.24329e-10	-1.32979
44023444	chr2:44023444:C:T	3.7137e-15	-2.06949	-0.897641
44023730	chr2:44023730:G:A	5.64337e-15	-1.28054	-1.26814
44024036	chr2:44024036:G:A	6.15453e-15	-1.89923	-0.562746
44024306	chr2:44024306:C:T	2.15715e-14	-3.24329e-10	-1.20779
44024344	chr2:44024344:G:A	2.08275e-14	-3.24329e-10	-1.24289
44024559	chr2:44024559:G:A	2.26073e-14	-1.16089	-3.46321e-10
44024577	chr2:44024577:G:A	2.22859e-14	-3.24329e-10	-1.17521
44024756	chr2:44024756:C:A	9.14909e-15	-2.06551	-3.46321e-10
44025009	chr2:44025009:C:CT	7.85384e-14	-3.24329e-10	0.0844216
44025611	chr2:44025611:A:G	1.92804e-14	-3.24329e-10	-1.32007
44025626	chr2:44025626:T:A	2.41954e-15	-2.07407	-1.32152
44025958	chr2:44025958:C:G	2.04977e-14	-3.24329e-10	-1.25885
44026303	chr2:44026303:T:C	9.96752e-15	-1.97983	-3.46321e-10
44026309	chr2:44026309:T:C	1.4792e-14	-1.58508	-3.46321e-10
44026461	chr2:44026461:G:A	2.21e-14	-3.24329e-10	-1.18359
44026869	chr2:44026869:T:G	7.09157e-15	-1.98994	-0.330321
44027075	chr2:44027075:A:G	1.9992e-14	-3.24329e-10	-1.28383
44027222	chr2:44027222:G:A	1.90739e-14	-3.24329e-10	-1.33084
44027523	chr2:44027523:T:C	1.93637e-14	-3.24329e-10	-1.31577
44027815	chr2:44027815:A:G	7.64442e-15	-1.01217	-1.23301
44027989	chr2:44027989:G:C	2.23074e-14	-3.24329e-10	-1.17425
44028044	chr2:44028044:T:C	1.87845e-14	-3.24329e-10	-1.34613
44028079	chr2:44028079:G:C	6.67653e-15	-1.99255	-0.388015
44028089	chr2:44028089:G:T	1.89681e-14	-3.24329e-10	-1.33641
44028285	chr2:44028285:C:T	4.98481e-15	-2.0561	-0.616666
44028321	chr2:44028321:A:G	1.11819e-13	0.437717	-3.46321e-10
44028430	chr2:44028430:A:T	3.88606e-15	-1.6141	-1.30767
44028678	chr2:44028678:G:A	1.92691e-14	-3.24329e-10	-1.32066
44029135	chr2:44029135:G:A	3.45178e-14	-3.24329e-10	-0.737689
44029203	chr2:44029203:T:A	2.24771e-14	-3.24329e-10	-1.16667
44029502	chr2:44029502:C:T	3.02677e-15	-1.84745	-1.32422
44030191	chr2:44030191:T:A	1.94602e-14	-3.24329e-10	-1.31079
44030974	chr2:44030974:A:G	2.14289e-14	-3.24329e-10	-1.21443
44031058	chr2:44031058:T:C	1.90842e-14	-3.24329e-10	-1.3303
44031134	chr2:44031134:T:C	2.7821e-14	-3.24329e-10	-0.953375
44031222	chr2:44031222:T:C	1.93061e-14	-3.24329e-10	-1.31875
44031371	chr2:44031371:G:A	1.94172e-14	-3.24329e-10	-1.313
44031391	chr2:44031391:T:C	2.64847e-15	-2.03292	-1.27227
44031433	chr2:44031433:T:C	2.81821e-15	-2.04032	-1.20274
44031678	chr2:44031678:T:C	2.40705e-15	-2.06285	-1.33791
44031911	chr2:44031911:G:C	1.89013e-14	-3.24329e-10	-1.33994
44032005	chr2:44032005:C:G	1.19774e-14	-2.08666	0.290513
44032139	chr2:44032139:G:C	9.22692e-15	-2.08662	0.0295826
44032153	chr2:44032153:G:A	1.87498e-14	-3.24329e-10	-1.34798
44032194	chr2:44032194:T:C	2.31755e-14	-3.24329e-10	-1.13607
44032351	chr2:44032351:A:G	2.53605e-15	-2.02026	-1.3283
44032487	chr2:44032487:A:G	2.37219e-15	-2.07382	-1.34153
44032513	chr2:44032513:G:T	1.88703e-14	-3.24329e-10	-1.34157
44032934	chr2:44032934:G:A	1.87737e-14	-3.24329e-10	-1.34671
44033208	chr2:44033208:A:G	4.30198e-14	0.552276	-1.06978
44033240	chr2:44033240:A:G	1.87467e-14	-3.24329e-10	-1.34815
44033412	chr2:44033412:G:A	3.24398e-14	-3.24329e-10	-0.799781
44033613	chr2:44033613:T:C	3.32278e-15	-1.91657	-1.16179
44033679	chr2:44033679:T:A	3.17573e-15	-2.07067	-1.05295
44033738	chr2:44033738:T:G	1.88046e-14	-3.24329e-10	-1.34506
44033775	chr2:44033775:C:T	4.08059e-15	-2.0865	-0.786427
44033814	chr2:44033814:A:G	1.88774e-14	-3.24329e-10	-1.3412
44033862	chr2:44033862:C:T	1.27909e-14	-1.73043	-3.46321e-10
44034339	chr2:44034339:G:T	1.87549e-14	-3.24329e-10	-1.34771
44034389	chr2:44034389:A:C	3.33136e-15	-1.75637	-1.31941
44034561	chr2:44034561:T:A	1.88039e-14	-3.24329e-10	-1.3451
44034677	chr2:44034677:A:C	1.87906e-14	-3.24329e-10	-1.34581
44034753	chr2:44034753:T:C	2.37676e-15	-2.08529	-1.32814
44034932	chr2:44034932:A:C	2.35105e-14	-3.24329e-10	-1.12172
```
