## Supplementary material for "Characterization of shared and ancestry-specific signals driving complex traits using multi-ancestry fine-mapping": susiex_nc2.cs80.cs

```
CS_ID	SNP	BP	REF_ALLELE	ALT_ALLELE	REF_FRQ	BETA	SE	-LOG10P	CS_PIP	OVRL_PIP
1	chr2:43471614:G:A	43471614	A,A	G,G	1,1	inf,inf	inf,inf	14.9048,1.35135	0.75448	0.754482
1	chr2:43615573:G:A	43615573	A,A	G,G	1,1	inf,inf	inf,inf	14.1244,1.28646	0.115221	0.11523
2	chr2:43565166:G:A	43565166	NA,A	NA,G	NA,1	NA,inf	NA,inf	NA,3.41392	0.03164	0.03164
2	chr2:43116474:A:G	43116474	G,G	A,A	1,1	-inf,-inf	inf,inf	3.3428,1.27388	0.0131686	0.0131686
2	chr2:43556834:A:G	43556834	NA,G	NA,A	NA,1	NA,inf	NA,inf	NA,2.92205	0.0114853	0.0114853
2	chr2:43578733:A:C	43578733	NA,C	NA,A	NA,1	NA,inf	NA,inf	NA,2.91523	0.0113319	0.0113319
2	chr2:43418142:T:C	43418142	NA,C	NA,T	NA,1	NA,inf	NA,inf	NA,2.78166	0.0089115	0.0089115
2	chr2:43118848:A:T	43118848	T,T	A,A	1,1	-inf,-inf	inf,inf	3.00039,1.19127	0.00771786	0.00771786
2	chr2:43116667:G:A	43116667	A,A	G,G	1,1	-inf,-inf	inf,inf	3.14182,1.20217	0.00771398	0.00771398
2	chr2:42921508:A:G	42921508	G,G	A,A	1,1	inf,inf	inf,inf	0.569008,3.35758	0.00759213	0.00759213
2	chr2:43452827:T:A	43452827	NA,A	NA,T	NA,1	NA,inf	NA,inf	NA,2.68461	0.007363	0.007363
2	chr2:43189930:G:A	43189930	NA,A	NA,G	NA,1	NA,inf	NA,inf	NA,2.63516	0.00720232	0.00720232
2	chr2:43887866:T:C	43887866	NA,C	NA,T	NA,1	NA,inf	NA,inf	NA,2.66242	0.00697878	0.00697878
2	chr2:43118844:A:T	43118844	T,T	A,A	1,1	-inf,-inf	inf,inf	3.14312,0.996118	0.00657896	0.00657896
2	chr2:43248677:T:C	43248677	NA,C	NA,T	NA,1	NA,inf	NA,inf	NA,2.56802	0.00624059	0.00624059
2	chr2:43469221:GC:G	43469221	NA,G	NA,GC	NA,1	NA,inf	NA,inf	NA,2.598	0.00618454	0.00618454
2	chr2:43596861:TAATG:T	43596861	NA,T	NA,TAATG	NA,1	NA,inf	NA,inf	NA,2.54793	0.00545273	0.00545273
2	chr2:43524246:T:A	43524246	NA,A	NA,T	NA,1	NA,inf	NA,inf	NA,2.5242	0.00526661	0.00526661
2	chr2:43476220:G:A	43476220	NA,A	NA,G	NA,1	NA,inf	NA,inf	NA,2.51487	0.00522549	0.00522549
2	chr2:43131247:G:A	43131247	A,NA	G,NA	1,NA	-inf,NA	inf,NA	2.95515,NA	0.00513662	0.00513662
2	chr2:43596018:C:G	43596018	NA,G	NA,C	NA,1	NA,inf	NA,inf	NA,2.49739	0.00493405	0.00493405
2	chr2:43272530:A:G	43272530	NA,G	NA,A	NA,1	NA,inf	NA,inf	NA,2.47716	0.00488231	0.00488231
2	chr2:43519697:C:T	43519697	NA,T	NA,C	NA,1	NA,inf	NA,inf	NA,2.44311	0.0045111	0.0045111
2	chr2:43404467:A:G	43404467	NA,G	NA,A	NA,1	NA,inf	NA,inf	NA,2.4222	0.00434622	0.00434622
2	chr2:43404772:ATCTGAGT:A	43404772	NA,A	NA,ATCTGAGT	NA,1	NA,inf	NA,inf	NA,2.41543	0.00431815	0.00431815
2	chr2:43574150:A:G	43574150	NA,G	NA,A	NA,1	NA,inf	NA,inf	NA,2.40529	0.00429837	0.00429837
2	chr2:43539015:T:C	43539015	NA,C	NA,T	NA,1	NA,inf	NA,inf	NA,2.3794	0.00428524	0.00428524
2	chr2:43573115:C:A	43573115	NA,A	NA,C	NA,1	NA,inf	NA,inf	NA,2.40229	0.00427298	0.00427298
2	chr2:43596203:G:C	43596203	NA,C	NA,G	NA,1	NA,inf	NA,inf	NA,2.42014	0.0042717	0.0042717
2	chr2:43541972:C:T	43541972	NA,T	NA,C	NA,1	NA,inf	NA,inf	NA,2.4044	0.00413935	0.00413935
2	chr2:43413428:A:G	43413428	NA,G	NA,A	NA,1	NA,inf	NA,inf	NA,2.38196	0.0040551	0.0040551
2	chr2:43529589:T:A	43529589	NA,A	NA,T	NA,1	NA,inf	NA,inf	NA,2.39111	0.00404865	0.00404865
2	chr2:43394676:T:C	43394676	NA,C	NA,T	NA,1	NA,inf	NA,inf	NA,2.37242	0.0039467	0.0039467
2	chr2:43243269:C:T	43243269	T,T	C,C	1,1	inf,inf	inf,inf	1.44225,2.97928	0.00390965	0.00390965
2	chr2:43549655:G:GT	43549655	NA,GT	NA,G	NA,1	NA,inf	NA,inf	NA,2.36751	0.00383414	0.00383414
2	chr2:43476166:C:T	43476166	NA,T	NA,C	NA,1	NA,inf	NA,inf	NA,2.328	0.00358936	0.00358936
2	chr2:43584476:G:C	43584476	NA,C	NA,G	NA,1	NA,inf	NA,inf	NA,2.31099	0.00357115	0.00357115
2	chr2:43231472:T:C	43231472	C,C	T,T	1,1	inf,inf	inf,inf	1.2908,2.94153	0.00353872	0.00353872
2	chr2:43313271:C:T	43313271	NA,T	NA,C	NA,1	NA,inf	NA,inf	NA,2.25876	0.00347086	0.00347086
2	chr2:43118850:A:T	43118850	T,NA	A,NA	1,NA	-inf,NA	inf,NA	2.72969,NA	0.00333591	0.00333591
2	chr2:43473736:G:A	43473736	NA,A	NA,G	NA,1	NA,inf	NA,inf	NA,2.28546	0.00332799	0.00332799
2	chr2:43611163:C:A	43611163	NA,A	NA,C	NA,1	NA,inf	NA,inf	NA,2.2768	0.00321128	0.00321128
2	chr2:43373762:G:A	43373762	NA,A	NA,G	NA,1	NA,inf	NA,inf	NA,2.26065	0.00320327	0.00320327
2	chr2:43492380:G:C	43492380	NA,C	NA,G	NA,1	NA,inf	NA,inf	NA,2.26678	0.00318161	0.00318161
2	chr2:43119372:T:A	43119372	A,A	T,T	1,1	-inf,-inf	inf,inf	3.05557,0.75175	0.00308841	0.00308841
2	chr2:43373258:T:A	43373258	NA,A	NA,T	NA,1	NA,inf	NA,inf	NA,2.23332	0.00305471	0.00305471
2	chr2:43227594:C:T	43227594	NA,T	NA,C	NA,1	NA,inf	NA,inf	NA,2.24052	0.00303598	0.00303598
2	chr2:43134421:G:T	43134421	T,T	G,G	1,1	-inf,inf	inf,inf	2.152,0.955376	0.0030346	0.0030346
2	chr2:43882368:C:A	43882368	A,A	C,C	1,1	inf,inf	inf,inf	2.51711,0.80835	0.00298237	0.00298237
2	chr2:43219445:C:A	43219445	A,A	C,C	1,1	inf,-inf	inf,inf	0.858932,1.80777	0.00295104	0.00295104
2	chr2:43455797:C:T	43455797	NA,T	NA,C	NA,1	NA,inf	NA,inf	NA,2.20666	0.00293899	0.00293899
2	chr2:43285625:G:A	43285625	A,NA	G,NA	1,NA	-inf,NA	inf,NA	2.87312,NA	0.00292924	0.00292924
2	chr2:43477813:C:T	43477813	NA,T	NA,C	NA,1	NA,inf	NA,inf	NA,2.21525	0.0028871	0.0028871
2	chr2:43370282:T:C	43370282	NA,C	NA,T	NA,1	NA,inf	NA,inf	NA,2.20416	0.00288653	0.00288653
2	chr2:43326864:C:T	43326864	NA,T	NA,C	NA,1	NA,inf	NA,inf	NA,2.17976	0.00269309	0.00269309
2	chr2:43261288:A:G	43261288	NA,G	NA,A	NA,1	NA,inf	NA,inf	NA,2.1558	0.00267048	0.00267048
2	chr2:43230060:C:A	43230060	NA,A	NA,C	NA,1	NA,inf	NA,inf	NA,2.13265	0.00247088	0.00247088
2	chr2:43516659:T:C	43516659	NA,C	NA,T	NA,1	NA,inf	NA,inf	NA,2.12721	0.00243472	0.00243472
2	chr2:43530444:AT:A	43530444	NA,A	NA,AT	NA,1	NA,inf	NA,inf	NA,2.12527	0.00242534	0.00242534
2	chr2:43445144:T:C	43445144	NA,C	NA,T	NA,1	NA,inf	NA,inf	NA,2.09707	0.00237631	0.00237631
2	chr2:43884936:A:G	43884936	G,G	A,A	1,1	inf,inf	inf,inf	2.61668,0.448069	0.00231536	0.00231536
2	chr2:43267605:T:C	43267605	NA,C	NA,T	NA,1	NA,-inf	NA,inf	NA,2.19025	0.00227591	0.00227591
2	chr2:42951446:A:G	42951446	NA,G	NA,A	NA,1	NA,inf	NA,inf	NA,1.99544	0.00218408	0.00218408
2	chr2:43118852:A:T	43118852	T,NA	A,NA	1,NA	-inf,NA	inf,NA	2.4799,NA	0.00213189	0.00213189
2	chr2:43668134:G:A	43668134	NA,A	NA,G	NA,1	NA,inf	NA,inf	NA,2.07339	0.00212207	0.00212207
2	chr2:43028120:G:T	43028120	NA,T	NA,G	NA,1	NA,inf	NA,inf	NA,2.04876	0.00211403	0.00211403
2	chr2:42980930:C:T	42980930	T,NA	C,NA	1,NA	-inf,NA	inf,NA	1.77513,NA	0.00207069	0.00207069
2	chr2:43548719:GA:G	43548719	NA,G	NA,GA	NA,1	NA,inf	NA,inf	NA,2.00163	0.00200339	0.00200339
2	chr2:43893091:G:A	43893091	NA,A	NA,G	NA,1	NA,-inf	NA,inf	NA,2.10457	0.00200178	0.00200178
2	chr2:43482842:G:T	43482842	NA,T	NA,G	NA,1	NA,inf	NA,inf	NA,1.97302	0.00195819	0.00195819
2	chr2:43128185:G:C	43128185	C,C	G,G	1,1	-inf,-inf	inf,inf	2.30879,1.04211	0.00191804	0.00191804
2	chr2:43235030:T:A	43235030	A,A	T,T	1,1	inf,inf	inf,inf	1.52062,2.66034	0.00191596	0.00191596
2	chr2:43334707:G:A	43334707	NA,A	NA,G	NA,1	NA,inf	NA,inf	NA,1.99918	0.00191359	0.00191359
2	chr2:43438159:G:A	43438159	NA,A	NA,G	NA,1	NA,inf	NA,inf	NA,1.99512	0.00188123	0.00188123
2	chr2:43893502:T:G	43893502	NA,G	NA,T	NA,1	NA,-inf	NA,inf	NA,2.04569	0.00178941	0.00178941
2	chr2:43327851:C:T	43327851	NA,T	NA,C	NA,1	NA,inf	NA,inf	NA,1.95259	0.00174579	0.00174579
2	chr2:43344908:A:G	43344908	G,G	A,A	1,1	inf,inf	inf,inf	1.55195,2.6189	0.0016802	0.0016802
2	chr2:43284963:T:C	43284963	NA,C	NA,T	NA,1	NA,-inf	NA,inf	NA,2.02623	0.00166824	0.00166824
2	chr2:43044479:G:A	43044479	A,NA	G,NA	1,NA	-inf,NA	inf,NA	2.15971,NA	0.00159812	0.00159812
2	chr2:43548058:T:G	43548058	NA,G	NA,T	NA,1	NA,inf	NA,inf	NA,1.87119	0.00157977	0.00157977
2	chr2:43650726:A:T	43650726	NA,T	NA,A	NA,1	NA,-inf	NA,inf	NA,1.96094	0.00153437	0.00153437
2	chr2:43282022:G:A	43282022	A,A	G,G	1,1	inf,inf	inf,inf	5.63161,3.69743	0.00149405	0.00149408
2	chr2:43875096:T:C	43875096	C,C	T,T	1,1	inf,inf	inf,inf	1.82028,1.07638	0.00148501	0.00148501
2	chr2:43001075:T:C	43001075	C,C	T,T	1,1	-inf,inf	inf,inf	1.16429,2.06164	0.00147128	0.00147128
2	chr2:43502209:T:A	43502209	NA,A	NA,T	NA,1	NA,inf	NA,inf	NA,1.85663	0.00144922	0.00144922
2	chr2:43268715:A:T	43268715	NA,T	NA,A	NA,1	NA,inf	NA,inf	NA,1.85791	0.00144848	0.00144848
2	chr2:43303312:T:C	43303312	NA,C	NA,T	NA,1	NA,inf	NA,inf	NA,1.85729	0.00143777	0.00143777
2	chr2:43610691:G:A	43610691	NA,A	NA,G	NA,1	NA,-inf	NA,inf	NA,1.92243	0.00143306	0.00143306
2	chr2:43020360:C:T	43020360	T,T	C,C	1,1	-inf,inf	inf,inf	1.24701,0.927165	0.00143197	0.00143197
2	chr2:43257819:C:T	43257819	NA,T	NA,C	NA,1	NA,inf	NA,inf	NA,1.8532	0.00142911	0.00142911
2	chr2:43908175:G:A	43908175	A,A	G,G	1,1	inf,inf	inf,inf	1.6931,1.1636	0.00140481	0.00140481
2	chr2:43192077:C:T	43192077	NA,T	NA,C	NA,1	NA,inf	NA,inf	NA,1.80169	0.00136506	0.00136506
2	chr2:43992640:G:A	43992640	A,NA	G,NA	1,NA	inf,NA	inf,NA	1.94979,NA	0.00136114	0.00136114
2	chr2:43235683:T:C	43235683	C,C	T,T	1,1	inf,inf	inf,inf	1.55999,2.50364	0.00135619	0.00135619
2	chr2:43627897:T:A	43627897	NA,A	NA,T	NA,1	NA,-inf	NA,inf	NA,1.89244	0.00135359	0.00135359
2	chr2:44002935:G:C	44002935	C,NA	G,NA	1,NA	inf,NA	inf,NA	1.93782,NA	0.00132679	0.00132679
2	chr2:43619130:G:A	43619130	NA,A	NA,G	NA,1	NA,inf	NA,inf	NA,1.79193	0.00131243	0.00131243
2	chr2:43535077:T:C	43535077	NA,C	NA,T	NA,1	NA,inf	NA,inf	NA,1.7775	0.00130979	0.00130979
2	chr2:43511695:T:C	43511695	NA,C	NA,T	NA,1	NA,inf	NA,inf	NA,1.78596	0.0013004	0.0013004
2	chr2:43346531:C:T	43346531	T,T	C,C	1,1	inf,inf	inf,inf	1.58638,2.49652	0.00125311	0.00125311
2	chr2:43410011:C:T	43410011	NA,T	NA,C	NA,1	NA,inf	NA,inf	NA,1.79114	0.00123384	0.00123384
2	chr2:42806791:G:T	42806791	T,NA	G,NA	1,NA	-inf,NA	inf,NA	2.04201,NA	0.00122351	0.00122351
2	chr2:43497022:A:C	43497022	NA,C	NA,A	NA,1	NA,-inf	NA,inf	NA,1.84766	0.00120043	0.00120043
2	chr2:43281752:T:C	43281752	NA,C	NA,T	NA,1	NA,-inf	NA,inf	NA,1.82668	0.00116316	0.00116316
2	chr2:43087901:T:C	43087901	NA,C	NA,T	NA,1	NA,-inf	NA,inf	NA,1.80772	0.00114615	0.00114615
2	chr2:43543111:G:C	43543111	NA,C	NA,G	NA,1	NA,inf	NA,inf	NA,1.67115	0.0011349	0.0011349
2	chr2:43339802:C:T	43339802	T,T	C,C	1,1	inf,inf	inf,inf	1.92619,2.65928	0.00108503	0.00108503
2	chr2:43225479:C:T	43225479	T,T	C,C	1,1	-inf,-inf	inf,inf	1.60197,1.73493	0.00103643	0.00103643
2	chr2:43645528:A:G	43645528	NA,G	NA,A	NA,1	NA,-inf	NA,inf	NA,1.74899	0.00103569	0.00103569
2	chr2:43359365:G:A	43359365	NA,A	NA,G	NA,1	NA,inf	NA,inf	NA,1.69674	0.00103394	0.00103394
2	chr2:43188260:G:A	43188260	NA,A	NA,G	NA,1	NA,inf	NA,inf	NA,1.66006	0.0010317	0.0010317
2	chr2:42939906:C:A	42939906	NA,A	NA,C	NA,1	NA,inf	NA,inf	NA,1.6744	0.00100498	0.00100498
2	chr2:43846936:G:A	43846936	A,NA	G,NA	1,NA	inf,NA	inf,NA	2.7366,NA	0.00100446	0.00100446
2	chr2:43140000:T:A	43140000	NA,A	NA,T	NA,1	NA,-inf	NA,inf	NA,1.73025	0.000988399	0.000988399
2	chr2:43277919:C:T	43277919	T,T	C,C	1,1	inf,inf	inf,inf	4.77315,3.20464	0.000987051	0.000987054
2	chr2:43569672:T:A	43569672	NA,A	NA,T	NA,1	NA,inf	NA,inf	NA,1.59894	0.000974753	0.000974753
2	chr2:43200570:T:C	43200570	NA,C	NA,T	NA,1	NA,inf	NA,inf	NA,1.62338	0.000964068	0.000964068
2	chr2:43618270:A:T	43618270	NA,T	NA,A	NA,1	NA,inf	NA,inf	NA,1.58428	0.000954354	0.000954354
2	chr2:43294028:G:A	43294028	A,A	G,G	1,1	inf,inf	inf,inf	2.38857,2.58016	0.000953307	0.000953307
2	chr2:43118114:A:G	43118114	G,G	A,A	1,1	-inf,-inf	inf,inf	2.41616,0.71634	0.000946706	0.000946706
2	chr2:42920176:G:A	42920176	NA,A	NA,G	NA,1	NA,-inf	NA,inf	NA,1.7214	0.000943673	0.000943673
2	chr2:43302923:A:C	43302923	NA,C	NA,A	NA,1	NA,inf	NA,inf	NA,1.62881	0.000938021	0.000938021
2	chr2:43683124:T:G	43683124	NA,G	NA,T	NA,1	NA,-inf	NA,inf	NA,1.71569	0.000937114	0.000937114
2	chr2:43119957:A:T	43119957	T,T	A,A	1,1	-inf,-inf	inf,inf	2.48851,0.598436	0.00093008	0.00093008
2	chr2:43423389:T:C	43423389	NA,C	NA,T	NA,1	NA,inf	NA,inf	NA,1.62094	0.000919764	0.000919764
2	chr2:42898875:G:A	42898875	NA,A	NA,G	NA,1	NA,inf	NA,inf	NA,1.60836	0.000918334	0.000918334
2	chr2:43491587:G:A	43491587	NA,A	NA,G	NA,1	NA,inf	NA,inf	NA,1.60244	0.000911999	0.000911999
2	chr2:42924100:C:T	42924100	NA,T	NA,C	NA,1	NA,-inf	NA,inf	NA,1.70067	0.000906736	0.000906736
2	chr2:43493253:C:A	43493253	NA,A	NA,C	NA,1	NA,inf	NA,inf	NA,1.59902	0.000905125	0.000905125
2	chr2:43499741:A:T	43499741	NA,T	NA,A	NA,1	NA,inf	NA,inf	NA,1.60235	0.000903861	0.000903861
2	chr2:43875373:C:T	43875373	NA,T	NA,C	NA,1	NA,inf	NA,inf	NA,1.61904	0.000895477	0.000895477
2	chr2:43156481:C:T	43156481	NA,T	NA,C	NA,1	NA,inf	NA,inf	NA,1.60821	0.000894139	0.000894139
2	chr2:43273142:A:G	43273142	G,G	A,A	1,1	inf,inf	inf,inf	1.73421,2.08479	0.000884186	0.000884186
2	chr2:43119031:G:A	43119031	A,A	G,G	1,1	-inf,-inf	inf,inf	2.46438,0.591279	0.000873739	0.000873739
2	chr2:43119650:A:G	43119650	G,G	A,A	1,1	-inf,-inf	inf,inf	2.46526,0.587174	0.000868636	0.000868636
2	chr2:43282958:T:C	43282958	C,C	T,T	1,1	inf,inf	inf,inf	4.87913,3.0216	0.000867836	0.000867838
2	chr2:43877016:A:G	43877016	G,G	A,A	1,1	-inf,-inf	inf,inf	1.3075,1.88131	0.00086726	0.00086726
2	chr2:43191237:T:C	43191237	NA,C	NA,T	NA,1	NA,inf	NA,inf	NA,1.56586	0.000862518	0.000862518
2	chr2:43117414:A:G	43117414	G,G	A,A	1,1	-inf,-inf	inf,inf	2.39101,0.691154	0.000856061	0.000856061
2	chr2:43369947:G:T	43369947	NA,T	NA,G	NA,1	NA,inf	NA,inf	NA,1.59524	0.000854905	0.000854905
2	chr2:43577955:A:G	43577955	NA,G	NA,A	NA,1	NA,inf	NA,inf	NA,1.52742	0.000850301	0.000850301
2	chr2:43097192:G:T	43097192	NA,T	NA,G	NA,1	NA,inf	NA,inf	NA,1.56733	0.000847122	0.000847122
2	chr2:43299247:A:T	43299247	T,T	A,A	1,1	inf,inf	inf,inf	2.34081,2.47718	0.000843873	0.000843873
2	chr2:43118484:G:A	43118484	A,A	G,G	1,1	-inf,-inf	inf,inf	2.39225,0.676675	0.000843124	0.000843124
2	chr2:43119501:T:C	43119501	C,C	T,T	1,1	-inf,-inf	inf,inf	2.44409,0.592663	0.000841751	0.000841751
2	chr2:43044661:T:A	43044661	NA,A	NA,T	NA,1	NA,inf	NA,inf	NA,1.54329	0.000838652	0.000838652
2	chr2:43728050:A:C	43728050	NA,C	NA,A	NA,1	NA,-inf	NA,inf	NA,1.62522	0.000828882	0.000828882
2	chr2:42918456:T:C	42918456	NA,C	NA,T	NA,1	NA,-inf	NA,inf	NA,1.65031	0.000828331	0.000828331
2	chr2:43119950:G:A	43119950	A,A	G,G	1,1	-inf,-inf	inf,inf	2.43169,0.602532	0.000827536	0.000827536
2	chr2:43548919:G:A	43548919	NA,A	NA,G	NA,1	NA,inf	NA,inf	NA,1.48966	0.000826777	0.000826777
2	chr2:43157485:G:C	43157485	NA,C	NA,G	NA,1	NA,inf	NA,inf	NA,1.55704	0.000812207	0.000812207
2	chr2:43572236:G:A	43572236	NA,A	NA,G	NA,1	NA,inf	NA,inf	NA,1.56948	0.00080546	0.00080546
2	chr2:43153736:G:A	43153736	NA,A	NA,G	NA,1	NA,inf	NA,inf	NA,1.55101	0.000800806	0.000800806
2	chr2:43118476:C:T	43118476	T,T	C,C	1,1	-inf,-inf	inf,inf	2.35985,0.686446	0.000800724	0.000800724
2	chr2:43210056:C:G	43210056	NA,G	NA,C	NA,1	NA,inf	NA,inf	NA,1.54886	0.000800212	0.000800212
2	chr2:43118461:A:G	43118461	G,G	A,A	1,1	-inf,-inf	inf,inf	2.33012,0.710265	0.000785067	0.000785067
2	chr2:43576329:T:A	43576329	NA,A	NA,T	NA,1	NA,inf	NA,inf	NA,1.48304	0.000780862	0.000780862
2	chr2:42909240:C:A	42909240	NA,A	NA,C	NA,1	NA,-inf	NA,inf	NA,1.61517	0.000772262	0.000772262
2	chr2:43118549:T:C	43118549	C,C	T,T	1,1	-inf,-inf	inf,inf	2.33804,0.690328	0.000772182	0.000772182
2	chr2:43118534:G:A	43118534	A,A	G,G	1,1	-inf,-inf	inf,inf	2.35266,0.669434	0.000769666	0.000769666
2	chr2:43674933:C:T	43674933	NA,T	NA,C	NA,1	NA,-inf	NA,inf	NA,1.5894	0.000769363	0.000769363
2	chr2:42873440:T:C	42873440	NA,C	NA,T	NA,1	NA,inf	NA,inf	NA,1.5383	0.000765592	0.000765592
2	chr2:42896219:C:T	42896219	NA,T	NA,C	NA,1	NA,inf	NA,inf	NA,1.50278	0.000759427	0.000759427
2	chr2:44011496:A:G	44011496	G,NA	A,NA	1,NA	inf,NA	inf,NA	1.73458,NA	0.000747504	0.000747504
2	chr2:43501330:AAAAAAAAAAG:A	43501330	A,A	AAAAAAAAAAG,AAAAAAAAAAG	1,1	inf,inf	inf,inf	1.06904,1.50067	0.000746641	0.000746641
2	chr2:43118146:C:A	43118146	A,A	C,C	1,1	-inf,-inf	inf,inf	2.33313,0.669398	0.000741537	0.000741537
2	chr2:43427849:C:T	43427849	NA,T	NA,C	NA,1	NA,-inf	NA,inf	NA,1.59095	0.000740905	0.000740905
2	chr2:43273123:T:C	43273123	C,C	T,T	1,1	inf,inf	inf,inf	4.5036,2.91747	0.000738988	0.000738988
2	chr2:43118715:G:A	43118715	A,A	G,G	1,1	-inf,-inf	inf,inf	2.39943,0.569385	0.00073496	0.00073496
2	chr2:43233980:C:T	43233980	T,T	C,C	1,1	inf,inf	inf,inf	5.22978,3.15121	0.000731555	0.000731561
2	chr2:43267727:C:CACCA	43267727	NA,CACCA	NA,C	NA,1	NA,inf	NA,inf	NA,1.47376	0.000730252	0.000730252
2	chr2:43053886:T:C	43053886	NA,C	NA,T	NA,1	NA,-inf	NA,inf	NA,1.54842	0.00072716	0.00072716
2	chr2:43521777:G:C	43521777	NA,C	NA,G	NA,1	NA,inf	NA,inf	NA,1.45748	0.000714049	0.000714049
2	chr2:43496730:G:A	43496730	NA,A	NA,G	NA,1	NA,inf	NA,inf	NA,1.49557	0.000709722	0.000709722
2	chr2:43221516:A:G	43221516	NA,G	NA,A	NA,1	NA,-inf	NA,inf	NA,1.54207	0.000697827	0.000697827
2	chr2:43436400:C:T	43436400	NA,T	NA,C	NA,1	NA,inf	NA,inf	NA,1.47488	0.000684534	0.000684534
2	chr2:43069485:G:A	43069485	NA,A	NA,G	NA,1	NA,inf	NA,inf	NA,1.39842	0.000671252	0.000671252
2	chr2:43130870:A:G	43130870	G,G	A,A	1,1	-inf,-inf	inf,inf	2.10397,0.843613	0.000665389	0.000665389
2	chr2:43296240:A:G	43296240	G,G	A,A	1,1	inf,inf	inf,inf	4.80897,2.85209	0.000663361	0.000663363
2	chr2:43008510:C:T	43008510	T,NA	C,NA	1,NA	inf,NA	inf,NA	1.73212,NA	0.000662802	0.000662802
2	chr2:43334861:T:C	43334861	C,C	T,T	1,1	inf,inf	inf,inf	1.41787,2.16569	0.000662706	0.000662706
2	chr2:43115763:T:C	43115763	C,C	T,T	1,1	-inf,-inf	inf,inf	2.35811,0.565829	0.000659148	0.000659148
2	chr2:43827400:T:C	43827400	NA,C	NA,T	NA,1	NA,-inf	NA,inf	NA,1.50431	0.00065752	0.00065752
2	chr2:43273665:A:G	43273665	G,G	A,A	1,1	inf,inf	inf,inf	2.03634,2.13787	0.000652855	0.000652855
2	chr2:42889351:T:C	42889351	NA,C	NA,T	NA,1	NA,-inf	NA,inf	NA,1.52178	0.000651819	0.000651819
2	chr2:43900972:A:G	43900972	NA,G	NA,A	NA,1	NA,inf	NA,inf	NA,1.40926	0.000648219	0.000648219
2	chr2:43259565:C:T	43259565	T,T	C,C	1,1	inf,inf	inf,inf	1.43798,1.95899	0.000646644	0.000646644
2	chr2:43150594:G:A	43150594	A,NA	G,NA	1,NA	-inf,NA	inf,NA	1.9596,NA	0.00064631	0.00064631
2	chr2:43053255:T:C	43053255	NA,C	NA,T	NA,1	NA,-inf	NA,inf	NA,1.48672	0.000644255	0.000644255
2	chr2:43115803:A:G	43115803	G,G	A,A	1,1	-inf,-inf	inf,inf	2.25819,0.64221	0.000642035	0.000642035
2	chr2:43334676:C:G	43334676	G,G	C,C	1,1	-inf,inf	inf,inf	0.387399,1.34526	0.000640703	0.000640703
2	chr2:43192750:T:A	43192750	NA,A	NA,T	NA,1	NA,inf	NA,inf	NA,1.40792	0.000639377	0.000639377
2	chr2:43416225:T:C	43416225	NA,C	NA,T	NA,1	NA,-inf	NA,inf	NA,1.50327	0.000639183	0.000639183
2	chr2:43204595:G:A	43204595	A,NA	G,NA	1,NA	-inf,NA	inf,NA	2.0129,NA	0.000638807	0.000638807
2	chr2:43117910:G:C	43117910	C,C	G,G	1,1	-inf,-inf	inf,inf	2.26178,0.659451	0.000637745	0.000637745
2	chr2:43171188:G:A	43171188	NA,A	NA,G	NA,1	NA,-inf	NA,inf	NA,1.47488	0.00063768	0.00063768
2	chr2:43300597:A:T	43300597	T,T	A,A	1,1	inf,inf	inf,inf	5.10398,2.99124	0.000636463	0.000636466
2	chr2:43154468:C:G	43154468	NA,G	NA,C	NA,1	NA,inf	NA,inf	NA,1.43897	0.000633727	0.000633727
2	chr2:43290501:T:A	43290501	NA,A	NA,T	NA,1	NA,inf	NA,inf	NA,1.4017	0.000629784	0.000629784
2	chr2:43812581:G:A	43812581	NA,A	NA,G	NA,1	NA,-inf	NA,inf	NA,1.47365	0.000623727	0.000623727
2	chr2:43118875:G:A	43118875	A,A	G,G	1,1	-inf,-inf	inf,inf	2.28661,0.610586	0.000623284	0.000623284
2	chr2:43071052:T:C	43071052	NA,C	NA,T	NA,1	NA,inf	NA,inf	NA,1.37159	0.000623237	0.000623237
2	chr2:43266040:A:G	43266040	G,NA	A,NA	1,NA	inf,NA	inf,NA	1.51041,NA	0.000620283	0.000620283
2	chr2:44028321:A:G	44028321	G,NA	A,NA	1,NA	inf,NA	inf,NA	1.62766,NA	0.000618562	0.000618562
2	chr2:43359466:G:A	43359466	NA,A	NA,G	NA,1	NA,inf	NA,inf	NA,1.39559	0.000615605	0.000615605
2	chr2:43842891:C:T	43842891	NA,T	NA,C	NA,1	NA,-inf	NA,inf	NA,1.4536	0.000614198	0.000614198
2	chr2:43434929:G:A	43434929	A,A	G,G	1,1	inf,inf	inf,inf	1.30942,1.0311	0.00060839	0.00060839
2	chr2:43051601:C:T	43051601	NA,T	NA,C	NA,1	NA,inf	NA,inf	NA,1.39848	0.000608092	0.000608092
2	chr2:43241497:T:C	43241497	C,C	T,T	1,1	inf,inf	inf,inf	4.86627,3.06172	0.000607716	0.000607718
2	chr2:43303913:T:A	43303913	A,A	T,T	1,1	inf,inf	inf,inf	4.82274,2.90507	0.000605164	0.000605166
2	chr2:43177470:C:T	43177470	NA,T	NA,C	NA,1	NA,-inf	NA,inf	NA,1.44161	0.000603082	0.000603082
2	chr2:43335340:A:T	43335340	T,T	A,A	1,1	inf,inf	inf,inf	1.55033,2.21871	0.000601858	0.000601858
2	chr2:43537919:G:A	43537919	A,NA	G,NA	1,NA	inf,NA	inf,NA	1.46264,NA	0.000598784	0.000598784
2	chr2:43788789:A:T	43788789	T,T	A,A	1,1	-inf,-inf	inf,inf	3.65542,0.200258	0.000595019	0.000595019
2	chr2:43340079:T:C	43340079	C,C	T,T	1,1	inf,inf	inf,inf	5.19157,2.84807	0.000592001	0.000592005
2	chr2:43116844:A:G	43116844	G,G	A,A	1,1	-inf,-inf	inf,inf	2.27325,0.588582	0.000588867	0.000588867
2	chr2:43358221:C:A	43358221	NA,A	NA,C	NA,1	NA,inf	NA,inf	NA,1.34051	0.000588286	0.000588286
2	chr2:44017902:G:A	44017902	A,NA	G,NA	1,NA	inf,NA	inf,NA	1.59962,NA	0.000582929	0.000582929
2	chr2:43435180:C:T	43435180	T,T	C,C	1,1	inf,inf	inf,inf	1.10507,1.24049	0.00057911	0.00057911
2	chr2:42816168:T:G	42816168	G,G	T,T	1,1	inf,-inf	inf,inf	1.9334,0.0506159	0.00057406	0.00057406
2	chr2:43116790:A:G	43116790	G,G	A,A	1,1	-inf,-inf	inf,inf	2.24829,0.608509	0.000571277	0.000571277
2	chr2:43470321:T:G	43470321	NA,G	NA,T	NA,1	NA,inf	NA,inf	NA,1.31744	0.000566901	0.000566901
2	chr2:43215950:G:C	43215950	NA,C	NA,G	NA,1	NA,-inf	NA,inf	NA,1.43958	0.000557802	0.000557802
2	chr2:43283671:C:T	43283671	NA,T	NA,C	NA,1	NA,-inf	NA,inf	NA,1.41913	0.000555877	0.000555877
2	chr2:43173686:G:C	43173686	NA,C	NA,G	NA,1	NA,inf	NA,inf	NA,1.32711	0.000555511	0.000555511
2	chr2:42775205:C:G	42775205	NA,G	NA,C	NA,1	NA,-inf	NA,inf	NA,1.51579	0.000554224	0.000554224
2	chr2:43158759:A:G	43158759	NA,G	NA,A	NA,1	NA,-inf	NA,inf	NA,1.43457	0.000547467	0.000547467
2	chr2:43247156:C:T	43247156	T,T	C,C	1,1	inf,inf	inf,inf	1.55426,1.98463	0.000543177	0.000543177
2	chr2:43116415:C:G	43116415	G,G	C,C	1,1	-inf,-inf	inf,inf	2.20153,0.602113	0.000541645	0.000541645
2	chr2:43218985:C:G	43218985	G,G	C,C	1,1	inf,-inf	inf,inf	0.690931,1.1702	0.000539835	0.000539835
2	chr2:43115709:C:T	43115709	T,T	C,C	1,1	-inf,-inf	inf,inf	2.20347,0.5972	0.000536501	0.000536501
2	chr2:42918274:C:T	42918274	NA,T	NA,C	NA,1	NA,inf	NA,inf	NA,1.30694	0.000533057	0.000533057
2	chr2:43559062:A:G	43559062	NA,G	NA,A	NA,1	NA,inf	NA,inf	NA,1.35174	0.000532024	0.000532024
2	chr2:43266604:A:G	43266604	NA,G	NA,A	NA,1	NA,inf	NA,inf	NA,1.30849	0.000530649	0.000530649
2	chr2:43296557:G:T	43296557	T,T	G,G	1,1	inf,inf	inf,inf	4.70996,2.7091	0.000530121	0.000530122
2	chr2:43897355:T:C	43897355	NA,C	NA,T	NA,1	NA,-inf	NA,inf	NA,1.38073	0.000528605	0.000528605
2	chr2:43841975:GC:G	43841975	G,NA	GC,NA	1,NA	inf,NA	inf,NA	2.48486,NA	0.000528449	0.000528449
2	chr2:43162249:C:T	43162249	NA,T	NA,C	NA,1	NA,-inf	NA,inf	NA,1.38274	0.00052652	0.00052652
2	chr2:43543543:CCTGA:C	43543543	NA,C	NA,CCTGA	NA,1	NA,inf	NA,inf	NA,1.33205	0.00052541	0.00052541
2	chr2:43116078:C:T	43116078	T,T	C,C	1,1	-inf,-inf	inf,inf	2.1905,0.596231	0.000524334	0.000524334
2	chr2:43621687:CAG:C	43621687	NA,C	NA,CAG	NA,1	NA,-inf	NA,inf	NA,1.36811	0.000520255	0.000520255
2	chr2:43615958:C:G	43615958	NA,G	NA,C	NA,1	NA,inf	NA,inf	NA,1.30347	0.000518126	0.000518126
2	chr2:42805369:G:A	42805369	A,NA	G,NA	1,NA	-inf,NA	inf,NA	1.40026,NA	0.000516529	0.000516529
2	chr2:43116083:A:G	43116083	G,G	A,A	1,1	-inf,-inf	inf,inf	2.18321,0.59264	0.000514642	0.000514642
2	chr2:42885714:A:G	42885714	NA,G	NA,A	NA,1	NA,-inf	NA,inf	NA,1.37668	0.000512993	0.000512993
2	chr2:43127404:T:A	43127404	NA,A	NA,T	NA,1	NA,inf	NA,inf	NA,1.28899	0.000511591	0.000511591
2	chr2:43116070:C:T	43116070	T,T	C,C	1,1	-inf,-inf	inf,inf	2.18445,0.587769	0.000511581	0.000511581
2	chr2:42917332:T:C	42917332	NA,C	NA,T	NA,1	NA,inf	NA,inf	NA,1.29447	0.000510814	0.000510814
2	chr2:43355612:T:C	43355612	NA,C	NA,T	NA,1	NA,inf	NA,inf	NA,1.21463	0.000510271	0.000510271
2	chr2:43115633:G:A	43115633	A,A	G,G	1,1	-inf,-inf	inf,inf	2.24926,0.530456	0.000508233	0.000508233
2	chr2:43242303:G:A	43242303	NA,A	NA,G	NA,1	NA,inf	NA,inf	NA,1.29043	0.000507651	0.000507651
2	chr2:43882142:A:G	43882142	G,G	A,A	1,1	inf,inf	inf,inf	1.73246,0.359647	0.000505156	0.000505156
2	chr2:43746690:C:T	43746690	T,NA	C,NA	1,NA	inf,NA	inf,NA	1.17871,NA	0.00050445	0.00050445
2	chr2:43216481:T:C	43216481	NA,C	NA,T	NA,1	NA,-inf	NA,inf	NA,1.38596	0.000503568	0.000503568
2	chr2:43894458:C:T	43894458	NA,T	NA,C	NA,1	NA,-inf	NA,inf	NA,1.36428	0.000502066	0.000502066
2	chr2:43085497:T:C	43085497	C,NA	T,NA	1,NA	inf,NA	inf,NA	1.6123,NA	0.000495075	0.000495075
2	chr2:43117090:C:T	43117090	T,T	C,C	1,1	-inf,-inf	inf,inf	2.16004,0.597415	0.000494534	0.000494534
2	chr2:43295724:CAG:C	43295724	C,C	CAG,CAG	1,1	inf,inf	inf,inf	4.71845,2.67099	0.000493538	0.000493539
2	chr2:43117076:T:C	43117076	C,C	T,T	1,1	-inf,-inf	inf,inf	2.15081,0.604892	0.000490951	0.000490951
2	chr2:43241606:G:A	43241606	A,A	G,G	1,1	inf,inf	inf,inf	1.40064,1.79314	0.000490867	0.000490867
2	chr2:43580117:C:T	43580117	NA,T	NA,C	NA,1	NA,inf	NA,inf	NA,1.23885	0.000490602	0.000490602
2	chr2:43885999:G:A	43885999	A,A	G,G	1,1	inf,inf	inf,inf	2.01622,0.0514067	0.000488879	0.000488879
2	chr2:43748624:A:T	43748624	NA,T	NA,A	NA,1	NA,-inf	NA,inf	NA,1.35917	0.000488165	0.000488165
2	chr2:43134829:A:G	43134829	NA,G	NA,A	NA,1	NA,-inf	NA,inf	NA,1.3405	0.000487998	0.000487998
2	chr2:43042789:T:C	43042789	NA,C	NA,T	NA,1	NA,inf	NA,inf	NA,1.26767	0.000487857	0.000487857
2	chr2:43146097:T:C	43146097	NA,C	NA,T	NA,1	NA,-inf	NA,inf	NA,1.32952	0.000480523	0.000480523
2	chr2:43170481:A:G	43170481	NA,G	NA,A	NA,1	NA,inf	NA,inf	NA,1.25156	0.000476976	0.000476976
2	chr2:43117037:G:A	43117037	A,A	G,G	1,1	-inf,-inf	inf,inf	2.11685,0.621915	0.000470156	0.000470156
2	chr2:43052677:G:A	43052677	A,A	G,G	1,1	-inf,inf	inf,inf	1.91804,0.438655	0.000469234	0.000469234
2	chr2:43168531:C:T	43168531	NA,T	NA,C	NA,1	NA,inf	NA,inf	NA,1.26461	0.000469207	0.000469207
2	chr2:43166166:G:A	43166166	A,A	G,G	1,1	-inf,-inf	inf,inf	0.00605737,2.39887	0.000465926	0.000465926
2	chr2:43209091:G:A	43209091	NA,A	NA,G	NA,1	NA,inf	NA,inf	NA,1.20375	0.000464357	0.000464357
2	chr2:43472696:C:T	43472696	NA,T	NA,C	NA,1	NA,inf	NA,inf	NA,1.25568	0.000457409	0.000457409
2	chr2:43704250:G:T	43704250	NA,T	NA,G	NA,1	NA,-inf	NA,inf	NA,1.32165	0.000456561	0.000456561
2	chr2:43957532:A:G	43957532	NA,G	NA,A	NA,1	NA,-inf	NA,inf	NA,1.28531	0.000454822	0.000454822
2	chr2:43243491:C:T	43243491	NA,T	NA,C	NA,1	NA,inf	NA,inf	NA,1.21983	0.000453351	0.000453351
2	chr2:43044579:T:C	43044579	C,NA	T,NA	1,NA	inf,NA	inf,NA	1.54462,NA	0.000451972	0.000451972
2	chr2:43189344:G:A	43189344	NA,A	NA,G	NA,1	NA,inf	NA,inf	NA,1.2254	0.000451319	0.000451319
2	chr2:42901263:A:C	42901263	NA,C	NA,A	NA,1	NA,inf	NA,inf	NA,1.22507	0.000450916	0.000450916
2	chr2:43573887:T:C	43573887	NA,C	NA,T	NA,1	NA,inf	NA,inf	NA,1.19073	0.00045003	0.00045003
2	chr2:43263725:C:T	43263725	T,T	C,C	1,1	inf,inf	inf,inf	4.25213,2.51776	0.000449905	0.000449905
2	chr2:44020771:A:G	44020771	G,NA	A,NA	1,NA	-inf,NA	inf,NA	1.79072,NA	0.00044924	0.00044924
2	chr2:43088079:A:T	43088079	T,NA	A,NA	1,NA	-inf,NA	inf,NA	1.57282,NA	0.000445677	0.000445677
2	chr2:43194081:T:G	43194081	NA,G	NA,T	NA,1	NA,inf	NA,inf	NA,1.20885	0.000444112	0.000444112
2	chr2:43132926:A:T	43132926	T,T	A,A	1,1	-inf,-inf	inf,inf	2.28479,0.532596	0.000442575	0.000442575
2	chr2:43132136:G:C	43132136	C,C	G,G	1,1	-inf,-inf	inf,inf	1.86187,0.947606	0.000442512	0.000442512
2	chr2:43573349:T:C	43573349	NA,C	NA,T	NA,1	NA,inf	NA,inf	NA,1.18093	0.000441799	0.000441799
2	chr2:43134707:T:C	43134707	NA,C	NA,T	NA,1	NA,inf	NA,inf	NA,1.13865	0.000435294	0.000435294
2	chr2:43573054:G:A	43573054	NA,A	NA,G	NA,1	NA,inf	NA,inf	NA,1.17249	0.000434625	0.000434625
2	chr2:43538992:A:G	43538992	NA,G	NA,A	NA,1	NA,inf	NA,inf	NA,1.19875	0.000432147	0.000432147
2	chr2:43355787:A:G	43355787	NA,G	NA,A	NA,1	NA,inf	NA,inf	NA,1.19418	0.000430333	0.000430333
2	chr2:43693658:A:G	43693658	NA,G	NA,A	NA,1	NA,inf	NA,inf	NA,1.18802	0.00042817	0.00042817
2	chr2:43445845:G:A	43445845	NA,A	NA,G	NA,1	NA,-inf	NA,inf	NA,1.27485	0.000425429	0.000425429
2	chr2:43787580:T:A	43787580	A,A	T,T	1,1	-inf,-inf	inf,inf	3.47526,0.186891	0.000425275	0.000425275
2	chr2:43423716:T:C	43423716	NA,C	NA,T	NA,1	NA,inf	NA,inf	NA,1.15054	0.000423177	0.000423177
2	chr2:43657716:C:A	43657716	A,A	C,C	1,1	-inf,inf	inf,inf	2.77535,0.124606	0.000423061	0.000423061
2	chr2:42847015:A:G	42847015	NA,G	NA,A	NA,1	NA,inf	NA,inf	NA,1.18084	0.000422967	0.000422967
2	chr2:43136616:A:G	43136616	G,G	A,A	1,1	inf,-inf	inf,inf	1.71181,0.417619	0.000422007	0.000422007
2	chr2:43278076:G:A	43278076	A,A	G,G	1,1	inf,inf	inf,inf	4.75459,2.7109	0.000420782	0.000420783
2	chr2:42988331:T:C	42988331	NA,C	NA,T	NA,1	NA,inf	NA,inf	NA,1.17919	0.00042056	0.00042056
2	chr2:43713127:T:C	43713127	C,NA	T,NA	1,NA	inf,NA	inf,NA	1.4499,NA	0.000418794	0.000418794
2	chr2:43533280:C:T	43533280	T,NA	C,NA	1,NA	inf,NA	inf,NA	1.29403,NA	0.000418596	0.000418596
2	chr2:43146339:C:T	43146339	T,T	C,C	1,1	inf,-inf	inf,inf	0.759209,1.70291	0.000417993	0.000417993
2	chr2:43876928:G:A	43876928	A,NA	G,NA	1,NA	-inf,NA	inf,NA	1.81061,NA	0.000415596	0.000415596
2	chr2:43142595:A:G	43142595	NA,G	NA,A	NA,1	NA,inf	NA,inf	NA,1.19929	0.000412957	0.000412957
2	chr2:43618770:T:C	43618770	NA,C	NA,T	NA,1	NA,inf	NA,inf	NA,1.17717	0.000412169	0.000412169
2	chr2:43607785:A:G	43607785	NA,G	NA,A	NA,1	NA,inf	NA,inf	NA,1.17425	0.000411726	0.000411726
2	chr2:43703594:A:C	43703594	NA,C	NA,A	NA,1	NA,-inf	NA,inf	NA,1.25895	0.000409755	0.000409755
2	chr2:43250294:T:C	43250294	C,NA	T,NA	1,NA	inf,NA	inf,NA	1.31256,NA	0.000409204	0.000409204
2	chr2:42793927:C:G	42793927	NA,G	NA,C	NA,1	NA,-inf	NA,inf	NA,1.26124	0.000408392	0.000408392
2	chr2:43053464:C:T	43053464	T,T	C,C	1,1	-inf,inf	inf,inf	1.96527,0.214266	0.000407107	0.000407107
2	chr2:42846487:C:T	42846487	NA,T	NA,C	NA,1	NA,inf	NA,inf	NA,1.16394	0.000407105	0.000407105
2	chr2:43787907:C:T	43787907	NA,T	NA,C	NA,1	NA,-inf	NA,inf	NA,1.23463	0.000407056	0.000407056
2	chr2:42848870:T:C	42848870	NA,C	NA,T	NA,1	NA,-inf	NA,inf	NA,1.24372	0.000405486	0.000405486
2	chr2:43319696:C:G	43319696	G,G	C,C	1,1	inf,inf	inf,inf	1.68025,1.96359	0.000405326	0.000405326
2	chr2:43056395:GT:G	43056395	G,G	GT,GT	1,1	-inf,inf	inf,inf	1.7654,0.460037	0.00040445	0.00040445
2	chr2:43188299:C:G	43188299	NA,G	NA,C	NA,1	NA,inf	NA,inf	NA,1.16926	0.000397037	0.000397037
2	chr2:43331604:C:T	43331604	T,T	C,C	1,1	inf,inf	inf,inf	1.52638,1.97333	0.000396515	0.000396515
2	chr2:43335091:C:T	43335091	T,T	C,C	1,1	inf,inf	inf,inf	1.41194,1.8654	0.000396394	0.000396394
2	chr2:43254100:C:T	43254100	NA,T	NA,C	NA,1	NA,inf	NA,inf	NA,1.14201	0.000393683	0.000393683
2	chr2:43577526:G:T	43577526	NA,T	NA,G	NA,1	NA,inf	NA,inf	NA,1.11603	0.000392361	0.000392361
2	chr2:43407805:G:C	43407805	NA,C	NA,G	NA,1	NA,inf	NA,inf	NA,1.11647	0.000392113	0.000392113
2	chr2:43543631:G:A	43543631	NA,A	NA,G	NA,1	NA,-inf	NA,inf	NA,1.22506	0.000390229	0.000390229
2	chr2:43700897:G:A	43700897	NA,A	NA,G	NA,1	NA,-inf	NA,inf	NA,1.22918	0.000389471	0.000389471
2	chr2:43845412:C:G	43845412	NA,G	NA,C	NA,1	NA,-inf	NA,inf	NA,1.1983	0.000387753	0.000387753
2	chr2:43015756:T:G	43015756	NA,G	NA,T	NA,1	NA,-inf	NA,inf	NA,1.22101	0.000387463	0.000387463
2	chr2:43203991:C:T	43203991	NA,T	NA,C	NA,1	NA,inf	NA,inf	NA,1.16025	0.000387119	0.000387119
2	chr2:43282656:A:C	43282656	NA,C	NA,A	NA,1	NA,-inf	NA,inf	NA,1.21947	0.000384649	0.000384649
2	chr2:43158762:G:A	43158762	NA,A	NA,G	NA,1	NA,inf	NA,inf	NA,1.15435	0.000379731	0.000379731
2	chr2:43141214:C:T	43141214	NA,T	NA,C	NA,1	NA,inf	NA,inf	NA,1.13218	0.000379501	0.000379501
2	chr2:43042629:A:T	43042629	NA,T	NA,A	NA,1	NA,inf	NA,inf	NA,1.13337	0.000378959	0.000378959
2	chr2:43749431:G:A	43749431	NA,A	NA,G	NA,1	NA,-inf	NA,inf	NA,1.21417	0.000377657	0.000377657
2	chr2:43147780:T:C	43147780	NA,C	NA,T	NA,1	NA,inf	NA,inf	NA,1.14627	0.000377267	0.000377267
2	chr2:43595172:G:A	43595172	NA,A	NA,G	NA,1	NA,inf	NA,inf	NA,1.12019	0.000376722	0.000376722
2	chr2:43887229:G:A	43887229	NA,A	NA,G	NA,1	NA,-inf	NA,inf	NA,1.20052	0.000375718	0.000375718
2	chr2:42882317:G:A	42882317	NA,A	NA,G	NA,1	NA,-inf	NA,inf	NA,1.20668	0.000375574	0.000375574
2	chr2:43618627:AC:A	43618627	NA,A	NA,AC	NA,1	NA,inf	NA,inf	NA,1.1253	0.000375472	0.000375472
2	chr2:43475014:C:A	43475014	A,NA	C,NA	1,NA	-inf,NA	inf,NA	1.74223,NA	0.000375152	0.000375152
2	chr2:43128380:A:G	43128380	G,G	A,A	1,1	-inf,-inf	inf,inf	2.21434,0.139291	0.000375145	0.000375145
2	chr2:43141109:A:G	43141109	NA,G	NA,A	NA,1	NA,inf	NA,inf	NA,1.12421	0.000374442	0.000374442
2	chr2:43623653:T:G	43623653	NA,G	NA,T	NA,1	NA,inf	NA,inf	NA,1.12174	0.000373289	0.000373289
2	chr2:43804823:T:C	43804823	NA,C	NA,T	NA,1	NA,inf	NA,inf	NA,1.12626	0.000371272	0.000371272
2	chr2:43070435:C:T	43070435	NA,T	NA,C	NA,1	NA,inf	NA,inf	NA,1.0777	0.000370749	0.000370749
2	chr2:43209817:G:A	43209817	NA,A	NA,G	NA,1	NA,inf	NA,inf	NA,1.12188	0.000367784	0.000367784
2	chr2:43131988:T:C	43131988	C,C	T,T	1,1	-inf,-inf	inf,inf	1.77778,0.873852	0.000366154	0.000366154
2	chr2:43590724:C:T	43590724	NA,T	NA,C	NA,1	NA,inf	NA,inf	NA,1.10306	0.000365701	0.000365701
2	chr2:43146297:A:C	43146297	NA,C	NA,A	NA,1	NA,inf	NA,inf	NA,1.1213	0.000364999	0.000364999
2	chr2:43465676:G:A	43465676	NA,A	NA,G	NA,1	NA,-inf	NA,inf	NA,1.16577	0.000363996	0.000363996
2	chr2:43141090:G:A	43141090	NA,A	NA,G	NA,1	NA,inf	NA,inf	NA,1.1062	0.000362634	0.000362634
2	chr2:43144660:G:A	43144660	A,A	G,G	1,1	inf,-inf	inf,inf	1.42914,0.996399	0.000361437	0.000361437
2	chr2:43173807:T:G	43173807	NA,G	NA,T	NA,1	NA,inf	NA,inf	NA,1.08815	0.000361146	0.000361146
2	chr2:43256087:T:A	43256087	A,A	T,T	1,1	inf,inf	inf,inf	4.91518,2.68076	0.000361065	0.000361066
2	chr2:42901827:G:A	42901827	NA,A	NA,G	NA,1	NA,inf	NA,inf	NA,1.09886	0.000359173	0.000359173
2	chr2:42847293:T:C	42847293	NA,C	NA,T	NA,1	NA,inf	NA,inf	NA,1.08978	0.000358861	0.000358861
2	chr2:43799091:G:A	43799091	NA,A	NA,G	NA,1	NA,inf	NA,inf	NA,1.09571	0.000357561	0.000357561
2	chr2:43891819:C:T	43891819	NA,T	NA,C	NA,1	NA,inf	NA,inf	NA,1.08562	0.000357485	0.000357485
2	chr2:43205163:A:C	43205163	C,NA	A,NA	1,NA	-inf,NA	inf,NA	1.41673,NA	0.000355471	0.000355471
2	chr2:43748949:T:G	43748949	G,G	T,T	1,1	-inf,inf	inf,inf	3.52727,0.448266	0.000355094	0.000355094
2	chr2:43602839:C:A	43602839	A,NA	C,NA	1,NA	inf,NA	inf,NA	1.20313,NA	0.000354951	0.000354951
2	chr2:42900818:A:G	42900818	NA,G	NA,A	NA,1	NA,-inf	NA,inf	NA,1.19735	0.000353986	0.000353986
2	chr2:43494499:T:C	43494499	C,NA	T,NA	1,NA	inf,NA	inf,NA	1.21791,NA	0.000353484	0.000353484
2	chr2:43057360:G:A	43057360	NA,A	NA,G	NA,1	NA,inf	NA,inf	NA,1.08782	0.000353476	0.000353476
2	chr2:42859282:A:G	42859282	NA,G	NA,A	NA,1	NA,-inf	NA,inf	NA,1.18105	0.000353355	0.000353355
2	chr2:43748042:C:A	43748042	A,A	C,C	1,1	-inf,inf	inf,inf	3.39541,0.575054	0.000353264	0.000353264
2	chr2:43991972:T:G	43991972	NA,G	NA,T	NA,1	NA,-inf	NA,inf	NA,1.14899	0.00035264	0.00035264
2	chr2:43813971:C:T	43813971	NA,T	NA,C	NA,1	NA,inf	NA,inf	NA,1.09116	0.000349876	0.000349876
2	chr2:43192585:A:G	43192585	NA,G	NA,A	NA,1	NA,inf	NA,inf	NA,1.08031	0.000349248	0.000349248
2	chr2:43373993:A:C	43373993	NA,C	NA,A	NA,1	NA,inf	NA,inf	NA,1.05359	0.000348543	0.000348543
2	chr2:43442579:AG:A	43442579	NA,A	NA,AG	NA,1	NA,inf	NA,inf	NA,1.08067	0.00034849	0.00034849
2	chr2:43487389:G:C	43487389	NA,C	NA,G	NA,1	NA,inf	NA,inf	NA,1.07613	0.000347924	0.000347924
2	chr2:42974685:C:CA	42974685	CA,NA	C,NA	1,NA	inf,NA	inf,NA	1.42312,NA	0.000347138	0.000347138
2	chr2:43143924:G:A	43143924	NA,A	NA,G	NA,1	NA,-inf	NA,inf	NA,1.14526	0.000345526	0.000345526
2	chr2:43255905:G:A	43255905	A,A	G,G	1,1	inf,inf	inf,inf	1.53957,1.71636	0.00034534	0.00034534
2	chr2:43023681:C:T	43023681	T,NA	C,NA	1,NA	-inf,NA	inf,NA	1.24124,NA	0.000344568	0.000344568
2	chr2:43523227:T:C	43523227	NA,C	NA,T	NA,1	NA,-inf	NA,inf	NA,1.13519	0.000343286	0.000343286
2	chr2:43513628:G:T	43513628	T,T	G,G	1,1	-inf,-inf	inf,inf	1.33259,1.59933	0.00034311	0.00034311
2	chr2:42843384:A:C	42843384	NA,C	NA,A	NA,1	NA,-inf	NA,inf	NA,1.14952	0.000343091	0.000343091
2	chr2:43137505:T:C	43137505	C,C	T,T	1,1	inf,inf	inf,inf	1.21847,0.908774	0.000341963	0.000341963
2	chr2:43433195:C:T	43433195	NA,T	NA,C	NA,1	NA,inf	NA,inf	NA,1.03654	0.000340972	0.000340972
2	chr2:43545272:T:C	43545272	NA,C	NA,T	NA,1	NA,inf	NA,inf	NA,1.06801	0.000340188	0.000340188
2	chr2:43497173:A:G	43497173	G,NA	A,NA	1,NA	-inf,NA	inf,NA	1.6731,NA	0.000339819	0.000339819
2	chr2:43164830:A:G	43164830	NA,G	NA,A	NA,1	NA,inf	NA,inf	NA,1.08012	0.000338654	0.000338654
2	chr2:42772908:TGATA:T	42772908	NA,T	NA,TGATA	NA,1	NA,inf	NA,inf	NA,1.07939	0.000337532	0.000337532
2	chr2:43137408:C:A	43137408	NA,A	NA,C	NA,1	NA,-inf	NA,inf	NA,1.12491	0.000336282	0.000336282
2	chr2:43217494:ACACCT:A	43217494	NA,A	NA,ACACCT	NA,1	NA,-inf	NA,inf	NA,1.17255	0.000335741	0.000335741
2	chr2:44024559:G:A	44024559	A,NA	G,NA	1,NA	-inf,NA	inf,NA	0.768974,NA	0.000335661	0.000335661
2	chr2:43553629:T:C	43553629	NA,C	NA,T	NA,1	NA,inf	NA,inf	NA,1.03538	0.0003348	0.0003348
2	chr2:43327258:T:A	43327258	A,A	T,T	1,1	inf,inf	inf,inf	1.78888,1.90515	0.000333613	0.000333613
2	chr2:43198501:G:A	43198501	NA,A	NA,G	NA,1	NA,inf	NA,inf	NA,1.07107	0.000332723	0.000332723
2	chr2:43556698:G:A	43556698	A,NA	G,NA	1,NA	-inf,NA	inf,NA	1.6729,NA	0.00033237	0.00033237
2	chr2:43845852:C:A	43845852	NA,A	NA,C	NA,1	NA,-inf	NA,inf	NA,1.10867	0.00033175	0.00033175
2	chr2:43147050:G:C	43147050	NA,C	NA,G	NA,1	NA,inf	NA,inf	NA,1.07428	0.000330933	0.000330933
2	chr2:43178054:C:G	43178054	NA,G	NA,C	NA,1	NA,inf	NA,inf	NA,1.07137	0.000329769	0.000329769
2	chr2:43843188:A:AGCTTTT	43843188	NA,AGCTTTT	NA,A	NA,1	NA,-inf	NA,inf	NA,1.1193	0.000329167	0.000329167
2	chr2:43702003:A:G	43702003	NA,G	NA,A	NA,1	NA,-inf	NA,inf	NA,1.09263	0.000328286	0.000328286
2	chr2:43200353:GCTTT:G	43200353	G,G	GCTTT,GCTTT	1,1	-inf,-inf	inf,inf	0.19829,2.17525	0.000327255	0.000327255
2	chr2:43840712:C:T	43840712	T,NA	C,NA	1,NA	inf,NA	inf,NA	2.14023,NA	0.000326478	0.000326478
2	chr2:43163858:C:T	43163858	T,T	C,C	1,1	inf,inf	inf,inf	1.09981,0.931659	0.000326353	0.000326353
2	chr2:43442095:T:C	43442095	NA,C	NA,T	NA,1	NA,inf	NA,inf	NA,1.03946	0.000325743	0.000325743
2	chr2:43061460:A:G	43061460	NA,G	NA,A	NA,1	NA,-inf	NA,inf	NA,1.0929	0.000324743	0.000324743
2	chr2:44025009:C:CT	44025009	NA,CT	NA,C	NA,1	NA,-inf	NA,inf	NA,1.09881	0.000323801	0.000323801
2	chr2:43105887:C:T	43105887	NA,T	NA,C	NA,1	NA,-inf	NA,inf	NA,1.12622	0.000323631	0.000323631
2	chr2:43030808:T:G	43030808	G,NA	T,NA	1,NA	-inf,NA	inf,NA	1.57615,NA	0.000321946	0.000321946
2	chr2:44002082:T:G	44002082	NA,G	NA,T	NA,1	NA,-inf	NA,inf	NA,1.09386	0.00032141	0.00032141
2	chr2:43057294:G:A	43057294	A,A	G,G	1,1	-inf,inf	inf,inf	1.81035,0.206376	0.000320874	0.000320874
2	chr2:43058714:A:G	43058714	NA,G	NA,A	NA,1	NA,inf	NA,inf	NA,1.02453	0.000320306	0.000320306
2	chr2:43841650:G:A	43841650	NA,A	NA,G	NA,1	NA,-inf	NA,inf	NA,1.08809	0.000320207	0.000320207
2	chr2:43456875:C:T	43456875	T,T	C,C	1,1	inf,inf	inf,inf	0.661411,1.4848	0.000319541	0.000319541
2	chr2:43326150:G:A	43326150	NA,A	NA,G	NA,1	NA,inf	NA,inf	NA,1.0246	0.000318939	0.000318939
2	chr2:43199917:A:G	43199917	NA,G	NA,A	NA,1	NA,inf	NA,inf	NA,1.02514	0.000318757	0.000318757
2	chr2:43178217:G:A	43178217	NA,A	NA,G	NA,1	NA,inf	NA,inf	NA,1.04632	0.00031722	0.00031722
2	chr2:43170112:C:G	43170112	NA,G	NA,C	NA,1	NA,inf	NA,inf	NA,1.01333	0.000316094	0.000316094
2	chr2:42904969:T:C	42904969	C,C	T,T	1,1	inf,inf	inf,inf	1.31894,0.87362	0.000315531	0.000315531
2	chr2:43541757:G:C	43541757	C,NA	G,NA	1,NA	inf,NA	inf,NA	1.19251,NA	0.000315333	0.000315333
2	chr2:42869202:A:G	42869202	NA,G	NA,A	NA,1	NA,-inf	NA,inf	NA,1.1027	0.000315131	0.000315131
2	chr2:43392384:T:C	43392384	NA,C	NA,T	NA,1	NA,inf	NA,inf	NA,1.01988	0.000311584	0.000311584
2	chr2:43284414:C:T	43284414	T,T	C,C	1,1	inf,inf	inf,inf	5.23246,2.56867	0.000311471	0.000311474
2	chr2:43390792:C:A	43390792	A,NA	C,NA	1,NA	-inf,NA	inf,NA	1.72184,NA	0.000311204	0.000311204
2	chr2:43117689:G:A	43117689	NA,A	NA,G	NA,1	NA,-inf	NA,inf	NA,1.07893	0.000311138	0.000311138
2	chr2:43552888:C:G	43552888	NA,G	NA,C	NA,1	NA,-inf	NA,inf	NA,1.08372	0.000309881	0.000309881
2	chr2:43328791:G:A	43328791	A,NA	G,NA	1,NA	inf,NA	inf,NA	1.16384,NA	0.000308919	0.000308919
2	chr2:43930512:C:T	43930512	NA,T	NA,C	NA,1	NA,inf	NA,inf	NA,1.03852	0.000307338	0.000307338
2	chr2:43200444:T:C	43200444	NA,C	NA,T	NA,1	NA,inf	NA,inf	NA,1.00308	0.000306579	0.000306579
2	chr2:44002195:G:A	44002195	NA,A	NA,G	NA,1	NA,-inf	NA,inf	NA,1.06747	0.000305594	0.000305594
2	chr2:43666726:G:A	43666726	A,NA	G,NA	1,NA	-inf,NA	inf,NA	1.69278,NA	0.000305198	0.000305198
2	chr2:43699834:C:T	43699834	NA,T	NA,C	NA,1	NA,inf	NA,inf	NA,0.998553	0.000305155	0.000305155
2	chr2:43720204:T:C	43720204	NA,C	NA,T	NA,1	NA,inf	NA,inf	NA,0.983095	0.000305102	0.000305102
2	chr2:43812594:C:T	43812594	T,T	C,C	1,1	-inf,-inf	inf,inf	2.99616,0.14973	0.000304888	0.000304888
2	chr2:42888834:A:G	42888834	NA,G	NA,A	NA,1	NA,-inf	NA,inf	NA,1.08441	0.000304585	0.000304585
2	chr2:42900283:A:G	42900283	NA,G	NA,A	NA,1	NA,inf	NA,inf	NA,1.00448	0.000304172	0.000304172
2	chr2:43468903:G:A	43468903	NA,A	NA,G	NA,1	NA,-inf	NA,inf	NA,1.06147	0.000303994	0.000303994
2	chr2:43052913:A:G	43052913	G,G	A,A	1,1	-inf,-inf	inf,inf	1.88876,0.044121	0.000303465	0.000303465
2	chr2:43970637:A:G	43970637	NA,G	NA,A	NA,1	NA,inf	NA,inf	NA,0.983204	0.000303228	0.000303228
2	chr2:43576232:A:T	43576232	NA,T	NA,A	NA,1	NA,inf	NA,inf	NA,0.998734	0.000303206	0.000303206
2	chr2:43167272:C:A	43167272	NA,A	NA,C	NA,1	NA,inf	NA,inf	NA,0.999055	0.000302261	0.000302261
2	chr2:42994137:A:C	42994137	NA,C	NA,A	NA,1	NA,inf	NA,inf	NA,0.994369	0.00030201	0.00030201
2	chr2:42986004:T:C	42986004	C,NA	T,NA	1,NA	inf,NA	inf,NA	0.990903,NA	0.00030092	0.00030092
2	chr2:43800163:G:A	43800163	A,A	G,G	1,1	-inf,-inf	inf,inf	3.23231,0.198828	0.000300791	0.000300791
2	chr2:43307376:T:C	43307376	NA,C	NA,T	NA,1	NA,-inf	NA,inf	NA,1.06161	0.000300754	0.000300754
2	chr2:43178190:T:C	43178190	NA,C	NA,T	NA,1	NA,-inf	NA,inf	NA,1.05808	0.000298112	0.000298112
2	chr2:43079678:T:C	43079678	NA,C	NA,T	NA,1	NA,-inf	NA,inf	NA,1.03666	0.000297673	0.000297673
2	chr2:43830955:A:G	43830955	NA,G	NA,A	NA,1	NA,-inf	NA,inf	NA,1.056	0.000296134	0.000296134
2	chr2:43325476:T:G	43325476	NA,G	NA,T	NA,1	NA,inf	NA,inf	NA,0.989255	0.00029577	0.00029577
2	chr2:42905144:T:A	42905144	A,A	T,T	1,1	inf,inf	inf,inf	1.95848,0.213321	0.000294688	0.000294688
2	chr2:43942712:C:T	43942712	T,T	C,C	1,1	inf,inf	inf,inf	0.568436,1.6836	0.000294325	0.000294325
2	chr2:43794690:T:C	43794690	NA,C	NA,T	NA,1	NA,-inf	NA,inf	NA,1.05794	0.000291927	0.000291927
2	chr2:43361690:C:T	43361690	T,NA	C,NA	1,NA	inf,NA	inf,NA	1.14297,NA	0.000290952	0.000290952
2	chr2:43179469:C:T	43179469	NA,T	NA,C	NA,1	NA,-inf	NA,inf	NA,1.03972	0.000290596	0.000290596
2	chr2:43330662:T:C	43330662	NA,C	NA,T	NA,1	NA,-inf	NA,inf	NA,1.03426	0.000290165	0.000290165
2	chr2:43203063:C:G	43203063	NA,G	NA,C	NA,1	NA,inf	NA,inf	NA,0.974389	0.00028709	0.00028709
2	chr2:43376664:A:T	43376664	NA,T	NA,A	NA,1	NA,inf	NA,inf	NA,0.971733	0.000286605	0.000286605
2	chr2:43334850:C:T	43334850	T,T	C,C	1,1	inf,inf	inf,inf	1.48178,1.73705	0.000286192	0.000286192
2	chr2:43097047:A:T	43097047	NA,T	NA,A	NA,1	NA,inf	NA,inf	NA,0.954098	0.000286047	0.000286047
2	chr2:43461380:T:C	43461380	NA,C	NA,T	NA,1	NA,-inf	NA,inf	NA,1.0441	0.000285705	0.000285705
2	chr2:43549400:C:T	43549400	NA,T	NA,C	NA,1	NA,-inf	NA,inf	NA,1.02618	0.000285491	0.000285491
2	chr2:43052334:A:G	43052334	G,G	A,A	1,1	-inf,inf	inf,inf	1.85607,0.00665339	0.000285379	0.000285379
2	chr2:43562432:G:A	43562432	A,NA	G,NA	1,NA	-inf,NA	inf,NA	1.6748,NA	0.000284523	0.000284523
2	chr2:43479479:A:G	43479479	NA,G	NA,A	NA,1	NA,-inf	NA,inf	NA,1.03169	0.000284519	0.000284519
2	chr2:42748937:C:T	42748937	NA,T	NA,C	NA,1	NA,-inf	NA,inf	NA,1.01331	0.000284431	0.000284431
2	chr2:43510301:T:C	43510301	C,NA	T,NA	1,NA	-inf,NA	inf,NA	1.57568,NA	0.000284372	0.000284372
2	chr2:44020272:T:A	44020272	A,A	T,T	1,1	-inf,inf	inf,inf	1.84642,0.705098	0.000284372	0.000284372
2	chr2:42945042:T:G	42945042	NA,G	NA,T	NA,1	NA,inf	NA,inf	NA,0.917109	0.000284346	0.000284346
2	chr2:43848596:A:G	43848596	NA,G	NA,A	NA,1	NA,-inf	NA,inf	NA,1.01093	0.000280716	0.000280716
2	chr2:43296327:G:C	43296327	C,C	G,G	1,1	inf,inf	inf,inf	4.98473,2.4378	0.000278828	0.000278829
2	chr2:43935661:AT:A	43935661	NA,A	NA,AT	NA,1	NA,inf	NA,inf	NA,0.982145	0.000278239	0.000278239
2	chr2:43047846:A:G	43047846	NA,G	NA,A	NA,1	NA,inf	NA,inf	NA,0.955567	0.000277243	0.000277243
2	chr2:43124737:C:T	43124737	T,NA	C,NA	1,NA	-inf,NA	inf,NA	1.45332,NA	0.000277028	0.000277028
2	chr2:43048849:G:A	43048849	NA,A	NA,G	NA,1	NA,-inf	NA,inf	NA,1.00047	0.000276958	0.000276958
2	chr2:43223762:AAT:A	43223762	A,A	AAT,AAT	1,1	inf,inf	inf,inf	1.15194,1.18181	0.000276717	0.000276717
2	chr2:43882954:G:A	43882954	NA,A	NA,G	NA,1	NA,inf	NA,inf	NA,0.92504	0.000275579	0.000275579
2	chr2:43018874:T:A	43018874	NA,A	NA,T	NA,1	NA,inf	NA,inf	NA,0.941686	0.000275284	0.000275284
2	chr2:43185523:C:G	43185523	NA,G	NA,C	NA,1	NA,-inf	NA,inf	NA,1.00976	0.000274801	0.000274801
2	chr2:43208004:G:A	43208004	NA,A	NA,G	NA,1	NA,-inf	NA,inf	NA,1.01904	0.000274676	0.000274676
2	chr2:43882957:C:A	43882957	NA,A	NA,C	NA,1	NA,inf	NA,inf	NA,0.921596	0.000273924	0.000273924
2	chr2:43539635:C:T	43539635	T,NA	C,NA	1,NA	inf,NA	inf,NA	1.14015,NA	0.000273899	0.000273899
2	chr2:42748707:C:T	42748707	NA,T	NA,C	NA,1	NA,-inf	NA,inf	NA,0.991493	0.000273872	0.000273872
2	chr2:42937083:T:C	42937083	NA,C	NA,T	NA,1	NA,inf	NA,inf	NA,0.906675	0.00027375	0.00027375
2	chr2:43403296:A:G	43403296	NA,G	NA,A	NA,1	NA,inf	NA,inf	NA,0.94579	0.000273376	0.000273376
2	chr2:43107257:G:A	43107257	NA,A	NA,G	NA,1	NA,inf	NA,inf	NA,0.939704	0.000273066	0.000273066
2	chr2:43260347:C:A	43260347	A,A	C,C	1,1	inf,inf	inf,inf	1.55783,1.58729	0.000273025	0.000273025
2	chr2:43580007:C:T	43580007	NA,T	NA,C	NA,1	NA,-inf	NA,inf	NA,1.00183	0.000272959	0.000272959
2	chr2:43651856:A:C	43651856	NA,C	NA,A	NA,1	NA,inf	NA,inf	NA,0.939689	0.000272786	0.000272786
2	chr2:43465463:A:G	43465463	NA,G	NA,A	NA,1	NA,inf	NA,inf	NA,0.942539	0.000272299	0.000272299
2	chr2:43147512:C:T	43147512	NA,T	NA,C	NA,1	NA,inf	NA,inf	NA,0.932523	0.000270637	0.000270637
2	chr2:43321519:T:C	43321519	NA,C	NA,T	NA,1	NA,inf	NA,inf	NA,0.932357	0.000270256	0.000270256
2	chr2:42948722:C:T	42948722	NA,T	NA,C	NA,1	NA,inf	NA,inf	NA,0.901799	0.000268786	0.000268786
2	chr2:43200041:G:A	43200041	NA,A	NA,G	NA,1	NA,inf	NA,inf	NA,0.935162	0.000268784	0.000268784
2	chr2:44018870:A:T	44018870	T,T	A,A	1,1	-inf,inf	inf,inf	1.80013,0.722668	0.000267982	0.000267982
2	chr2:43199588:C:T	43199588	NA,T	NA,C	NA,1	NA,inf	NA,inf	NA,0.934465	0.000267526	0.000267526
2	chr2:43678796:G:A	43678796	NA,A	NA,G	NA,1	NA,inf	NA,inf	NA,0.922127	0.000266983	0.000266983
2	chr2:43720531:A:G	43720531	NA,G	NA,A	NA,1	NA,-inf	NA,inf	NA,0.992247	0.000266703	0.000266703
2	chr2:42852483:G:A	42852483	NA,A	NA,G	NA,1	NA,inf	NA,inf	NA,0.95211	0.000266628	0.000266628
2	chr2:43757848:AAAT:A	43757848	A,A	AAAT,AAAT	1,1	-inf,inf	inf,inf	1.73331,0.928269	0.000265961	0.000265961
2	chr2:43153847:C:T	43153847	NA,T	NA,C	NA,1	NA,inf	NA,inf	NA,0.927873	0.000265781	0.000265781
2	chr2:42987198:G:A	42987198	A,NA	G,NA	1,NA	inf,NA	inf,NA	0.936148,NA	0.000265678	0.000265678
2	chr2:43650831:G:A	43650831	NA,A	NA,G	NA,1	NA,inf	NA,inf	NA,0.945733	0.000265622	0.000265622
2	chr2:43169618:A:G	43169618	NA,G	NA,A	NA,1	NA,inf	NA,inf	NA,0.915387	0.000265299	0.000265299
2	chr2:43146109:T:C	43146109	NA,C	NA,T	NA,1	NA,inf	NA,inf	NA,0.949566	0.000264216	0.000264216
2	chr2:42773293:A:C	42773293	NA,C	NA,A	NA,1	NA,inf	NA,inf	NA,0.931503	0.000262168	0.000262168
2	chr2:43369695:C:T	43369695	NA,T	NA,C	NA,1	NA,-inf	NA,inf	NA,0.984106	0.000261817	0.000261817
2	chr2:44012906:T:A	44012906	NA,A	NA,T	NA,1	NA,inf	NA,inf	NA,0.902619	0.0002615	0.0002615
2	chr2:43375831:G:A	43375831	NA,A	NA,G	NA,1	NA,inf	NA,inf	NA,0.917731	0.000260499	0.000260499
2	chr2:43021783:C:G	43021783	G,NA	C,NA	1,NA	inf,NA	inf,NA	1.22156,NA	0.000260075	0.000260075
2	chr2:43018256:T:C	43018256	NA,C	NA,T	NA,1	NA,inf	NA,inf	NA,0.904808	0.000258296	0.000258296
2	chr2:42870567:G:A	42870567	NA,A	NA,G	NA,1	NA,-inf	NA,inf	NA,0.99991	0.000258143	0.000258143
2	chr2:43559583:C:T	43559583	NA,T	NA,C	NA,1	NA,-inf	NA,inf	NA,0.969127	0.000257289	0.000257289
2	chr2:42767331:G:T	42767331	T,NA	G,NA	1,NA	-inf,NA	inf,NA	1.1413,NA	0.000257057	0.000257057
2	chr2:43752461:G:A	43752461	A,NA	G,NA	1,NA	-inf,NA	inf,NA	1.54233,NA	0.00025651	0.00025651
2	chr2:43594778:A:G	43594778	NA,G	NA,A	NA,1	NA,inf	NA,inf	NA,0.895448	0.000253434	0.000253434
2	chr2:43162236:C:T	43162236	NA,T	NA,C	NA,1	NA,inf	NA,inf	NA,0.848209	0.000253368	0.000253368
2	chr2:43200412:C:T	43200412	NA,T	NA,C	NA,1	NA,inf	NA,inf	NA,0.844117	0.000253162	0.000253162
2	chr2:43196290:A:C	43196290	NA,C	NA,A	NA,1	NA,inf	NA,inf	NA,0.898951	0.000252386	0.000252386
2	chr2:43751450:T:C	43751450	NA,C	NA,T	NA,1	NA,-inf	NA,inf	NA,0.95437	0.000251887	0.000251887
2	chr2:43670441:T:C	43670441	C,C	T,T	1,1	-inf,-inf	inf,inf	1.47683,1.2854	0.000251748	0.000251748
2	chr2:43229595:A:G	43229595	G,G	A,A	1,1	inf,inf	inf,inf	5.1523,2.4956	0.000251604	0.000251606
2	chr2:42935719:G:A	42935719	NA,A	NA,G	NA,1	NA,inf	NA,inf	NA,0.859121	0.00025146	0.00025146
2	chr2:43197879:C:G	43197879	NA,G	NA,C	NA,1	NA,inf	NA,inf	NA,0.896316	0.000251321	0.000251321
2	chr2:43054227:C:T	43054227	T,T	C,C	1,1	-inf,inf	inf,inf	1.66171,0.266614	0.000250486	0.000250486
2	chr2:43327833:C:A	43327833	A,A	C,C	1,1	inf,inf	inf,inf	1.9022,1.81601	0.000250254	0.000250254
2	chr2:43885283:C:T	43885283	T,T	C,C	1,1	inf,inf	inf,inf	1.46078,0.317376	0.000249771	0.000249771
2	chr2:43392216:T:C	43392216	C,C	T,T	1,1	inf,inf	inf,inf	0.858908,1.18001	0.000249331	0.000249331
2	chr2:43722781:G:A	43722781	NA,A	NA,G	NA,1	NA,inf	NA,inf	NA,0.881365	0.000248759	0.000248759
2	chr2:43703389:A:G	43703389	NA,G	NA,A	NA,1	NA,inf	NA,inf	NA,0.887023	0.000248731	0.000248731
2	chr2:43749783:G:T	43749783	NA,T	NA,G	NA,1	NA,-inf	NA,inf	NA,0.958847	0.000248684	0.000248684
2	chr2:42911650:T:C	42911650	NA,C	NA,T	NA,1	NA,inf	NA,inf	NA,0.885707	0.000248633	0.000248633
2	chr2:43298731:C:G	43298731	NA,G	NA,C	NA,1	NA,-inf	NA,inf	NA,0.980342	0.000247998	0.000247998
2	chr2:43468398:T:C	43468398	NA,C	NA,T	NA,1	NA,inf	NA,inf	NA,0.887054	0.000247532	0.000247532
2	chr2:42943060:G:A	42943060	NA,A	NA,G	NA,1	NA,inf	NA,inf	NA,0.879034	0.000247503	0.000247503
2	chr2:43781522:C:T	43781522	NA,T	NA,C	NA,1	NA,inf	NA,inf	NA,0.889616	0.000246392	0.000246392
2	chr2:43150800:A:G	43150800	NA,G	NA,A	NA,1	NA,-inf	NA,inf	NA,0.948112	0.000246011	0.000246011
2	chr2:43304967:C:T	43304967	T,T	C,C	1,1	inf,inf	inf,inf	2.60589,1.9798	0.000245445	0.000245445
2	chr2:43650502:T:C	43650502	NA,C	NA,T	NA,1	NA,inf	NA,inf	NA,0.878299	0.000245382	0.000245382
2	chr2:44010750:C:CAGT	44010750	NA,CAGT	NA,C	NA,1	NA,-inf	NA,inf	NA,0.92924	0.000245164	0.000245164
2	chr2:43305472:C:T	43305472	T,T	C,C	1,1	inf,inf	inf,inf	2.67599,2.00657	0.000244391	0.000244391
2	chr2:42871152:C:A	42871152	NA,A	NA,C	NA,1	NA,-inf	NA,inf	NA,0.966634	0.000244126	0.000244126
2	chr2:43711851:G:A	43711851	NA,A	NA,G	NA,1	NA,inf	NA,inf	NA,0.888648	0.000244098	0.000244098
2	chr2:43773356:C:T	43773356	T,T	C,C	1,1	-inf,inf	inf,inf	3.86219,0.0801322	0.000243991	0.000243991
2	chr2:43328193:G:C	43328193	NA,C	NA,G	NA,1	NA,-inf	NA,inf	NA,0.938195	0.000243755	0.000243755
2	chr2:43116519:C:G	43116519	G,G	C,C	1,1	-inf,-inf	inf,inf	1.83507,0.54882	0.000243749	0.000243749
2	chr2:42738546:C:T	42738546	NA,T	NA,C	NA,1	NA,-inf	NA,inf	NA,0.912884	0.000243003	0.000243003
2	chr2:43325321:G:C	43325321	C,C	G,G	1,1	inf,inf	inf,inf	4.9424,2.33934	0.000242305	0.000242306
2	chr2:43807984:C:G	43807984	G,G	C,C	1,1	-inf,-inf	inf,inf	2.87635,0.0745456	0.00024188	0.00024188
2	chr2:43253178:G:A	43253178	A,A	G,G	1,1	-inf,-inf	inf,inf	1.26392,1.81459	0.000241757	0.000241757
2	chr2:43540239:A:G	43540239	NA,G	NA,A	NA,1	NA,inf	NA,inf	NA,0.865249	0.00024122	0.00024122
2	chr2:43734691:G:C	43734691	NA,C	NA,G	NA,1	NA,-inf	NA,inf	NA,0.939467	0.000240865	0.000240865
2	chr2:43176386:C:A	43176386	NA,A	NA,C	NA,1	NA,inf	NA,inf	NA,0.865193	0.000240261	0.000240261
2	chr2:43033232:G:A	43033232	NA,A	NA,G	NA,1	NA,inf	NA,inf	NA,0.870732	0.000239672	0.000239672
2	chr2:43406183:G:T	43406183	NA,T	NA,G	NA,1	NA,inf	NA,inf	NA,0.865712	0.000239237	0.000239237
2	chr2:43125749:A:T	43125749	T,T	A,A	1,1	-inf,-inf	inf,inf	2.16324,0.315609	0.000238756	0.000238756
2	chr2:43913509:A:G	43913509	NA,G	NA,A	NA,1	NA,-inf	NA,inf	NA,0.932666	0.000237842	0.000237842
2	chr2:42780126:C:T	42780126	NA,T	NA,C	NA,1	NA,-inf	NA,inf	NA,1.00672	0.000237239	0.000237239
2	chr2:43589825:G:A	43589825	NA,A	NA,G	NA,1	NA,inf	NA,inf	NA,0.850665	0.000236695	0.000236695
2	chr2:43234236:C:T	43234236	NA,T	NA,C	NA,1	NA,inf	NA,inf	NA,0.85918	0.000236679	0.000236679
2	chr2:42946738:G:A	42946738	A,NA	G,NA	1,NA	-inf,NA	inf,NA	1.25634,NA	0.000236533	0.000236533
2	chr2:43780080:C:T	43780080	NA,T	NA,C	NA,1	NA,inf	NA,inf	NA,0.865528	0.000236454	0.000236454
2	chr2:43875435:T:C	43875435	NA,C	NA,T	NA,1	NA,inf	NA,inf	NA,0.842287	0.000236266	0.000236266
2	chr2:42808952:A:C	42808952	NA,C	NA,A	NA,1	NA,-inf	NA,inf	NA,0.924638	0.000234839	0.000234839
2	chr2:43451108:T:C	43451108	NA,C	NA,T	NA,1	NA,inf	NA,inf	NA,0.848715	0.000234327	0.000234327
2	chr2:44009314:G:A	44009314	NA,A	NA,G	NA,1	NA,-inf	NA,inf	NA,0.901152	0.000233998	0.000233998
2	chr2:43197998:G:A	43197998	NA,A	NA,G	NA,1	NA,inf	NA,inf	NA,0.854109	0.00023398	0.00023398
2	chr2:42808658:A:G	42808658	NA,G	NA,A	NA,1	NA,-inf	NA,inf	NA,0.921236	0.000233575	0.000233575
2	chr2:43745346:A:G	43745346	NA,G	NA,A	NA,1	NA,-inf	NA,inf	NA,0.918415	0.00023332	0.00023332
2	chr2:43126285:G:C	43126285	C,C	G,G	1,1	-inf,-inf	inf,inf	1.997,0.279091	0.000232545	0.000232545
2	chr2:43161590:C:T	43161590	NA,T	NA,C	NA,1	NA,-inf	NA,inf	NA,0.9312	0.00023248	0.00023248
2	chr2:43896140:G:C	43896140	NA,C	NA,G	NA,1	NA,-inf	NA,inf	NA,0.918644	0.000231845	0.000231845
2	chr2:43169285:G:A	43169285	NA,A	NA,G	NA,1	NA,inf	NA,inf	NA,0.827463	0.000231823	0.000231823
2	chr2:44006771:G:A	44006771	NA,A	NA,G	NA,1	NA,-inf	NA,inf	NA,0.895374	0.000231712	0.000231712
2	chr2:42923783:T:C	42923783	C,C	T,T	1,1	inf,inf	inf,inf	0.62223,1.39672	0.00023161	0.00023161
2	chr2:43173639:T:C	43173639	NA,C	NA,T	NA,1	NA,inf	NA,inf	NA,0.868134	0.00023119	0.00023119
2	chr2:43141936:G:T	43141936	NA,T	NA,G	NA,1	NA,inf	NA,inf	NA,0.840315	0.000231006	0.000231006
2	chr2:43100894:G:A	43100894	A,NA	G,NA	1,NA	-inf,NA	inf,NA	1.40496,NA	0.000230464	0.000230464
2	chr2:43358960:A:C	43358960	NA,C	NA,A	NA,1	NA,inf	NA,inf	NA,0.845025	0.000229753	0.000229753
2	chr2:42870748:AT:A	42870748	NA,A	NA,AT	NA,1	NA,-inf	NA,inf	NA,0.92737	0.000229242	0.000229242
2	chr2:43648238:G:T	43648238	T,NA	G,NA	1,NA	inf,NA	inf,NA	0.973774,NA	0.000229133	0.000229133
2	chr2:43353217:T:C	43353217	NA,C	NA,T	NA,1	NA,inf	NA,inf	NA,0.851538	0.000229059	0.000229059
2	chr2:43617234:A:T	43617234	NA,T	NA,A	NA,1	NA,-inf	NA,inf	NA,0.901055	0.00022807	0.00022807
2	chr2:43779988:G:A	43779988	A,A	G,G	1,1	-inf,inf	inf,inf	3.9228,0.0304296	0.000228069	0.000228069
2	chr2:43826106:G:C	43826106	NA,C	NA,G	NA,1	NA,-inf	NA,inf	NA,0.898925	0.00022792	0.00022792
2	chr2:43896620:G:A	43896620	A,A	G,G	1,1	inf,inf	inf,inf	1.29785,0.927507	0.000227715	0.000227715
2	chr2:43426600:A:T	43426600	NA,T	NA,A	NA,1	NA,inf	NA,inf	NA,0.836289	0.000227092	0.000227092
2	chr2:43138067:T:A	43138067	NA,A	NA,T	NA,1	NA,inf	NA,inf	NA,0.829957	0.000227002	0.000227002
2	chr2:42920851:C:G	42920851	G,G	C,C	1,1	-inf,-inf	inf,inf	0.721115,1.74208	0.0002269	0.0002269
2	chr2:43214885:T:C	43214885	NA,C	NA,T	NA,1	NA,inf	NA,inf	NA,0.841741	0.000226511	0.000226511
2	chr2:42870781:C:T	42870781	NA,T	NA,C	NA,1	NA,-inf	NA,inf	NA,0.917404	0.0002256	0.0002256
2	chr2:43901861:T:G	43901861	NA,G	NA,T	NA,1	NA,-inf	NA,inf	NA,0.899812	0.000225436	0.000225436
2	chr2:43681499:C:T	43681499	NA,T	NA,C	NA,1	NA,-inf	NA,inf	NA,0.901139	0.000225406	0.000225406
2	chr2:43347242:A:G	43347242	NA,G	NA,A	NA,1	NA,inf	NA,inf	NA,0.832588	0.000224905	0.000224905
2	chr2:43155642:GC:G	43155642	NA,G	NA,GC	NA,1	NA,inf	NA,inf	NA,0.829104	0.000224853	0.000224853
2	chr2:43221340:A:T	43221340	T,T	A,A	1,1	-inf,-inf	inf,inf	2.41636,0.47832	0.000224475	0.000224475
2	chr2:43954212:C:T	43954212	T,T	C,C	1,1	-inf,-inf	inf,inf	2.12474,0.54243	0.000223848	0.000223848
2	chr2:43147883:C:A	43147883	A,A	C,C	1,1	inf,-inf	inf,inf	0.296181,1.80582	0.000222855	0.000222855
2	chr2:43267038:T:C	43267038	C,C	T,T	1,1	inf,inf	inf,inf	4.40116,2.15809	0.000222443	0.000222443
2	chr2:43879815:C:G	43879815	NA,G	NA,C	NA,1	NA,inf	NA,inf	NA,0.825732	0.000222228	0.000222228
2	chr2:43168216:C:T	43168216	NA,T	NA,C	NA,1	NA,inf	NA,inf	NA,0.802183	0.000222152	0.000222152
2	chr2:43880726:C:T	43880726	T,NA	C,NA	1,NA	-inf,NA	inf,NA	1.43491,NA	0.00022209	0.00022209
2	chr2:43534963:T:C	43534963	NA,C	NA,T	NA,1	NA,-inf	NA,inf	NA,0.879119	0.000221713	0.000221713
2	chr2:43676385:C:T	43676385	NA,T	NA,C	NA,1	NA,inf	NA,inf	NA,0.813601	0.000221502	0.000221502
2	chr2:43617939:C:G	43617939	NA,G	NA,C	NA,1	NA,inf	NA,inf	NA,0.823463	0.000221337	0.000221337
2	chr2:42873466:T:G	42873466	NA,G	NA,T	NA,1	NA,-inf	NA,inf	NA,0.920874	0.000221315	0.000221315
2	chr2:43898920:T:C	43898920	NA,C	NA,T	NA,1	NA,-inf	NA,inf	NA,0.887361	0.000220878	0.000220878
2	chr2:42923784:G:A	42923784	A,A	G,G	1,1	inf,inf	inf,inf	0.562332,1.43429	0.000220283	0.000220283
2	chr2:43317189:A:G	43317189	G,G	A,A	1,1	inf,inf	inf,inf	1.62617,1.56209	0.000219784	0.000219784
2	chr2:43915121:T:C	43915121	NA,C	NA,T	NA,1	NA,-inf	NA,inf	NA,0.885108	0.00021956	0.00021956
2	chr2:43231956:T:TGTCTTTGTCCTCAGTTTCCC	43231956	NA,TGTCTTTGTCCTCAGTTTCCC	NA,T	NA,1	NA,-inf	NA,inf	NA,0.870232	0.000219549	0.000219549
2	chr2:43360052:T:G	43360052	NA,G	NA,T	NA,1	NA,inf	NA,inf	NA,0.820711	0.000218864	0.000218864
2	chr2:43087149:G:C	43087149	NA,C	NA,G	NA,1	NA,inf	NA,inf	NA,0.756735	0.000218711	0.000218711
2	chr2:42782990:AC:A	42782990	NA,A	NA,AC	NA,1	NA,-inf	NA,inf	NA,0.954057	0.00021848	0.00021848
2	chr2:43104377:A:G	43104377	NA,G	NA,A	NA,1	NA,-inf	NA,inf	NA,0.871461	0.000218474	0.000218474
2	chr2:43916027:G:A	43916027	NA,A	NA,G	NA,1	NA,-inf	NA,inf	NA,0.8791	0.000218189	0.000218189
2	chr2:43140478:C:A	43140478	NA,A	NA,C	NA,1	NA,inf	NA,inf	NA,0.806399	0.00021816	0.00021816
2	chr2:42988201:G:C	42988201	NA,C	NA,G	NA,1	NA,-inf	NA,inf	NA,0.883442	0.000218119	0.000218119
2	chr2:43323069:C:T	43323069	NA,T	NA,C	NA,1	NA,inf	NA,inf	NA,0.828792	0.000218091	0.000218091
2	chr2:43232464:C:T	43232464	NA,T	NA,C	NA,1	NA,-inf	NA,inf	NA,0.868927	0.000218028	0.000218028
2	chr2:43390646:A:G	43390646	NA,G	NA,A	NA,1	NA,inf	NA,inf	NA,0.829516	0.000217958	0.000217958
2	chr2:43839156:G:A	43839156	NA,A	NA,G	NA,1	NA,inf	NA,inf	NA,0.82749	0.000217904	0.000217904
2	chr2:43690562:T:G	43690562	NA,G	NA,T	NA,1	NA,inf	NA,inf	NA,0.805648	0.000217808	0.000217808
2	chr2:43289191:T:C	43289191	C,C	T,T	1,1	-inf,-inf	inf,inf	1.92626,1.68468	0.000217591	0.000217591
2	chr2:43864490:A:G	43864490	NA,G	NA,A	NA,1	NA,inf	NA,inf	NA,0.815393	0.000217293	0.000217293
2	chr2:43600132:G:C	43600132	NA,C	NA,G	NA,1	NA,-inf	NA,inf	NA,0.86407	0.000217239	0.000217239
2	chr2:43055552:C:T	43055552	NA,T	NA,C	NA,1	NA,inf	NA,inf	NA,0.811662	0.000215888	0.000215888
2	chr2:43145312:C:T	43145312	NA,T	NA,C	NA,1	NA,inf	NA,inf	NA,0.796926	0.000214677	0.000214677
2	chr2:43392597:T:G	43392597	G,G	T,T	1,1	inf,inf	inf,inf	0.896505,1.05424	0.000214539	0.000214539
2	chr2:43555005:G:A	43555005	NA,A	NA,G	NA,1	NA,-inf	NA,inf	NA,0.863256	0.00021426	0.00021426
2	chr2:43201740:T:G	43201740	NA,G	NA,T	NA,1	NA,inf	NA,inf	NA,0.801853	0.000214081	0.000214081
2	chr2:43274831:C:T	43274831	T,T	C,C	1,1	-inf,-inf	inf,inf	3.93639,1.20053	0.000213454	0.000213454
2	chr2:43389938:A:G	43389938	NA,G	NA,A	NA,1	NA,inf	NA,inf	NA,0.793938	0.000213422	0.000213422
2	chr2:43064195:C:T	43064195	NA,T	NA,C	NA,1	NA,inf	NA,inf	NA,0.809237	0.000213311	0.000213311
2	chr2:43094278:G:A	43094278	NA,A	NA,G	NA,1	NA,-inf	NA,inf	NA,0.874083	0.0002133	0.0002133
2	chr2:43958579:T:C	43958579	C,C	T,T	1,1	-inf,inf	inf,inf	1.97197,0.214934	0.000213132	0.000213132
2	chr2:43055081:G:A	43055081	NA,A	NA,G	NA,1	NA,-inf	NA,inf	NA,0.855195	0.000212992	0.000212992
2	chr2:43819773:C:T	43819773	NA,T	NA,C	NA,1	NA,inf	NA,inf	NA,0.814641	0.000212895	0.000212895
2	chr2:43587223:C:T	43587223	NA,T	NA,C	NA,1	NA,inf	NA,inf	NA,0.791995	0.00021283	0.00021283
2	chr2:43116433:C:T	43116433	T,T	C,C	1,1	-inf,-inf	inf,inf	1.7287,0.574302	0.000212796	0.000212796
2	chr2:43816482:C:T	43816482	NA,T	NA,C	NA,1	NA,-inf	NA,inf	NA,0.852112	0.000212493	0.000212493
2	chr2:43905121:C:T	43905121	NA,T	NA,C	NA,1	NA,-inf	NA,inf	NA,0.862836	0.00021244	0.00021244
2	chr2:43077871:A:T	43077871	NA,T	NA,A	NA,1	NA,-inf	NA,inf	NA,0.831995	0.000212261	0.000212261
2	chr2:43899580:T:C	43899580	NA,C	NA,T	NA,1	NA,-inf	NA,inf	NA,0.861784	0.000211985	0.000211985
2	chr2:43577265:A:G	43577265	NA,G	NA,A	NA,1	NA,inf	NA,inf	NA,0.798212	0.000211893	0.000211893
2	chr2:43725400:A:G	43725400	NA,G	NA,A	NA,1	NA,-inf	NA,inf	NA,0.859372	0.000211776	0.000211776
2	chr2:43059472:G:T	43059472	T,T	G,G	1,1	-inf,inf	inf,inf	0.757897,1.43566	0.000211732	0.000211732
2	chr2:43057770:A:G	43057770	NA,G	NA,A	NA,1	NA,inf	NA,inf	NA,0.793706	0.000211702	0.000211702
2	chr2:43852914:C:T	43852914	NA,T	NA,C	NA,1	NA,inf	NA,inf	NA,0.783214	0.000211556	0.000211556
2	chr2:42934633:G:A	42934633	NA,A	NA,G	NA,1	NA,inf	NA,inf	NA,0.756877	0.00021148	0.00021148
2	chr2:43824148:T:C	43824148	NA,C	NA,T	NA,1	NA,inf	NA,inf	NA,0.795766	0.000211379	0.000211379
2	chr2:43924726:A:G	43924726	NA,G	NA,A	NA,1	NA,-inf	NA,inf	NA,0.860208	0.000211361	0.000211361
2	chr2:42932934:G:A	42932934	NA,A	NA,G	NA,1	NA,inf	NA,inf	NA,0.765115	0.000211321	0.000211321
2	chr2:43673159:C:T	43673159	NA,T	NA,C	NA,1	NA,inf	NA,inf	NA,0.778646	0.000210895	0.000210895
2	chr2:43260787:C:G	43260787	NA,G	NA,C	NA,1	NA,-inf	NA,inf	NA,0.840449	0.00021071	0.00021071
2	chr2:43824629:G:A	43824629	NA,A	NA,G	NA,1	NA,inf	NA,inf	NA,0.804827	0.000209963	0.000209963
2	chr2:43162244:A:C	43162244	NA,C	NA,A	NA,1	NA,inf	NA,inf	NA,0.739014	0.000209527	0.000209527
2	chr2:43684666:A:G	43684666	NA,G	NA,A	NA,1	NA,inf	NA,inf	NA,0.782679	0.000209363	0.000209363
2	chr2:43816254:G:A	43816254	A,A	G,G	1,1	inf,-inf	inf,inf	0.284608,1.52998	0.000209326	0.000209326
2	chr2:43043148:A:G	43043148	G,G	A,A	1,1	-inf,-inf	inf,inf	1.72641,0.0442456	0.000209288	0.000209288
2	chr2:42887048:T:G	42887048	NA,G	NA,T	NA,1	NA,-inf	NA,inf	NA,0.857125	0.00020922	0.00020922
2	chr2:43674991:A:C	43674991	NA,C	NA,A	NA,1	NA,inf	NA,inf	NA,0.773686	0.000209125	0.000209125
2	chr2:43259639:C:T	43259639	NA,T	NA,C	NA,1	NA,-inf	NA,inf	NA,0.835681	0.000209123	0.000209123
2	chr2:42894527:C:T	42894527	NA,T	NA,C	NA,1	NA,inf	NA,inf	NA,0.783464	0.000209105	0.000209105
2	chr2:43047588:G:A	43047588	NA,A	NA,G	NA,1	NA,inf	NA,inf	NA,0.791213	0.000209031	0.000209031
2	chr2:43618667:CAGCA:C	43618667	NA,C	NA,CAGCA	NA,1	NA,inf	NA,inf	NA,0.788392	0.000208706	0.000208706
2	chr2:43381861:G:C	43381861	NA,C	NA,G	NA,1	NA,inf	NA,inf	NA,0.757391	0.000208632	0.000208632
2	chr2:42803558:G:A	42803558	NA,A	NA,G	NA,1	NA,inf	NA,inf	NA,0.784968	0.000208512	0.000208512
2	chr2:43138394:A:C	43138394	NA,C	NA,A	NA,1	NA,-inf	NA,inf	NA,0.834013	0.000208248	0.000208248
2	chr2:43762225:TACATG:T	43762225	NA,T	NA,TACATG	NA,1	NA,inf	NA,inf	NA,0.794039	0.000208099	0.000208099
2	chr2:43762088:T:C	43762088	NA,C	NA,T	NA,1	NA,-inf	NA,inf	NA,0.845444	0.000207867	0.000207867
2	chr2:43034764:G:T	43034764	NA,T	NA,G	NA,1	NA,inf	NA,inf	NA,0.764063	0.000207805	0.000207805
2	chr2:43904655:T:C	43904655	NA,C	NA,T	NA,1	NA,-inf	NA,inf	NA,0.849308	0.000207703	0.000207703
2	chr2:43776960:T:G	43776960	G,G	T,T	1,1	-inf,-inf	inf,inf	2.80634,0.061913	0.000207569	0.000207569
2	chr2:43150107:A:G	43150107	NA,G	NA,A	NA,1	NA,-inf	NA,inf	NA,0.834975	0.000207155	0.000207155
2	chr2:43761962:C:CT	43761962	NA,CT	NA,C	NA,1	NA,-inf	NA,inf	NA,0.843066	0.000207074	0.000207074
2	chr2:43138509:C:T	43138509	NA,T	NA,C	NA,1	NA,inf	NA,inf	NA,0.774691	0.000206865	0.000206865
2	chr2:43183089:C:T	43183089	NA,T	NA,C	NA,1	NA,inf	NA,inf	NA,0.783006	0.00020622	0.00020622
2	chr2:43651362:C:T	43651362	NA,T	NA,C	NA,1	NA,-inf	NA,inf	NA,0.82772	0.000205769	0.000205769
2	chr2:43906156:T:C	43906156	NA,C	NA,T	NA,1	NA,-inf	NA,inf	NA,0.841744	0.000205735	0.000205735
2	chr2:43997012:C:T	43997012	NA,T	NA,C	NA,1	NA,-inf	NA,inf	NA,0.823743	0.000205588	0.000205588
2	chr2:43697090:A:C	43697090	NA,C	NA,A	NA,1	NA,inf	NA,inf	NA,0.772333	0.000205357	0.000205357
2	chr2:43826809:T:C	43826809	NA,C	NA,T	NA,1	NA,inf	NA,inf	NA,0.776593	0.000204799	0.000204799
2	chr2:43339007:A:G	43339007	G,G	A,A	1,1	inf,inf	inf,inf	5.54578,2.3781	0.000204793	0.000204796
2	chr2:43660183:GA:G	43660183	NA,G	NA,GA	NA,1	NA,inf	NA,inf	NA,0.750891	0.00020474	0.00020474
2	chr2:43622144:A:T	43622144	NA,T	NA,A	NA,1	NA,inf	NA,inf	NA,0.770175	0.000204725	0.000204725
2	chr2:43527710:T:C	43527710	NA,C	NA,T	NA,1	NA,inf	NA,inf	NA,0.78649	0.000204676	0.000204676
2	chr2:43155258:C:A	43155258	NA,A	NA,C	NA,1	NA,-inf	NA,inf	NA,0.840807	0.000204657	0.000204657
2	chr2:43895717:A:C	43895717	NA,C	NA,A	NA,1	NA,-inf	NA,inf	NA,0.839842	0.000204646	0.000204646
2	chr2:43694271:C:T	43694271	NA,T	NA,C	NA,1	NA,inf	NA,inf	NA,0.76888	0.000204134	0.000204134
2	chr2:43786659:C:T	43786659	NA,T	NA,C	NA,1	NA,inf	NA,inf	NA,0.775828	0.000204022	0.000204022
2	chr2:44009402:A:T	44009402	NA,T	NA,A	NA,1	NA,-inf	NA,inf	NA,0.834127	0.000203983	0.000203983
2	chr2:43758299:C:A	43758299	NA,A	NA,C	NA,1	NA,-inf	NA,inf	NA,0.832337	0.000203428	0.000203428
2	chr2:43755498:C:A	43755498	NA,A	NA,C	NA,1	NA,-inf	NA,inf	NA,0.830525	0.000203076	0.000203076
2	chr2:43860220:TCTCA:T	43860220	NA,T	NA,TCTCA	NA,1	NA,inf	NA,inf	NA,0.786428	0.000202994	0.000202994
2	chr2:43889567:GCC:G	43889567	NA,G	NA,GCC	NA,1	NA,-inf	NA,inf	NA,0.833192	0.000202816	0.000202816
2	chr2:43756362:G:A	43756362	NA,A	NA,G	NA,1	NA,-inf	NA,inf	NA,0.829744	0.000202777	0.000202777
2	chr2:43324754:A:G	43324754	NA,G	NA,A	NA,1	NA,-inf	NA,inf	NA,0.839708	0.000202539	0.000202539
2	chr2:43906379:A:G	43906379	NA,G	NA,A	NA,1	NA,-inf	NA,inf	NA,0.83312	0.000202526	0.000202526
2	chr2:44019622:A:G	44019622	G,G	A,A	1,1	-inf,inf	inf,inf	1.72607,0.63464	0.000202521	0.000202521
2	chr2:43761221:G:A	43761221	NA,A	NA,G	NA,1	NA,-inf	NA,inf	NA,0.828845	0.000202415	0.000202415
2	chr2:43065058:A:C	43065058	NA,C	NA,A	NA,1	NA,inf	NA,inf	NA,0.776972	0.000202354	0.000202354
2	chr2:43472323:A:C	43472323	NA,C	NA,A	NA,1	NA,-inf	NA,inf	NA,0.838325	0.000202128	0.000202128
2	chr2:42953935:G:A	42953935	NA,A	NA,G	NA,1	NA,inf	NA,inf	NA,0.766409	0.000202008	0.000202008
2	chr2:42925949:C:T	42925949	NA,T	NA,C	NA,1	NA,inf	NA,inf	NA,0.735049	0.000201956	0.000201956
2	chr2:43311038:T:C	43311038	NA,C	NA,T	NA,1	NA,-inf	NA,inf	NA,0.819026	0.000201575	0.000201575
2	chr2:43031627:C:T	43031627	NA,T	NA,C	NA,1	NA,inf	NA,inf	NA,0.742805	0.000200703	0.000200703
2	chr2:42921957:A:G	42921957	G,G	A,A	1,1	-inf,inf	inf,inf	0.701718,1.48885	0.000200688	0.000200688
2	chr2:42892160:A:T	42892160	NA,T	NA,A	NA,1	NA,inf	NA,inf	NA,0.756121	0.00020052	0.00020052
2	chr2:43684870:G:T	43684870	NA,T	NA,G	NA,1	NA,inf	NA,inf	NA,0.755742	0.000200393	0.000200393
2	chr2:43756218:TAATGAG:T	43756218	NA,T	NA,TAATGAG	NA,1	NA,-inf	NA,inf	NA,0.819921	0.000200334	0.000200334
2	chr2:43169929:T:C	43169929	NA,C	NA,T	NA,1	NA,-inf	NA,inf	NA,0.810166	0.000200203	0.000200203
2	chr2:42873671:T:C	42873671	NA,C	NA,T	NA,1	NA,-inf	NA,inf	NA,0.857074	0.000200181	0.000200181
2	chr2:43907374:G:A	43907374	NA,A	NA,G	NA,1	NA,-inf	NA,inf	NA,0.823932	0.000199609	0.000199609
2	chr2:43035280:A:T	43035280	NA,T	NA,A	NA,1	NA,inf	NA,inf	NA,0.739734	0.000199595	0.000199595
2	chr2:43136854:T:G	43136854	G,G	T,T	1,1	inf,-inf	inf,inf	1.43215,0.916341	0.000199565	0.000199565
2	chr2:43619292:A:G	43619292	NA,G	NA,A	NA,1	NA,inf	NA,inf	NA,0.731089	0.000199558	0.000199558
2	chr2:43898388:T:A	43898388	NA,A	NA,T	NA,1	NA,-inf	NA,inf	NA,0.821826	0.00019901	0.00019901
2	chr2:43893360:T:C	43893360	NA,C	NA,T	NA,1	NA,-inf	NA,inf	NA,0.821624	0.000198945	0.000198945
2	chr2:43758442:G:A	43758442	NA,A	NA,G	NA,1	NA,-inf	NA,inf	NA,0.817207	0.000198551	0.000198551
2	chr2:43148191:T:C	43148191	NA,C	NA,T	NA,1	NA,inf	NA,inf	NA,0.761595	0.000198538	0.000198538
2	chr2:43761006:G:GTA	43761006	NA,GTA	NA,G	NA,1	NA,-inf	NA,inf	NA,0.816065	0.000198334	0.000198334
2	chr2:43055737:A:G	43055737	G,G	A,A	1,1	-inf,inf	inf,inf	1.63594,0.075486	0.000198251	0.000198251
2	chr2:43880156:T:C	43880156	C,NA	T,NA	1,NA	-inf,NA	inf,NA	1.37429,NA	0.000198122	0.000198122
2	chr2:42873675:A:G	42873675	NA,G	NA,A	NA,1	NA,-inf	NA,inf	NA,0.85038	0.000198099	0.000198099
2	chr2:42921031:T:C	42921031	NA,C	NA,T	NA,1	NA,inf	NA,inf	NA,0.717838	0.000197681	0.000197681
2	chr2:43724382:A:G	43724382	NA,G	NA,A	NA,1	NA,-inf	NA,inf	NA,0.815461	0.000197447	0.000197447
2	chr2:43042582:T:TC	43042582	NA,TC	NA,T	NA,1	NA,-inf	NA,inf	NA,0.785991	0.000197203	0.000197203
2	chr2:43698037:G:A	43698037	NA,A	NA,G	NA,1	NA,inf	NA,inf	NA,0.747741	0.000197088	0.000197088
2	chr2:43048232:C:T	43048232	T,NA	C,NA	1,NA	inf,NA	inf,NA	1.12211,NA	0.000196484	0.000196484
2	chr2:43535879:G:T	43535879	NA,T	NA,G	NA,1	NA,-inf	NA,inf	NA,0.802118	0.000196212	0.000196212
2	chr2:42819888:C:T	42819888	T,T	C,C	1,1	inf,-inf	inf,inf	1.47075,0.372842	0.000195137	0.000195137
2	chr2:43437723:G:A	43437723	NA,A	NA,G	NA,1	NA,-inf	NA,inf	NA,0.786157	0.000195109	0.000195109
2	chr2:43085021:T:G	43085021	NA,G	NA,T	NA,1	NA,-inf	NA,inf	NA,0.818266	0.000195089	0.000195089
2	chr2:43226899:G:C	43226899	C,C	G,G	1,1	inf,inf	inf,inf	4.96382,2.30384	0.000195082	0.000195083
2	chr2:43760061:G:A	43760061	NA,A	NA,G	NA,1	NA,-inf	NA,inf	NA,0.808321	0.000194904	0.000194904
2	chr2:42919281:T:C	42919281	NA,C	NA,T	NA,1	NA,inf	NA,inf	NA,0.737999	0.00019486	0.00019486
2	chr2:43056910:C:T	43056910	T,NA	C,NA	1,NA	inf,NA	inf,NA	1.10479,NA	0.000194462	0.000194462
2	chr2:43880562:T:C	43880562	C,C	T,T	1,1	inf,inf	inf,inf	0.525881,1.34865	0.000194171	0.000194171
2	chr2:43594321:T:C	43594321	NA,C	NA,T	NA,1	NA,inf	NA,inf	NA,0.752918	0.000194136	0.000194136
2	chr2:43760512:A:G	43760512	NA,G	NA,A	NA,1	NA,-inf	NA,inf	NA,0.801609	0.000193814	0.000193814
2	chr2:43760510:A:C	43760510	NA,C	NA,A	NA,1	NA,-inf	NA,inf	NA,0.801169	0.000193752	0.000193752
2	chr2:42948644:C:T	42948644	NA,T	NA,C	NA,1	NA,inf	NA,inf	NA,0.752192	0.000193599	0.000193599
2	chr2:43913459:TGTTCA:T	43913459	NA,T	NA,TGTTCA	NA,1	NA,-inf	NA,inf	NA,0.80071	0.00019341	0.00019341
2	chr2:43701638:C:T	43701638	NA,T	NA,C	NA,1	NA,inf	NA,inf	NA,0.735585	0.000193215	0.000193215
2	chr2:43711135:C:T	43711135	T,NA	C,NA	1,NA	-inf,NA	inf,NA	1.33638,NA	0.000193122	0.000193122
2	chr2:43056900:A:C	43056900	C,NA	A,NA	1,NA	inf,NA	inf,NA	1.10034,NA	0.000193105	0.000193105
2	chr2:43044776:T:C	43044776	NA,C	NA,T	NA,1	NA,-inf	NA,inf	NA,0.803764	0.000192804	0.000192804
2	chr2:43044510:T:C	43044510	C,C	T,T	1,1	-inf,-inf	inf,inf	1.65692,0.163734	0.000192663	0.000192663
2	chr2:43175898:T:G	43175898	NA,G	NA,T	NA,1	NA,inf	NA,inf	NA,0.746127	0.000192451	0.000192451
2	chr2:42892112:G:C	42892112	NA,C	NA,G	NA,1	NA,-inf	NA,inf	NA,0.790169	0.000192232	0.000192232
2	chr2:43684877:C:G	43684877	NA,G	NA,C	NA,1	NA,inf	NA,inf	NA,0.726334	0.000192065	0.000192065
2	chr2:42749707:A:T	42749707	T,NA	A,NA	1,NA	inf,NA	inf,NA	0.849132,NA	0.00019182	0.00019182
2	chr2:43570079:A:C	43570079	NA,C	NA,A	NA,1	NA,inf	NA,inf	NA,0.696687	0.000191717	0.000191717
2	chr2:42958077:T:A	42958077	NA,A	NA,T	NA,1	NA,inf	NA,inf	NA,0.744134	0.00019135	0.00019135
2	chr2:43583228:C:T	43583228	NA,T	NA,C	NA,1	NA,-inf	NA,inf	NA,0.793233	0.000191316	0.000191316
2	chr2:43527561:G:A	43527561	NA,A	NA,G	NA,1	NA,inf	NA,inf	NA,0.740538	0.000191252	0.000191252
2	chr2:43055719:C:T	43055719	NA,T	NA,C	NA,1	NA,inf	NA,inf	NA,0.729187	0.000191228	0.000191228
2	chr2:43212193:T:C	43212193	C,C	T,T	1,1	inf,-inf	inf,inf	0.616191,0.771417	0.00019116	0.00019116
2	chr2:43450242:A:C	43450242	NA,C	NA,A	NA,1	NA,-inf	NA,inf	NA,0.769078	0.000191123	0.000191123
2	chr2:44010758:T:C	44010758	NA,C	NA,T	NA,1	NA,-inf	NA,inf	NA,0.774308	0.000190452	0.000190452
2	chr2:43658541:T:C	43658541	NA,C	NA,T	NA,1	NA,inf	NA,inf	NA,0.732653	0.000190203	0.000190203
2	chr2:43727870:C:G	43727870	NA,G	NA,C	NA,1	NA,-inf	NA,inf	NA,0.791261	0.000190181	0.000190181
2	chr2:43104241:C:T	43104241	T,NA	C,NA	1,NA	inf,NA	inf,NA	1.43135,NA	0.00018987	0.00018987
2	chr2:43322299:A:T	43322299	T,T	A,A	1,1	inf,inf	inf,inf	1.45159,1.49807	0.000189741	0.000189741
2	chr2:43029840:G:A	43029840	NA,A	NA,G	NA,1	NA,inf	NA,inf	NA,0.687589	0.000189727	0.000189727
2	chr2:43738306:C:T	43738306	NA,T	NA,C	NA,1	NA,-inf	NA,inf	NA,0.791901	0.000189719	0.000189719
2	chr2:43728644:C:G	43728644	NA,G	NA,C	NA,1	NA,-inf	NA,inf	NA,0.78957	0.000189647	0.000189647
2	chr2:43727816:T:C	43727816	NA,C	NA,T	NA,1	NA,-inf	NA,inf	NA,0.789476	0.000189643	0.000189643
2	chr2:43727871:T:C	43727871	NA,C	NA,T	NA,1	NA,-inf	NA,inf	NA,0.788979	0.000189501	0.000189501
2	chr2:43842258:C:A	43842258	NA,A	NA,C	NA,1	NA,inf	NA,inf	NA,0.740717	0.000189258	0.000189258
2	chr2:43140859:C:T	43140859	T,T	C,C	1,1	inf,-inf	inf,inf	1.00013,1.24893	0.000189005	0.000189005
2	chr2:42984484:G:A	42984484	NA,A	NA,G	NA,1	NA,inf	NA,inf	NA,0.723035	0.000188885	0.000188885
2	chr2:43052385:G:A	43052385	NA,A	NA,G	NA,1	NA,inf	NA,inf	NA,0.717501	0.000188608	0.000188608
2	chr2:43162373:A:C	43162373	NA,C	NA,A	NA,1	NA,inf	NA,inf	NA,0.675771	0.000188305	0.000188305
2	chr2:43332783:A:C	43332783	NA,C	NA,A	NA,1	NA,inf	NA,inf	NA,0.729967	0.00018815	0.00018815
2	chr2:43135977:G:A	43135977	A,A	G,G	1,1	inf,-inf	inf,inf	0.204729,1.81173	0.000187989	0.000187989
2	chr2:43671714:A:G	43671714	NA,G	NA,A	NA,1	NA,-inf	NA,inf	NA,0.781619	0.000187469	0.000187469
2	chr2:42888612:A:AG	42888612	NA,AG	NA,A	NA,1	NA,inf	NA,inf	NA,0.718404	0.000187308	0.000187308
2	chr2:43284424:C:G	43284424	NA,G	NA,C	NA,1	NA,inf	NA,inf	NA,0.717441	0.000187236	0.000187236
2	chr2:43328666:G:T	43328666	T,T	G,G	1,1	inf,inf	inf,inf	1.95255,1.67652	0.0001872	0.0001872
2	chr2:43140904:C:T	43140904	T,T	C,C	1,1	inf,-inf	inf,inf	1.08044,1.17813	0.000187144	0.000187144
2	chr2:43761700:A:C	43761700	NA,C	NA,A	NA,1	NA,-inf	NA,inf	NA,0.779138	0.000187077	0.000187077
2	chr2:43459910:G:A	43459910	NA,A	NA,G	NA,1	NA,-inf	NA,inf	NA,0.771895	0.000186942	0.000186942
2	chr2:43092017:C:T	43092017	NA,T	NA,C	NA,1	NA,inf	NA,inf	NA,0.778212	0.000186821	0.000186821
2	chr2:43854759:C:A	43854759	NA,A	NA,C	NA,1	NA,inf	NA,inf	NA,0.710409	0.000186584	0.000186584
2	chr2:43706997:A:C	43706997	NA,C	NA,A	NA,1	NA,-inf	NA,inf	NA,0.77145	0.000186211	0.000186211
2	chr2:43253874:G:A	43253874	A,A	G,G	1,1	inf,inf	inf,inf	4.46802,2.25432	0.00018618	0.000186181
2	chr2:43326182:A:C	43326182	C,C	A,A	1,1	inf,inf	inf,inf	1.83339,1.59009	0.000185941	0.000185941
2	chr2:43718644:G:A	43718644	NA,A	NA,G	NA,1	NA,-inf	NA,inf	NA,0.764419	0.000185913	0.000185913
2	chr2:43029878:G:A	43029878	NA,A	NA,G	NA,1	NA,inf	NA,inf	NA,0.675292	0.000185889	0.000185889
2	chr2:43753538:T:C	43753538	NA,C	NA,T	NA,1	NA,-inf	NA,inf	NA,0.775186	0.000185837	0.000185837
2	chr2:43290172:C:T	43290172	T,NA	C,NA	1,NA	-inf,NA	inf,NA	1.43223,NA	0.000185474	0.000185474
2	chr2:43899793:T:A	43899793	NA,A	NA,T	NA,1	NA,-inf	NA,inf	NA,0.776112	0.000185213	0.000185213
2	chr2:42770976:C:A	42770976	NA,A	NA,C	NA,1	NA,inf	NA,inf	NA,0.72639	0.000185206	0.000185206
2	chr2:43048302:G:A	43048302	A,A	G,G	1,1	-inf,inf	inf,inf	1.19161,0.745477	0.000184239	0.000184239
2	chr2:43473452:C:A	43473452	NA,A	NA,C	NA,1	NA,inf	NA,inf	NA,0.716996	0.000183862	0.000183862
2	chr2:43291175:C:T	43291175	NA,T	NA,C	NA,1	NA,inf	NA,inf	NA,0.705664	0.000183804	0.000183804
2	chr2:43020176:G:A	43020176	NA,A	NA,G	NA,1	NA,inf	NA,inf	NA,0.710719	0.000183708	0.000183708
2	chr2:42958921:G:A	42958921	NA,A	NA,G	NA,1	NA,-inf	NA,inf	NA,0.762267	0.00018362	0.00018362
2	chr2:43164894:T:TG	43164894	NA,TG	NA,T	NA,1	NA,inf	NA,inf	NA,0.704972	0.000183534	0.000183534
2	chr2:43373849:G:A	43373849	NA,A	NA,G	NA,1	NA,inf	NA,inf	NA,0.703159	0.000183519	0.000183519
2	chr2:43676367:G:C	43676367	NA,C	NA,G	NA,1	NA,inf	NA,inf	NA,0.698222	0.000183413	0.000183413
2	chr2:43187453:C:T	43187453	NA,T	NA,C	NA,1	NA,inf	NA,inf	NA,0.712477	0.000183375	0.000183375
2	chr2:43879759:C:G	43879759	G,NA	C,NA	1,NA	-inf,NA	inf,NA	1.32352,NA	0.00018335	0.00018335
2	chr2:42905006:G:A	42905006	A,A	G,G	1,1	-inf,-inf	inf,inf	1.43152,0.661768	0.000183005	0.000183005
2	chr2:43619992:C:G	43619992	NA,G	NA,C	NA,1	NA,inf	NA,inf	NA,0.678578	0.000182893	0.000182893
2	chr2:42864023:G:C	42864023	C,C	G,G	1,1	inf,-inf	inf,inf	0.138824,1.86145	0.000182826	0.000182826
2	chr2:43954295:G:A	43954295	A,A	G,G	1,1	-inf,-inf	inf,inf	1.98109,0.576889	0.000182721	0.000182721
2	chr2:43675993:A:G	43675993	NA,G	NA,A	NA,1	NA,-inf	NA,inf	NA,0.766355	0.000182444	0.000182444
2	chr2:43389689:A:G	43389689	NA,G	NA,A	NA,1	NA,-inf	NA,inf	NA,0.756833	0.000182406	0.000182406
2	chr2:43116025:C:G	43116025	G,G	C,C	1,1	-inf,-inf	inf,inf	1.26363,1.02888	0.000182369	0.000182369
2	chr2:43318507:A:G	43318507	NA,G	NA,A	NA,1	NA,inf	NA,inf	NA,0.705247	0.000182152	0.000182152
2	chr2:44023005:G:A	44023005	NA,A	NA,G	NA,1	NA,inf	NA,inf	NA,0.7023	0.000182134	0.000182134
2	chr2:42969348:A:G	42969348	NA,G	NA,A	NA,1	NA,inf	NA,inf	NA,0.702817	0.000182072	0.000182072
2	chr2:42898130:A:G	42898130	NA,G	NA,A	NA,1	NA,-inf	NA,inf	NA,0.766587	0.000181648	0.000181648
2	chr2:43167599:T:G	43167599	NA,G	NA,T	NA,1	NA,inf	NA,inf	NA,0.682318	0.000181328	0.000181328
2	chr2:43115489:T:C	43115489	NA,C	NA,T	NA,1	NA,-inf	NA,inf	NA,0.764835	0.000181281	0.000181281
2	chr2:43497393:G:A	43497393	NA,A	NA,G	NA,1	NA,inf	NA,inf	NA,0.705039	0.000181234	0.000181234
2	chr2:42831465:G:A	42831465	NA,A	NA,G	NA,1	NA,inf	NA,inf	NA,0.703453	0.000181011	0.000181011
2	chr2:42829868:C:T	42829868	NA,T	NA,C	NA,1	NA,inf	NA,inf	NA,0.70324	0.000180948	0.000180948
2	chr2:43759824:T:C	43759824	NA,C	NA,T	NA,1	NA,-inf	NA,inf	NA,0.755489	0.000180268	0.000180268
2	chr2:43701589:A:AT	43701589	NA,AT	NA,A	NA,1	NA,inf	NA,inf	NA,0.692422	0.000180097	0.000180097
2	chr2:43335975:C:T	43335975	NA,T	NA,C	NA,1	NA,inf	NA,inf	NA,0.79014	0.000179991	0.000179991
2	chr2:43653509:C:T	43653509	NA,T	NA,C	NA,1	NA,inf	NA,inf	NA,0.702294	0.000179984	0.000179984
2	chr2:42982228:AAG:A	42982228	A,A	AAG,AAG	1,1	inf,-inf	inf,inf	0.969761,1.2349	0.000179916	0.000179916
2	chr2:43302707:G:GA	43302707	NA,GA	NA,G	NA,1	NA,-inf	NA,inf	NA,0.7793	0.000179835	0.000179835
2	chr2:43774303:G:C	43774303	NA,C	NA,G	NA,1	NA,-inf	NA,inf	NA,0.744599	0.000179623	0.000179623
2	chr2:43128537:G:T	43128537	NA,T	NA,G	NA,1	NA,-inf	NA,inf	NA,0.782751	0.000179543	0.000179543
2	chr2:42921966:C:T	42921966	T,T	C,C	1,1	inf,inf	inf,inf	0.609405,1.29189	0.000179412	0.000179412
2	chr2:43364434:GC:G	43364434	NA,G	NA,GC	NA,1	NA,-inf	NA,inf	NA,0.75695	0.000179239	0.000179239
2	chr2:42916310:A:G	42916310	NA,G	NA,A	NA,1	NA,inf	NA,inf	NA,0.69275	0.00017913	0.00017913
2	chr2:42897387:T:G	42897387	NA,G	NA,T	NA,1	NA,inf	NA,inf	NA,0.659816	0.000178937	0.000178937
2	chr2:42977501:G:A	42977501	NA,A	NA,G	NA,1	NA,inf	NA,inf	NA,0.65998	0.000178924	0.000178924
2	chr2:43191477:C:T	43191477	T,T	C,C	1,1	inf,inf	inf,inf	0.529435,0.926756	0.000178897	0.000178897
2	chr2:42988715:T:C	42988715	C,C	T,T	1,1	-inf,inf	inf,inf	0.835949,1.31877	0.000178874	0.000178874
2	chr2:43190350:C:A	43190350	NA,A	NA,C	NA,1	NA,inf	NA,inf	NA,0.697157	0.000178762	0.000178762
2	chr2:43847372:T:C	43847372	NA,C	NA,T	NA,1	NA,inf	NA,inf	NA,0.70518	0.000178652	0.000178652
2	chr2:43618811:C:T	43618811	NA,T	NA,C	NA,1	NA,inf	NA,inf	NA,0.693102	0.0001785	0.0001785
2	chr2:43179327:T:C	43179327	NA,C	NA,T	NA,1	NA,inf	NA,inf	NA,0.697535	0.000178497	0.000178497
2	chr2:43772787:A:G	43772787	NA,G	NA,A	NA,1	NA,-inf	NA,inf	NA,0.73816	0.0001778	0.0001778
2	chr2:43868897:C:G	43868897	NA,G	NA,C	NA,1	NA,-inf	NA,inf	NA,0.754399	0.000177791	0.000177791
2	chr2:42811449:A:G	42811449	NA,G	NA,A	NA,1	NA,inf	NA,inf	NA,0.690109	0.000176993	0.000176993
2	chr2:43882989:G:A	43882989	A,NA	G,NA	1,NA	-inf,NA	inf,NA	1.26073,NA	0.000176822	0.000176822
2	chr2:43103405:G:C	43103405	NA,C	NA,G	NA,1	NA,-inf	NA,inf	NA,0.752152	0.00017669	0.00017669
2	chr2:43110379:A:G	43110379	NA,G	NA,A	NA,1	NA,inf	NA,inf	NA,0.683928	0.000176568	0.000176568
2	chr2:43031828:G:C	43031828	NA,C	NA,G	NA,1	NA,inf	NA,inf	NA,0.686541	0.000176205	0.000176205
2	chr2:42914441:A:G	42914441	NA,G	NA,A	NA,1	NA,inf	NA,inf	NA,0.680922	0.000175877	0.000175877
2	chr2:42994291:C:T	42994291	T,T	C,C	1,1	-inf,inf	inf,inf	0.18294,1.72486	0.000175381	0.000175381
2	chr2:43326451:G:C	43326451	NA,C	NA,G	NA,1	NA,-inf	NA,inf	NA,0.748511	0.000175154	0.000175154
2	chr2:43168496:A:T	43168496	NA,T	NA,A	NA,1	NA,-inf	NA,inf	NA,0.721816	0.000174999	0.000174999
2	chr2:43940278:A:G	43940278	NA,G	NA,A	NA,1	NA,-inf	NA,inf	NA,0.731088	0.000174994	0.000174994
2	chr2:43326810:T:C	43326810	C,C	T,T	1,1	-inf,inf	inf,inf	0.42487,0.668913	0.000174743	0.000174743
2	chr2:44020753:A:G	44020753	NA,G	NA,A	NA,1	NA,inf	NA,inf	NA,0.676529	0.000174554	0.000174554
2	chr2:43129729:G:C	43129729	NA,C	NA,G	NA,1	NA,-inf	NA,inf	NA,0.764376	0.00017433	0.00017433
2	chr2:43761507:T:C	43761507	NA,C	NA,T	NA,1	NA,-inf	NA,inf	NA,0.732905	0.000174086	0.000174086
2	chr2:42953186:C:T	42953186	NA,T	NA,C	NA,1	NA,inf	NA,inf	NA,0.655928	0.000174006	0.000174006
2	chr2:43965632:A:G	43965632	G,G	A,A	1,1	-inf,inf	inf,inf	1.90485,0.151253	0.0001739	0.0001739
2	chr2:43956690:G:A	43956690	NA,A	NA,G	NA,1	NA,inf	NA,inf	NA,0.696722	0.000173714	0.000173714
2	chr2:42862199:C:A	42862199	NA,A	NA,C	NA,1	NA,-inf	NA,inf	NA,0.731465	0.000173579	0.000173579
2	chr2:43129351:T:G	43129351	G,G	T,T	1,1	-inf,-inf	inf,inf	1.78593,0.188529	0.000173572	0.000173572
2	chr2:42830541:C:T	42830541	NA,T	NA,C	NA,1	NA,-inf	NA,inf	NA,0.7452	0.000173166	0.000173166
2	chr2:43836712:C:T	43836712	NA,T	NA,C	NA,1	NA,inf	NA,inf	NA,0.684857	0.000172717	0.000172717
2	chr2:43119649:C:T	43119649	NA,T	NA,C	NA,1	NA,-inf	NA,inf	NA,0.735628	0.000172632	0.000172632
2	chr2:43041034:G:A	43041034	NA,A	NA,G	NA,1	NA,-inf	NA,inf	NA,0.703972	0.000172613	0.000172613
2	chr2:43429619:A:C	43429619	NA,C	NA,A	NA,1	NA,inf	NA,inf	NA,0.659196	0.000172555	0.000172555
2	chr2:43853752:A:G	43853752	NA,G	NA,A	NA,1	NA,inf	NA,inf	NA,0.661568	0.000172468	0.000172468
2	chr2:42864367:C:T	42864367	NA,T	NA,C	NA,1	NA,inf	NA,inf	NA,0.673739	0.000172228	0.000172228
2	chr2:43785548:A:G	43785548	NA,G	NA,A	NA,1	NA,inf	NA,inf	NA,0.676503	0.000172021	0.000172021
2	chr2:43781958:A:C	43781958	C,C	A,A	1,1	-inf,inf	inf,inf	1.33496,1.04422	0.000171996	0.000171996
2	chr2:42975447:C:T	42975447	T,T	C,C	1,1	inf,-inf	inf,inf	1.22149,1.22107	0.000171938	0.000171938
2	chr2:43893101:G:A	43893101	NA,A	NA,G	NA,1	NA,-inf	NA,inf	NA,0.727519	0.000171706	0.000171706
2	chr2:43761435:A:G	43761435	NA,G	NA,A	NA,1	NA,-inf	NA,inf	NA,0.727122	0.000171504	0.000171504
2	chr2:43485985:C:G	43485985	G,G	C,C	1,1	inf,inf	inf,inf	0.611733,1.24137	0.000171449	0.000171449
2	chr2:43659880:T:A	43659880	NA,A	NA,T	NA,1	NA,inf	NA,inf	NA,0.643804	0.000171354	0.000171354
2	chr2:43029981:A:G	43029981	NA,G	NA,A	NA,1	NA,inf	NA,inf	NA,0.625884	0.00017127	0.00017127
2	chr2:43135002:C:G	43135002	NA,G	NA,C	NA,1	NA,inf	NA,inf	NA,0.665804	0.000171217	0.000171217
2	chr2:43051403:T:G	43051403	G,G	T,T	1,1	-inf,inf	inf,inf	1.57718,6.89266e-06	0.000170951	0.000170951
2	chr2:43909656:G:T	43909656	NA,T	NA,G	NA,1	NA,-inf	NA,inf	NA,0.723271	0.00017092	0.00017092
2	chr2:42893553:G:C	42893553	NA,C	NA,G	NA,1	NA,inf	NA,inf	NA,0.659588	0.000170811	0.000170811
2	chr2:43185039:G:A	43185039	NA,A	NA,G	NA,1	NA,inf	NA,inf	NA,0.670233	0.000170639	0.000170639
2	chr2:43034741:G:A	43034741	NA,A	NA,G	NA,1	NA,-inf	NA,inf	NA,0.717951	0.000170558	0.000170558
2	chr2:43190058:C:T	43190058	NA,T	NA,C	NA,1	NA,inf	NA,inf	NA,0.649016	0.000170541	0.000170541
2	chr2:43333984:T:C	43333984	NA,C	NA,T	NA,1	NA,inf	NA,inf	NA,0.6769	0.000170288	0.000170288
2	chr2:43815124:C:T	43815124	T,T	C,C	1,1	-inf,-inf	inf,inf	3.39215,0.567691	0.000169944	0.000169944
2	chr2:43044642:C:T	43044642	NA,T	NA,C	NA,1	NA,-inf	NA,inf	NA,0.692344	0.000169819	0.000169819
2	chr2:43121455:G:A	43121455	NA,A	NA,G	NA,1	NA,-inf	NA,inf	NA,0.722104	0.000169814	0.000169814
2	chr2:43383534:A:G	43383534	NA,G	NA,A	NA,1	NA,inf	NA,inf	NA,0.630712	0.000169682	0.000169682
2	chr2:43130722:C:T	43130722	NA,T	NA,C	NA,1	NA,-inf	NA,inf	NA,0.715257	0.000169051	0.000169051
2	chr2:43958747:C:T	43958747	T,NA	C,NA	1,NA	-inf,NA	inf,NA	1.1932,NA	0.000168713	0.000168713
2	chr2:43840325:C:T	43840325	NA,T	NA,C	NA,1	NA,inf	NA,inf	NA,0.668596	0.000168708	0.000168708
2	chr2:43148993:C:T	43148993	NA,T	NA,C	NA,1	NA,inf	NA,inf	NA,0.622365	0.000168332	0.000168332
2	chr2:43343092:A:C	43343092	NA,C	NA,A	NA,1	NA,inf	NA,inf	NA,0.623167	0.000168164	0.000168164
2	chr2:43809774:T:C	43809774	C,C	T,T	1,1	-inf,inf	inf,inf	2.54788,0.240397	0.00016811	0.00016811
2	chr2:42772585:T:C	42772585	NA,C	NA,T	NA,1	NA,inf	NA,inf	NA,0.650485	0.000167899	0.000167899
2	chr2:43194072:A:T	43194072	NA,T	NA,A	NA,1	NA,-inf	NA,inf	NA,0.736822	0.000167809	0.000167809
2	chr2:43385697:G:A	43385697	NA,A	NA,G	NA,1	NA,inf	NA,inf	NA,0.655031	0.00016746	0.00016746
2	chr2:43836278:G:T	43836278	NA,T	NA,G	NA,1	NA,-inf	NA,inf	NA,0.69158	0.000167376	0.000167376
2	chr2:43900193:A:G	43900193	G,NA	A,NA	1,NA	-inf,NA	inf,NA	1.19688,NA	0.000167215	0.000167215
2	chr2:43713989:T:C	43713989	NA,C	NA,T	NA,1	NA,inf	NA,inf	NA,0.660634	0.000167038	0.000167038
2	chr2:43140389:G:A	43140389	A,A	G,G	1,1	inf,-inf	inf,inf	0.976598,1.20756	0.000167017	0.000167017
2	chr2:43746804:A:G	43746804	NA,G	NA,A	NA,1	NA,inf	NA,inf	NA,0.624139	0.000166978	0.000166978
2	chr2:43884513:T:C	43884513	C,NA	T,NA	1,NA	-inf,NA	inf,NA	1.27257,NA	0.00016695	0.00016695
2	chr2:43395342:G:C	43395342	NA,C	NA,G	NA,1	NA,inf	NA,inf	NA,0.6621	0.000166933	0.000166933
2	chr2:43214671:C:T	43214671	NA,T	NA,C	NA,1	NA,inf	NA,inf	NA,0.621966	0.000166926	0.000166926
2	chr2:43210945:A:G	43210945	NA,G	NA,A	NA,1	NA,inf	NA,inf	NA,0.617165	0.000166505	0.000166505
2	chr2:43523126:A:G	43523126	G,G	A,A	1,1	inf,inf	inf,inf	2.28881,2.03081	0.000166494	0.000166494
2	chr2:43951047:G:C	43951047	NA,C	NA,G	NA,1	NA,inf	NA,inf	NA,0.663022	0.000166372	0.000166372
2	chr2:43218310:A:C	43218310	NA,C	NA,A	NA,1	NA,inf	NA,inf	NA,0.586872	0.000166256	0.000166256
2	chr2:43233734:A:G	43233734	NA,G	NA,A	NA,1	NA,-inf	NA,inf	NA,0.709166	0.000166215	0.000166215
2	chr2:43359661:T:C	43359661	NA,C	NA,T	NA,1	NA,-inf	NA,inf	NA,0.699317	0.0001662	0.0001662
2	chr2:43106820:G:A	43106820	A,NA	G,NA	1,NA	-inf,NA	inf,NA	0.238075,NA	0.000166072	0.000166072
2	chr2:43710806:A:G	43710806	NA,G	NA,A	NA,1	NA,-inf	NA,inf	NA,0.703254	0.000166014	0.000166014
2	chr2:43868765:A:G	43868765	NA,G	NA,A	NA,1	NA,inf	NA,inf	NA,0.636399	0.000165978	0.000165978
2	chr2:43739310:C:G	43739310	G,NA	C,NA	1,NA	inf,NA	inf,NA	0.720236,NA	0.000165856	0.000165856
2	chr2:43136932:G:A	43136932	NA,A	NA,G	NA,1	NA,inf	NA,inf	NA,0.654897	0.000165806	0.000165806
2	chr2:43219477:G:A	43219477	A,A	G,G	1,1	inf,-inf	inf,inf	0.623492,0.530571	0.000165725	0.000165725
2	chr2:42905384:C:T	42905384	T,T	C,C	1,1	-inf,-inf	inf,inf	1.04202,1.09673	0.000165588	0.000165588
2	chr2:43103886:C:G	43103886	NA,G	NA,C	NA,1	NA,-inf	NA,inf	NA,0.70875	0.000165354	0.000165354
2	chr2:43515757:T:C	43515757	NA,C	NA,T	NA,1	NA,inf	NA,inf	NA,0.644806	0.000165125	0.000165125
2	chr2:43707953:T:C	43707953	NA,C	NA,T	NA,1	NA,inf	NA,inf	NA,0.615553	0.000164921	0.000164921
2	chr2:42765918:C:T	42765918	NA,T	NA,C	NA,1	NA,inf	NA,inf	NA,0.629142	0.000164776	0.000164776
2	chr2:43539900:G:A	43539900	A,A	G,G	1,1	inf,inf	inf,inf	0.276441,1.57914	0.000164642	0.000164642
2	chr2:43648957:T:C	43648957	NA,C	NA,T	NA,1	NA,inf	NA,inf	NA,0.628773	0.000164632	0.000164632
2	chr2:43274547:G:A	43274547	A,A	G,G	1,1	inf,inf	inf,inf	4.80359,2.20002	0.000164396	0.000164396
2	chr2:43774447:A:G	43774447	NA,G	NA,A	NA,1	NA,inf	NA,inf	NA,0.645425	0.000164257	0.000164257
2	chr2:42960831:G:A	42960831	A,NA	G,NA	1,NA	-inf,NA	inf,NA	1.09247,NA	0.00016407	0.00016407
2	chr2:43602837:C:T	43602837	NA,T	NA,C	NA,1	NA,inf	NA,inf	NA,0.642203	0.000163885	0.000163885
2	chr2:43616429:T:C	43616429	NA,C	NA,T	NA,1	NA,inf	NA,inf	NA,0.611171	0.000163852	0.000163852
2	chr2:42983771:A:G	42983771	NA,G	NA,A	NA,1	NA,-inf	NA,inf	NA,0.678992	0.00016374	0.00016374
2	chr2:43256271:G:A	43256271	NA,A	NA,G	NA,1	NA,-inf	NA,inf	NA,0.68844	0.000163725	0.000163725
2	chr2:43499305:G:C	43499305	NA,C	NA,G	NA,1	NA,inf	NA,inf	NA,0.641227	0.000163705	0.000163705
2	chr2:43864921:T:A	43864921	NA,A	NA,T	NA,1	NA,inf	NA,inf	NA,0.625244	0.00016364	0.00016364
2	chr2:43746048:G:A	43746048	NA,A	NA,G	NA,1	NA,-inf	NA,inf	NA,0.695255	0.0001635	0.0001635
2	chr2:43963158:T:C	43963158	NA,C	NA,T	NA,1	NA,-inf	NA,inf	NA,0.682975	0.000163352	0.000163352
2	chr2:43154612:GA:G	43154612	NA,G	NA,GA	NA,1	NA,-inf	NA,inf	NA,0.684324	0.000163323	0.000163323
2	chr2:43457993:C:T	43457993	NA,T	NA,C	NA,1	NA,-inf	NA,inf	NA,0.705267	0.000163321	0.000163321
2	chr2:43026773:C:T	43026773	NA,T	NA,C	NA,1	NA,inf	NA,inf	NA,0.6084	0.000163058	0.000163058
2	chr2:43124965:C:G	43124965	NA,G	NA,C	NA,1	NA,-inf	NA,inf	NA,0.695643	0.000162951	0.000162951
2	chr2:43738159:G:A	43738159	NA,A	NA,G	NA,1	NA,-inf	NA,inf	NA,0.697485	0.000162888	0.000162888
2	chr2:43855218:A:G	43855218	NA,G	NA,A	NA,1	NA,-inf	NA,inf	NA,0.68993	0.000162781	0.000162781
2	chr2:43988734:G:A	43988734	NA,A	NA,G	NA,1	NA,-inf	NA,inf	NA,0.7092	0.000162721	0.000162721
2	chr2:42980444:CATCTCAGGGCTTGTTAG:C	42980444	C,C	CATCTCAGGGCTTGTTAG,CATCTCAGGGCTTGTTAG	1,1	inf,-inf	inf,inf	0.747383,1.3853	0.000162674	0.000162674
2	chr2:43914245:T:G	43914245	NA,G	NA,T	NA,1	NA,inf	NA,inf	NA,0.622234	0.00016214	0.00016214
2	chr2:43517327:C:A	43517327	A,NA	C,NA	1,NA	-inf,NA	inf,NA	1.22454,NA	0.000162053	0.000162053
2	chr2:43131672:C:T	43131672	NA,T	NA,C	NA,1	NA,-inf	NA,inf	NA,0.712554	0.000161905	0.000161905
2	chr2:42976528:G:T	42976528	NA,T	NA,G	NA,1	NA,inf	NA,inf	NA,0.599234	0.000161889	0.000161889
2	chr2:43143589:G:A	43143589	A,A	G,G	1,1	inf,inf	inf,inf	1.24274,0.874883	0.00016183	0.00016183
2	chr2:43078042:G:C	43078042	NA,C	NA,G	NA,1	NA,inf	NA,inf	NA,0.631234	0.000161644	0.000161644
2	chr2:42988932:T:C	42988932	C,C	T,T	1,1	-inf,inf	inf,inf	0.153729,1.69677	0.000161641	0.000161641
2	chr2:42913513:T:C	42913513	C,C	T,T	1,1	-inf,-inf	inf,inf	1.03431,0.827675	0.000161538	0.000161538
2	chr2:43030511:C:T	43030511	NA,T	NA,C	NA,1	NA,inf	NA,inf	NA,0.599295	0.0001614	0.0001614
2	chr2:43054847:A:G	43054847	G,G	A,A	1,1	-inf,inf	inf,inf	1.54096,0.0721021	0.000161354	0.000161354
2	chr2:43166952:A:G	43166952	G,NA	A,NA	1,NA	inf,NA	inf,NA	0.909961,NA	0.000161352	0.000161352
2	chr2:43334644:G:A	43334644	NA,A	NA,G	NA,1	NA,-inf	NA,inf	NA,0.677849	0.000161133	0.000161133
2	chr2:43452894:A:G	43452894	NA,G	NA,A	NA,1	NA,-inf	NA,inf	NA,0.676097	0.000161067	0.000161067
2	chr2:43245117:G:GT	43245117	GT,NA	G,NA	1,NA	-inf,NA	inf,NA	1.2384,NA	0.000160483	0.000160483
2	chr2:43864646:C:A	43864646	NA,A	NA,C	NA,1	NA,inf	NA,inf	NA,0.615161	0.000160202	0.000160202
2	chr2:43247421:T:G	43247421	NA,G	NA,T	NA,1	NA,inf	NA,inf	NA,0.604548	0.000160183	0.000160183
2	chr2:43110144:C:T	43110144	NA,T	NA,C	NA,1	NA,inf	NA,inf	NA,0.637738	0.000160049	0.000160049
2	chr2:43126274:G:A	43126274	NA,A	NA,G	NA,1	NA,-inf	NA,inf	NA,0.682716	0.000159998	0.000159998
2	chr2:43689226:A:C	43689226	NA,C	NA,A	NA,1	NA,-inf	NA,inf	NA,0.654492	0.000159986	0.000159986
2	chr2:43602480:C:T	43602480	NA,T	NA,C	NA,1	NA,-inf	NA,inf	NA,0.672379	0.000159727	0.000159727
2	chr2:43048479:C:T	43048479	T,T	C,C	1,1	-inf,inf	inf,inf	1.5258,0.124732	0.000159678	0.000159678
2	chr2:43698704:G:C	43698704	NA,C	NA,G	NA,1	NA,inf	NA,inf	NA,0.627026	0.000159676	0.000159676
2	chr2:42859121:G:T	42859121	NA,T	NA,G	NA,1	NA,-inf	NA,inf	NA,0.686518	0.0001593	0.0001593
2	chr2:43097979:A:G	43097979	NA,G	NA,A	NA,1	NA,inf	NA,inf	NA,0.618355	0.000159225	0.000159225
2	chr2:43134982:G:C	43134982	NA,C	NA,G	NA,1	NA,inf	NA,inf	NA,0.625505	0.000158769	0.000158769
2	chr2:43609855:G:A	43609855	NA,A	NA,G	NA,1	NA,inf	NA,inf	NA,0.623833	0.00015867	0.00015867
2	chr2:42749767:C:T	42749767	NA,T	NA,C	NA,1	NA,-inf	NA,inf	NA,0.653378	0.000158456	0.000158456
2	chr2:42863835:G:A	42863835	NA,A	NA,G	NA,1	NA,-inf	NA,inf	NA,0.673289	0.000158451	0.000158451
2	chr2:42877097:A:T	42877097	NA,T	NA,A	NA,1	NA,-inf	NA,inf	NA,0.663853	0.000158446	0.000158446
2	chr2:43157782:GC:G	43157782	G,G	GC,GC	1,1	inf,-inf	inf,inf	0.158413,1.72942	0.000158153	0.000158153
2	chr2:43140661:T:C	43140661	C,C	T,T	1,1	inf,-inf	inf,inf	0.940711,1.20674	0.000158072	0.000158072
2	chr2:43717010:G:A	43717010	NA,A	NA,G	NA,1	NA,inf	NA,inf	NA,0.621869	0.000157867	0.000157867
2	chr2:43934318:A:G	43934318	NA,G	NA,A	NA,1	NA,-inf	NA,inf	NA,0.676142	0.000157252	0.000157252
2	chr2:42986014:A:G	42986014	G,G	A,A	1,1	-inf,inf	inf,inf	0.988618,1.13618	0.000157071	0.000157071
2	chr2:43866896:C:T	43866896	NA,T	NA,C	NA,1	NA,inf	NA,inf	NA,0.601412	0.000157036	0.000157036
2	chr2:43347318:T:C	43347318	NA,C	NA,T	NA,1	NA,inf	NA,inf	NA,0.625056	0.000156883	0.000156883
2	chr2:43028638:G:A	43028638	A,NA	G,NA	1,NA	-inf,NA	inf,NA	1.14119,NA	0.000156599	0.000156599
2	chr2:43922839:C:T	43922839	NA,T	NA,C	NA,1	NA,-inf	NA,inf	NA,0.649734	0.000156526	0.000156526
2	chr2:43071083:C:T	43071083	T,NA	C,NA	1,NA	-inf,NA	inf,NA	0.752217,NA	0.000156496	0.000156496
2	chr2:42789330:C:T	42789330	NA,T	NA,C	NA,1	NA,-inf	NA,inf	NA,0.660363	0.000156171	0.000156171
2	chr2:43865627:A:C	43865627	NA,C	NA,A	NA,1	NA,inf	NA,inf	NA,0.603747	0.000156048	0.000156048
2	chr2:43328092:C:T	43328092	NA,T	NA,C	NA,1	NA,inf	NA,inf	NA,0.614232	0.000155964	0.000155964
2	chr2:43511727:A:C	43511727	NA,C	NA,A	NA,1	NA,-inf	NA,inf	NA,0.647259	0.000155961	0.000155961
2	chr2:43121490:G:A	43121490	NA,A	NA,G	NA,1	NA,inf	NA,inf	NA,0.602415	0.00015575	0.00015575
2	chr2:43208254:G:A	43208254	NA,A	NA,G	NA,1	NA,inf	NA,inf	NA,0.598422	0.000155702	0.000155702
2	chr2:43630726:A:T	43630726	NA,T	NA,A	NA,1	NA,inf	NA,inf	NA,0.600245	0.000155516	0.000155516
2	chr2:44017501:C:T	44017501	NA,T	NA,C	NA,1	NA,inf	NA,inf	NA,0.601821	0.000155404	0.000155404
2	chr2:43987978:T:G	43987978	G,G	T,T	1,1	-inf,inf	inf,inf	1.77491,0.269673	0.000155374	0.000155374
2	chr2:42806942:C:T	42806942	NA,T	NA,C	NA,1	NA,inf	NA,inf	NA,0.602765	0.000155155	0.000155155
2	chr2:42793535:A:G	42793535	NA,G	NA,A	NA,1	NA,-inf	NA,inf	NA,0.649189	0.000155139	0.000155139
2	chr2:43960065:A:G	43960065	NA,G	NA,A	NA,1	NA,-inf	NA,inf	NA,0.641919	0.000155119	0.000155119
2	chr2:43424856:G:A	43424856	NA,A	NA,G	NA,1	NA,-inf	NA,inf	NA,0.649148	0.000155116	0.000155116
2	chr2:43211161:C:T	43211161	NA,T	NA,C	NA,1	NA,inf	NA,inf	NA,0.57062	0.000154786	0.000154786
2	chr2:43039155:G:A	43039155	NA,A	NA,G	NA,1	NA,-inf	NA,inf	NA,0.630598	0.000154592	0.000154592
2	chr2:42976318:A:G	42976318	NA,G	NA,A	NA,1	NA,inf	NA,inf	NA,0.571667	0.000154567	0.000154567
2	chr2:43872348:C:G	43872348	NA,G	NA,C	NA,1	NA,inf	NA,inf	NA,0.590911	0.000154484	0.000154484
2	chr2:42811598:A:T	42811598	NA,T	NA,A	NA,1	NA,inf	NA,inf	NA,0.608321	0.000154435	0.000154435
2	chr2:43872191:C:T	43872191	NA,T	NA,C	NA,1	NA,inf	NA,inf	NA,0.589348	0.000154109	0.000154109
2	chr2:43000517:A:G	43000517	G,G	A,A	1,1	-inf,inf	inf,inf	0.175626,1.65305	0.000154054	0.000154054
2	chr2:44029135:G:A	44029135	NA,A	NA,G	NA,1	NA,inf	NA,inf	NA,0.597655	0.000154009	0.000154009
2	chr2:43146127:A:G	43146127	NA,G	NA,A	NA,1	NA,inf	NA,inf	NA,0.57884	0.000153969	0.000153969
2	chr2:43744947:A:G	43744947	NA,G	NA,A	NA,1	NA,-inf	NA,inf	NA,0.654893	0.000153722	0.000153722
2	chr2:43047358:C:T	43047358	NA,T	NA,C	NA,1	NA,-inf	NA,inf	NA,0.659749	0.000153658	0.000153658
2	chr2:42958144:C:T	42958144	T,NA	C,NA	1,NA	-inf,NA	inf,NA	1.07316,NA	0.000152868	0.000152868
2	chr2:42973108:T:C	42973108	NA,C	NA,T	NA,1	NA,inf	NA,inf	NA,0.572235	0.000152626	0.000152626
2	chr2:43797449:T:TA	43797449	TA,NA	T,NA	1,NA	-inf,NA	inf,NA	1.25899,NA	0.000152569	0.000152569
2	chr2:43106854:C:T	43106854	T,T	C,C	1,1	inf,inf	inf,inf	1.13074,0.432148	0.000152534	0.000152534
2	chr2:43577352:G:A	43577352	NA,A	NA,G	NA,1	NA,-inf	NA,inf	NA,0.628344	0.000152507	0.000152507
2	chr2:43113585:C:T	43113585	NA,T	NA,C	NA,1	NA,-inf	NA,inf	NA,0.625289	0.00015249	0.00015249
2	chr2:43120690:T:C	43120690	C,NA	T,NA	1,NA	inf,NA	inf,NA	0.749219,NA	0.000152306	0.000152306
2	chr2:43459206:C:T	43459206	NA,T	NA,C	NA,1	NA,inf	NA,inf	NA,0.594227	0.000152249	0.000152249
2	chr2:43105324:A:G	43105324	G,G	A,A	1,1	inf,inf	inf,inf	0.485819,0.976714	0.000152193	0.000152193
2	chr2:43541311:CTTT:C	43541311	NA,C	NA,CTTT	NA,1	NA,inf	NA,inf	NA,0.594496	0.000152183	0.000152183
2	chr2:43191586:C:G	43191586	NA,G	NA,C	NA,1	NA,-inf	NA,inf	NA,0.637956	0.000152158	0.000152158
2	chr2:43104093:T:A	43104093	NA,A	NA,T	NA,1	NA,inf	NA,inf	NA,0.562503	0.000151946	0.000151946
2	chr2:43958206:G:A	43958206	NA,A	NA,G	NA,1	NA,-inf	NA,inf	NA,0.62555	0.000151927	0.000151927
2	chr2:43208378:G:A	43208378	NA,A	NA,G	NA,1	NA,inf	NA,inf	NA,0.583	0.000151887	0.000151887
2	chr2:43333754:C:T	43333754	NA,T	NA,C	NA,1	NA,-inf	NA,inf	NA,0.638294	0.000151418	0.000151418
2	chr2:43177948:A:G	43177948	NA,G	NA,A	NA,1	NA,-inf	NA,inf	NA,0.670095	0.000151267	0.000151267
2	chr2:42908675:A:G	42908675	G,G	A,A	1,1	-inf,-inf	inf,inf	0.406108,1.6129	0.000151054	0.000151054
2	chr2:42827137:C:T	42827137	T,T	C,C	1,1	inf,-inf	inf,inf	1.33306,0.0716353	0.000151003	0.000151003
2	chr2:43488281:C:T	43488281	T,T	C,C	1,1	inf,inf	inf,inf	0.790402,0.940309	0.000150884	0.000150884
2	chr2:43672835:A:G	43672835	NA,G	NA,A	NA,1	NA,inf	NA,inf	NA,0.566138	0.000150831	0.000150831
2	chr2:43078539:C:G	43078539	NA,G	NA,C	NA,1	NA,inf	NA,inf	NA,0.587792	0.000150474	0.000150474
2	chr2:42891658:G:A	42891658	NA,A	NA,G	NA,1	NA,inf	NA,inf	NA,0.548015	0.000150407	0.000150407
2	chr2:43801583:C:T	43801583	NA,T	NA,C	NA,1	NA,-inf	NA,inf	NA,0.62981	0.000150289	0.000150289
2	chr2:43227864:C:G	43227864	NA,G	NA,C	NA,1	NA,inf	NA,inf	NA,0.556534	0.000150019	0.000150019
2	chr2:43985222:G:T	43985222	T,T	G,G	1,1	-inf,inf	inf,inf	1.72188,0.323917	0.000150008	0.000150008
2	chr2:43114362:A:G	43114362	NA,G	NA,A	NA,1	NA,inf	NA,inf	NA,0.587423	0.000149687	0.000149687
2	chr2:43877854:A:G	43877854	NA,G	NA,A	NA,1	NA,inf	NA,inf	NA,0.578259	0.000149682	0.000149682
2	chr2:42790648:C:T	42790648	NA,T	NA,C	NA,1	NA,-inf	NA,inf	NA,0.638254	0.000149673	0.000149673
2	chr2:43984146:T:TC	43984146	NA,TC	NA,T	NA,1	NA,inf	NA,inf	NA,0.597237	0.000149598	0.000149598
2	chr2:43617876:T:G	43617876	NA,G	NA,T	NA,1	NA,inf	NA,inf	NA,0.587068	0.000149305	0.000149305
2	chr2:42781861:T:C	42781861	C,NA	T,NA	1,NA	inf,NA	inf,NA	0.872213,NA	0.000149253	0.000149253
2	chr2:43054342:AC:A	43054342	A,A	AC,AC	1,1	-inf,inf	inf,inf	1.50463,0.0669449	0.000149211	0.000149211
2	chr2:42977055:T:A	42977055	NA,A	NA,T	NA,1	NA,inf	NA,inf	NA,0.547874	0.000149089	0.000149089
2	chr2:43195517:C:T	43195517	NA,T	NA,C	NA,1	NA,inf	NA,inf	NA,0.571908	0.000148927	0.000148927
2	chr2:43740067:A:G	43740067	NA,G	NA,A	NA,1	NA,-inf	NA,inf	NA,0.633013	0.000148793	0.000148793
2	chr2:43843073:C:T	43843073	NA,T	NA,C	NA,1	NA,inf	NA,inf	NA,0.569723	0.000148784	0.000148784
2	chr2:42869801:T:A	42869801	NA,A	NA,T	NA,1	NA,inf	NA,inf	NA,0.583087	0.000148747	0.000148747
2	chr2:42766884:C:T	42766884	T,NA	C,NA	1,NA	inf,NA	inf,NA	0.995795,NA	0.000148702	0.000148702
2	chr2:43866092:G:A	43866092	A,NA	G,NA	1,NA	inf,NA	inf,NA	1.21287,NA	0.000148695	0.000148695
2	chr2:43637251:G:T	43637251	NA,T	NA,G	NA,1	NA,inf	NA,inf	NA,0.576741	0.000148672	0.000148672
2	chr2:43122151:T:C	43122151	C,C	T,T	1,1	inf,inf	inf,inf	1.10644,0.474642	0.000148587	0.000148587
2	chr2:43247252:A:T	43247252	NA,T	NA,A	NA,1	NA,inf	NA,inf	NA,0.585495	0.000148546	0.000148546
2	chr2:43261420:C:T	43261420	NA,T	NA,C	NA,1	NA,-inf	NA,inf	NA,0.623861	0.000148458	0.000148458
2	chr2:42746228:T:C	42746228	C,NA	T,NA	1,NA	inf,NA	inf,NA	0.925602,NA	0.000148443	0.000148443
2	chr2:43957088:A:T	43957088	NA,T	NA,A	NA,1	NA,inf	NA,inf	NA,0.565051	0.000148283	0.000148283
2	chr2:43024429:A:G	43024429	NA,G	NA,A	NA,1	NA,-inf	NA,inf	NA,0.632711	0.000148177	0.000148177
2	chr2:43938672:G:A	43938672	NA,A	NA,G	NA,1	NA,-inf	NA,inf	NA,0.623857	0.000148143	0.000148143
2	chr2:43612222:A:G	43612222	NA,G	NA,A	NA,1	NA,inf	NA,inf	NA,0.58213	0.000147649	0.000147649
2	chr2:43512197:T:G	43512197	NA,G	NA,T	NA,1	NA,-inf	NA,inf	NA,0.623543	0.000147642	0.000147642
2	chr2:43864228:C:G	43864228	NA,G	NA,C	NA,1	NA,-inf	NA,inf	NA,0.629257	0.000147577	0.000147577
2	chr2:43055022:T:C	43055022	NA,C	NA,T	NA,1	NA,-inf	NA,inf	NA,0.62243	0.000147489	0.000147489
2	chr2:43071040:C:T	43071040	T,NA	C,NA	1,NA	-inf,NA	inf,NA	0.722988,NA	0.000147327	0.000147327
2	chr2:43972459:T:C	43972459	NA,C	NA,T	NA,1	NA,-inf	NA,inf	NA,0.607607	0.000147023	0.000147023
2	chr2:42895771:C:T	42895771	NA,T	NA,C	NA,1	NA,-inf	NA,inf	NA,0.621743	0.000146716	0.000146716
2	chr2:42958081:G:A	42958081	NA,A	NA,G	NA,1	NA,inf	NA,inf	NA,0.569844	0.000146633	0.000146633
2	chr2:43056528:A:G	43056528	G,G	A,A	1,1	-inf,inf	inf,inf	1.45011,0.181151	0.000146588	0.000146588
2	chr2:43286089:C:T	43286089	NA,T	NA,C	NA,1	NA,-inf	NA,inf	NA,0.609337	0.000146562	0.000146562
2	chr2:43208176:A:G	43208176	NA,G	NA,A	NA,1	NA,inf	NA,inf	NA,0.55832	0.000146375	0.000146375
2	chr2:43877586:C:T	43877586	NA,T	NA,C	NA,1	NA,inf	NA,inf	NA,0.569489	0.000146343	0.000146343
2	chr2:42827229:T:C	42827229	C,C	T,T	1,1	inf,-inf	inf,inf	1.31431,0.0223483	0.000145698	0.000145698
2	chr2:43084980:C:T	43084980	NA,T	NA,C	NA,1	NA,inf	NA,inf	NA,0.511669	0.000145681	0.000145681
2	chr2:42791169:G:A	42791169	NA,A	NA,G	NA,1	NA,-inf	NA,inf	NA,0.613094	0.000145636	0.000145636
2	chr2:43887775:T:C	43887775	NA,C	NA,T	NA,1	NA,inf	NA,inf	NA,0.549958	0.000145503	0.000145503
2	chr2:43728994:T:A	43728994	NA,A	NA,T	NA,1	NA,inf	NA,inf	NA,0.5644	0.000145462	0.000145462
2	chr2:43357783:T:C	43357783	NA,C	NA,T	NA,1	NA,-inf	NA,inf	NA,0.606901	0.000145388	0.000145388
2	chr2:43716167:G:A	43716167	A,NA	G,NA	1,NA	-inf,NA	inf,NA	1.20755,NA	0.000145186	0.000145186
2	chr2:42971973:C:T	42971973	NA,T	NA,C	NA,1	NA,inf	NA,inf	NA,0.538172	0.000144969	0.000144969
2	chr2:43208187:T:C	43208187	NA,C	NA,T	NA,1	NA,inf	NA,inf	NA,0.551677	0.000144917	0.000144917
2	chr2:43988343:C:G	43988343	NA,G	NA,C	NA,1	NA,inf	NA,inf	NA,0.575412	0.000144349	0.000144349
2	chr2:43988092:A:T	43988092	NA,T	NA,A	NA,1	NA,-inf	NA,inf	NA,0.573226	0.000144159	0.000144159
2	chr2:43817685:A:G	43817685	NA,G	NA,A	NA,1	NA,inf	NA,inf	NA,0.530905	0.000144114	0.000144114
2	chr2:43417345:C:T	43417345	NA,T	NA,C	NA,1	NA,-inf	NA,inf	NA,0.58722	0.000144011	0.000144011
2	chr2:44033412:G:A	44033412	NA,A	NA,G	NA,1	NA,inf	NA,inf	NA,0.555689	0.000143908	0.000143908
2	chr2:43603807:A:C	43603807	NA,C	NA,A	NA,1	NA,-inf	NA,inf	NA,0.598934	0.000143383	0.000143383
2	chr2:43047896:A:C	43047896	NA,C	NA,A	NA,1	NA,inf	NA,inf	NA,0.551731	0.000143373	0.000143373
2	chr2:43179195:C:G	43179195	NA,G	NA,C	NA,1	NA,-inf	NA,inf	NA,0.631781	0.000143159	0.000143159
2	chr2:43793302:C:T	43793302	T,NA	C,NA	1,NA	inf,NA	inf,NA	5.3989,NA	0.000143048	0.000143048
2	chr2:42825625:C:T	42825625	T,T	C,C	1,1	inf,-inf	inf,inf	1.31478,0.127431	0.000142994	0.000142994
2	chr2:43812896:TA:T	43812896	NA,T	NA,TA	NA,1	NA,-inf	NA,inf	NA,0.594668	0.00014275	0.00014275
2	chr2:43821476:G:A	43821476	NA,A	NA,G	NA,1	NA,inf	NA,inf	NA,0.555962	0.00014265	0.00014265
2	chr2:43680266:A:G	43680266	NA,G	NA,A	NA,1	NA,inf	NA,inf	NA,0.554242	0.000142644	0.000142644
2	chr2:43836246:A:AT	43836246	NA,AT	NA,A	NA,1	NA,inf	NA,inf	NA,0.540323	0.00014261	0.00014261
2	chr2:43363190:C:T	43363190	NA,T	NA,C	NA,1	NA,inf	NA,inf	NA,0.615827	0.000142532	0.000142532
2	chr2:43814118:G:A	43814118	NA,A	NA,G	NA,1	NA,-inf	NA,inf	NA,0.593008	0.000142406	0.000142406
2	chr2:43144798:G:A	43144798	NA,A	NA,G	NA,1	NA,inf	NA,inf	NA,0.540684	0.000142323	0.000142323
2	chr2:42992975:CCTAA:C	42992975	NA,C	NA,CCTAA	NA,1	NA,inf	NA,inf	NA,0.55991	0.000142088	0.000142088
2	chr2:43430802:T:C	43430802	NA,C	NA,T	NA,1	NA,inf	NA,inf	NA,0.553601	0.000141914	0.000141914
2	chr2:43053186:G:T	43053186	T,T	G,G	1,1	-inf,inf	inf,inf	1.48393,0.0564394	0.000141896	0.000141896
2	chr2:43982939:T:TC	43982939	NA,TC	NA,T	NA,1	NA,-inf	NA,inf	NA,0.616797	0.000141766	0.000141766
2	chr2:43211595:T:C	43211595	NA,C	NA,T	NA,1	NA,inf	NA,inf	NA,0.514276	0.000141647	0.000141647
2	chr2:43240651:T:C	43240651	NA,C	NA,T	NA,1	NA,inf	NA,inf	NA,0.554777	0.000141613	0.000141613
2	chr2:43985692:T:C	43985692	C,C	T,T	1,1	-inf,inf	inf,inf	1.75573,0.215968	0.000141603	0.000141603
2	chr2:43012783:G:C	43012783	NA,C	NA,G	NA,1	NA,-inf	NA,inf	NA,0.590284	0.00014145	0.00014145
2	chr2:43694600:A:G	43694600	NA,G	NA,A	NA,1	NA,inf	NA,inf	NA,0.501219	0.000141435	0.000141435
2	chr2:42911634:A:C	42911634	C,C	A,A	1,1	-inf,-inf	inf,inf	0.416157,1.58239	0.00014141	0.00014141
2	chr2:43204198:C:T	43204198	T,T	C,C	1,1	inf,-inf	inf,inf	0.916259,0.888949	0.000141276	0.000141276
2	chr2:43124098:G:T	43124098	T,T	G,G	1,1	-inf,-inf	inf,inf	1.06389,1.0822	0.00014108	0.00014108
2	chr2:43772825:G:A	43772825	NA,A	NA,G	NA,1	NA,-inf	NA,inf	NA,0.590754	0.000141032	0.000141032
2	chr2:43450865:G:A	43450865	NA,A	NA,G	NA,1	NA,-inf	NA,inf	NA,0.573991	0.000141022	0.000141022
2	chr2:43918963:G:A	43918963	NA,A	NA,G	NA,1	NA,-inf	NA,inf	NA,0.611054	0.000140805	0.000140805
2	chr2:42815976:G:A	42815976	A,A	G,G	1,1	inf,-inf	inf,inf	1.39391,0.213589	0.00014073	0.00014073
2	chr2:43827245:A:C	43827245	C,NA	A,NA	1,NA	inf,NA	inf,NA	0.85776,NA	0.000140528	0.000140528
2	chr2:43207890:G:A	43207890	NA,A	NA,G	NA,1	NA,inf	NA,inf	NA,0.53171	0.000140447	0.000140447
2	chr2:43291228:T:A	43291228	NA,A	NA,T	NA,1	NA,-inf	NA,inf	NA,0.58276	0.000140351	0.000140351
2	chr2:43990470:C:T	43990470	T,T	C,C	1,1	-inf,inf	inf,inf	1.72337,0.259832	0.000140334	0.000140334
2	chr2:43166175:T:C	43166175	NA,C	NA,T	NA,1	NA,inf	NA,inf	NA,0.509978	0.000140299	0.000140299
2	chr2:42943221:A:G	42943221	NA,G	NA,A	NA,1	NA,-inf	NA,inf	NA,0.591415	0.000139851	0.000139851
2	chr2:43404542:T:C	43404542	NA,C	NA,T	NA,1	NA,-inf	NA,inf	NA,0.582337	0.000139631	0.000139631
2	chr2:43202811:C:T	43202811	NA,T	NA,C	NA,1	NA,-inf	NA,inf	NA,0.613539	0.0001396	0.0001396
2	chr2:42885149:G:T	42885149	NA,T	NA,G	NA,1	NA,inf	NA,inf	NA,0.500355	0.000139558	0.000139558
2	chr2:43133744:A:G	43133744	NA,G	NA,A	NA,1	NA,-inf	NA,inf	NA,0.561785	0.0001395	0.0001395
2	chr2:43627843:A:G	43627843	NA,G	NA,A	NA,1	NA,-inf	NA,inf	NA,0.578567	0.000139442	0.000139442
2	chr2:42885147:G:A	42885147	NA,A	NA,G	NA,1	NA,inf	NA,inf	NA,0.499584	0.000139397	0.000139397
2	chr2:43756444:C:T	43756444	NA,T	NA,C	NA,1	NA,-inf	NA,inf	NA,0.58272	0.00013922	0.00013922
2	chr2:43110412:C:T	43110412	NA,T	NA,C	NA,1	NA,inf	NA,inf	NA,0.530359	0.000139206	0.000139206
2	chr2:43165641:T:TC	43165641	NA,TC	NA,T	NA,1	NA,inf	NA,inf	NA,0.504028	0.000139008	0.000139008
2	chr2:42811813:C:A	42811813	NA,A	NA,C	NA,1	NA,-inf	NA,inf	NA,0.58432	0.000138946	0.000138946
2	chr2:43582957:C:T	43582957	NA,T	NA,C	NA,1	NA,-inf	NA,inf	NA,0.573156	0.000138944	0.000138944
2	chr2:43080184:T:C	43080184	NA,C	NA,T	NA,1	NA,-inf	NA,inf	NA,0.563293	0.000138866	0.000138866
2	chr2:43538207:T:C	43538207	NA,C	NA,T	NA,1	NA,-inf	NA,inf	NA,0.575087	0.000138848	0.000138848
2	chr2:42972036:C:T	42972036	NA,T	NA,C	NA,1	NA,inf	NA,inf	NA,0.508911	0.000138548	0.000138548
2	chr2:43108572:C:T	43108572	NA,T	NA,C	NA,1	NA,inf	NA,inf	NA,0.527747	0.00013852	0.00013852
2	chr2:43080226:T:C	43080226	NA,C	NA,T	NA,1	NA,-inf	NA,inf	NA,0.561588	0.000138519	0.000138519
2	chr2:43080021:G:A	43080021	NA,A	NA,G	NA,1	NA,-inf	NA,inf	NA,0.560876	0.000138415	0.000138415
2	chr2:43828885:A:G	43828885	NA,G	NA,A	NA,1	NA,inf	NA,inf	NA,0.530849	0.000138316	0.000138316
2	chr2:43319011:T:C	43319011	NA,C	NA,T	NA,1	NA,-inf	NA,inf	NA,0.574761	0.000138269	0.000138269
2	chr2:43841728:T:G	43841728	NA,G	NA,T	NA,1	NA,-inf	NA,inf	NA,0.563608	0.000138226	0.000138226
2	chr2:43870798:C:CACCATCTGGATAGAATCTT	43870798	NA,CACCATCTGGATAGAATCTT	NA,C	NA,1	NA,-inf	NA,inf	NA,0.568126	0.000138205	0.000138205
2	chr2:43694619:G:A	43694619	NA,A	NA,G	NA,1	NA,inf	NA,inf	NA,0.537608	0.000138196	0.000138196
2	chr2:43080076:T:C	43080076	NA,C	NA,T	NA,1	NA,-inf	NA,inf	NA,0.559579	0.000138154	0.000138154
2	chr2:43795831:T:C	43795831	C,C	T,T	1,1	-inf,-inf	inf,inf	2.4699,0.23582	0.000138116	0.000138116
2	chr2:43030006:C:A	43030006	NA,A	NA,C	NA,1	NA,inf	NA,inf	NA,0.489762	0.000138065	0.000138065
2	chr2:43125442:T:C	43125442	C,NA	T,NA	1,NA	-inf,NA	inf,NA	1.12597,NA	0.000138034	0.000138034
2	chr2:43137647:A:G	43137647	G,G	A,A	1,1	inf,-inf	inf,inf	1.27241,0.870174	0.000138033	0.000138033
2	chr2:43828404:G:A	43828404	NA,A	NA,G	NA,1	NA,inf	NA,inf	NA,0.531127	0.000137777	0.000137777
2	chr2:43203686:C:T	43203686	NA,T	NA,C	NA,1	NA,inf	NA,inf	NA,0.521929	0.000137707	0.000137707
2	chr2:43981262:A:T	43981262	NA,T	NA,A	NA,1	NA,-inf	NA,inf	NA,0.563076	0.000137696	0.000137696
2	chr2:43844537:A:G	43844537	NA,G	NA,A	NA,1	NA,-inf	NA,inf	NA,0.564481	0.000137693	0.000137693
2	chr2:42870466:T:TG	42870466	NA,TG	NA,T	NA,1	NA,-inf	NA,inf	NA,0.581182	0.000137596	0.000137596
2	chr2:42896638:C:T	42896638	NA,T	NA,C	NA,1	NA,inf	NA,inf	NA,0.537104	0.000137443	0.000137443
2	chr2:43127141:A:G	43127141	G,G	A,A	1,1	-inf,-inf	inf,inf	1.73978,0.318877	0.000137389	0.000137389
2	chr2:43984869:C:T	43984869	NA,T	NA,C	NA,1	NA,inf	NA,inf	NA,0.528954	0.000137287	0.000137287
2	chr2:43080844:C:T	43080844	NA,T	NA,C	NA,1	NA,-inf	NA,inf	NA,0.551748	0.00013705	0.00013705
2	chr2:43049724:C:G	43049724	NA,G	NA,C	NA,1	NA,inf	NA,inf	NA,0.516842	0.000136889	0.000136889
2	chr2:43022586:G:C	43022586	NA,C	NA,G	NA,1	NA,inf	NA,inf	NA,0.480278	0.000136842	0.000136842
2	chr2:43825869:A:G	43825869	NA,G	NA,A	NA,1	NA,-inf	NA,inf	NA,0.566052	0.000136747	0.000136747
2	chr2:43598021:A:G	43598021	NA,G	NA,A	NA,1	NA,inf	NA,inf	NA,0.506848	0.000136688	0.000136688
2	chr2:43857133:A:G	43857133	NA,G	NA,A	NA,1	NA,-inf	NA,inf	NA,0.575713	0.000136563	0.000136563
2	chr2:43708579:T:C	43708579	NA,C	NA,T	NA,1	NA,-inf	NA,inf	NA,0.553684	0.000136386	0.000136386
2	chr2:43442308:T:C	43442308	NA,C	NA,T	NA,1	NA,-inf	NA,inf	NA,0.549935	0.000136357	0.000136357
2	chr2:43849592:A:G	43849592	NA,G	NA,A	NA,1	NA,inf	NA,inf	NA,0.487537	0.00013628	0.00013628
2	chr2:43250589:G:A	43250589	NA,A	NA,G	NA,1	NA,inf	NA,inf	NA,0.527948	0.000136152	0.000136152
2	chr2:43127876:G:A	43127876	NA,A	NA,G	NA,1	NA,-inf	NA,inf	NA,0.603236	0.000136123	0.000136123
2	chr2:42943414:C:T	42943414	NA,T	NA,C	NA,1	NA,inf	NA,inf	NA,0.485959	0.000136005	0.000136005
2	chr2:43021308:C:T	43021308	NA,T	NA,C	NA,1	NA,-inf	NA,inf	NA,0.566902	0.000135942	0.000135942
2	chr2:42967616:T:C	42967616	NA,C	NA,T	NA,1	NA,inf	NA,inf	NA,0.525504	0.000135778	0.000135778
2	chr2:43859180:ACTGT:A	43859180	NA,A	NA,ACTGT	NA,1	NA,-inf	NA,inf	NA,0.571204	0.000135723	0.000135723
2	chr2:43466416:A:G	43466416	NA,G	NA,A	NA,1	NA,inf	NA,inf	NA,0.487725	0.000135679	0.000135679
2	chr2:43773836:G:T	43773836	NA,T	NA,G	NA,1	NA,-inf	NA,inf	NA,0.56327	0.000135587	0.000135587
2	chr2:43240696:G:A	43240696	A,A	G,G	1,1	-inf,-inf	inf,inf	1.05273,1.64293	0.000135576	0.000135576
2	chr2:43672541:T:C	43672541	NA,C	NA,T	NA,1	NA,inf	NA,inf	NA,0.515885	0.000135404	0.000135404
2	chr2:43308850:T:C	43308850	NA,C	NA,T	NA,1	NA,inf	NA,inf	NA,0.526368	0.000135358	0.000135358
2	chr2:43022545:G:T	43022545	NA,T	NA,G	NA,1	NA,inf	NA,inf	NA,0.512171	0.000135299	0.000135299
2	chr2:43028765:G:T	43028765	NA,T	NA,G	NA,1	NA,inf	NA,inf	NA,0.523733	0.000135267	0.000135267
2	chr2:43546929:T:G	43546929	NA,G	NA,T	NA,1	NA,-inf	NA,inf	NA,0.551208	0.000135223	0.000135223
2	chr2:43836440:G:C	43836440	NA,C	NA,G	NA,1	NA,inf	NA,inf	NA,0.505586	0.00013512	0.00013512
2	chr2:43917577:C:T	43917577	NA,T	NA,C	NA,1	NA,-inf	NA,inf	NA,0.506339	0.000135031	0.000135031
2	chr2:43374705:A:G	43374705	NA,G	NA,A	NA,1	NA,inf	NA,inf	NA,0.525869	0.000134986	0.000134986
2	chr2:43781546:A:G	43781546	NA,G	NA,A	NA,1	NA,inf	NA,inf	NA,0.514591	0.000134957	0.000134957
2	chr2:43135939:G:A	43135939	NA,A	NA,G	NA,1	NA,inf	NA,inf	NA,0.513308	0.000134776	0.000134776
2	chr2:43758613:G:A	43758613	NA,A	NA,G	NA,1	NA,inf	NA,inf	NA,0.50911	0.000134768	0.000134768
2	chr2:43010916:A:C	43010916	NA,C	NA,A	NA,1	NA,inf	NA,inf	NA,0.490435	0.000134738	0.000134738
2	chr2:43504044:C:T	43504044	NA,T	NA,C	NA,1	NA,inf	NA,inf	NA,0.513408	0.000134635	0.000134635
2	chr2:43436625:T:C	43436625	NA,C	NA,T	NA,1	NA,inf	NA,inf	NA,0.483238	0.000134632	0.000134632
2	chr2:42856654:C:T	42856654	T,T	C,C	1,1	inf,inf	inf,inf	0.377478,1.36182	0.000134563	0.000134563
2	chr2:43027658:C:T	43027658	NA,T	NA,C	NA,1	NA,-inf	NA,inf	NA,0.563955	0.000134538	0.000134538
2	chr2:43059095:G:A	43059095	NA,A	NA,G	NA,1	NA,-inf	NA,inf	NA,0.54027	0.000134366	0.000134366
2	chr2:43192559:T:C	43192559	NA,C	NA,T	NA,1	NA,inf	NA,inf	NA,0.507902	0.000134262	0.000134262
2	chr2:43369607:T:G	43369607	G,G	T,T	1,1	-inf,inf	inf,inf	2.21852,0.286348	0.000134241	0.000134241
2	chr2:43143664:C:A	43143664	A,A	C,C	1,1	inf,-inf	inf,inf	0.42411,1.43659	0.000134226	0.000134226
2	chr2:43710956:T:C	43710956	NA,C	NA,T	NA,1	NA,inf	NA,inf	NA,0.507218	0.000134215	0.000134215
2	chr2:43392136:A:G	43392136	NA,G	NA,A	NA,1	NA,-inf	NA,inf	NA,0.537829	0.000134009	0.000134009
2	chr2:42806798:C:T	42806798	NA,T	NA,C	NA,1	NA,-inf	NA,inf	NA,0.559955	0.000133962	0.000133962
2	chr2:42754388:G:A	42754388	NA,A	NA,G	NA,1	NA,inf	NA,inf	NA,0.527863	0.000133805	0.000133805
2	chr2:43947573:T:C	43947573	C,NA	T,NA	1,NA	-inf,NA	inf,NA	1.02476,NA	0.000133786	0.000133786
2	chr2:43510830:G:A	43510830	NA,A	NA,G	NA,1	NA,-inf	NA,inf	NA,0.537664	0.000133695	0.000133695
2	chr2:43394100:G:A	43394100	A,NA	G,NA	1,NA	-inf,NA	inf,NA	1.1188,NA	0.000133676	0.000133676
2	chr2:43100941:A:G	43100941	NA,G	NA,A	NA,1	NA,inf	NA,inf	NA,0.488201	0.000133611	0.000133611
2	chr2:43878919:G:A	43878919	NA,A	NA,G	NA,1	NA,inf	NA,inf	NA,0.502812	0.000133514	0.000133514
2	chr2:43233582:C:T	43233582	NA,T	NA,C	NA,1	NA,-inf	NA,inf	NA,0.547867	0.000133398	0.000133398
2	chr2:43329118:C:G	43329118	NA,G	NA,C	NA,1	NA,inf	NA,inf	NA,0.485851	0.000133277	0.000133277
2	chr2:43977305:AG:A	43977305	NA,A	NA,AG	NA,1	NA,inf	NA,inf	NA,0.516875	0.000133241	0.000133241
2	chr2:43055410:C:T	43055410	NA,T	NA,C	NA,1	NA,-inf	NA,inf	NA,0.536797	0.00013318	0.00013318
2	chr2:42858459:G:A	42858459	A,NA	G,NA	1,NA	inf,NA	inf,NA	0.877203,NA	0.000132954	0.000132954
2	chr2:42841081:G:A	42841081	NA,A	NA,G	NA,1	NA,inf	NA,inf	NA,0.449493	0.000132943	0.000132943
2	chr2:43612135:A:C	43612135	NA,C	NA,A	NA,1	NA,inf	NA,inf	NA,0.507101	0.00013275	0.00013275
2	chr2:43438363:A:T	43438363	NA,T	NA,A	NA,1	NA,inf	NA,inf	NA,0.47139	0.000132511	0.000132511
2	chr2:43125993:C:T	43125993	NA,T	NA,C	NA,1	NA,inf	NA,inf	NA,0.481058	0.00013249	0.00013249
2	chr2:43050668:C:T	43050668	T,T	C,C	1,1	-inf,-inf	inf,inf	1.41502,0.0294147	0.000132386	0.000132386
2	chr2:43192344:G:C	43192344	NA,C	NA,G	NA,1	NA,inf	NA,inf	NA,0.488056	0.00013227	0.00013227
2	chr2:42960988:T:C	42960988	NA,C	NA,T	NA,1	NA,inf	NA,inf	NA,0.511526	0.000132248	0.000132248
2	chr2:43713290:G:T	43713290	NA,T	NA,G	NA,1	NA,inf	NA,inf	NA,0.44081	0.000132222	0.000132222
2	chr2:43076545:C:T	43076545	NA,T	NA,C	NA,1	NA,inf	NA,inf	NA,0.507614	0.000132221	0.000132221
2	chr2:43583901:A:G	43583901	NA,G	NA,A	NA,1	NA,-inf	NA,inf	NA,0.538638	0.000132106	0.000132106
2	chr2:43887512:C:G	43887512	NA,G	NA,C	NA,1	NA,inf	NA,inf	NA,0.484067	0.000131998	0.000131998
2	chr2:43947996:G:A	43947996	NA,A	NA,G	NA,1	NA,inf	NA,inf	NA,0.487441	0.000131981	0.000131981
2	chr2:43748311:T:G	43748311	NA,G	NA,T	NA,1	NA,-inf	NA,inf	NA,0.53834	0.000131886	0.000131886
2	chr2:43676381:G:A	43676381	NA,A	NA,G	NA,1	NA,-inf	NA,inf	NA,0.536429	0.000131862	0.000131862
2	chr2:43789292:C:T	43789292	NA,T	NA,C	NA,1	NA,-inf	NA,inf	NA,0.544821	0.000131838	0.000131838
2	chr2:43353954:A:G	43353954	G,NA	A,NA	1,NA	inf,NA	inf,NA	0.686825,NA	0.000131838	0.000131838
2	chr2:43108531:G:T	43108531	NA,T	NA,G	NA,1	NA,-inf	NA,inf	NA,0.545591	0.000131779	0.000131779
2	chr2:43656807:T:C	43656807	NA,C	NA,T	NA,1	NA,inf	NA,inf	NA,0.479026	0.000131733	0.000131733
2	chr2:42846395:C:T	42846395	NA,T	NA,C	NA,1	NA,inf	NA,inf	NA,0.490501	0.000131707	0.000131707
2	chr2:43988712:T:G	43988712	NA,G	NA,T	NA,1	NA,-inf	NA,inf	NA,0.547772	0.000131684	0.000131684
2	chr2:42943211:T:C	42943211	NA,C	NA,T	NA,1	NA,inf	NA,inf	NA,0.488749	0.000131621	0.000131621
2	chr2:43162570:T:G	43162570	G,G	T,T	1,1	inf,inf	inf,inf	1.04674,0.585705	0.000131612	0.000131612
2	chr2:43310933:T:C	43310933	NA,C	NA,T	NA,1	NA,-inf	NA,inf	NA,0.535035	0.000131558	0.000131558
2	chr2:42911630:C:T	42911630	T,T	C,C	1,1	-inf,-inf	inf,inf	0.399728,1.55591	0.00013144	0.00013144
2	chr2:43253016:TTCTTGATAA:T	43253016	NA,T	NA,TTCTTGATAA	NA,1	NA,-inf	NA,inf	NA,0.527309	0.000131431	0.000131431
2	chr2:43633103:C:G	43633103	NA,G	NA,C	NA,1	NA,inf	NA,inf	NA,0.489199	0.000131406	0.000131406
2	chr2:43790104:A:G	43790104	NA,G	NA,A	NA,1	NA,-inf	NA,inf	NA,0.540867	0.000131371	0.000131371
2	chr2:43299977:G:A	43299977	NA,A	NA,G	NA,1	NA,-inf	NA,inf	NA,0.564215	0.000131338	0.000131338
2	chr2:43439248:A:G	43439248	NA,G	NA,A	NA,1	NA,inf	NA,inf	NA,0.464735	0.000131024	0.000131024
2	chr2:43523767:A:G	43523767	NA,G	NA,A	NA,1	NA,-inf	NA,inf	NA,0.546597	0.000130689	0.000130689
2	chr2:43460926:G:C	43460926	NA,C	NA,G	NA,1	NA,-inf	NA,inf	NA,0.519756	0.000130622	0.000130622
2	chr2:43960959:T:C	43960959	NA,C	NA,T	NA,1	NA,-inf	NA,inf	NA,0.526574	0.000130523	0.000130523
2	chr2:42810904:C:G	42810904	NA,G	NA,C	NA,1	NA,-inf	NA,inf	NA,0.539909	0.000130507	0.000130507
2	chr2:43945948:CAATT:C	43945948	NA,C	NA,CAATT	NA,1	NA,inf	NA,inf	NA,0.51547	0.000130507	0.000130507
2	chr2:43079523:C:T	43079523	NA,T	NA,C	NA,1	NA,inf	NA,inf	NA,0.489651	0.00013043	0.00013043
2	chr2:43713140:A:G	43713140	NA,G	NA,A	NA,1	NA,-inf	NA,inf	NA,0.521039	0.000130338	0.000130338
2	chr2:43416339:GT:G	43416339	NA,G	NA,GT	NA,1	NA,-inf	NA,inf	NA,0.518291	0.000130302	0.000130302
2	chr2:43273193:G:A	43273193	NA,A	NA,G	NA,1	NA,-inf	NA,inf	NA,0.532193	0.00013027	0.00013027
2	chr2:42815512:C:T	42815512	NA,T	NA,C	NA,1	NA,inf	NA,inf	NA,0.492326	0.000130135	0.000130135
2	chr2:43027779:T:C	43027779	NA,C	NA,T	NA,1	NA,-inf	NA,inf	NA,0.519958	0.000129979	0.000129979
2	chr2:43910301:T:C	43910301	NA,C	NA,T	NA,1	NA,inf	NA,inf	NA,0.489538	0.000129953	0.000129953
2	chr2:43105836:C:T	43105836	NA,T	NA,C	NA,1	NA,inf	NA,inf	NA,0.473201	0.000129846	0.000129846
2	chr2:43162793:T:C	43162793	C,C	T,T	1,1	inf,inf	inf,inf	1.03934,0.586535	0.000129738	0.000129738
2	chr2:43852581:CCT:C	43852581	NA,C	NA,CCT	NA,1	NA,-inf	NA,inf	NA,0.523961	0.000129693	0.000129693
2	chr2:43797029:A:G	43797029	NA,G	NA,A	NA,1	NA,-inf	NA,inf	NA,0.53306	0.000129682	0.000129682
2	chr2:42941647:G:T	42941647	NA,T	NA,G	NA,1	NA,-inf	NA,inf	NA,0.537115	0.000129646	0.000129646
2	chr2:43914263:A:C	43914263	NA,C	NA,A	NA,1	NA,-inf	NA,inf	NA,0.544941	0.000129623	0.000129623
2	chr2:43882069:C:T	43882069	NA,T	NA,C	NA,1	NA,inf	NA,inf	NA,0.482648	0.000129606	0.000129606
2	chr2:43033428:G:A	43033428	NA,A	NA,G	NA,1	NA,inf	NA,inf	NA,0.493084	0.00012945	0.00012945
2	chr2:43370915:T:C	43370915	NA,C	NA,T	NA,1	NA,-inf	NA,inf	NA,0.528189	0.00012943	0.00012943
2	chr2:42787733:T:G	42787733	NA,G	NA,T	NA,1	NA,-inf	NA,inf	NA,0.520126	0.000129336	0.000129336
2	chr2:43329284:A:G	43329284	NA,G	NA,A	NA,1	NA,-inf	NA,inf	NA,0.521946	0.000129178	0.000129178
2	chr2:42967901:C:G	42967901	NA,G	NA,C	NA,1	NA,inf	NA,inf	NA,0.428912	0.000128941	0.000128941
2	chr2:43335356:AG:A	43335356	NA,A	NA,AG	NA,1	NA,inf	NA,inf	NA,0.489102	0.000128804	0.000128804
2	chr2:43076616:C:G	43076616	NA,G	NA,C	NA,1	NA,inf	NA,inf	NA,0.47973	0.000128597	0.000128597
2	chr2:43257094:T:G	43257094	NA,G	NA,T	NA,1	NA,-inf	NA,inf	NA,0.526579	0.000128556	0.000128556
2	chr2:43159079:C:G	43159079	NA,G	NA,C	NA,1	NA,inf	NA,inf	NA,0.461998	0.000128556	0.000128556
2	chr2:43079547:G:A	43079547	A,A	G,G	1,1	-inf,-inf	inf,inf	1.19255,0.710045	0.000128475	0.000128475
2	chr2:43355953:G:C	43355953	NA,C	NA,G	NA,1	NA,inf	NA,inf	NA,0.475402	0.000128391	0.000128391
2	chr2:42754050:A:G	42754050	NA,G	NA,A	NA,1	NA,-inf	NA,inf	NA,0.528304	0.00012831	0.00012831
2	chr2:43782791:A:T	43782791	NA,T	NA,A	NA,1	NA,-inf	NA,inf	NA,0.524901	0.000128233	0.000128233
2	chr2:42779610:G:A	42779610	NA,A	NA,G	NA,1	NA,-inf	NA,inf	NA,0.533931	0.000128228	0.000128228
2	chr2:43513481:C:G	43513481	NA,G	NA,C	NA,1	NA,inf	NA,inf	NA,0.486997	0.000128144	0.000128144
2	chr2:43949111:T:C	43949111	NA,C	NA,T	NA,1	NA,-inf	NA,inf	NA,0.513218	0.000127894	0.000127894
2	chr2:43935182:G:A	43935182	A,NA	G,NA	1,NA	-inf,NA	inf,NA	1.0453,NA	0.000127877	0.000127877
2	chr2:43810474:A:G	43810474	NA,G	NA,A	NA,1	NA,inf	NA,inf	NA,0.472954	0.00012784	0.00012784
2	chr2:43808531:A:G	43808531	NA,G	NA,A	NA,1	NA,-inf	NA,inf	NA,0.522257	0.000127772	0.000127772
2	chr2:43987550:C:T	43987550	NA,T	NA,C	NA,1	NA,-inf	NA,inf	NA,0.493906	0.000127616	0.000127616
2	chr2:43969819:A:C	43969819	C,C	A,A	1,1	-inf,inf	inf,inf	1.70299,0.216209	0.000127597	0.000127597
2	chr2:43795189:G:A	43795189	NA,A	NA,G	NA,1	NA,-inf	NA,inf	NA,0.521052	0.000127555	0.000127555
2	chr2:43055324:G:A	43055324	A,A	G,G	1,1	-inf,inf	inf,inf	1.39963,0.134614	0.000127549	0.000127549
2	chr2:43946877:G:A	43946877	A,A	G,G	1,1	-inf,inf	inf,inf	1.65766,0.2981	0.000127548	0.000127548
2	chr2:43676433:T:A	43676433	NA,A	NA,T	NA,1	NA,inf	NA,inf	NA,0.4744	0.000127507	0.000127507
2	chr2:43263386:G:A	43263386	NA,A	NA,G	NA,1	NA,inf	NA,inf	NA,0.48388	0.000127507	0.000127507
2	chr2:43310572:C:A	43310572	A,A	C,C	1,1	-inf,inf	inf,inf	0.378104,0.429984	0.00012746	0.00012746
2	chr2:43155854:A:C	43155854	NA,C	NA,A	NA,1	NA,inf	NA,inf	NA,0.455151	0.000127258	0.000127258
2	chr2:43808887:C:T	43808887	NA,T	NA,C	NA,1	NA,-inf	NA,inf	NA,0.518865	0.000127178	0.000127178
2	chr2:42911823:G:C	42911823	NA,C	NA,G	NA,1	NA,-inf	NA,inf	NA,0.538419	0.000127128	0.000127128
2	chr2:42931878:T:G	42931878	G,G	T,T	1,1	-inf,inf	inf,inf	1.54752,0.0167977	0.00012711	0.00012711
2	chr2:43786462:G:A	43786462	NA,A	NA,G	NA,1	NA,-inf	NA,inf	NA,0.518076	0.000127052	0.000127052
2	chr2:43907561:T:TA	43907561	TA,TA	T,T	1,1	-inf,inf	inf,inf	1.68088,0.249966	0.000126951	0.000126951
2	chr2:43823840:T:A	43823840	A,NA	T,NA	1,NA	-inf,NA	inf,NA	1.20162,NA	0.000126935	0.000126935
2	chr2:42770808:G:A	42770808	A,NA	G,NA	1,NA	-inf,NA	inf,NA	0.912118,NA	0.000126933	0.000126933
2	chr2:42908073:G:T	42908073	T,T	G,G	1,1	-inf,-inf	inf,inf	0.704687,1.27468	0.000126861	0.000126861
2	chr2:43252716:G:A	43252716	NA,A	NA,G	NA,1	NA,inf	NA,inf	NA,0.431506	0.000126859	0.000126859
2	chr2:43852150:C:T	43852150	NA,T	NA,C	NA,1	NA,-inf	NA,inf	NA,0.508155	0.000126856	0.000126856
2	chr2:43487321:C:T	43487321	NA,T	NA,C	NA,1	NA,-inf	NA,inf	NA,0.507557	0.000126757	0.000126757
2	chr2:42974761:G:A	42974761	NA,A	NA,G	NA,1	NA,inf	NA,inf	NA,0.44755	0.000126458	0.000126458
2	chr2:43915424:C:T	43915424	NA,T	NA,C	NA,1	NA,-inf	NA,inf	NA,0.529171	0.000126432	0.000126432
2	chr2:43709954:T:G	43709954	G,NA	T,NA	1,NA	-inf,NA	inf,NA	1.12234,NA	0.000126399	0.000126399
2	chr2:43026295:G:A	43026295	NA,A	NA,G	NA,1	NA,-inf	NA,inf	NA,0.500077	0.000126303	0.000126303
2	chr2:43039872:C:G	43039872	G,NA	C,NA	1,NA	-inf,NA	inf,NA	0.42579,NA	0.000126298	0.000126298
2	chr2:43845301:G:A	43845301	NA,A	NA,G	NA,1	NA,-inf	NA,inf	NA,0.497802	0.000126199	0.000126199
2	chr2:43516437:T:C	43516437	NA,C	NA,T	NA,1	NA,inf	NA,inf	NA,0.46615	0.000126153	0.000126153
2	chr2:43441580:A:C	43441580	NA,C	NA,A	NA,1	NA,inf	NA,inf	NA,0.438856	0.000126153	0.000126153
2	chr2:43324723:T:C	43324723	NA,C	NA,T	NA,1	NA,inf	NA,inf	NA,0.464555	0.000126132	0.000126132
2	chr2:42881237:G:A	42881237	NA,A	NA,G	NA,1	NA,inf	NA,inf	NA,0.446409	0.000125888	0.000125888
2	chr2:42882099:A:G	42882099	NA,G	NA,A	NA,1	NA,inf	NA,inf	NA,0.460225	0.00012579	0.00012579
2	chr2:43880877:TCTC:T	43880877	T,NA	TCTC,NA	1,NA	-inf,NA	inf,NA	1.03322,NA	0.000125721	0.000125721
2	chr2:43149539:A:C	43149539	NA,C	NA,A	NA,1	NA,inf	NA,inf	NA,0.452298	0.000125686	0.000125686
2	chr2:43721163:C:G	43721163	NA,G	NA,C	NA,1	NA,inf	NA,inf	NA,0.456894	0.000125504	0.000125504
2	chr2:43709073:T:C	43709073	NA,C	NA,T	NA,1	NA,inf	NA,inf	NA,0.467861	0.000125452	0.000125452
2	chr2:43192164:A:G	43192164	NA,G	NA,A	NA,1	NA,inf	NA,inf	NA,0.450927	0.000125443	0.000125443
2	chr2:43117387:G:C	43117387	C,C	G,G	1,1	-inf,-inf	inf,inf	1.17517,0.880505	0.000125359	0.000125359
2	chr2:43739198:A:G	43739198	NA,G	NA,A	NA,1	NA,inf	NA,inf	NA,0.478635	0.000125284	0.000125284
2	chr2:42829546:T:G	42829546	NA,G	NA,T	NA,1	NA,inf	NA,inf	NA,0.4568	0.000124883	0.000124883
2	chr2:43009619:C:T	43009619	NA,T	NA,C	NA,1	NA,-inf	NA,inf	NA,0.501371	0.000124845	0.000124845
2	chr2:42791012:T:C	42791012	NA,C	NA,T	NA,1	NA,inf	NA,inf	NA,0.453569	0.000124813	0.000124813
2	chr2:42887835:C:T	42887835	NA,T	NA,C	NA,1	NA,inf	NA,inf	NA,0.425487	0.000124807	0.000124807
2	chr2:43828952:G:A	43828952	NA,A	NA,G	NA,1	NA,inf	NA,inf	NA,0.448336	0.000124737	0.000124737
2	chr2:43186920:A:C	43186920	NA,C	NA,A	NA,1	NA,inf	NA,inf	NA,0.460276	0.000124664	0.000124664
2	chr2:43050685:G:C	43050685	C,C	G,G	1,1	-inf,-inf	inf,inf	1.38344,0.0424239	0.000124321	0.000124321
2	chr2:43956676:G:T	43956676	NA,T	NA,G	NA,1	NA,-inf	NA,inf	NA,0.50332	0.0001243	0.0001243
2	chr2:43825028:C:A	43825028	NA,A	NA,C	NA,1	NA,inf	NA,inf	NA,0.447354	0.000124239	0.000124239
2	chr2:42739748:C:G	42739748	NA,G	NA,C	NA,1	NA,inf	NA,inf	NA,0.455549	0.000124235	0.000124235
2	chr2:43532730:T:C	43532730	NA,C	NA,T	NA,1	NA,inf	NA,inf	NA,0.458173	0.000124175	0.000124175
2	chr2:43655664:G:T	43655664	NA,T	NA,G	NA,1	NA,inf	NA,inf	NA,0.449057	0.000124172	0.000124172
2	chr2:43289007:G:A	43289007	A,A	G,G	1,1	-inf,-inf	inf,inf	1.81895,1.40843	0.000124106	0.000124106
2	chr2:43417717:T:TA	43417717	NA,TA	NA,T	NA,1	NA,inf	NA,inf	NA,0.46243	0.000124078	0.000124078
2	chr2:43418433:T:C	43418433	NA,C	NA,T	NA,1	NA,inf	NA,inf	NA,0.461642	0.000123941	0.000123941
2	chr2:43504607:T:C	43504607	NA,C	NA,T	NA,1	NA,-inf	NA,inf	NA,0.506035	0.000123939	0.000123939
2	chr2:42962078:TCA:T	42962078	NA,T	NA,TCA	NA,1	NA,-inf	NA,inf	NA,0.480015	0.000123679	0.000123679
2	chr2:43043369:G:T	43043369	NA,T	NA,G	NA,1	NA,-inf	NA,inf	NA,0.514979	0.000123644	0.000123644
2	chr2:43080964:C:T	43080964	NA,T	NA,C	NA,1	NA,-inf	NA,inf	NA,0.47698	0.000123535	0.000123535
2	chr2:43221910:C:T	43221910	NA,T	NA,C	NA,1	NA,-inf	NA,inf	NA,0.487444	0.00012335	0.00012335
2	chr2:42796343:T:C	42796343	C,C	T,T	1,1	inf,inf	inf,inf	1.09167,0.251649	0.000123315	0.000123315
2	chr2:43706328:C:T	43706328	NA,T	NA,C	NA,1	NA,inf	NA,inf	NA,0.457403	0.000123313	0.000123313
2	chr2:43060675:G:T	43060675	NA,T	NA,G	NA,1	NA,inf	NA,inf	NA,0.443183	0.000123148	0.000123148
2	chr2:42941792:G:A	42941792	NA,A	NA,G	NA,1	NA,-inf	NA,inf	NA,0.49932	0.000123143	0.000123143
2	chr2:43318200:T:C	43318200	NA,C	NA,T	NA,1	NA,inf	NA,inf	NA,0.458954	0.000123074	0.000123074
2	chr2:43715406:C:G	43715406	NA,G	NA,C	NA,1	NA,inf	NA,inf	NA,0.456097	0.000123011	0.000123011
2	chr2:43748818:A:G	43748818	G,G	A,A	1,1	-inf,-inf	inf,inf	3.28996,0.237018	0.000122963	0.000122963
2	chr2:43249798:C:G	43249798	NA,G	NA,C	NA,1	NA,inf	NA,inf	NA,0.428134	0.000122943	0.000122943
2	chr2:43978057:T:C	43978057	NA,C	NA,T	NA,1	NA,-inf	NA,inf	NA,0.478798	0.00012294	0.00012294
2	chr2:43439741:T:C	43439741	NA,C	NA,T	NA,1	NA,inf	NA,inf	NA,0.453443	0.00012256	0.00012256
2	chr2:43942870:T:C	43942870	NA,C	NA,T	NA,1	NA,-inf	NA,inf	NA,0.481978	0.00012255	0.00012255
2	chr2:43165276:T:C	43165276	NA,C	NA,T	NA,1	NA,-inf	NA,inf	NA,0.511933	0.000122416	0.000122416
2	chr2:44012541:A:C	44012541	C,C	A,A	1,1	-inf,inf	inf,inf	1.65397,0.289773	0.000122322	0.000122322
2	chr2:43651430:G:A	43651430	NA,A	NA,G	NA,1	NA,inf	NA,inf	NA,0.43271	0.000122305	0.000122305
2	chr2:43164576:T:C	43164576	NA,C	NA,T	NA,1	NA,inf	NA,inf	NA,0.445238	0.000122282	0.000122282
2	chr2:43983347:A:G	43983347	G,G	A,A	1,1	-inf,inf	inf,inf	1.71686,0.139285	0.000122174	0.000122174
2	chr2:43196393:T:C	43196393	NA,C	NA,T	NA,1	NA,-inf	NA,inf	NA,0.490288	0.000121984	0.000121984
2	chr2:42957357:T:C	42957357	NA,C	NA,T	NA,1	NA,-inf	NA,inf	NA,0.492535	0.000121969	0.000121969
2	chr2:42881803:A:G	42881803	NA,G	NA,A	NA,1	NA,inf	NA,inf	NA,0.406047	0.000121949	0.000121949
2	chr2:43296951:C:T	43296951	NA,T	NA,C	NA,1	NA,inf	NA,inf	NA,0.413706	0.000121807	0.000121807
2	chr2:43081003:A:G	43081003	NA,G	NA,A	NA,1	NA,-inf	NA,inf	NA,0.467997	0.000121802	0.000121802
2	chr2:43768966:A:G	43768966	NA,G	NA,A	NA,1	NA,inf	NA,inf	NA,0.443753	0.00012174	0.00012174
2	chr2:43845184:G:C	43845184	NA,C	NA,G	NA,1	NA,-inf	NA,inf	NA,0.493677	0.000121608	0.000121608
2	chr2:43210615:C:T	43210615	NA,T	NA,C	NA,1	NA,-inf	NA,inf	NA,0.499676	0.000121566	0.000121566
2	chr2:43016829:A:G	43016829	NA,G	NA,A	NA,1	NA,inf	NA,inf	NA,0.424002	0.000121554	0.000121554
2	chr2:42805727:T:C	42805727	NA,C	NA,T	NA,1	NA,inf	NA,inf	NA,0.461943	0.000121499	0.000121499
2	chr2:42986911:C:T	42986911	NA,T	NA,C	NA,1	NA,-inf	NA,inf	NA,0.478604	0.000121467	0.000121467
2	chr2:43026663:G:A	43026663	NA,A	NA,G	NA,1	NA,inf	NA,inf	NA,0.439528	0.000121403	0.000121403
2	chr2:43225195:G:A	43225195	A,A	G,G	1,1	-inf,inf	inf,inf	1.82258,0.17198	0.000121341	0.000121341
2	chr2:43756892:T:C	43756892	NA,C	NA,T	NA,1	NA,inf	NA,inf	NA,0.441992	0.000121328	0.000121328
2	chr2:42871819:T:G	42871819	NA,G	NA,T	NA,1	NA,-inf	NA,inf	NA,0.50855	0.000121183	0.000121183
2	chr2:43068350:T:C	43068350	NA,C	NA,T	NA,1	NA,-inf	NA,inf	NA,0.474898	0.000121159	0.000121159
2	chr2:43423396:C:G	43423396	G,G	C,C	1,1	inf,inf	inf,inf	0.574082,1.04629	0.000121029	0.000121029
2	chr2:43300350:G:A	43300350	A,NA	G,NA	1,NA	inf,NA	inf,NA	0.603225,NA	0.000121024	0.000121024
2	chr2:43385459:T:C	43385459	NA,C	NA,T	NA,1	NA,inf	NA,inf	NA,0.446876	0.000120984	0.000120984
2	chr2:43993568:C:G	43993568	NA,G	NA,C	NA,1	NA,-inf	NA,inf	NA,0.469947	0.000120972	0.000120972
2	chr2:43992836:C:T	43992836	NA,T	NA,C	NA,1	NA,-inf	NA,inf	NA,0.469634	0.000120921	0.000120921
2	chr2:43257729:C:T	43257729	NA,T	NA,C	NA,1	NA,inf	NA,inf	NA,0.423179	0.000120917	0.000120917
2	chr2:43521799:T:C	43521799	NA,C	NA,T	NA,1	NA,inf	NA,inf	NA,0.435563	0.000120913	0.000120913
2	chr2:43286897:G:A	43286897	A,A	G,G	1,1	inf,inf	inf,inf	0.466071,1.09073	0.000120895	0.000120895
2	chr2:43329531:T:C	43329531	NA,C	NA,T	NA,1	NA,-inf	NA,inf	NA,0.476631	0.000120885	0.000120885
2	chr2:43115323:T:G	43115323	NA,G	NA,T	NA,1	NA,-inf	NA,inf	NA,0.505149	0.000120749	0.000120749
2	chr2:43169241:C:G	43169241	NA,G	NA,C	NA,1	NA,inf	NA,inf	NA,0.41766	0.000120718	0.000120718
2	chr2:43849490:A:G	43849490	NA,G	NA,A	NA,1	NA,inf	NA,inf	NA,0.439552	0.00012064	0.00012064
2	chr2:43069431:G:A	43069431	NA,A	NA,G	NA,1	NA,inf	NA,inf	NA,0.428732	0.000120628	0.000120628
2	chr2:43992917:T:C	43992917	NA,C	NA,T	NA,1	NA,-inf	NA,inf	NA,0.467732	0.000120628	0.000120628
2	chr2:43228017:T:C	43228017	NA,C	NA,T	NA,1	NA,inf	NA,inf	NA,0.444657	0.000120563	0.000120563
2	chr2:42960391:A:G	42960391	NA,G	NA,A	NA,1	NA,-inf	NA,inf	NA,0.48269	0.000120513	0.000120513
2	chr2:43109795:G:A	43109795	NA,A	NA,G	NA,1	NA,inf	NA,inf	NA,0.428534	0.000120476	0.000120476
2	chr2:43710060:G:A	43710060	NA,A	NA,G	NA,1	NA,-inf	NA,inf	NA,0.459028	0.00012045	0.00012045
2	chr2:43655904:T:C	43655904	NA,C	NA,T	NA,1	NA,inf	NA,inf	NA,0.416961	0.000120447	0.000120447
2	chr2:44031134:T:C	44031134	NA,C	NA,T	NA,1	NA,inf	NA,inf	NA,0.446723	0.00012038	0.00012038
2	chr2:43351966:G:C	43351966	NA,C	NA,G	NA,1	NA,inf	NA,inf	NA,0.429092	0.000120276	0.000120276
2	chr2:43278091:C:T	43278091	T,NA	C,NA	1,NA	-inf,NA	inf,NA	1.14152,NA	0.000120163	0.000120163
2	chr2:43494762:C:G	43494762	NA,G	NA,C	NA,1	NA,inf	NA,inf	NA,0.428608	0.000120108	0.000120108
2	chr2:43445980:C:T	43445980	NA,T	NA,C	NA,1	NA,inf	NA,inf	NA,0.439356	0.000120077	0.000120077
2	chr2:43955111:A:G	43955111	G,G	A,A	1,1	-inf,inf	inf,inf	1.59664,0.337905	0.000119941	0.000119941
2	chr2:43741576:C:T	43741576	NA,T	NA,C	NA,1	NA,-inf	NA,inf	NA,0.482277	0.000119938	0.000119938
2	chr2:43732959:T:G	43732959	NA,G	NA,T	NA,1	NA,inf	NA,inf	NA,0.427005	0.000119907	0.000119907
2	chr2:43138100:C:T	43138100	T,T	C,C	1,1	inf,-inf	inf,inf	1.44407,0.593616	0.000119901	0.000119901
2	chr2:43264540:C:A	43264540	A,A	C,C	1,1	-inf,-inf	inf,inf	2.0034,0.405686	0.000119859	0.000119859
2	chr2:43992350:C:G	43992350	NA,G	NA,C	NA,1	NA,-inf	NA,inf	NA,0.461954	0.000119774	0.000119774
2	chr2:42974366:T:C	42974366	NA,C	NA,T	NA,1	NA,inf	NA,inf	NA,0.406705	0.000119737	0.000119737
2	chr2:43275387:C:T	43275387	NA,T	NA,C	NA,1	NA,inf	NA,inf	NA,0.417111	0.000119735	0.000119735
2	chr2:43841873:G:A	43841873	NA,A	NA,G	NA,1	NA,inf	NA,inf	NA,0.421002	0.000119725	0.000119725
2	chr2:43162250:G:A	43162250	NA,A	NA,G	NA,1	NA,inf	NA,inf	NA,0.410239	0.00011969	0.00011969
2	chr2:43779936:A:G	43779936	G,G	A,A	1,1	-inf,-inf	inf,inf	3.11977,0.596702	0.000119657	0.000119657
2	chr2:43875522:C:A	43875522	NA,A	NA,C	NA,1	NA,inf	NA,inf	NA,0.425633	0.000119633	0.000119633
2	chr2:43803176:C:T	43803176	NA,T	NA,C	NA,1	NA,inf	NA,inf	NA,0.432561	0.00011958	0.00011958
2	chr2:43209415:C:G	43209415	NA,G	NA,C	NA,1	NA,inf	NA,inf	NA,0.432981	0.000119536	0.000119536
2	chr2:43894804:A:G	43894804	G,G	A,A	1,1	-inf,inf	inf,inf	1.63801,0.267941	0.000119483	0.000119483
2	chr2:43801700:G:A	43801700	NA,A	NA,G	NA,1	NA,-inf	NA,inf	NA,0.471143	0.00011924	0.00011924
2	chr2:42795209:A:G	42795209	NA,G	NA,A	NA,1	NA,inf	NA,inf	NA,0.449067	0.000119232	0.000119232
2	chr2:42831781:A:G	42831781	NA,G	NA,A	NA,1	NA,inf	NA,inf	NA,0.427687	0.000119158	0.000119158
2	chr2:43753297:A:G	43753297	NA,G	NA,A	NA,1	NA,inf	NA,inf	NA,0.423848	0.000119124	0.000119124
2	chr2:43334075:C:T	43334075	NA,T	NA,C	NA,1	NA,-inf	NA,inf	NA,0.465139	0.000119104	0.000119104
2	chr2:43993262:T:C	43993262	NA,C	NA,T	NA,1	NA,-inf	NA,inf	NA,0.457611	0.000118999	0.000118999
2	chr2:43502211:T:C	43502211	NA,C	NA,T	NA,1	NA,-inf	NA,inf	NA,0.46114	0.000118999	0.000118999
2	chr2:43530385:T:C	43530385	NA,C	NA,T	NA,1	NA,inf	NA,inf	NA,0.407921	0.000118911	0.000118911
2	chr2:43530366:C:T	43530366	NA,T	NA,C	NA,1	NA,inf	NA,inf	NA,0.407732	0.000118879	0.000118879
2	chr2:43030595:G:T	43030595	NA,T	NA,G	NA,1	NA,inf	NA,inf	NA,0.422053	0.000118829	0.000118829
2	chr2:42818887:T:C	42818887	NA,C	NA,T	NA,1	NA,inf	NA,inf	NA,0.427101	0.00011879	0.00011879
2	chr2:43176979:C:T	43176979	NA,T	NA,C	NA,1	NA,inf	NA,inf	NA,0.426132	0.000118748	0.000118748
2	chr2:42903463:C:T	42903463	NA,T	NA,C	NA,1	NA,inf	NA,inf	NA,0.413435	0.000118741	0.000118741
2	chr2:43623795:G:A	43623795	NA,A	NA,G	NA,1	NA,inf	NA,inf	NA,0.402104	0.000118729	0.000118729
2	chr2:43843754:A:T	43843754	NA,T	NA,A	NA,1	NA,-inf	NA,inf	NA,0.480188	0.000118683	0.000118683
2	chr2:43257703:A:G	43257703	NA,G	NA,A	NA,1	NA,inf	NA,inf	NA,0.409506	0.000118621	0.000118621
2	chr2:43857193:T:C	43857193	NA,C	NA,T	NA,1	NA,-inf	NA,inf	NA,0.458616	0.000118611	0.000118611
2	chr2:43751977:T:A	43751977	NA,A	NA,T	NA,1	NA,inf	NA,inf	NA,0.416027	0.000118567	0.000118567
2	chr2:43798057:G:A	43798057	NA,A	NA,G	NA,1	NA,inf	NA,inf	NA,0.417266	0.000118557	0.000118557
2	chr2:43847565:G:C	43847565	NA,C	NA,G	NA,1	NA,inf	NA,inf	NA,0.392561	0.000118505	0.000118505
2	chr2:42873796:A:G	42873796	NA,G	NA,A	NA,1	NA,inf	NA,inf	NA,0.427819	0.000118457	0.000118457
2	chr2:43891551:T:G	43891551	NA,G	NA,T	NA,1	NA,inf	NA,inf	NA,0.427694	0.00011841	0.00011841
2	chr2:42880844:G:C	42880844	NA,C	NA,G	NA,1	NA,-inf	NA,inf	NA,0.471476	0.000118217	0.000118217
2	chr2:43055670:T:C	43055670	C,C	T,T	1,1	-inf,inf	inf,inf	1.37134,0.0625733	0.000118203	0.000118203
2	chr2:43922890:C:T	43922890	NA,T	NA,C	NA,1	NA,-inf	NA,inf	NA,0.454816	0.000118194	0.000118194
2	chr2:43563208:A:T	43563208	T,T	A,A	1,1	inf,inf	inf,inf	0.675163,1.09733	0.000117989	0.000117989
2	chr2:43653999:A:C	43653999	NA,C	NA,A	NA,1	NA,inf	NA,inf	NA,0.406873	0.000117968	0.000117968
2	chr2:43192987:G:A	43192987	NA,A	NA,G	NA,1	NA,inf	NA,inf	NA,0.417481	0.000117905	0.000117905
2	chr2:43427279:G:A	43427279	A,A	G,G	1,1	inf,inf	inf,inf	0.641458,0.959588	0.000117845	0.000117845
2	chr2:42937053:G:A	42937053	NA,A	NA,G	NA,1	NA,-inf	NA,inf	NA,0.458923	0.000117824	0.000117824
2	chr2:43191216:G:C	43191216	NA,C	NA,G	NA,1	NA,inf	NA,inf	NA,0.411999	0.000117817	0.000117817
2	chr2:43452335:T:C	43452335	NA,C	NA,T	NA,1	NA,inf	NA,inf	NA,0.414708	0.000117729	0.000117729
2	chr2:43967644:G:C	43967644	NA,C	NA,G	NA,1	NA,-inf	NA,inf	NA,0.450654	0.000117681	0.000117681
2	chr2:43016763:C:T	43016763	NA,T	NA,C	NA,1	NA,-inf	NA,inf	NA,0.460335	0.000117652	0.000117652
2	chr2:43352708:G:A	43352708	NA,A	NA,G	NA,1	NA,-inf	NA,inf	NA,0.458663	0.000117592	0.000117592
2	chr2:43959097:A:T	43959097	NA,T	NA,A	NA,1	NA,inf	NA,inf	NA,0.410208	0.000117589	0.000117589
2	chr2:43306099:GTC:G	43306099	NA,G	NA,GTC	NA,1	NA,inf	NA,inf	NA,0.426781	0.000117571	0.000117571
2	chr2:42909394:G:A	42909394	NA,A	NA,G	NA,1	NA,-inf	NA,inf	NA,0.4791	0.000117531	0.000117531
2	chr2:43802999:A:T	43802999	NA,T	NA,A	NA,1	NA,inf	NA,inf	NA,0.410914	0.000117508	0.000117508
2	chr2:43433301:G:A	43433301	NA,A	NA,G	NA,1	NA,-inf	NA,inf	NA,0.441343	0.000117261	0.000117261
2	chr2:43002154:G:A	43002154	NA,A	NA,G	NA,1	NA,inf	NA,inf	NA,0.416135	0.000117252	0.000117252
2	chr2:43093614:G:A	43093614	NA,A	NA,G	NA,1	NA,inf	NA,inf	NA,0.398169	0.000117226	0.000117226
2	chr2:43921195:G:C	43921195	C,NA	G,NA	1,NA	-inf,NA	inf,NA	0.927956,NA	0.000117222	0.000117222
2	chr2:43843892:C:T	43843892	NA,T	NA,C	NA,1	NA,-inf	NA,inf	NA,0.466489	0.000117203	0.000117203
2	chr2:43992983:A:G	43992983	NA,G	NA,A	NA,1	NA,-inf	NA,inf	NA,0.446057	0.000117179	0.000117179
2	chr2:43993323:C:T	43993323	NA,T	NA,C	NA,1	NA,-inf	NA,inf	NA,0.446057	0.000117179	0.000117179
2	chr2:43885836:C:T	43885836	NA,T	NA,C	NA,1	NA,inf	NA,inf	NA,0.410755	0.000117173	0.000117173
2	chr2:43021923:G:A	43021923	A,NA	G,NA	1,NA	inf,NA	inf,NA	0.633838,NA	0.00011713	0.00011713
2	chr2:43991340:C:A	43991340	NA,A	NA,C	NA,1	NA,-inf	NA,inf	NA,0.445283	0.000117052	0.000117052
2	chr2:43406510:A:C	43406510	C,NA	A,NA	1,NA	inf,NA	inf,NA	0.680664,NA	0.000116996	0.000116996
2	chr2:43306461:C:T	43306461	NA,T	NA,C	NA,1	NA,inf	NA,inf	NA,0.422963	0.000116967	0.000116967
2	chr2:43893467:C:A	43893467	NA,A	NA,C	NA,1	NA,-inf	NA,inf	NA,0.444993	0.000116913	0.000116913
2	chr2:43994137:A:C	43994137	NA,C	NA,A	NA,1	NA,-inf	NA,inf	NA,0.44426	0.000116896	0.000116896
2	chr2:43051756:G:C	43051756	NA,C	NA,G	NA,1	NA,inf	NA,inf	NA,0.39664	0.000116485	0.000116485
2	chr2:43652984:A:C	43652984	NA,C	NA,A	NA,1	NA,inf	NA,inf	NA,0.397431	0.000116433	0.000116433
2	chr2:43702314:T:A	43702314	NA,A	NA,T	NA,1	NA,inf	NA,inf	NA,0.41673	0.000116355	0.000116355
2	chr2:43987188:T:C	43987188	NA,C	NA,T	NA,1	NA,-inf	NA,inf	NA,0.440698	0.000116337	0.000116337
2	chr2:42922887:T:G	42922887	NA,G	NA,T	NA,1	NA,-inf	NA,inf	NA,0.45167	0.000116317	0.000116317
2	chr2:43272019:T:C	43272019	NA,C	NA,T	NA,1	NA,inf	NA,inf	NA,0.396745	0.000116295	0.000116295
2	chr2:43706969:G:A	43706969	NA,A	NA,G	NA,1	NA,inf	NA,inf	NA,0.414426	0.000116167	0.000116167
2	chr2:43195295:C:T	43195295	NA,T	NA,C	NA,1	NA,-inf	NA,inf	NA,0.468426	0.000116153	0.000116153
2	chr2:42807793:CAGG:C	42807793	NA,C	NA,CAGG	NA,1	NA,-inf	NA,inf	NA,0.455391	0.000116061	0.000116061
2	chr2:43083810:C:T	43083810	NA,T	NA,C	NA,1	NA,inf	NA,inf	NA,0.417932	0.000116013	0.000116013
2	chr2:42974465:T:G	42974465	NA,G	NA,T	NA,1	NA,inf	NA,inf	NA,0.384759	0.000115772	0.000115772
2	chr2:43912335:A:G	43912335	G,G	A,A	1,1	-inf,inf	inf,inf	1.59563,0.307745	0.000115695	0.000115695
2	chr2:43135241:G:T	43135241	T,T	G,G	1,1	inf,-inf	inf,inf	0.258666,1.33438	0.000115692	0.000115692
2	chr2:43953924:C:T	43953924	T,NA	C,NA	1,NA	-inf,NA	inf,NA	0.985731,NA	0.000115677	0.000115677
2	chr2:42838449:G:A	42838449	NA,A	NA,G	NA,1	NA,inf	NA,inf	NA,0.405779	0.000115674	0.000115674
2	chr2:43636761:T:C	43636761	C,NA	T,NA	1,NA	-inf,NA	inf,NA	1.05504,NA	0.000115672	0.000115672
2	chr2:43365861:A:G	43365861	G,G	A,A	1,1	inf,inf	inf,inf	10.4825,2.23177	0.000115669	0.000228921
2	chr2:43993456:A:G	43993456	NA,G	NA,A	NA,1	NA,-inf	NA,inf	NA,0.435949	0.000115643	0.000115643
2	chr2:44020827:A:C	44020827	NA,C	NA,A	NA,1	NA,inf	NA,inf	NA,0.410539	0.000115642	0.000115642
2	chr2:43126872:G:A	43126872	NA,A	NA,G	NA,1	NA,inf	NA,inf	NA,0.400247	0.000115548	0.000115548
2	chr2:43993808:G:A	43993808	NA,A	NA,G	NA,1	NA,-inf	NA,inf	NA,0.434932	0.000115489	0.000115489
2	chr2:43702661:A:G	43702661	NA,G	NA,A	NA,1	NA,-inf	NA,inf	NA,0.437712	0.000115468	0.000115468
2	chr2:43360611:T:A	43360611	NA,A	NA,T	NA,1	NA,inf	NA,inf	NA,0.397311	0.00011545	0.00011545
2	chr2:43573704:G:A	43573704	NA,A	NA,G	NA,1	NA,-inf	NA,inf	NA,0.43923	0.000115422	0.000115422
2	chr2:43991897:T:A	43991897	NA,A	NA,T	NA,1	NA,-inf	NA,inf	NA,0.433839	0.000115312	0.000115312
2	chr2:43897702:G:A	43897702	NA,A	NA,G	NA,1	NA,inf	NA,inf	NA,0.407468	0.000115291	0.000115291
2	chr2:43993979:A:T	43993979	NA,T	NA,A	NA,1	NA,-inf	NA,inf	NA,0.433311	0.000115251	0.000115251
2	chr2:42950642:A:G	42950642	NA,G	NA,A	NA,1	NA,-inf	NA,inf	NA,0.44363	0.000115236	0.000115236
2	chr2:43843414:C:T	43843414	NA,T	NA,C	NA,1	NA,-inf	NA,inf	NA,0.453448	0.000115229	0.000115229
2	chr2:43992192:G:A	43992192	NA,A	NA,G	NA,1	NA,-inf	NA,inf	NA,0.432997	0.000115197	0.000115197
2	chr2:43760505:G:A	43760505	NA,A	NA,G	NA,1	NA,-inf	NA,inf	NA,0.430958	0.000115182	0.000115182
2	chr2:43289255:G:A	43289255	NA,A	NA,G	NA,1	NA,inf	NA,inf	NA,0.409018	0.000115127	0.000115127
2	chr2:43990998:AC:A	43990998	NA,A	NA,AC	NA,1	NA,-inf	NA,inf	NA,0.432421	0.000115095	0.000115095
2	chr2:42838135:C:A	42838135	NA,A	NA,C	NA,1	NA,-inf	NA,inf	NA,0.449779	0.000115071	0.000115071
2	chr2:43270910:G:C	43270910	NA,C	NA,G	NA,1	NA,inf	NA,inf	NA,0.410383	0.000115052	0.000115052
2	chr2:43002792:G:A	43002792	NA,A	NA,G	NA,1	NA,-inf	NA,inf	NA,0.433427	0.000114948	0.000114948
2	chr2:42940409:C:T	42940409	T,NA	C,NA	1,NA	-inf,NA	inf,NA	0.76942,NA	0.000114921	0.000114921
2	chr2:43991638:A:C	43991638	NA,C	NA,A	NA,1	NA,-inf	NA,inf	NA,0.431046	0.000114893	0.000114893
2	chr2:43162319:C:A	43162319	NA,A	NA,C	NA,1	NA,inf	NA,inf	NA,0.38233	0.000114852	0.000114852
2	chr2:42920351:C:T	42920351	NA,T	NA,C	NA,1	NA,inf	NA,inf	NA,0.389031	0.000114824	0.000114824
2	chr2:43056561:T:C	43056561	NA,C	NA,T	NA,1	NA,-inf	NA,inf	NA,0.456616	0.000114815	0.000114815
2	chr2:43950008:T:C	43950008	NA,C	NA,T	NA,1	NA,-inf	NA,inf	NA,0.42445	0.00011481	0.00011481
2	chr2:43213780:C:T	43213780	NA,T	NA,C	NA,1	NA,inf	NA,inf	NA,0.381487	0.000114795	0.000114795
2	chr2:42776620:C:T	42776620	NA,T	NA,C	NA,1	NA,-inf	NA,inf	NA,0.445607	0.000114788	0.000114788
2	chr2:43994107:G:T	43994107	NA,T	NA,G	NA,1	NA,-inf	NA,inf	NA,0.430027	0.000114758	0.000114758
2	chr2:43991320:T:C	43991320	NA,C	NA,T	NA,1	NA,-inf	NA,inf	NA,0.430139	0.000114756	0.000114756
2	chr2:43442813:A:G	43442813	NA,G	NA,A	NA,1	NA,inf	NA,inf	NA,0.404972	0.000114636	0.000114636
2	chr2:42964509:C:T	42964509	NA,T	NA,C	NA,1	NA,inf	NA,inf	NA,0.408344	0.000114582	0.000114582
2	chr2:43210643:A:G	43210643	NA,G	NA,A	NA,1	NA,-inf	NA,inf	NA,0.448446	0.000114529	0.000114529
2	chr2:43836188:G:A	43836188	NA,A	NA,G	NA,1	NA,inf	NA,inf	NA,0.401025	0.000114526	0.000114526
2	chr2:43147090:C:T	43147090	NA,T	NA,C	NA,1	NA,inf	NA,inf	NA,0.389403	0.000114475	0.000114475
2	chr2:42830327:A:G	42830327	NA,G	NA,A	NA,1	NA,inf	NA,inf	NA,0.397872	0.000114465	0.000114465
2	chr2:43645044:A:T	43645044	NA,T	NA,A	NA,1	NA,inf	NA,inf	NA,0.388728	0.000114461	0.000114461
2	chr2:43919373:A:G	43919373	G,G	A,A	1,1	-inf,inf	inf,inf	1.63227,0.226595	0.000114438	0.000114438
2	chr2:43171016:G:A	43171016	NA,A	NA,G	NA,1	NA,inf	NA,inf	NA,0.392234	0.000114432	0.000114432
2	chr2:43818145:A:T	43818145	NA,T	NA,A	NA,1	NA,-inf	NA,inf	NA,0.447768	0.00011433	0.00011433
2	chr2:42748449:G:A	42748449	NA,A	NA,G	NA,1	NA,-inf	NA,inf	NA,0.447432	0.000114304	0.000114304
2	chr2:43991016:A:T	43991016	NA,T	NA,A	NA,1	NA,-inf	NA,inf	NA,0.426892	0.000114298	0.000114298
2	chr2:43311358:T:C	43311358	NA,C	NA,T	NA,1	NA,inf	NA,inf	NA,0.405036	0.000114277	0.000114277
2	chr2:43586028:G:A	43586028	NA,A	NA,G	NA,1	NA,-inf	NA,inf	NA,0.440094	0.00011419	0.00011419
2	chr2:43871645:G:A	43871645	NA,A	NA,G	NA,1	NA,-inf	NA,inf	NA,0.424445	0.000114161	0.000114161
2	chr2:43367344:A:T	43367344	T,T	A,A	1,1	inf,inf	inf,inf	9.16983,2.04981	0.000114073	0.000118763
2	chr2:43165290:G:A	43165290	NA,A	NA,G	NA,1	NA,-inf	NA,inf	NA,0.437287	0.000114053	0.000114053
2	chr2:43940551:A:C	43940551	NA,C	NA,A	NA,1	NA,-inf	NA,inf	NA,0.43535	0.000114037	0.000114037
2	chr2:43668275:A:G	43668275	NA,G	NA,A	NA,1	NA,inf	NA,inf	NA,0.377956	0.000114031	0.000114031
2	chr2:43120309:G:A	43120309	NA,A	NA,G	NA,1	NA,inf	NA,inf	NA,0.383885	0.00011401	0.00011401
2	chr2:43798128:T:G	43798128	NA,G	NA,T	NA,1	NA,-inf	NA,inf	NA,0.436785	0.000114009	0.000114009
2	chr2:43585056:C:T	43585056	NA,T	NA,C	NA,1	NA,inf	NA,inf	NA,0.402873	0.000114003	0.000114003
2	chr2:43055441:G:A	43055441	A,A	G,G	1,1	-inf,-inf	inf,inf	1.27866,0.309286	0.000113989	0.000113989
2	chr2:43861026:C:G	43861026	NA,G	NA,C	NA,1	NA,-inf	NA,inf	NA,0.42809	0.000113945	0.000113945
2	chr2:43084845:A:C	43084845	NA,C	NA,A	NA,1	NA,inf	NA,inf	NA,0.393304	0.000113893	0.000113893
2	chr2:43798571:A:G	43798571	NA,G	NA,A	NA,1	NA,-inf	NA,inf	NA,0.435874	0.000113878	0.000113878
2	chr2:42872187:AC:A	42872187	NA,A	NA,AC	NA,1	NA,-inf	NA,inf	NA,0.459162	0.000113865	0.000113865
2	chr2:43782260:A:G	43782260	NA,G	NA,A	NA,1	NA,inf	NA,inf	NA,0.396082	0.00011385	0.00011385
2	chr2:43199478:C:T	43199478	T,T	C,C	1,1	-inf,-inf	inf,inf	0.0936437,1.57044	0.000113823	0.000113823
2	chr2:43456746:A:C	43456746	C,C	A,A	1,1	inf,inf	inf,inf	7.10853,1.97645	0.000113807	0.000113851
2	chr2:43756196:T:C	43756196	NA,C	NA,T	NA,1	NA,inf	NA,inf	NA,0.373052	0.000113764	0.000113764
2	chr2:42872560:G:A	42872560	NA,A	NA,G	NA,1	NA,-inf	NA,inf	NA,0.458217	0.000113703	0.000113703
2	chr2:43597434:A:G	43597434	NA,G	NA,A	NA,1	NA,inf	NA,inf	NA,0.391928	0.000113611	0.000113611
2	chr2:43667097:T:C	43667097	NA,C	NA,T	NA,1	NA,inf	NA,inf	NA,0.375204	0.000113604	0.000113604
2	chr2:43832299:G:A	43832299	NA,A	NA,G	NA,1	NA,inf	NA,inf	NA,0.371377	0.000113478	0.000113478
2	chr2:43418780:C:T	43418780	NA,T	NA,C	NA,1	NA,inf	NA,inf	NA,0.399285	0.000113474	0.000113474
2	chr2:43794687:T:A	43794687	A,A	T,T	1,1	-inf,-inf	inf,inf	3.03823,0.647736	0.000113439	0.000113439
2	chr2:43329917:C:T	43329917	NA,T	NA,C	NA,1	NA,inf	NA,inf	NA,0.4	0.000113419	0.000113419
2	chr2:43612494:C:T	43612494	NA,T	NA,C	NA,1	NA,inf	NA,inf	NA,0.389282	0.000113353	0.000113353
2	chr2:42872322:G:A	42872322	NA,A	NA,G	NA,1	NA,-inf	NA,inf	NA,0.455444	0.000113325	0.000113325
2	chr2:42836647:G:T	42836647	T,T	G,G	1,1	inf,-inf	inf,inf	1.20133,0.0966989	0.000113316	0.000113316
2	chr2:42801720:A:G	42801720	G,G	A,A	1,1	inf,-inf	inf,inf	0.388951,1.21049	0.000113279	0.000113279
2	chr2:43212465:C:T	43212465	NA,T	NA,C	NA,1	NA,inf	NA,inf	NA,0.371745	0.000113276	0.000113276
2	chr2:43504158:T:C	43504158	NA,C	NA,T	NA,1	NA,inf	NA,inf	NA,0.392101	0.000113127	0.000113127
2	chr2:43193808:A:G	43193808	G,NA	A,NA	1,NA	-inf,NA	inf,NA	0.793065,NA	0.000113113	0.000113113
2	chr2:43634978:A:G	43634978	G,NA	A,NA	1,NA	-inf,NA	inf,NA	1.23119,NA	0.000113113	0.000113113
2	chr2:43704925:C:A	43704925	NA,A	NA,C	NA,1	NA,-inf	NA,inf	NA,0.415958	0.000113109	0.000113109
2	chr2:42786713:G:A	42786713	NA,A	NA,G	NA,1	NA,-inf	NA,inf	NA,0.499034	0.000113083	0.000113083
2	chr2:43362282:G:A	43362282	A,NA	G,NA	1,NA	-inf,NA	inf,NA	1.01371,NA	0.000113066	0.000113066
2	chr2:43150923:G:A	43150923	NA,A	NA,G	NA,1	NA,inf	NA,inf	NA,0.379967	0.000113047	0.000113047
2	chr2:44016867:A:G	44016867	NA,G	NA,A	NA,1	NA,-inf	NA,inf	NA,0.414044	0.000112989	0.000112989
2	chr2:42952146:T:C	42952146	NA,C	NA,T	NA,1	NA,inf	NA,inf	NA,0.338365	0.000112929	0.000112929
2	chr2:43019989:C:T	43019989	NA,T	NA,C	NA,1	NA,inf	NA,inf	NA,0.365873	0.000112908	0.000112908
2	chr2:43958092:T:C	43958092	NA,C	NA,T	NA,1	NA,inf	NA,inf	NA,0.363844	0.00011288	0.00011288
2	chr2:43521815:A:G	43521815	NA,G	NA,A	NA,1	NA,inf	NA,inf	NA,0.387778	0.000112871	0.000112871
2	chr2:43768930:A:G	43768930	NA,G	NA,A	NA,1	NA,inf	NA,inf	NA,0.393518	0.000112837	0.000112837
2	chr2:43986851:T:C	43986851	NA,C	NA,T	NA,1	NA,-inf	NA,inf	NA,0.400709	0.000112825	0.000112825
2	chr2:42941253:C:T	42941253	NA,T	NA,C	NA,1	NA,inf	NA,inf	NA,0.379511	0.000112751	0.000112751
2	chr2:43215874:G:C	43215874	NA,C	NA,G	NA,1	NA,inf	NA,inf	NA,0.367367	0.000112611	0.000112611
2	chr2:43931461:T:C	43931461	C,C	T,T	1,1	-inf,inf	inf,inf	1.66618,0.161989	0.000112602	0.000112602
2	chr2:43766012:G:A	43766012	NA,A	NA,G	NA,1	NA,inf	NA,inf	NA,0.391811	0.000112578	0.000112578
2	chr2:43991632:A:T	43991632	NA,T	NA,A	NA,1	NA,-inf	NA,inf	NA,0.415004	0.000112534	0.000112534
2	chr2:43766119:C:T	43766119	NA,T	NA,C	NA,1	NA,inf	NA,inf	NA,0.391279	0.0001125	0.0001125
2	chr2:43825359:G:A	43825359	NA,A	NA,G	NA,1	NA,inf	NA,inf	NA,0.387314	0.000112468	0.000112468
2	chr2:42746342:C:T	42746342	T,NA	C,NA	1,NA	inf,NA	inf,NA	1.02144,NA	0.00011245	0.00011245
2	chr2:43764116:A:G	43764116	NA,G	NA,A	NA,1	NA,inf	NA,inf	NA,0.390887	0.000112447	0.000112447
2	chr2:42805644:C:T	42805644	NA,T	NA,C	NA,1	NA,inf	NA,inf	NA,0.386988	0.000112444	0.000112444
2	chr2:43845487:T:C	43845487	NA,C	NA,T	NA,1	NA,-inf	NA,inf	NA,0.43408	0.000112439	0.000112439
2	chr2:42769978:A:G	42769978	G,NA	A,NA	1,NA	inf,NA	inf,NA	0.848023,NA	0.000112341	0.000112341
2	chr2:43714635:A:G	43714635	NA,G	NA,A	NA,1	NA,inf	NA,inf	NA,0.389109	0.000112338	0.000112338
2	chr2:42863650:A:G	42863650	G,G	A,A	1,1	inf,-inf	inf,inf	0.562023,1.24352	0.000112333	0.000112333
2	chr2:43337608:C:T	43337608	NA,T	NA,C	NA,1	NA,inf	NA,inf	NA,0.372849	0.000112303	0.000112303
2	chr2:42952000:T:A	42952000	NA,A	NA,T	NA,1	NA,inf	NA,inf	NA,0.3367	0.000112298	0.000112298
2	chr2:43579840:A:T	43579840	NA,T	NA,A	NA,1	NA,inf	NA,inf	NA,0.383478	0.000112296	0.000112296
2	chr2:43284196:C:T	43284196	NA,T	NA,C	NA,1	NA,inf	NA,inf	NA,0.371182	0.000112286	0.000112286
2	chr2:43275289:G:C	43275289	NA,C	NA,G	NA,1	NA,inf	NA,inf	NA,0.37129	0.000112285	0.000112285
2	chr2:43029998:C:A	43029998	NA,A	NA,C	NA,1	NA,inf	NA,inf	NA,0.346094	0.000112231	0.000112231
2	chr2:42863916:C:T	42863916	NA,T	NA,C	NA,1	NA,inf	NA,inf	NA,0.380769	0.000112223	0.000112223
2	chr2:43042900:G:A	43042900	NA,A	NA,G	NA,1	NA,-inf	NA,inf	NA,0.40526	0.00011219	0.00011219
2	chr2:43869076:GAATTCTCATTCTCTGGATTGATCTCTCACTATCTATCTGGATAT:G	43869076	NA,G	NA,GAATTCTCATTCTCTGGATTGATCTCTCACTATCTATCTGGATAT	NA,1	NA,-inf	NA,inf	NA,0.412826	0.000112167	0.000112167
2	chr2:42963773:C:T	42963773	NA,T	NA,C	NA,1	NA,inf	NA,inf	NA,0.364624	0.000112129	0.000112129
2	chr2:43829674:CA:C	43829674	NA,C	NA,CA	NA,1	NA,inf	NA,inf	NA,0.374724	0.000112113	0.000112113
2	chr2:43041310:C:A	43041310	NA,A	NA,C	NA,1	NA,inf	NA,inf	NA,0.371532	0.000111946	0.000111946
2	chr2:42788175:A:C	42788175	NA,C	NA,A	NA,1	NA,inf	NA,inf	NA,0.40072	0.000111917	0.000111917
2	chr2:43732997:C:T	43732997	NA,T	NA,C	NA,1	NA,-inf	NA,inf	NA,0.411355	0.000111881	0.000111881
2	chr2:43355130:T:C	43355130	NA,C	NA,T	NA,1	NA,inf	NA,inf	NA,0.350867	0.000111876	0.000111876
2	chr2:43976430:A:T	43976430	NA,T	NA,A	NA,1	NA,inf	NA,inf	NA,0.372683	0.000111831	0.000111831
2	chr2:43314661:T:C	43314661	NA,C	NA,T	NA,1	NA,inf	NA,inf	NA,0.381699	0.00011179	0.00011179
2	chr2:42962809:A:G	42962809	NA,G	NA,A	NA,1	NA,-inf	NA,inf	NA,0.414505	0.000111773	0.000111773
2	chr2:43992579:T:C	43992579	NA,C	NA,T	NA,1	NA,-inf	NA,inf	NA,0.408346	0.000111592	0.000111592
2	chr2:43442193:T:C	43442193	NA,C	NA,T	NA,1	NA,inf	NA,inf	NA,0.374383	0.00011153	0.00011153
2	chr2:42872486:C:T	42872486	NA,T	NA,C	NA,1	NA,-inf	NA,inf	NA,0.44266	0.000111521	0.000111521
2	chr2:42791499:A:G	42791499	NA,G	NA,A	NA,1	NA,-inf	NA,inf	NA,0.443514	0.000111465	0.000111465
2	chr2:43986754:G:C	43986754	NA,C	NA,G	NA,1	NA,-inf	NA,inf	NA,0.407429	0.000111456	0.000111456
2	chr2:43756543:A:G	43756543	NA,G	NA,A	NA,1	NA,inf	NA,inf	NA,0.374291	0.000111452	0.000111452
2	chr2:43755585:T:C	43755585	NA,C	NA,T	NA,1	NA,inf	NA,inf	NA,0.357395	0.000111393	0.000111393
2	chr2:43894354:TTTC:T	43894354	NA,T	NA,TTTC	NA,1	NA,-inf	NA,inf	NA,0.407693	0.000111296	0.000111296
2	chr2:42915307:AT:A	42915307	A,A	AT,AT	1,1	-inf,-inf	inf,inf	1.56242,0.250219	0.000111284	0.000111284
2	chr2:43955015:G:A	43955015	NA,A	NA,G	NA,1	NA,-inf	NA,inf	NA,0.415979	0.000111232	0.000111232
2	chr2:43369621:C:A	43369621	NA,A	NA,C	NA,1	NA,-inf	NA,inf	NA,0.409824	0.000111231	0.000111231
2	chr2:43631596:C:T	43631596	NA,T	NA,C	NA,1	NA,-inf	NA,inf	NA,0.410183	0.000111212	0.000111212
2	chr2:43170037:G:A	43170037	A,A	G,G	1,1	-inf,-inf	inf,inf	0.189412,1.61428	0.000111173	0.000111173
2	chr2:43116383:C:A	43116383	NA,A	NA,C	NA,1	NA,inf	NA,inf	NA,0.379624	0.000110961	0.000110961
2	chr2:43202285:T:C	43202285	C,C	T,T	1,1	inf,-inf	inf,inf	0.998262,0.614369	0.000110919	0.000110919
2	chr2:43703703:TCTTA:T	43703703	NA,T	NA,TCTTA	NA,1	NA,inf	NA,inf	NA,0.338473	0.000110919	0.000110919
2	chr2:43116396:G:T	43116396	NA,T	NA,G	NA,1	NA,inf	NA,inf	NA,0.37922	0.000110905	0.000110905
2	chr2:43079580:A:G	43079580	NA,G	NA,A	NA,1	NA,inf	NA,inf	NA,0.347246	0.00011087	0.00011087
2	chr2:42842510:T:C	42842510	NA,C	NA,T	NA,1	NA,inf	NA,inf	NA,0.348716	0.00011083	0.00011083
2	chr2:43359262:T:G	43359262	NA,G	NA,T	NA,1	NA,inf	NA,inf	NA,0.345483	0.000110824	0.000110824
2	chr2:43732408:C:T	43732408	T,T	C,C	1,1	-inf,-inf	inf,inf	3.21491,0.0908301	0.000110809	0.000110809
2	chr2:43234974:G:A	43234974	NA,A	NA,G	NA,1	NA,inf	NA,inf	NA,0.369564	0.000110734	0.000110734
2	chr2:42884592:T:C	42884592	NA,C	NA,T	NA,1	NA,-inf	NA,inf	NA,0.426288	0.00011058	0.00011058
2	chr2:43254668:A:AG	43254668	NA,AG	NA,A	NA,1	NA,inf	NA,inf	NA,0.376523	0.000110395	0.000110395
2	chr2:43274663:G:A	43274663	A,A	G,G	1,1	-inf,inf	inf,inf	0.166157,0.772722	0.00011039	0.00011039
2	chr2:43884694:T:C	43884694	NA,C	NA,T	NA,1	NA,inf	NA,inf	NA,0.379448	0.000110359	0.000110359
2	chr2:43178357:A:G	43178357	NA,G	NA,A	NA,1	NA,-inf	NA,inf	NA,0.412052	0.000110271	0.000110271
2	chr2:42861252:T:C	42861252	NA,C	NA,T	NA,1	NA,inf	NA,inf	NA,0.365994	0.000110222	0.000110222
2	chr2:43591421:ACTTTT:A	43591421	NA,A	NA,ACTTTT	NA,1	NA,inf	NA,inf	NA,0.368537	0.000110159	0.000110159
2	chr2:42995862:C:T	42995862	NA,T	NA,C	NA,1	NA,-inf	NA,inf	NA,0.403329	0.000110083	0.000110083
2	chr2:43383514:T:A	43383514	NA,A	NA,T	NA,1	NA,inf	NA,inf	NA,0.373851	0.00011004	0.00011004
2	chr2:43622905:A:G	43622905	NA,G	NA,A	NA,1	NA,inf	NA,inf	NA,0.375384	0.00011002	0.00011002
2	chr2:42887918:G:A	42887918	NA,A	NA,G	NA,1	NA,-inf	NA,inf	NA,0.388844	0.000109958	0.000109958
2	chr2:43351911:C:T	43351911	NA,T	NA,C	NA,1	NA,-inf	NA,inf	NA,0.405519	0.000109926	0.000109926
2	chr2:42897473:G:A	42897473	NA,A	NA,G	NA,1	NA,-inf	NA,inf	NA,0.423052	0.000109895	0.000109895
2	chr2:44012957:A:C	44012957	C,C	A,A	1,1	-inf,inf	inf,inf	1.69949,0.0778429	0.000109817	0.000109817
2	chr2:42888820:T:C	42888820	NA,C	NA,T	NA,1	NA,-inf	NA,inf	NA,0.414409	0.000109736	0.000109736
2	chr2:42887139:A:C	42887139	NA,C	NA,A	NA,1	NA,-inf	NA,inf	NA,0.39364	0.000109698	0.000109698
2	chr2:42926523:C:T	42926523	NA,T	NA,C	NA,1	NA,-inf	NA,inf	NA,0.39003	0.000109686	0.000109686
2	chr2:42862616:T:C	42862616	NA,C	NA,T	NA,1	NA,inf	NA,inf	NA,0.361221	0.000109616	0.000109616
2	chr2:43327872:C:T	43327872	NA,T	NA,C	NA,1	NA,inf	NA,inf	NA,0.373686	0.000109612	0.000109612
2	chr2:43618563:G:A	43618563	NA,A	NA,G	NA,1	NA,inf	NA,inf	NA,0.356928	0.00010957	0.00010957
2	chr2:43139746:T:G	43139746	NA,G	NA,T	NA,1	NA,-inf	NA,inf	NA,0.407645	0.000109564	0.000109564
2	chr2:42998567:A:G	42998567	NA,G	NA,A	NA,1	NA,-inf	NA,inf	NA,0.391897	0.000109535	0.000109535
2	chr2:43724468:A:C	43724468	NA,C	NA,A	NA,1	NA,inf	NA,inf	NA,0.355032	0.000109516	0.000109516
2	chr2:43817770:T:C	43817770	NA,C	NA,T	NA,1	NA,inf	NA,inf	NA,0.334165	0.000109493	0.000109493
2	chr2:43273144:G:T	43273144	NA,T	NA,G	NA,1	NA,inf	NA,inf	NA,0.352851	0.000109468	0.000109468
2	chr2:43726774:A:G	43726774	NA,G	NA,A	NA,1	NA,-inf	NA,inf	NA,0.396933	0.000109436	0.000109436
2	chr2:43541393:A:G	43541393	NA,G	NA,A	NA,1	NA,inf	NA,inf	NA,0.370144	0.000109372	0.000109372
2	chr2:42997092:G:C	42997092	NA,C	NA,G	NA,1	NA,-inf	NA,inf	NA,0.390669	0.000109359	0.000109359
2	chr2:43590791:A:G	43590791	NA,G	NA,A	NA,1	NA,inf	NA,inf	NA,0.369578	0.000109313	0.000109313
2	chr2:43610454:A:C	43610454	NA,C	NA,A	NA,1	NA,inf	NA,inf	NA,0.353778	0.00010929	0.00010929
2	chr2:43670590:T:A	43670590	NA,A	NA,T	NA,1	NA,inf	NA,inf	NA,0.343683	0.000109248	0.000109248
2	chr2:44012908:T:A	44012908	NA,A	NA,T	NA,1	NA,-inf	NA,inf	NA,0.386314	0.000109109	0.000109109
2	chr2:43210680:G:A	43210680	NA,A	NA,G	NA,1	NA,inf	NA,inf	NA,0.357364	0.000109109	0.000109109
2	chr2:43115485:G:C	43115485	NA,C	NA,G	NA,1	NA,-inf	NA,inf	NA,0.424029	0.000109104	0.000109104
2	chr2:43667457:A:G	43667457	NA,G	NA,A	NA,1	NA,-inf	NA,inf	NA,0.395629	0.000109019	0.000109019
2	chr2:43845827:G:A	43845827	NA,A	NA,G	NA,1	NA,-inf	NA,inf	NA,0.408596	0.000108938	0.000108938
2	chr2:43876873:G:A	43876873	NA,A	NA,G	NA,1	NA,inf	NA,inf	NA,0.354354	0.000108858	0.000108858
2	chr2:42956518:C:G	42956518	NA,G	NA,C	NA,1	NA,-inf	NA,inf	NA,0.400238	0.000108807	0.000108807
2	chr2:43952312:G:C	43952312	NA,C	NA,G	NA,1	NA,-inf	NA,inf	NA,0.389513	0.000108786	0.000108786
2	chr2:43592514:T:C	43592514	NA,C	NA,T	NA,1	NA,inf	NA,inf	NA,0.366118	0.000108762	0.000108762
2	chr2:42758909:TTA:T	42758909	NA,T	NA,TTA	NA,1	NA,-inf	NA,inf	NA,0.406296	0.000108734	0.000108734
2	chr2:43984992:A:T	43984992	NA,T	NA,A	NA,1	NA,-inf	NA,inf	NA,0.388254	0.000108662	0.000108662
2	chr2:42952266:T:C	42952266	NA,C	NA,T	NA,1	NA,inf	NA,inf	NA,0.310419	0.000108647	0.000108647
2	chr2:42944049:C:A	42944049	NA,A	NA,C	NA,1	NA,inf	NA,inf	NA,0.34919	0.000108594	0.000108594
2	chr2:42884728:G:C	42884728	NA,C	NA,G	NA,1	NA,-inf	NA,inf	NA,0.410815	0.000108569	0.000108569
2	chr2:43403518:C:T	43403518	T,T	C,C	1,1	inf,inf	inf,inf	3.93307,1.67422	0.000108532	0.000108532
2	chr2:43378978:T:C	43378978	NA,C	NA,T	NA,1	NA,inf	NA,inf	NA,0.363494	0.000108443	0.000108443
2	chr2:43079284:A:G	43079284	NA,G	NA,A	NA,1	NA,inf	NA,inf	NA,0.328895	0.000108442	0.000108442
2	chr2:43145804:T:C	43145804	NA,C	NA,T	NA,1	NA,inf	NA,inf	NA,0.341135	0.000108417	0.000108417
2	chr2:42738518:C:T	42738518	NA,T	NA,C	NA,1	NA,-inf	NA,inf	NA,0.401864	0.000108414	0.000108414
2	chr2:43078003:C:A	43078003	NA,A	NA,C	NA,1	NA,-inf	NA,inf	NA,0.394887	0.00010832	0.00010832
2	chr2:43733786:G:A	43733786	A,A	G,G	1,1	-inf,-inf	inf,inf	3.17477,0.0511506	0.00010831	0.00010831
2	chr2:42872494:G:A	42872494	NA,A	NA,G	NA,1	NA,-inf	NA,inf	NA,0.418468	0.000108281	0.000108281
2	chr2:43694152:T:A	43694152	NA,A	NA,T	NA,1	NA,-inf	NA,inf	NA,0.417526	0.000108268	0.000108268
2	chr2:42916726:T:A	42916726	NA,A	NA,T	NA,1	NA,-inf	NA,inf	NA,0.396471	0.000108256	0.000108256
2	chr2:43542257:C:T	43542257	T,T	C,C	1,1	inf,inf	inf,inf	0.43702,1.48909	0.000108212	0.000108212
2	chr2:42752866:A:G	42752866	NA,G	NA,A	NA,1	NA,-inf	NA,inf	NA,0.409373	0.000108183	0.000108183
2	chr2:43844621:C:T	43844621	T,NA	C,NA	1,NA	-inf,NA	inf,NA	1.10026,NA	0.000108176	0.000108176
2	chr2:43585566:AGATAGATAGAT:A	43585566	NA,A	NA,AGATAGATAGAT	NA,1	NA,inf	NA,inf	NA,0.345074	0.000108172	0.000108172
2	chr2:42952418:C:T	42952418	NA,T	NA,C	NA,1	NA,inf	NA,inf	NA,0.337239	0.000108164	0.000108164
2	chr2:42963356:A:C	42963356	NA,C	NA,A	NA,1	NA,-inf	NA,inf	NA,0.414559	0.000108163	0.000108163
2	chr2:43178722:C:T	43178722	NA,T	NA,C	NA,1	NA,-inf	NA,inf	NA,0.390961	0.000108159	0.000108159
2	chr2:43445572:C:T	43445572	NA,T	NA,C	NA,1	NA,-inf	NA,inf	NA,0.395872	0.000108148	0.000108148
2	chr2:43715899:GA:G	43715899	NA,G	NA,GA	NA,1	NA,-inf	NA,inf	NA,0.393865	0.000108115	0.000108115
2	chr2:43749249:A:T	43749249	NA,T	NA,A	NA,1	NA,inf	NA,inf	NA,0.348815	0.000108088	0.000108088
2	chr2:43580173:C:T	43580173	NA,T	NA,C	NA,1	NA,inf	NA,inf	NA,0.33765	0.000108063	0.000108063
2	chr2:43844394:A:G	43844394	NA,G	NA,A	NA,1	NA,-inf	NA,inf	NA,0.404828	0.000108036	0.000108036
2	chr2:43684733:A:G	43684733	NA,G	NA,A	NA,1	NA,-inf	NA,inf	NA,0.421574	0.000107966	0.000107966
2	chr2:43770964:C:T	43770964	NA,T	NA,C	NA,1	NA,inf	NA,inf	NA,0.359276	0.000107949	0.000107949
2	chr2:43175660:G:C	43175660	NA,C	NA,G	NA,1	NA,-inf	NA,inf	NA,0.40297	0.000107931	0.000107931
2	chr2:43299651:ACT:A	43299651	NA,A	NA,ACT	NA,1	NA,-inf	NA,inf	NA,0.385636	0.000107929	0.000107929
2	chr2:43100014:A:G	43100014	NA,G	NA,A	NA,1	NA,-inf	NA,inf	NA,0.387032	0.000107928	0.000107928
2	chr2:43741080:G:A	43741080	NA,A	NA,G	NA,1	NA,inf	NA,inf	NA,0.349563	0.0001079	0.0001079
2	chr2:43574849:C:T	43574849	NA,T	NA,C	NA,1	NA,inf	NA,inf	NA,0.340527	0.000107881	0.000107881
2	chr2:43992607:C:T	43992607	T,T	C,C	1,1	-inf,-inf	inf,inf	1.0183,0.201472	0.000107876	0.000107876
2	chr2:43979159:GAA:G	43979159	G,G	GAA,GAA	1,1	-inf,-inf	inf,inf	1.26075,1.00221	0.000107871	0.000107871
2	chr2:43752092:C:G	43752092	NA,G	NA,C	NA,1	NA,inf	NA,inf	NA,0.33586	0.00010783	0.00010783
2	chr2:42866751:A:G	42866751	NA,G	NA,A	NA,1	NA,inf	NA,inf	NA,0.367733	0.00010782	0.00010782
2	chr2:42805705:T:C	42805705	NA,C	NA,T	NA,1	NA,-inf	NA,inf	NA,0.377776	0.000107805	0.000107805
2	chr2:43801460:A:G	43801460	NA,G	NA,A	NA,1	NA,inf	NA,inf	NA,0.326146	0.000107803	0.000107803
2	chr2:43616521:C:T	43616521	NA,T	NA,C	NA,1	NA,inf	NA,inf	NA,0.342699	0.000107796	0.000107796
2	chr2:43247999:C:T	43247999	NA,T	NA,C	NA,1	NA,inf	NA,inf	NA,0.333934	0.00010779	0.00010779
2	chr2:43030564:A:G	43030564	NA,G	NA,A	NA,1	NA,inf	NA,inf	NA,0.321577	0.000107747	0.000107747
2	chr2:44033208:A:G	44033208	G,G	A,A	1,1	-inf,inf	inf,inf	1.68571,0.356834	0.00010769	0.00010769
2	chr2:43346191:AG:A	43346191	NA,A	NA,AG	NA,1	NA,-inf	NA,inf	NA,0.388358	0.000107675	0.000107675
2	chr2:43534633:G:A	43534633	NA,A	NA,G	NA,1	NA,inf	NA,inf	NA,0.330911	0.000107669	0.000107669
2	chr2:43056917:T:C	43056917	NA,C	NA,T	NA,1	NA,-inf	NA,inf	NA,0.381046	0.000107667	0.000107667
2	chr2:43419470:T:C	43419470	NA,C	NA,T	NA,1	NA,inf	NA,inf	NA,0.35616	0.000107648	0.000107648
2	chr2:42833928:G:A	42833928	NA,A	NA,G	NA,1	NA,inf	NA,inf	NA,0.312734	0.000107579	0.000107579
2	chr2:43563794:G:C	43563794	NA,C	NA,G	NA,1	NA,-inf	NA,inf	NA,0.402388	0.000107537	0.000107537
2	chr2:43696894:C:T	43696894	NA,T	NA,C	NA,1	NA,-inf	NA,inf	NA,0.389662	0.000107522	0.000107522
2	chr2:43216840:C:G	43216840	NA,G	NA,C	NA,1	NA,inf	NA,inf	NA,0.331721	0.000107478	0.000107478
2	chr2:43712567:G:T	43712567	NA,T	NA,G	NA,1	NA,inf	NA,inf	NA,0.352929	0.000107456	0.000107456
2	chr2:42965290:C:T	42965290	NA,T	NA,C	NA,1	NA,inf	NA,inf	NA,0.341507	0.000107431	0.000107431
2	chr2:43626543:A:G	43626543	NA,G	NA,A	NA,1	NA,inf	NA,inf	NA,0.354804	0.000107416	0.000107416
2	chr2:42780834:A:G	42780834	G,G	A,A	1,1	inf,inf	inf,inf	1.07592,0.26505	0.000107396	0.000107396
2	chr2:43782277:A:T	43782277	T,T	A,A	1,1	-inf,-inf	inf,inf	1.88234,0.568118	0.000107364	0.000107364
2	chr2:43845435:G:C	43845435	NA,C	NA,G	NA,1	NA,-inf	NA,inf	NA,0.395841	0.000107237	0.000107237
2	chr2:43346911:G:T	43346911	NA,T	NA,G	NA,1	NA,-inf	NA,inf	NA,0.384964	0.000107229	0.000107229
2	chr2:43083650:A:G	43083650	NA,G	NA,A	NA,1	NA,inf	NA,inf	NA,0.349192	0.000107214	0.000107214
2	chr2:43599979:G:A	43599979	NA,A	NA,G	NA,1	NA,-inf	NA,inf	NA,0.37714	0.000107213	0.000107213
2	chr2:43080724:A:G	43080724	NA,G	NA,A	NA,1	NA,-inf	NA,inf	NA,0.385907	0.000107197	0.000107197
2	chr2:43498295:GA:G	43498295	NA,G	NA,GA	NA,1	NA,-inf	NA,inf	NA,0.39478	0.000107191	0.000107191
2	chr2:43702055:C:T	43702055	NA,T	NA,C	NA,1	NA,inf	NA,inf	NA,0.315299	0.00010709	0.00010709
2	chr2:42767552:T:C	42767552	NA,C	NA,T	NA,1	NA,inf	NA,inf	NA,0.351812	0.000107042	0.000107042
2	chr2:43008426:C:T	43008426	NA,T	NA,C	NA,1	NA,-inf	NA,inf	NA,0.381794	0.000107036	0.000107036
2	chr2:43041922:G:A	43041922	NA,A	NA,G	NA,1	NA,inf	NA,inf	NA,0.338826	0.00010703	0.00010703
2	chr2:42975223:C:G	42975223	NA,G	NA,C	NA,1	NA,inf	NA,inf	NA,0.335019	0.000107013	0.000107013
2	chr2:43668616:C:A	43668616	NA,A	NA,C	NA,1	NA,inf	NA,inf	NA,0.339268	0.000106992	0.000106992
2	chr2:43100844:T:C	43100844	NA,C	NA,T	NA,1	NA,inf	NA,inf	NA,0.327779	0.000106878	0.000106878
2	chr2:43150619:G:A	43150619	NA,A	NA,G	NA,1	NA,inf	NA,inf	NA,0.344022	0.000106873	0.000106873
2	chr2:42878283:A:T	42878283	NA,T	NA,A	NA,1	NA,-inf	NA,inf	NA,0.366139	0.000106799	0.000106799
2	chr2:43991307:T:C	43991307	C,C	T,T	1,1	-inf,-inf	inf,inf	1.26959,1.011	0.000106789	0.000106789
2	chr2:43632585:T:C	43632585	NA,C	NA,T	NA,1	NA,inf	NA,inf	NA,0.332433	0.000106782	0.000106782
2	chr2:43846014:G:A	43846014	NA,A	NA,G	NA,1	NA,-inf	NA,inf	NA,0.391112	0.000106661	0.000106661
2	chr2:42967581:G:A	42967581	NA,A	NA,G	NA,1	NA,inf	NA,inf	NA,0.311964	0.00010664	0.00010664
2	chr2:43399053:T:C	43399053	C,NA	T,NA	1,NA	-inf,NA	inf,NA	0.980354,NA	0.000106633	0.000106633
2	chr2:42981267:C:T	42981267	NA,T	NA,C	NA,1	NA,inf	NA,inf	NA,0.342071	0.000106597	0.000106597
2	chr2:43031231:G:A	43031231	NA,A	NA,G	NA,1	NA,inf	NA,inf	NA,0.312031	0.000106585	0.000106585
2	chr2:43430951:G:A	43430951	NA,A	NA,G	NA,1	NA,inf	NA,inf	NA,0.318423	0.000106415	0.000106415
2	chr2:43029747:G:A	43029747	A,NA	G,NA	1,NA	-inf,NA	inf,NA	0.846743,NA	0.000106351	0.000106351
2	chr2:42919782:G:A	42919782	A,NA	G,NA	1,NA	-inf,NA	inf,NA	0.833792,NA	0.000106305	0.000106305
2	chr2:43638243:C:A	43638243	A,NA	C,NA	1,NA	inf,NA	inf,NA	0.689242,NA	0.000106188	0.000106188
2	chr2:43023322:G:A	43023322	NA,A	NA,G	NA,1	NA,inf	NA,inf	NA,0.329775	0.000106178	0.000106178
2	chr2:42834001:T:A	42834001	NA,A	NA,T	NA,1	NA,inf	NA,inf	NA,0.339021	0.000106147	0.000106147
2	chr2:43300805:CTGTT:C	43300805	NA,C	NA,CTGTT	NA,1	NA,inf	NA,inf	NA,0.348532	0.00010611	0.00010611
2	chr2:43835062:C:T	43835062	NA,T	NA,C	NA,1	NA,inf	NA,inf	NA,0.334987	0.000106063	0.000106063
2	chr2:43734310:A:G	43734310	G,G	A,A	1,1	-inf,-inf	inf,inf	3.18045,0.0729277	0.000106004	0.000106004
2	chr2:43715613:A:G	43715613	NA,G	NA,A	NA,1	NA,-inf	NA,inf	NA,0.391189	0.000105964	0.000105964
2	chr2:43339283:A:G	43339283	NA,G	NA,A	NA,1	NA,inf	NA,inf	NA,0.335748	0.000105843	0.000105843
2	chr2:43105501:C:T	43105501	NA,T	NA,C	NA,1	NA,inf	NA,inf	NA,0.331268	0.000105793	0.000105793
2	chr2:43805485:T:G	43805485	NA,G	NA,T	NA,1	NA,-inf	NA,inf	NA,0.375457	0.000105716	0.000105716
2	chr2:43736145:T:G	43736145	NA,G	NA,T	NA,1	NA,inf	NA,inf	NA,0.332336	0.000105669	0.000105669
2	chr2:43064646:G:C	43064646	NA,C	NA,G	NA,1	NA,-inf	NA,inf	NA,0.361802	0.000105647	0.000105647
2	chr2:43880686:A:G	43880686	G,G	A,A	1,1	-inf,-inf	inf,inf	1.72499,0.249828	0.000105636	0.000105636
2	chr2:43203487:G:A	43203487	NA,A	NA,G	NA,1	NA,inf	NA,inf	NA,0.345191	0.00010563	0.00010563
2	chr2:42992384:C:T	42992384	NA,T	NA,C	NA,1	NA,inf	NA,inf	NA,0.340702	0.000105627	0.000105627
2	chr2:43991736:T:G	43991736	NA,G	NA,T	NA,1	NA,-inf	NA,inf	NA,0.366164	0.000105613	0.000105613
2	chr2:43896057:T:C	43896057	NA,C	NA,T	NA,1	NA,inf	NA,inf	NA,0.339276	0.000105602	0.000105602
2	chr2:43188724:T:C	43188724	NA,C	NA,T	NA,1	NA,inf	NA,inf	NA,0.334467	0.000105542	0.000105542
2	chr2:43684827:A:AG	43684827	NA,AG	NA,A	NA,1	NA,inf	NA,inf	NA,0.338528	0.000105542	0.000105542
2	chr2:43558370:T:C	43558370	NA,C	NA,T	NA,1	NA,inf	NA,inf	NA,0.318514	0.000105521	0.000105521
2	chr2:43643363:C:A	43643363	NA,A	NA,C	NA,1	NA,inf	NA,inf	NA,0.333783	0.000105493	0.000105493
2	chr2:43640346:C:T	43640346	NA,T	NA,C	NA,1	NA,inf	NA,inf	NA,0.324105	0.000105482	0.000105482
2	chr2:44000349:T:C	44000349	NA,C	NA,T	NA,1	NA,-inf	NA,inf	NA,0.359114	0.000105427	0.000105427
2	chr2:44004960:C:A	44004960	NA,A	NA,C	NA,1	NA,-inf	NA,inf	NA,0.357473	0.000105396	0.000105396
2	chr2:43674073:T:A	43674073	NA,A	NA,T	NA,1	NA,-inf	NA,inf	NA,0.369094	0.000105327	0.000105327
2	chr2:43780733:C:T	43780733	T,T	C,C	1,1	-inf,-inf	inf,inf	1.85302,0.589951	0.000105309	0.000105309
2	chr2:43792520:A:G	43792520	NA,G	NA,A	NA,1	NA,inf	NA,inf	NA,0.327098	0.000105299	0.000105299
2	chr2:42870310:A:G	42870310	NA,G	NA,A	NA,1	NA,inf	NA,inf	NA,0.304757	0.000105273	0.000105273
2	chr2:42925398:AGAGAGAGAGAGAGAGT:A	42925398	NA,A	NA,AGAGAGAGAGAGAGAGT	NA,1	NA,inf	NA,inf	NA,0.332401	0.000105244	0.000105244
2	chr2:43750370:G:C	43750370	NA,C	NA,G	NA,1	NA,inf	NA,inf	NA,0.329618	0.000105233	0.000105233
2	chr2:43736416:C:T	43736416	NA,T	NA,C	NA,1	NA,inf	NA,inf	NA,0.32905	0.000105224	0.000105224
2	chr2:43318600:G:T	43318600	NA,T	NA,G	NA,1	NA,-inf	NA,inf	NA,0.369264	0.00010521	0.00010521
2	chr2:43845946:T:C	43845946	NA,C	NA,T	NA,1	NA,-inf	NA,inf	NA,0.37963	0.000105194	0.000105194
2	chr2:43715149:A:G	43715149	NA,G	NA,A	NA,1	NA,inf	NA,inf	NA,0.328561	0.000105172	0.000105172
2	chr2:43780825:A:G	43780825	NA,G	NA,A	NA,1	NA,inf	NA,inf	NA,0.32862	0.000105169	0.000105169
2	chr2:42959399:A:G	42959399	NA,G	NA,A	NA,1	NA,inf	NA,inf	NA,0.362831	0.000105145	0.000105145
2	chr2:43500292:C:T	43500292	NA,T	NA,C	NA,1	NA,inf	NA,inf	NA,0.334272	0.000105115	0.000105115
2	chr2:43381166:C:T	43381166	NA,T	NA,C	NA,1	NA,-inf	NA,inf	NA,0.372107	0.000105112	0.000105112
2	chr2:43559154:G:C	43559154	NA,C	NA,G	NA,1	NA,inf	NA,inf	NA,0.338601	0.000105089	0.000105089
2	chr2:43146936:C:G	43146936	NA,G	NA,C	NA,1	NA,-inf	NA,inf	NA,0.351044	0.000105059	0.000105059
2	chr2:42855870:G:T	42855870	NA,T	NA,G	NA,1	NA,inf	NA,inf	NA,0.306205	0.000105051	0.000105051
2	chr2:43016012:C:T	43016012	NA,T	NA,C	NA,1	NA,inf	NA,inf	NA,0.329504	0.000105021	0.000105021
2	chr2:43105745:G:A	43105745	NA,A	NA,G	NA,1	NA,inf	NA,inf	NA,0.327364	0.000104968	0.000104968
2	chr2:43886555:C:T	43886555	NA,T	NA,C	NA,1	NA,inf	NA,inf	NA,0.340136	0.000104964	0.000104964
2	chr2:43673491:G:A	43673491	NA,A	NA,G	NA,1	NA,inf	NA,inf	NA,0.325298	0.000104832	0.000104832
2	chr2:43603714:C:G	43603714	NA,G	NA,C	NA,1	NA,inf	NA,inf	NA,0.303692	0.000104819	0.000104819
2	chr2:43936363:G:A	43936363	NA,A	NA,G	NA,1	NA,-inf	NA,inf	NA,0.386672	0.00010479	0.00010479
2	chr2:43293863:T:G	43293863	NA,G	NA,T	NA,1	NA,inf	NA,inf	NA,0.316144	0.00010476	0.00010476
2	chr2:43238327:A:G	43238327	NA,G	NA,A	NA,1	NA,-inf	NA,inf	NA,0.389774	0.000104736	0.000104736
2	chr2:43993037:C:G	43993037	NA,G	NA,C	NA,1	NA,-inf	NA,inf	NA,0.333025	0.000104731	0.000104731
2	chr2:43588897:T:C	43588897	NA,C	NA,T	NA,1	NA,inf	NA,inf	NA,0.317087	0.000104721	0.000104721
2	chr2:43938399:A:T	43938399	NA,T	NA,A	NA,1	NA,-inf	NA,inf	NA,0.368252	0.000104702	0.000104702
2	chr2:42781805:C:T	42781805	T,NA	C,NA	1,NA	inf,NA	inf,NA	0.753384,NA	0.00010469	0.00010469
2	chr2:43356779:A:G	43356779	NA,G	NA,A	NA,1	NA,inf	NA,inf	NA,0.327555	0.000104657	0.000104657
2	chr2:43533890:A:G	43533890	NA,G	NA,A	NA,1	NA,-inf	NA,inf	NA,0.378502	0.00010463	0.00010463
2	chr2:43697432:T:C	43697432	NA,C	NA,T	NA,1	NA,inf	NA,inf	NA,0.293151	0.000104566	0.000104566
2	chr2:43956580:G:T	43956580	NA,T	NA,G	NA,1	NA,-inf	NA,inf	NA,0.36792	0.000104509	0.000104509
2	chr2:43587908:A:G	43587908	NA,G	NA,A	NA,1	NA,inf	NA,inf	NA,0.315417	0.000104506	0.000104506
2	chr2:43206993:T:C	43206993	NA,C	NA,T	NA,1	NA,-inf	NA,inf	NA,0.375525	0.000104497	0.000104497
2	chr2:42875467:G:A	42875467	A,A	G,G	1,1	inf,inf	inf,inf	0.599623,0.955106	0.000104456	0.000104456
2	chr2:43797477:C:T	43797477	T,NA	C,NA	1,NA	-inf,NA	inf,NA	0.96527,NA	0.000104454	0.000104454
2	chr2:43242406:T:C	43242406	NA,C	NA,T	NA,1	NA,inf	NA,inf	NA,0.308514	0.000104407	0.000104407
2	chr2:43221876:A:G	43221876	NA,G	NA,A	NA,1	NA,inf	NA,inf	NA,0.298538	0.000104386	0.000104386
2	chr2:43748855:C:G	43748855	NA,G	NA,C	NA,1	NA,inf	NA,inf	NA,0.320806	0.000104347	0.000104347
2	chr2:43826309:A:T	43826309	NA,T	NA,A	NA,1	NA,-inf	NA,inf	NA,0.350278	0.000104335	0.000104335
2	chr2:43029373:A:G	43029373	NA,G	NA,A	NA,1	NA,inf	NA,inf	NA,0.289819	0.000104318	0.000104318
2	chr2:43781359:T:A	43781359	NA,A	NA,T	NA,1	NA,inf	NA,inf	NA,0.316363	0.000104299	0.000104299
2	chr2:43054115:A:C	43054115	NA,C	NA,A	NA,1	NA,-inf	NA,inf	NA,0.358017	0.000104195	0.000104195
2	chr2:43996560:A:G	43996560	NA,G	NA,A	NA,1	NA,-inf	NA,inf	NA,0.328219	0.000104191	0.000104191
2	chr2:43919690:T:C	43919690	NA,C	NA,T	NA,1	NA,inf	NA,inf	NA,0.327626	0.000104182	0.000104182
2	chr2:43010489:T:C	43010489	NA,C	NA,T	NA,1	NA,inf	NA,inf	NA,0.322811	0.000104146	0.000104146
2	chr2:43166173:T:C	43166173	NA,C	NA,T	NA,1	NA,inf	NA,inf	NA,0.316163	0.000104056	0.000104056
2	chr2:42795327:T:TC	42795327	NA,TC	NA,T	NA,1	NA,-inf	NA,inf	NA,0.385219	0.000104019	0.000104019
2	chr2:43077260:A:G	43077260	NA,G	NA,A	NA,1	NA,inf	NA,inf	NA,0.327341	0.000104	0.000104
2	chr2:44015494:T:C	44015494	C,C	T,T	1,1	-inf,inf	inf,inf	1.65823,0.105824	0.000103969	0.000103969
2	chr2:43581950:A:G	43581950	NA,G	NA,A	NA,1	NA,inf	NA,inf	NA,0.31059	0.000103883	0.000103883
2	chr2:44013383:A:T	44013383	T,T	A,A	1,1	-inf,inf	inf,inf	1.54996,0.287002	0.000103855	0.000103855
2	chr2:43791878:T:G	43791878	NA,G	NA,T	NA,1	NA,inf	NA,inf	NA,0.315596	0.000103853	0.000103853
2	chr2:44012986:T:C	44012986	NA,C	NA,T	NA,1	NA,inf	NA,inf	NA,0.309705	0.000103797	0.000103797
2	chr2:43950395:A:G	43950395	NA,G	NA,A	NA,1	NA,-inf	NA,inf	NA,0.377885	0.0001037	0.0001037
2	chr2:43067336:T:C	43067336	NA,C	NA,T	NA,1	NA,inf	NA,inf	NA,0.327269	0.0001037	0.0001037
2	chr2:42794170:A:C	42794170	NA,C	NA,A	NA,1	NA,inf	NA,inf	NA,0.314208	0.0001037	0.0001037
2	chr2:42825217:G:T	42825217	NA,T	NA,G	NA,1	NA,inf	NA,inf	NA,0.322203	0.000103668	0.000103668
2	chr2:43270170:G:A	43270170	NA,A	NA,G	NA,1	NA,inf	NA,inf	NA,0.32807	0.000103657	0.000103657
2	chr2:43470275:G:T	43470275	NA,T	NA,G	NA,1	NA,-inf	NA,inf	NA,0.352297	0.000103584	0.000103584
2	chr2:42971945:A:G	42971945	NA,G	NA,A	NA,1	NA,inf	NA,inf	NA,0.314634	0.000103561	0.000103561
2	chr2:43165869:T:C	43165869	NA,C	NA,T	NA,1	NA,inf	NA,inf	NA,0.311279	0.000103442	0.000103442
2	chr2:43741101:A:G	43741101	NA,G	NA,A	NA,1	NA,inf	NA,inf	NA,0.306097	0.000103433	0.000103433
2	chr2:42947275:A:T	42947275	NA,T	NA,A	NA,1	NA,-inf	NA,inf	NA,0.360862	0.000103421	0.000103421
2	chr2:43722919:A:G	43722919	NA,G	NA,A	NA,1	NA,inf	NA,inf	NA,0.314573	0.000103366	0.000103366
2	chr2:43731949:A:G	43731949	NA,G	NA,A	NA,1	NA,inf	NA,inf	NA,0.313997	0.000103267	0.000103267
2	chr2:42958250:G:A	42958250	NA,A	NA,G	NA,1	NA,inf	NA,inf	NA,0.315814	0.000103223	0.000103223
2	chr2:42795828:G:A	42795828	A,A	G,G	1,1	inf,inf	inf,inf	0.652036,0.835367	0.000103187	0.000103187
2	chr2:43777029:A:G	43777029	NA,G	NA,A	NA,1	NA,inf	NA,inf	NA,0.310723	0.000103185	0.000103185
2	chr2:43531729:TG:T	43531729	NA,T	NA,TG	NA,1	NA,inf	NA,inf	NA,0.323362	0.00010315	0.00010315
2	chr2:43956562:G:A	43956562	NA,A	NA,G	NA,1	NA,inf	NA,inf	NA,0.308572	0.000103084	0.000103084
2	chr2:43153583:A:G	43153583	NA,G	NA,A	NA,1	NA,-inf	NA,inf	NA,0.358725	0.000103066	0.000103066
2	chr2:43769969:G:A	43769969	NA,A	NA,G	NA,1	NA,-inf	NA,inf	NA,0.346747	0.00010306	0.00010306
2	chr2:43990914:C:T	43990914	NA,T	NA,C	NA,1	NA,-inf	NA,inf	NA,0.345579	0.000103049	0.000103049
2	chr2:43185545:T:G	43185545	NA,G	NA,T	NA,1	NA,inf	NA,inf	NA,0.316876	0.000103049	0.000103049
2	chr2:42978160:A:T	42978160	NA,T	NA,A	NA,1	NA,-inf	NA,inf	NA,0.344202	0.000103048	0.000103048
2	chr2:43676704:G:A	43676704	NA,A	NA,G	NA,1	NA,inf	NA,inf	NA,0.315667	0.000103041	0.000103041
2	chr2:43779118:G:A	43779118	NA,A	NA,G	NA,1	NA,inf	NA,inf	NA,0.30939	0.000103018	0.000103018
2	chr2:43571931:C:T	43571931	T,T	C,C	1,1	inf,inf	inf,inf	0.26083,1.41503	0.000103013	0.000103013
2	chr2:43074520:T:C	43074520	NA,C	NA,T	NA,1	NA,inf	NA,inf	NA,0.312174	0.000103006	0.000103006
2	chr2:43586162:A:G	43586162	NA,G	NA,A	NA,1	NA,inf	NA,inf	NA,0.30342	0.000102968	0.000102968
2	chr2:43918660:C:T	43918660	NA,T	NA,C	NA,1	NA,inf	NA,inf	NA,0.320157	0.000102955	0.000102955
2	chr2:43790982:G:A	43790982	NA,A	NA,G	NA,1	NA,inf	NA,inf	NA,0.307752	0.000102938	0.000102938
2	chr2:43084555:G:A	43084555	NA,A	NA,G	NA,1	NA,-inf	NA,inf	NA,0.377709	0.000102925	0.000102925
2	chr2:42986856:G:A	42986856	A,A	G,G	1,1	-inf,inf	inf,inf	0.822867,1.0539	0.000102901	0.000102901
2	chr2:43196657:CT:C	43196657	NA,C	NA,CT	NA,1	NA,-inf	NA,inf	NA,0.352805	0.000102885	0.000102885
2	chr2:43778175:T:C	43778175	NA,C	NA,T	NA,1	NA,inf	NA,inf	NA,0.308015	0.000102845	0.000102845
2	chr2:43791879:T:C	43791879	NA,C	NA,T	NA,1	NA,inf	NA,inf	NA,0.307901	0.000102803	0.000102803
2	chr2:43763008:CAGA:C	43763008	NA,C	NA,CAGA	NA,1	NA,inf	NA,inf	NA,0.307926	0.000102798	0.000102798
2	chr2:42959663:G:A	42959663	NA,A	NA,G	NA,1	NA,inf	NA,inf	NA,0.312368	0.000102762	0.000102762
2	chr2:43798043:C:T	43798043	NA,T	NA,C	NA,1	NA,inf	NA,inf	NA,0.307346	0.000102741	0.000102741
2	chr2:43885493:A:G	43885493	NA,G	NA,A	NA,1	NA,inf	NA,inf	NA,0.314747	0.000102722	0.000102722
2	chr2:42881189:G:C	42881189	NA,C	NA,G	NA,1	NA,inf	NA,inf	NA,0.281792	0.000102714	0.000102714
2	chr2:43431022:C:T	43431022	NA,T	NA,C	NA,1	NA,inf	NA,inf	NA,0.320071	0.000102702	0.000102702
2	chr2:43528277:C:A	43528277	NA,A	NA,C	NA,1	NA,inf	NA,inf	NA,0.316097	0.0001027	0.0001027
2	chr2:44017062:A:G	44017062	NA,G	NA,A	NA,1	NA,inf	NA,inf	NA,0.313167	0.000102647	0.000102647
2	chr2:43085671:G:T	43085671	T,T	G,G	1,1	-inf,inf	inf,inf	1.70715,0.082579	0.000102625	0.000102625
2	chr2:43996368:C:T	43996368	NA,T	NA,C	NA,1	NA,-inf	NA,inf	NA,0.338666	0.000102624	0.000102624
2	chr2:43737630:A:C	43737630	NA,C	NA,A	NA,1	NA,inf	NA,inf	NA,0.309081	0.000102616	0.000102616
2	chr2:42975011:G:A	42975011	NA,A	NA,G	NA,1	NA,-inf	NA,inf	NA,0.34662	0.000102602	0.000102602
2	chr2:43196194:T:A	43196194	NA,A	NA,T	NA,1	NA,-inf	NA,inf	NA,0.350631	0.000102578	0.000102578
2	chr2:44032194:T:C	44032194	NA,C	NA,T	NA,1	NA,inf	NA,inf	NA,0.301015	0.00010257	0.00010257
2	chr2:44019731:C:G	44019731	NA,G	NA,C	NA,1	NA,-inf	NA,inf	NA,0.335541	0.000102567	0.000102567
2	chr2:43866333:A:G	43866333	NA,G	NA,A	NA,1	NA,-inf	NA,inf	NA,0.353007	0.000102539	0.000102539
2	chr2:43750524:C:T	43750524	NA,T	NA,C	NA,1	NA,inf	NA,inf	NA,0.308495	0.000102537	0.000102537
2	chr2:42914977:A:G	42914977	NA,G	NA,A	NA,1	NA,-inf	NA,inf	NA,0.3682	0.000102533	0.000102533
2	chr2:43175539:G:A	43175539	NA,A	NA,G	NA,1	NA,-inf	NA,inf	NA,0.348139	0.000102508	0.000102508
2	chr2:43593669:C:T	43593669	NA,T	NA,C	NA,1	NA,inf	NA,inf	NA,0.29929	0.000102473	0.000102473
2	chr2:43139566:G:C	43139566	NA,C	NA,G	NA,1	NA,-inf	NA,inf	NA,0.335218	0.000102446	0.000102446
2	chr2:42893944:A:G	42893944	NA,G	NA,A	NA,1	NA,-inf	NA,inf	NA,0.358383	0.00010239	0.00010239
2	chr2:43787798:T:G	43787798	NA,G	NA,T	NA,1	NA,inf	NA,inf	NA,0.313599	0.000102378	0.000102378
2	chr2:43747260:T:A	43747260	NA,A	NA,T	NA,1	NA,inf	NA,inf	NA,0.313797	0.000102322	0.000102322
2	chr2:43492667:G:A	43492667	NA,A	NA,G	NA,1	NA,inf	NA,inf	NA,0.323148	0.000102308	0.000102308
2	chr2:43878748:T:C	43878748	NA,C	NA,T	NA,1	NA,-inf	NA,inf	NA,0.350474	0.000102307	0.000102307
2	chr2:43960811:G:A	43960811	NA,A	NA,G	NA,1	NA,-inf	NA,inf	NA,0.336376	0.000102262	0.000102262
2	chr2:43780952:T:G	43780952	NA,G	NA,T	NA,1	NA,-inf	NA,inf	NA,0.348716	0.000102251	0.000102251
2	chr2:43600288:G:A	43600288	NA,A	NA,G	NA,1	NA,-inf	NA,inf	NA,0.359804	0.000102163	0.000102163
2	chr2:43165223:T:C	43165223	NA,C	NA,T	NA,1	NA,inf	NA,inf	NA,0.291211	0.000102129	0.000102129
2	chr2:42881128:C:T	42881128	NA,T	NA,C	NA,1	NA,-inf	NA,inf	NA,0.328906	0.000102102	0.000102102
2	chr2:43002559:T:C	43002559	C,C	T,T	1,1	-inf,inf	inf,inf	0.319718,1.44463	0.0001021	0.0001021
2	chr2:44003585:C:A	44003585	NA,A	NA,C	NA,1	NA,-inf	NA,inf	NA,0.331648	0.00010209	0.00010209
2	chr2:43128816:T:C	43128816	C,C	T,T	1,1	-inf,inf	inf,inf	1.51556,0.320159	0.000102018	0.000102018
2	chr2:42878941:G:A	42878941	NA,A	NA,G	NA,1	NA,inf	NA,inf	NA,0.302744	0.000102008	0.000102008
2	chr2:43118277:C:T	43118277	NA,T	NA,C	NA,1	NA,-inf	NA,inf	NA,0.36784	0.000101986	0.000101986
2	chr2:43146111:T:G	43146111	NA,G	NA,T	NA,1	NA,-inf	NA,inf	NA,0.330295	0.000101981	0.000101981
2	chr2:43274055:C:T	43274055	NA,T	NA,C	NA,1	NA,inf	NA,inf	NA,0.290522	0.000101959	0.000101959
2	chr2:43770458:C:T	43770458	NA,T	NA,C	NA,1	NA,inf	NA,inf	NA,0.300712	0.000101925	0.000101925
2	chr2:43575014:T:C	43575014	NA,C	NA,T	NA,1	NA,inf	NA,inf	NA,0.295003	0.000101922	0.000101922
2	chr2:43051867:A:G	43051867	NA,G	NA,A	NA,1	NA,-inf	NA,inf	NA,0.343789	0.00010186	0.00010186
2	chr2:43150026:G:C	43150026	NA,C	NA,G	NA,1	NA,inf	NA,inf	NA,0.294997	0.00010182	0.00010182
2	chr2:43671177:G:A	43671177	NA,A	NA,G	NA,1	NA,inf	NA,inf	NA,0.310331	0.000101806	0.000101806
2	chr2:43678798:C:G	43678798	NA,G	NA,C	NA,1	NA,-inf	NA,inf	NA,0.351305	0.000101799	0.000101799
2	chr2:43508031:G:T	43508031	NA,T	NA,G	NA,1	NA,inf	NA,inf	NA,0.311239	0.000101768	0.000101768
2	chr2:43290522:C:T	43290522	NA,T	NA,C	NA,1	NA,inf	NA,inf	NA,0.292538	0.000101756	0.000101756
2	chr2:43474720:T:C	43474720	NA,C	NA,T	NA,1	NA,-inf	NA,inf	NA,0.336456	0.000101748	0.000101748
2	chr2:43073749:G:A	43073749	NA,A	NA,G	NA,1	NA,-inf	NA,inf	NA,0.348438	0.000101739	0.000101739
2	chr2:43639460:C:CTT	43639460	NA,CTT	NA,C	NA,1	NA,-inf	NA,inf	NA,0.339457	0.000101726	0.000101726
2	chr2:43308932:G:C	43308932	NA,C	NA,G	NA,1	NA,-inf	NA,inf	NA,0.340644	0.000101725	0.000101725
2	chr2:43669234:A:G	43669234	NA,G	NA,A	NA,1	NA,inf	NA,inf	NA,0.288155	0.000101715	0.000101715
2	chr2:43922626:G:A	43922626	NA,A	NA,G	NA,1	NA,inf	NA,inf	NA,0.307368	0.000101713	0.000101713
2	chr2:43789465:A:C	43789465	NA,C	NA,A	NA,1	NA,inf	NA,inf	NA,0.298867	0.000101689	0.000101689
2	chr2:42901459:TCA:T	42901459	NA,T	NA,TCA	NA,1	NA,inf	NA,inf	NA,0.306674	0.00010164	0.00010164
2	chr2:43569299:T:C	43569299	NA,C	NA,T	NA,1	NA,-inf	NA,inf	NA,0.354792	0.000101624	0.000101624
2	chr2:43149700:T:C	43149700	C,C	T,T	1,1	inf,inf	inf,inf	1.12022,0.156649	0.000101612	0.000101612
2	chr2:43600217:A:G	43600217	NA,G	NA,A	NA,1	NA,-inf	NA,inf	NA,0.354945	0.000101546	0.000101546
2	chr2:43498352:T:C	43498352	NA,C	NA,T	NA,1	NA,inf	NA,inf	NA,0.280402	0.000101507	0.000101507
2	chr2:43546463:G:A	43546463	NA,A	NA,G	NA,1	NA,-inf	NA,inf	NA,0.33441	0.000101474	0.000101474
2	chr2:43765203:A:G	43765203	NA,G	NA,A	NA,1	NA,inf	NA,inf	NA,0.296528	0.00010141	0.00010141
2	chr2:43788256:T:C	43788256	NA,C	NA,T	NA,1	NA,inf	NA,inf	NA,0.29532	0.000101406	0.000101406
2	chr2:43521175:G:A	43521175	NA,A	NA,G	NA,1	NA,inf	NA,inf	NA,0.276725	0.000101403	0.000101403
2	chr2:43748307:A:T	43748307	T,T	A,A	1,1	-inf,-inf	inf,inf	3.15693,0.192668	0.000101396	0.000101396
2	chr2:44013083:A:G	44013083	G,G	A,A	1,1	-inf,-inf	inf,inf	1.61711,0.180032	0.000101394	0.000101394
2	chr2:43983618:A:G	43983618	NA,G	NA,A	NA,1	NA,-inf	NA,inf	NA,0.337795	0.000101381	0.000101381
2	chr2:43783481:G:A	43783481	A,A	G,G	1,1	-inf,-inf	inf,inf	2.98735,0.567165	0.000101378	0.000101378
2	chr2:43581960:G:T	43581960	NA,T	NA,G	NA,1	NA,inf	NA,inf	NA,0.290535	0.000101357	0.000101357
2	chr2:42898279:T:C	42898279	NA,C	NA,T	NA,1	NA,inf	NA,inf	NA,0.304119	0.000101349	0.000101349
2	chr2:43712719:C:T	43712719	NA,T	NA,C	NA,1	NA,inf	NA,inf	NA,0.304372	0.000101322	0.000101322
2	chr2:43222397:G:A	43222397	NA,A	NA,G	NA,1	NA,inf	NA,inf	NA,0.260083	0.000101292	0.000101292
2	chr2:43384832:TAAAC:T	43384832	NA,T	NA,TAAAC	NA,1	NA,-inf	NA,inf	NA,0.345724	0.000101275	0.000101275
2	chr2:43788158:T:G	43788158	NA,G	NA,T	NA,1	NA,inf	NA,inf	NA,0.294084	0.000101264	0.000101264
2	chr2:43868915:C:A	43868915	NA,A	NA,C	NA,1	NA,-inf	NA,inf	NA,0.34027	0.000101224	0.000101224
2	chr2:43260950:G:GA	43260950	NA,GA	NA,G	NA,1	NA,inf	NA,inf	NA,0.307545	0.000101222	0.000101222
2	chr2:43766105:G:A	43766105	NA,A	NA,G	NA,1	NA,inf	NA,inf	NA,0.294635	0.000101184	0.000101184
2	chr2:43118997:T:C	43118997	NA,C	NA,T	NA,1	NA,inf	NA,inf	NA,0.290694	0.000101128	0.000101128
2	chr2:43276772:CT:C	43276772	NA,C	NA,CT	NA,1	NA,inf	NA,inf	NA,0.288365	0.000101124	0.000101124
2	chr2:43322830:C:T	43322830	T,T	C,C	1,1	-inf,-inf	inf,inf	1.48552,0.844365	0.000101121	0.000101121
2	chr2:43728541:T:G	43728541	NA,G	NA,T	NA,1	NA,-inf	NA,inf	NA,0.323954	0.000101072	0.000101072
2	chr2:42916237:T:G	42916237	G,G	T,T	1,1	-inf,-inf	inf,inf	1.52212,0.248424	0.000101063	0.000101063
2	chr2:42868595:C:T	42868595	NA,T	NA,C	NA,1	NA,inf	NA,inf	NA,0.303098	0.000101054	0.000101054
2	chr2:42852676:C:T	42852676	NA,T	NA,C	NA,1	NA,-inf	NA,inf	NA,0.345247	0.000101045	0.000101045
2	chr2:43803910:A:T	43803910	NA,T	NA,A	NA,1	NA,inf	NA,inf	NA,0.293218	0.000101003	0.000101003
2	chr2:43129116:A:G	43129116	NA,G	NA,A	NA,1	NA,-inf	NA,inf	NA,0.326869	0.000100981	0.000100981
2	chr2:43488954:C:G	43488954	NA,G	NA,C	NA,1	NA,-inf	NA,inf	NA,0.326205	0.000100974	0.000100974
2	chr2:43973045:A:G	43973045	NA,G	NA,A	NA,1	NA,inf	NA,inf	NA,0.291453	0.000100954	0.000100954
2	chr2:44002647:G:A	44002647	A,A	G,G	1,1	-inf,inf	inf,inf	1.6447,0.0272494	0.000100938	0.000100938
2	chr2:43875058:T:C	43875058	C,C	T,T	1,1	-inf,-inf	inf,inf	1.60842,0.41536	0.000100933	0.000100933
2	chr2:42982165:C:A	42982165	NA,A	NA,C	NA,1	NA,-inf	NA,inf	NA,0.33828	0.000100792	0.000100792
2	chr2:43908260:T:G	43908260	NA,G	NA,T	NA,1	NA,inf	NA,inf	NA,0.297553	0.000100781	0.000100781
2	chr2:43747329:C:T	43747329	NA,T	NA,C	NA,1	NA,-inf	NA,inf	NA,0.326824	0.000100716	0.000100716
2	chr2:43788252:A:C	43788252	C,C	A,A	1,1	-inf,-inf	inf,inf	1.88921,0.540165	0.00010071	0.00010071
2	chr2:43900386:T:C	43900386	C,C	T,T	1,1	-inf,inf	inf,inf	1.58969,0.188591	0.000100698	0.000100698
2	chr2:43891050:A:G	43891050	NA,G	NA,A	NA,1	NA,-inf	NA,inf	NA,0.34865	0.000100677	0.000100677
2	chr2:43376259:T:A	43376259	NA,A	NA,T	NA,1	NA,-inf	NA,inf	NA,0.324313	0.000100673	0.000100673
2	chr2:43622286:T:C	43622286	NA,C	NA,T	NA,1	NA,inf	NA,inf	NA,0.299106	0.000100609	0.000100609
2	chr2:42883168:C:G	42883168	NA,G	NA,C	NA,1	NA,-inf	NA,inf	NA,0.339919	0.000100565	0.000100565
2	chr2:43478032:TC:T	43478032	NA,T	NA,TC	NA,1	NA,inf	NA,inf	NA,0.299116	0.000100553	0.000100553
2	chr2:43690170:G:A	43690170	NA,A	NA,G	NA,1	NA,-inf	NA,inf	NA,0.360615	0.000100542	0.000100542
2	chr2:43078454:T:A	43078454	NA,A	NA,T	NA,1	NA,inf	NA,inf	NA,0.27072	0.000100519	0.000100519
2	chr2:43097267:T:C	43097267	NA,C	NA,T	NA,1	NA,-inf	NA,inf	NA,0.369901	0.000100487	0.000100487
2	chr2:43552020:T:C	43552020	NA,C	NA,T	NA,1	NA,inf	NA,inf	NA,0.268836	0.000100481	0.000100481
2	chr2:43083461:G:A	43083461	NA,A	NA,G	NA,1	NA,inf	NA,inf	NA,0.293476	0.000100345	0.000100345
2	chr2:43740533:G:C	43740533	NA,C	NA,G	NA,1	NA,inf	NA,inf	NA,0.290242	0.000100248	0.000100248
2	chr2:43204384:G:A	43204384	NA,A	NA,G	NA,1	NA,-inf	NA,inf	NA,0.338394	0.000100232	0.000100232
2	chr2:43084682:G:T	43084682	NA,T	NA,G	NA,1	NA,-inf	NA,inf	NA,0.34759	0.000100221	0.000100221
2	chr2:43593229:T:C	43593229	NA,C	NA,T	NA,1	NA,-inf	NA,inf	NA,0.343165	0.0001002	0.0001002
2	chr2:43057754:A:T	43057754	NA,T	NA,A	NA,1	NA,inf	NA,inf	NA,0.290169	0.000100176	0.000100176
2	chr2:43322384:T:G	43322384	G,G	T,T	1,1	inf,inf	inf,inf	1.26525,0.945027	0.000100158	0.000100158
2	chr2:43891670:G:A	43891670	NA,A	NA,G	NA,1	NA,inf	NA,inf	NA,0.297967	0.000100145	0.000100145
2	chr2:42745674:C:T	42745674	NA,T	NA,C	NA,1	NA,-inf	NA,inf	NA,0.349908	0.000100137	0.000100137
2	chr2:43199241:C:G	43199241	NA,G	NA,C	NA,1	NA,inf	NA,inf	NA,0.28756	0.00010011	0.00010011
2	chr2:43772065:G:A	43772065	NA,A	NA,G	NA,1	NA,inf	NA,inf	NA,0.2687	0.000100108	0.000100108
2	chr2:43700235:A:G	43700235	G,NA	A,NA	1,NA	inf,NA	inf,NA	5.23798,NA	0.000100103	0.000100103
2	chr2:43047750:C:T	43047750	NA,T	NA,C	NA,1	NA,inf	NA,inf	NA,0.285263	0.000100022	0.000100022
2	chr2:43823202:G:A	43823202	NA,A	NA,G	NA,1	NA,inf	NA,inf	NA,0.294476	0.000100018	0.000100018
2	chr2:43347876:A:G	43347876	NA,G	NA,A	NA,1	NA,-inf	NA,inf	NA,0.330712	0.000100008	0.000100008
2	chr2:43739501:T:C	43739501	NA,C	NA,T	NA,1	NA,inf	NA,inf	NA,0.284498	9.99808e-05	9.99808e-05
2	chr2:43533257:G:A	43533257	NA,A	NA,G	NA,1	NA,-inf	NA,inf	NA,0.33808	9.99801e-05	9.99801e-05
2	chr2:43966471:T:C	43966471	NA,C	NA,T	NA,1	NA,-inf	NA,inf	NA,0.317186	9.99571e-05	9.99571e-05
2	chr2:43150064:GCA:G	43150064	NA,G	NA,GCA	NA,1	NA,-inf	NA,inf	NA,0.327775	9.99374e-05	9.99374e-05
2	chr2:43306719:G:C	43306719	NA,C	NA,G	NA,1	NA,inf	NA,inf	NA,0.288951	9.99228e-05	9.99228e-05
2	chr2:43335174:C:G	43335174	NA,G	NA,C	NA,1	NA,inf	NA,inf	NA,0.28097	9.99144e-05	9.99144e-05
2	chr2:43723838:C:T	43723838	NA,T	NA,C	NA,1	NA,inf	NA,inf	NA,0.29058	9.9862e-05	9.9862e-05
2	chr2:43478192:TAA:T	43478192	NA,T	NA,TAA	NA,1	NA,-inf	NA,inf	NA,0.316977	9.98403e-05	9.98403e-05
2	chr2:43942634:T:C	43942634	NA,C	NA,T	NA,1	NA,inf	NA,inf	NA,0.282076	9.98351e-05	9.98351e-05
2	chr2:42986271:T:C	42986271	C,C	T,T	1,1	-inf,inf	inf,inf	0.742815,1.08878	9.98247e-05	9.98247e-05
2	chr2:42807662:T:C	42807662	C,C	T,T	1,1	inf,inf	inf,inf	1.18972,0.351336	9.97684e-05	9.97684e-05
2	chr2:43136187:A:G	43136187	NA,G	NA,A	NA,1	NA,inf	NA,inf	NA,0.258473	9.97502e-05	9.97502e-05
2	chr2:42892647:C:T	42892647	NA,T	NA,C	NA,1	NA,inf	NA,inf	NA,0.288644	9.96486e-05	9.96486e-05
2	chr2:43127581:G:T	43127581	NA,T	NA,G	NA,1	NA,inf	NA,inf	NA,0.278423	9.9642e-05	9.9642e-05
2	chr2:43741713:T:C	43741713	NA,C	NA,T	NA,1	NA,inf	NA,inf	NA,0.287168	9.96271e-05	9.96271e-05
2	chr2:43524230:T:A	43524230	NA,A	NA,T	NA,1	NA,-inf	NA,inf	NA,0.323821	9.95979e-05	9.95979e-05
2	chr2:43996354:C:T	43996354	NA,T	NA,C	NA,1	NA,-inf	NA,inf	NA,0.312602	9.9587e-05	9.9587e-05
2	chr2:43437712:C:G	43437712	NA,G	NA,C	NA,1	NA,inf	NA,inf	NA,0.294283	9.95835e-05	9.95835e-05
2	chr2:43924919:A:G	43924919	G,G	A,A	1,1	-inf,inf	inf,inf	1.61172,0.122153	9.95405e-05	9.95405e-05
2	chr2:43702993:C:T	43702993	NA,T	NA,C	NA,1	NA,inf	NA,inf	NA,0.278255	9.95346e-05	9.95346e-05
2	chr2:43404699:T:C	43404699	NA,C	NA,T	NA,1	NA,-inf	NA,inf	NA,0.312052	9.95224e-05	9.95224e-05
2	chr2:43248985:T:C	43248985	NA,C	NA,T	NA,1	NA,inf	NA,inf	NA,0.270385	9.94797e-05	9.94797e-05
2	chr2:43754727:G:T	43754727	NA,T	NA,G	NA,1	NA,inf	NA,inf	NA,0.280285	9.94707e-05	9.94707e-05
2	chr2:43793843:A:G	43793843	G,G	A,A	1,1	-inf,-inf	inf,inf	1.90952,0.518495	9.9435e-05	9.9435e-05
2	chr2:43134638:C:T	43134638	NA,T	NA,C	NA,1	NA,inf	NA,inf	NA,0.289401	9.94109e-05	9.94109e-05
2	chr2:43725926:T:C	43725926	NA,C	NA,T	NA,1	NA,inf	NA,inf	NA,0.281491	9.93771e-05	9.93771e-05
2	chr2:44034932:A:C	44034932	NA,C	NA,A	NA,1	NA,-inf	NA,inf	NA,0.313485	9.93525e-05	9.93525e-05
2	chr2:43912049:T:C	43912049	C,C	T,T	1,1	-inf,inf	inf,inf	1.47808,0.361759	9.93507e-05	9.93507e-05
2	chr2:43002048:A:G	43002048	G,G	A,A	1,1	-inf,inf	inf,inf	0.300123,1.44131	9.9345e-05	9.9345e-05
2	chr2:43569436:T:G	43569436	NA,G	NA,T	NA,1	NA,inf	NA,inf	NA,0.271498	9.93308e-05	9.93308e-05
2	chr2:43263764:G:A	43263764	NA,A	NA,G	NA,1	NA,-inf	NA,inf	NA,0.318884	9.9316e-05	9.9316e-05
2	chr2:42966522:G:A	42966522	NA,A	NA,G	NA,1	NA,inf	NA,inf	NA,0.277617	9.93132e-05	9.93132e-05
2	chr2:43280107:G:A	43280107	NA,A	NA,G	NA,1	NA,inf	NA,inf	NA,0.273006	9.93067e-05	9.93067e-05
2	chr2:43015714:T:G	43015714	NA,G	NA,T	NA,1	NA,-inf	NA,inf	NA,0.32105	9.92954e-05	9.92954e-05
2	chr2:43996760:A:C	43996760	NA,C	NA,A	NA,1	NA,-inf	NA,inf	NA,0.309784	9.9267e-05	9.9267e-05
2	chr2:44016037:A:G	44016037	G,G	A,A	1,1	-inf,inf	inf,inf	1.59846,0.192748	9.92536e-05	9.92536e-05
2	chr2:43309043:G:T	43309043	NA,T	NA,G	NA,1	NA,inf	NA,inf	NA,0.28256	9.91753e-05	9.91753e-05
2	chr2:42888779:T:C	42888779	NA,C	NA,T	NA,1	NA,-inf	NA,inf	NA,0.308932	9.90941e-05	9.90941e-05
2	chr2:43485690:T:C	43485690	NA,C	NA,T	NA,1	NA,inf	NA,inf	NA,0.272892	9.90925e-05	9.90925e-05
2	chr2:43160765:T:C	43160765	NA,C	NA,T	NA,1	NA,-inf	NA,inf	NA,0.316994	9.90885e-05	9.90885e-05
2	chr2:43796677:A:G	43796677	NA,G	NA,A	NA,1	NA,inf	NA,inf	NA,0.27597	9.90247e-05	9.90247e-05
2	chr2:43503432:T:C	43503432	NA,C	NA,T	NA,1	NA,-inf	NA,inf	NA,0.309101	9.90027e-05	9.90027e-05
2	chr2:42884201:G:A	42884201	NA,A	NA,G	NA,1	NA,-inf	NA,inf	NA,0.32473	9.898e-05	9.898e-05
2	chr2:43988060:TG:T	43988060	NA,T	NA,TG	NA,1	NA,-inf	NA,inf	NA,0.305191	9.89573e-05	9.89573e-05
2	chr2:43547815:C:T	43547815	NA,T	NA,C	NA,1	NA,-inf	NA,inf	NA,0.312621	9.8914e-05	9.8914e-05
2	chr2:43554869:G:A	43554869	NA,A	NA,G	NA,1	NA,-inf	NA,inf	NA,0.308035	9.89065e-05	9.89065e-05
2	chr2:43210808:A:T	43210808	NA,T	NA,A	NA,1	NA,inf	NA,inf	NA,0.257211	9.88803e-05	9.88803e-05
2	chr2:43648525:G:A	43648525	NA,A	NA,G	NA,1	NA,-inf	NA,inf	NA,0.315707	9.8859e-05	9.8859e-05
2	chr2:43322259:T:C	43322259	NA,C	NA,T	NA,1	NA,-inf	NA,inf	NA,0.311785	9.8839e-05	9.8839e-05
2	chr2:42740444:C:T	42740444	NA,T	NA,C	NA,1	NA,-inf	NA,inf	NA,0.312057	9.88218e-05	9.88218e-05
2	chr2:43585568:AT:A	43585568	NA,A	NA,AT	NA,1	NA,-inf	NA,inf	NA,0.333059	9.88189e-05	9.88189e-05
2	chr2:43800085:A:G	43800085	NA,G	NA,A	NA,1	NA,inf	NA,inf	NA,0.273512	9.88141e-05	9.88141e-05
2	chr2:43204156:G:A	43204156	NA,A	NA,G	NA,1	NA,inf	NA,inf	NA,0.274393	9.8814e-05	9.8814e-05
2	chr2:42855176:C:T	42855176	NA,T	NA,C	NA,1	NA,inf	NA,inf	NA,0.255938	9.8773e-05	9.8773e-05
2	chr2:43999003:G:C	43999003	NA,C	NA,G	NA,1	NA,-inf	NA,inf	NA,0.304827	9.87207e-05	9.87207e-05
2	chr2:42925164:C:T	42925164	T,T	C,C	1,1	inf,-inf	inf,inf	0.798148,1.18523	9.872e-05	9.872e-05
2	chr2:42855437:C:A	42855437	NA,A	NA,C	NA,1	NA,inf	NA,inf	NA,0.255387	9.8705e-05	9.8705e-05
2	chr2:44013742:G:A	44013742	A,A	G,G	1,1	-inf,-inf	inf,inf	1.62922,0.123807	9.8653e-05	9.8653e-05
2	chr2:43624025:A:T	43624025	NA,T	NA,A	NA,1	NA,inf	NA,inf	NA,0.27277	9.86522e-05	9.86522e-05
2	chr2:44024577:G:A	44024577	NA,A	NA,G	NA,1	NA,inf	NA,inf	NA,0.265617	9.86467e-05	9.86467e-05
2	chr2:43139320:G:A	43139320	NA,A	NA,G	NA,1	NA,inf	NA,inf	NA,0.264947	9.86331e-05	9.86331e-05
2	chr2:43675709:C:A	43675709	NA,A	NA,C	NA,1	NA,inf	NA,inf	NA,0.239602	9.86226e-05	9.86226e-05
2	chr2:43997864:G:A	43997864	NA,A	NA,G	NA,1	NA,-inf	NA,inf	NA,0.303972	9.85874e-05	9.85874e-05
2	chr2:43946874:G:C	43946874	NA,C	NA,G	NA,1	NA,inf	NA,inf	NA,0.256846	9.85769e-05	9.85769e-05
2	chr2:43999161:G:A	43999161	NA,A	NA,G	NA,1	NA,-inf	NA,inf	NA,0.303481	9.85729e-05	9.85729e-05
2	chr2:43999146:A:G	43999146	NA,G	NA,A	NA,1	NA,-inf	NA,inf	NA,0.3033	9.85532e-05	9.85532e-05
2	chr2:42831174:A:G	42831174	NA,G	NA,A	NA,1	NA,inf	NA,inf	NA,0.293633	9.85484e-05	9.85484e-05
2	chr2:43133231:G:A	43133231	NA,A	NA,G	NA,1	NA,inf	NA,inf	NA,0.282807	9.85304e-05	9.85304e-05
2	chr2:43996872:A:AC	43996872	NA,AC	NA,A	NA,1	NA,-inf	NA,inf	NA,0.303018	9.85219e-05	9.85219e-05
2	chr2:43913969:C:T	43913969	NA,T	NA,C	NA,1	NA,inf	NA,inf	NA,0.280106	9.84926e-05	9.84926e-05
2	chr2:43935221:T:C	43935221	NA,C	NA,T	NA,1	NA,inf	NA,inf	NA,0.269793	9.84527e-05	9.84527e-05
2	chr2:43995027:A:G	43995027	NA,G	NA,A	NA,1	NA,-inf	NA,inf	NA,0.302112	9.84157e-05	9.84157e-05
2	chr2:43684628:A:T	43684628	NA,T	NA,A	NA,1	NA,-inf	NA,inf	NA,0.338781	9.8387e-05	9.8387e-05
2	chr2:42780049:A:T	42780049	NA,T	NA,A	NA,1	NA,inf	NA,inf	NA,0.267041	9.8304e-05	9.8304e-05
2	chr2:43527303:T:A	43527303	NA,A	NA,T	NA,1	NA,inf	NA,inf	NA,0.279004	9.83023e-05	9.83023e-05
2	chr2:43001828:G:A	43001828	NA,A	NA,G	NA,1	NA,-inf	NA,inf	NA,0.301526	9.82586e-05	9.82586e-05
2	chr2:43997051:GAC:G	43997051	NA,G	NA,GAC	NA,1	NA,-inf	NA,inf	NA,0.300555	9.82569e-05	9.82569e-05
2	chr2:42952397:T:C	42952397	NA,C	NA,T	NA,1	NA,inf	NA,inf	NA,0.284506	9.82532e-05	9.82532e-05
2	chr2:43570008:C:A	43570008	NA,A	NA,C	NA,1	NA,inf	NA,inf	NA,0.268495	9.8232e-05	9.8232e-05
2	chr2:43382280:T:C	43382280	C,C	T,T	1,1	-inf,inf	inf,inf	1.98253,0.218123	9.82315e-05	9.82315e-05
2	chr2:43957862:T:C	43957862	NA,C	NA,T	NA,1	NA,inf	NA,inf	NA,0.27917	9.82161e-05	9.82161e-05
2	chr2:43996591:T:G	43996591	NA,G	NA,T	NA,1	NA,-inf	NA,inf	NA,0.300116	9.82045e-05	9.82045e-05
2	chr2:43497533:T:C	43497533	NA,C	NA,T	NA,1	NA,inf	NA,inf	NA,0.264675	9.81974e-05	9.81974e-05
2	chr2:42893455:C:T	42893455	NA,T	NA,C	NA,1	NA,inf	NA,inf	NA,0.278635	9.81817e-05	9.81817e-05
2	chr2:42939758:A:C	42939758	NA,C	NA,A	NA,1	NA,inf	NA,inf	NA,0.266778	9.81683e-05	9.81683e-05
2	chr2:42939284:CA:C	42939284	NA,C	NA,CA	NA,1	NA,-inf	NA,inf	NA,0.292918	9.8139e-05	9.8139e-05
2	chr2:43885956:A:G	43885956	NA,G	NA,A	NA,1	NA,inf	NA,inf	NA,0.256266	9.81193e-05	9.81193e-05
2	chr2:43869991:C:G	43869991	NA,G	NA,C	NA,1	NA,-inf	NA,inf	NA,0.298253	9.79805e-05	9.79805e-05
2	chr2:42739251:C:G	42739251	NA,G	NA,C	NA,1	NA,inf	NA,inf	NA,0.277134	9.79749e-05	9.79749e-05
2	chr2:43067488:A:G	43067488	NA,G	NA,A	NA,1	NA,-inf	NA,inf	NA,0.311669	9.797e-05	9.797e-05
2	chr2:43240166:A:G	43240166	NA,G	NA,A	NA,1	NA,inf	NA,inf	NA,0.270496	9.79683e-05	9.79683e-05
2	chr2:43569168:G:T	43569168	NA,T	NA,G	NA,1	NA,-inf	NA,inf	NA,0.321316	9.79603e-05	9.79603e-05
2	chr2:42999087:A:G	42999087	NA,G	NA,A	NA,1	NA,-inf	NA,inf	NA,0.298946	9.7937e-05	9.7937e-05
2	chr2:43998812:T:A	43998812	NA,A	NA,T	NA,1	NA,-inf	NA,inf	NA,0.297727	9.79367e-05	9.79367e-05
2	chr2:43857023:C:A	43857023	NA,A	NA,C	NA,1	NA,-inf	NA,inf	NA,0.312807	9.7935e-05	9.7935e-05
2	chr2:43364799:G:C	43364799	C,NA	G,NA	1,NA	-inf,NA	inf,NA	0.924691,NA	9.79075e-05	9.79075e-05
2	chr2:43419649:T:A	43419649	NA,A	NA,T	NA,1	NA,-inf	NA,inf	NA,0.299279	9.78928e-05	9.78928e-05
2	chr2:42963245:G:C	42963245	NA,C	NA,G	NA,1	NA,-inf	NA,inf	NA,0.320055	9.78766e-05	9.78766e-05
2	chr2:43893476:T:G	43893476	NA,G	NA,T	NA,1	NA,inf	NA,inf	NA,0.258983	9.78444e-05	9.78444e-05
2	chr2:43078791:C:A	43078791	NA,A	NA,C	NA,1	NA,inf	NA,inf	NA,0.247758	9.78184e-05	9.78184e-05
2	chr2:43330321:A:C	43330321	NA,C	NA,A	NA,1	NA,-inf	NA,inf	NA,0.298798	9.78038e-05	9.78038e-05
2	chr2:43998966:A:G	43998966	NA,G	NA,A	NA,1	NA,-inf	NA,inf	NA,0.296439	9.78007e-05	9.78007e-05
2	chr2:43754756:C:G	43754756	NA,G	NA,C	NA,1	NA,-inf	NA,inf	NA,0.297178	9.77857e-05	9.77857e-05
2	chr2:43209406:T:C	43209406	NA,C	NA,T	NA,1	NA,inf	NA,inf	NA,0.259733	9.77812e-05	9.77812e-05
2	chr2:43829240:C:T	43829240	NA,T	NA,C	NA,1	NA,-inf	NA,inf	NA,0.314195	9.77574e-05	9.77574e-05
2	chr2:42865460:A:G	42865460	NA,G	NA,A	NA,1	NA,-inf	NA,inf	NA,0.309921	9.77491e-05	9.77491e-05
2	chr2:43648337:T:C	43648337	C,NA	T,NA	1,NA	-inf,NA	inf,NA	1.04611,NA	9.77486e-05	9.77486e-05
2	chr2:43995780:A:G	43995780	NA,G	NA,A	NA,1	NA,-inf	NA,inf	NA,0.295576	9.77104e-05	9.77104e-05
2	chr2:43997471:A:C	43997471	NA,C	NA,A	NA,1	NA,-inf	NA,inf	NA,0.295553	9.77068e-05	9.77068e-05
2	chr2:43573008:C:T	43573008	NA,T	NA,C	NA,1	NA,inf	NA,inf	NA,0.25547	9.76977e-05	9.76977e-05
2	chr2:42984254:G:A	42984254	NA,A	NA,G	NA,1	NA,inf	NA,inf	NA,0.267135	9.7696e-05	9.7696e-05
2	chr2:43998160:G:T	43998160	NA,T	NA,G	NA,1	NA,-inf	NA,inf	NA,0.295461	9.76959e-05	9.76959e-05
2	chr2:42856142:C:T	42856142	NA,T	NA,C	NA,1	NA,inf	NA,inf	NA,0.245921	9.76669e-05	9.76669e-05
2	chr2:42873308:A:G	42873308	NA,G	NA,A	NA,1	NA,inf	NA,inf	NA,0.273703	9.76433e-05	9.76433e-05
2	chr2:43956864:T:C	43956864	NA,C	NA,T	NA,1	NA,-inf	NA,inf	NA,0.291035	9.76403e-05	9.76403e-05
2	chr2:43995750:G:A	43995750	NA,A	NA,G	NA,1	NA,-inf	NA,inf	NA,0.294801	9.76281e-05	9.76281e-05
2	chr2:43995584:G:A	43995584	NA,A	NA,G	NA,1	NA,-inf	NA,inf	NA,0.294801	9.76281e-05	9.76281e-05
2	chr2:43995432:G:A	43995432	NA,A	NA,G	NA,1	NA,-inf	NA,inf	NA,0.294801	9.76281e-05	9.76281e-05
2	chr2:43262364:C:A	43262364	NA,A	NA,C	NA,1	NA,inf	NA,inf	NA,0.275403	9.76273e-05	9.76273e-05
2	chr2:42822777:C:G	42822777	G,G	C,C	1,1	-inf,inf	inf,inf	1.40068,0.226501	9.76237e-05	9.76237e-05
2	chr2:42826031:G:A	42826031	A,A	G,G	1,1	-inf,-inf	inf,inf	0.766872,0.801213	9.76221e-05	9.76221e-05
2	chr2:43825008:T:C	43825008	NA,C	NA,T	NA,1	NA,inf	NA,inf	NA,0.259104	9.75974e-05	9.75974e-05
2	chr2:42772027:T:C	42772027	NA,C	NA,T	NA,1	NA,inf	NA,inf	NA,0.269233	9.75914e-05	9.75914e-05
2	chr2:43775602:A:G	43775602	NA,G	NA,A	NA,1	NA,-inf	NA,inf	NA,0.307169	9.75903e-05	9.75903e-05
2	chr2:43280631:C:T	43280631	NA,T	NA,C	NA,1	NA,inf	NA,inf	NA,0.256002	9.75636e-05	9.75636e-05
2	chr2:43517467:A:G	43517467	NA,G	NA,A	NA,1	NA,inf	NA,inf	NA,0.270536	9.75113e-05	9.75113e-05
2	chr2:43995465:A:G	43995465	NA,G	NA,A	NA,1	NA,-inf	NA,inf	NA,0.293704	9.75107e-05	9.75107e-05
2	chr2:43160907:A:T	43160907	NA,T	NA,A	NA,1	NA,-inf	NA,inf	NA,0.302222	9.74999e-05	9.74999e-05
2	chr2:43914474:T:C	43914474	NA,C	NA,T	NA,1	NA,-inf	NA,inf	NA,0.292315	9.74805e-05	9.74805e-05
2	chr2:43082026:C:T	43082026	NA,T	NA,C	NA,1	NA,inf	NA,inf	NA,0.271224	9.74695e-05	9.74695e-05
2	chr2:42981012:C:T	42981012	NA,T	NA,C	NA,1	NA,inf	NA,inf	NA,0.264873	9.74533e-05	9.74533e-05
2	chr2:44006786:C:T	44006786	NA,T	NA,C	NA,1	NA,-inf	NA,inf	NA,0.320064	9.73704e-05	9.73704e-05
2	chr2:43950279:G:T	43950279	T,NA	G,NA	1,NA	-inf,NA	inf,NA	0.809224,NA	9.73363e-05	9.73363e-05
2	chr2:42895695:G:A	42895695	NA,A	NA,G	NA,1	NA,inf	NA,inf	NA,0.273859	9.73344e-05	9.73344e-05
2	chr2:43704389:C:T	43704389	NA,T	NA,C	NA,1	NA,inf	NA,inf	NA,0.26873	9.73237e-05	9.73237e-05
2	chr2:43311013:C:A	43311013	NA,A	NA,C	NA,1	NA,-inf	NA,inf	NA,0.316152	9.73174e-05	9.73174e-05
2	chr2:44003712:G:A	44003712	NA,A	NA,G	NA,1	NA,-inf	NA,inf	NA,0.289925	9.72999e-05	9.72999e-05
2	chr2:42856015:T:A	42856015	NA,A	NA,T	NA,1	NA,inf	NA,inf	NA,0.242629	9.7296e-05	9.7296e-05
2	chr2:43998980:G:C	43998980	NA,C	NA,G	NA,1	NA,-inf	NA,inf	NA,0.294105	9.72733e-05	9.72733e-05
2	chr2:43208599:C:T	43208599	NA,T	NA,C	NA,1	NA,-inf	NA,inf	NA,0.293681	9.72633e-05	9.72633e-05
2	chr2:44023010:A:G	44023010	G,G	A,A	1,1	-inf,inf	inf,inf	1.60636,0.310503	9.72483e-05	9.72483e-05
2	chr2:43050240:G:A	43050240	NA,A	NA,G	NA,1	NA,-inf	NA,inf	NA,0.299411	9.72337e-05	9.72337e-05
2	chr2:43760589:C:T	43760589	NA,T	NA,C	NA,1	NA,-inf	NA,inf	NA,0.294426	9.7146e-05	9.7146e-05
2	chr2:43210576:G:C	43210576	NA,C	NA,G	NA,1	NA,inf	NA,inf	NA,0.241557	9.70816e-05	9.70816e-05
2	chr2:42939636:T:C	42939636	NA,C	NA,T	NA,1	NA,inf	NA,inf	NA,0.2581	9.70412e-05	9.70412e-05
2	chr2:42823744:G:A	42823744	NA,A	NA,G	NA,1	NA,-inf	NA,inf	NA,0.296372	9.69816e-05	9.69816e-05
2	chr2:43317113:A:T	43317113	NA,T	NA,A	NA,1	NA,inf	NA,inf	NA,0.253441	9.69765e-05	9.69765e-05
2	chr2:43775604:C:A	43775604	NA,A	NA,C	NA,1	NA,-inf	NA,inf	NA,0.301152	9.69702e-05	9.69702e-05
2	chr2:43762981:T:A	43762981	NA,A	NA,T	NA,1	NA,-inf	NA,inf	NA,0.308646	9.69359e-05	9.69359e-05
2	chr2:43648295:T:A	43648295	NA,A	NA,T	NA,1	NA,-inf	NA,inf	NA,0.282479	9.69302e-05	9.69302e-05
2	chr2:43079693:C:T	43079693	NA,T	NA,C	NA,1	NA,inf	NA,inf	NA,0.256698	9.68902e-05	9.68902e-05
2	chr2:43704800:T:C	43704800	NA,C	NA,T	NA,1	NA,inf	NA,inf	NA,0.234671	9.68833e-05	9.68833e-05
2	chr2:43119087:G:A	43119087	NA,A	NA,G	NA,1	NA,inf	NA,inf	NA,0.26767	9.68627e-05	9.68627e-05
2	chr2:43637204:C:A	43637204	NA,A	NA,C	NA,1	NA,inf	NA,inf	NA,0.242822	9.68288e-05	9.68288e-05
2	chr2:43995525:G:A	43995525	NA,A	NA,G	NA,1	NA,-inf	NA,inf	NA,0.287013	9.6803e-05	9.6803e-05
2	chr2:42957177:A:C	42957177	NA,C	NA,A	NA,1	NA,-inf	NA,inf	NA,0.313851	9.67934e-05	9.67934e-05
2	chr2:42923412:T:C	42923412	NA,C	NA,T	NA,1	NA,inf	NA,inf	NA,0.263225	9.67822e-05	9.67822e-05
2	chr2:42900365:G:C	42900365	NA,C	NA,G	NA,1	NA,inf	NA,inf	NA,0.219381	9.67623e-05	9.67623e-05
2	chr2:43733681:G:A	43733681	A,A	G,G	1,1	-inf,-inf	inf,inf	3.10657,0.0562708	9.67288e-05	9.67288e-05
2	chr2:43141821:CT:C	43141821	NA,C	NA,CT	NA,1	NA,-inf	NA,inf	NA,0.312588	9.67266e-05	9.67266e-05
2	chr2:43789049:G:A	43789049	NA,A	NA,G	NA,1	NA,-inf	NA,inf	NA,0.307129	9.67059e-05	9.67059e-05
2	chr2:43708135:C:T	43708135	NA,T	NA,C	NA,1	NA,-inf	NA,inf	NA,0.299295	9.66851e-05	9.66851e-05
2	chr2:42890760:C:T	42890760	NA,T	NA,C	NA,1	NA,-inf	NA,inf	NA,0.284435	9.6625e-05	9.6625e-05
2	chr2:43996825:C:G	43996825	NA,G	NA,C	NA,1	NA,-inf	NA,inf	NA,0.284721	9.65565e-05	9.65565e-05
2	chr2:44021196:T:C	44021196	NA,C	NA,T	NA,1	NA,inf	NA,inf	NA,0.248099	9.65199e-05	9.65199e-05
2	chr2:43061544:T:C	43061544	NA,C	NA,T	NA,1	NA,-inf	NA,inf	NA,0.287309	9.64861e-05	9.64861e-05
2	chr2:43197071:C:T	43197071	NA,T	NA,C	NA,1	NA,inf	NA,inf	NA,0.236133	9.64574e-05	9.64574e-05
2	chr2:43556769:C:G	43556769	NA,G	NA,C	NA,1	NA,inf	NA,inf	NA,0.236746	9.64559e-05	9.64559e-05
2	chr2:42805011:T:C	42805011	NA,C	NA,T	NA,1	NA,-inf	NA,inf	NA,0.302301	9.64479e-05	9.64479e-05
2	chr2:42936674:A:G	42936674	NA,G	NA,A	NA,1	NA,inf	NA,inf	NA,0.250832	9.64246e-05	9.64246e-05
2	chr2:43702920:C:G	43702920	NA,G	NA,C	NA,1	NA,inf	NA,inf	NA,0.230952	9.64225e-05	9.64225e-05
2	chr2:43631091:A:G	43631091	NA,G	NA,A	NA,1	NA,inf	NA,inf	NA,0.23769	9.63919e-05	9.63919e-05
2	chr2:43738639:A:T	43738639	NA,T	NA,A	NA,1	NA,inf	NA,inf	NA,0.24288	9.63516e-05	9.63516e-05
2	chr2:43651462:C:T	43651462	NA,T	NA,C	NA,1	NA,inf	NA,inf	NA,0.246312	9.63406e-05	9.63406e-05
2	chr2:43323336:G:A	43323336	NA,A	NA,G	NA,1	NA,inf	NA,inf	NA,0.253937	9.63345e-05	9.63345e-05
2	chr2:43462891:C:T	43462891	T,T	C,C	1,1	inf,inf	inf,inf	7.24135,1.88396	9.63276e-05	9.63776e-05
2	chr2:43763874:G:A	43763874	NA,A	NA,G	NA,1	NA,-inf	NA,inf	NA,0.31084	9.63029e-05	9.63029e-05
2	chr2:43316632:T:C	43316632	NA,C	NA,T	NA,1	NA,inf	NA,inf	NA,0.25329	9.62909e-05	9.62909e-05
2	chr2:43763061:C:T	43763061	NA,T	NA,C	NA,1	NA,-inf	NA,inf	NA,0.302244	9.62833e-05	9.62833e-05
2	chr2:43431562:T:G	43431562	NA,G	NA,T	NA,1	NA,inf	NA,inf	NA,0.25	9.62592e-05	9.62592e-05
2	chr2:42868148:G:A	42868148	NA,A	NA,G	NA,1	NA,inf	NA,inf	NA,0.260317	9.62185e-05	9.62185e-05
2	chr2:43462165:T:C	43462165	NA,C	NA,T	NA,1	NA,-inf	NA,inf	NA,0.29192	9.62171e-05	9.62171e-05
2	chr2:43236498:T:C	43236498	C,C	T,T	1,1	inf,inf	inf,inf	1.75927,1.1325	9.62017e-05	9.62017e-05
2	chr2:43361267:G:C	43361267	NA,C	NA,G	NA,1	NA,-inf	NA,inf	NA,0.283136	9.61831e-05	9.61831e-05
2	chr2:43165141:G:A	43165141	NA,A	NA,G	NA,1	NA,inf	NA,inf	NA,0.250841	9.61508e-05	9.61508e-05
2	chr2:43761800:T:C	43761800	NA,C	NA,T	NA,1	NA,-inf	NA,inf	NA,0.282772	9.61495e-05	9.61495e-05
2	chr2:43180286:G:A	43180286	NA,A	NA,G	NA,1	NA,inf	NA,inf	NA,0.248091	9.60671e-05	9.60671e-05
2	chr2:43225044:A:G	43225044	G,G	A,A	1,1	inf,inf	inf,inf	0.269928,0.554063	9.60512e-05	9.60512e-05
2	chr2:43948532:C:T	43948532	NA,T	NA,C	NA,1	NA,inf	NA,inf	NA,0.253423	9.60103e-05	9.60103e-05
2	chr2:42914106:A:G	42914106	G,G	A,A	1,1	-inf,-inf	inf,inf	0.68467,1.06312	9.60068e-05	9.60068e-05
2	chr2:43766309:G:C	43766309	C,C	G,G	1,1	-inf,-inf	inf,inf	3.11729,0.193225	9.59918e-05	9.59918e-05
2	chr2:42748483:A:G	42748483	NA,G	NA,A	NA,1	NA,inf	NA,inf	NA,0.254658	9.59918e-05	9.59918e-05
2	chr2:43997758:G:T	43997758	NA,T	NA,G	NA,1	NA,-inf	NA,inf	NA,0.279473	9.59075e-05	9.59075e-05
2	chr2:43856873:T:C	43856873	NA,C	NA,T	NA,1	NA,-inf	NA,inf	NA,0.289249	9.59063e-05	9.59063e-05
2	chr2:42822505:T:C	42822505	C,C	T,T	1,1	-inf,inf	inf,inf	1.37489,0.277001	9.59e-05	9.59e-05
2	chr2:43228537:T:C	43228537	NA,C	NA,T	NA,1	NA,-inf	NA,inf	NA,0.284768	9.58894e-05	9.58894e-05
2	chr2:43065765:GC:G	43065765	NA,G	NA,GC	NA,1	NA,inf	NA,inf	NA,0.258349	9.58078e-05	9.58078e-05
2	chr2:43654064:C:T	43654064	NA,T	NA,C	NA,1	NA,inf	NA,inf	NA,0.241084	9.57813e-05	9.57813e-05
2	chr2:43468149:A:G	43468149	NA,G	NA,A	NA,1	NA,inf	NA,inf	NA,0.255009	9.57753e-05	9.57753e-05
2	chr2:43098808:G:T	43098808	NA,T	NA,G	NA,1	NA,-inf	NA,inf	NA,0.289142	9.57542e-05	9.57542e-05
2	chr2:43165073:A:C	43165073	NA,C	NA,A	NA,1	NA,inf	NA,inf	NA,0.235791	9.57527e-05	9.57527e-05
2	chr2:43817097:C:T	43817097	NA,T	NA,C	NA,1	NA,inf	NA,inf	NA,0.245641	9.57417e-05	9.57417e-05
2	chr2:43214030:T:C	43214030	C,C	T,T	1,1	inf,-inf	inf,inf	0.423783,0.541439	9.56548e-05	9.56548e-05
2	chr2:43128192:T:C	43128192	NA,C	NA,T	NA,1	NA,inf	NA,inf	NA,0.239937	9.55595e-05	9.55595e-05
2	chr2:43671723:T:C	43671723	NA,C	NA,T	NA,1	NA,inf	NA,inf	NA,0.252349	9.55548e-05	9.55548e-05
2	chr2:43213085:G:C	43213085	NA,C	NA,G	NA,1	NA,inf	NA,inf	NA,0.236895	9.55205e-05	9.55205e-05
2	chr2:43793237:G:T	43793237	NA,T	NA,G	NA,1	NA,-inf	NA,inf	NA,0.28038	9.55011e-05	9.55011e-05
2	chr2:43667763:T:G	43667763	NA,G	NA,T	NA,1	NA,inf	NA,inf	NA,0.222646	9.54831e-05	9.54831e-05
2	chr2:44014401:A:T	44014401	NA,T	NA,A	NA,1	NA,inf	NA,inf	NA,0.246693	9.54187e-05	9.54187e-05
2	chr2:44008366:G:A	44008366	NA,A	NA,G	NA,1	NA,-inf	NA,inf	NA,0.300287	9.53921e-05	9.53921e-05
2	chr2:43319778:G:C	43319778	NA,C	NA,G	NA,1	NA,inf	NA,inf	NA,0.244744	9.5388e-05	9.5388e-05
2	chr2:43484228:G:C	43484228	NA,C	NA,G	NA,1	NA,inf	NA,inf	NA,0.239141	9.53778e-05	9.53778e-05
2	chr2:43280575:T:A	43280575	NA,A	NA,T	NA,1	NA,inf	NA,inf	NA,0.256658	9.53742e-05	9.53742e-05
2	chr2:43954255:T:C	43954255	NA,C	NA,T	NA,1	NA,-inf	NA,inf	NA,0.273276	9.53607e-05	9.53607e-05
2	chr2:43157317:G:A	43157317	A,A	G,G	1,1	inf,-inf	inf,inf	0.112911,1.51481	9.53369e-05	9.53369e-05
2	chr2:43445457:G:T	43445457	NA,T	NA,G	NA,1	NA,inf	NA,inf	NA,0.224543	9.53027e-05	9.53027e-05
2	chr2:43337878:T:G	43337878	NA,G	NA,T	NA,1	NA,-inf	NA,inf	NA,0.285303	9.52992e-05	9.52992e-05
2	chr2:43774352:G:T	43774352	NA,T	NA,G	NA,1	NA,-inf	NA,inf	NA,0.274269	9.5251e-05	9.5251e-05
2	chr2:44011506:G:A	44011506	A,A	G,G	1,1	-inf,inf	inf,inf	1.5688,0.210832	9.525e-05	9.525e-05
2	chr2:43158431:G:A	43158431	NA,A	NA,G	NA,1	NA,-inf	NA,inf	NA,0.287923	9.52472e-05	9.52472e-05
2	chr2:43716739:C:T	43716739	NA,T	NA,C	NA,1	NA,inf	NA,inf	NA,0.231165	9.52283e-05	9.52283e-05
2	chr2:43451562:A:T	43451562	NA,T	NA,A	NA,1	NA,inf	NA,inf	NA,0.254126	9.52151e-05	9.52151e-05
2	chr2:43762402:C:T	43762402	NA,T	NA,C	NA,1	NA,-inf	NA,inf	NA,0.291349	9.51975e-05	9.51975e-05
2	chr2:43250054:A:G	43250054	NA,G	NA,A	NA,1	NA,inf	NA,inf	NA,0.229819	9.5189e-05	9.5189e-05
2	chr2:42829888:G:A	42829888	NA,A	NA,G	NA,1	NA,inf	NA,inf	NA,0.242505	9.51616e-05	9.51616e-05
2	chr2:42923900:C:T	42923900	T,T	C,C	1,1	-inf,-inf	inf,inf	1.48777,0.216094	9.51614e-05	9.51614e-05
2	chr2:43951512:T:C	43951512	NA,C	NA,T	NA,1	NA,-inf	NA,inf	NA,0.271428	9.5144e-05	9.5144e-05
2	chr2:43612718:A:G	43612718	NA,G	NA,A	NA,1	NA,inf	NA,inf	NA,0.217219	9.50324e-05	9.50324e-05
2	chr2:43648319:G:A	43648319	NA,A	NA,G	NA,1	NA,inf	NA,inf	NA,0.239205	9.50264e-05	9.50264e-05
2	chr2:43900368:A:T	43900368	T,T	A,A	1,1	-inf,inf	inf,inf	1.55842,0.188362	9.49938e-05	9.49938e-05
2	chr2:42749725:C:T	42749725	NA,T	NA,C	NA,1	NA,inf	NA,inf	NA,0.246771	9.49884e-05	9.49884e-05
2	chr2:42871384:T:C	42871384	NA,C	NA,T	NA,1	NA,inf	NA,inf	NA,0.227772	9.4958e-05	9.4958e-05
2	chr2:43157981:G:A	43157981	NA,A	NA,G	NA,1	NA,inf	NA,inf	NA,0.234118	9.49567e-05	9.49567e-05
2	chr2:43730570:T:G	43730570	NA,G	NA,T	NA,1	NA,inf	NA,inf	NA,0.239885	9.49491e-05	9.49491e-05
2	chr2:43523928:T:TG	43523928	NA,TG	NA,T	NA,1	NA,-inf	NA,inf	NA,0.288896	9.49435e-05	9.49435e-05
```
