## Supplementary material for "Characterization of shared and ancestry-specific signals driving complex traits using multi-ancestry fine-mapping": susiex_nc2.cs80.snp

```
BP	SNP	PIP(CS1)	LogBF(CS1,Pop1)	LogBF(CS1,Pop2)	PIP(CS2)	LogBF(CS2,Pop1)	LogBF(CS2,Pop2)
42737681	chr2:42737681:T:C	1.58187e-14	-3.24329e-10	-1.31811	8.19638e-05	-3.24329e-10	-1.32915
42737987	chr2:42737987:A:T	1.66163e-14	-3.24329e-10	-1.26892	8.48147e-05	-3.24329e-10	-1.29496
42738476	chr2:42738476:C:T	2.02104e-15	-2.02907	-1.34662	1.47047e-05	-1.71829	-1.32897
42738518	chr2:42738518:C:T	2.16354e-14	-3.24329e-10	-1.00497	0.000108414	-3.24329e-10	-1.04947
42738546	chr2:42738546:C:T	4.67423e-14	-3.24329e-10	-0.234652	0.000243003	-3.24329e-10	-0.242358
42739047	chr2:42739047:G:C	2.44841e-15	-1.93226	-1.2516	1.17294e-05	-2.05544	-1.21789
42739251	chr2:42739251:C:G	1.83956e-14	-3.24329e-10	-1.16719	9.79749e-05	-3.24329e-10	-1.15072
42739310	chr2:42739310:G:A	1.70553e-14	-3.24329e-10	-1.24284	8.71254e-05	-3.24329e-10	-1.26808
42739644	chr2:42739644:G:A	3.53643e-15	-1.94165	-0.874538	2.96241e-05	-1.55633	-0.790512
42739748	chr2:42739748:C:G	2.28698e-14	-3.24329e-10	-0.949486	0.000124235	-3.24329e-10	-0.913258
42739929	chr2:42739929:C:T	1.55902e-14	-3.24329e-10	-1.33266	8.27252e-05	-3.24329e-10	-1.31991
42740111	chr2:42740111:C:T	1.56171e-14	-3.24329e-10	-1.33093	8.29165e-05	-3.24329e-10	-1.3176
42740302	chr2:42740302:G:C	9.8379e-15	-1.79306	-3.46321e-10	5.01676e-05	-1.82006	-3.46321e-10
42740346	chr2:42740346:A:G	1.57485e-14	-3.24329e-10	-1.32256	8.16728e-05	-3.24329e-10	-1.33271
42740444	chr2:42740444:C:T	1.9246e-14	-3.24329e-10	-1.122	9.88218e-05	-3.24329e-10	-1.14211
42740723	chr2:42740723:G:A	4.6734e-15	-1.94749	-0.589921	4.12987e-05	-1.54383	-0.470768
42740731	chr2:42740731:G:A	2.43804e-15	-1.96951	-1.2186	1.18097e-05	-1.98827	-1.27823
42741357	chr2:42741357:G:T	3.19695e-15	-1.98621	-0.930894	1.58316e-05	-2.00561	-0.96782
42741796	chr2:42741796:C:T	3.06477e-15	-2.05372	-0.905609	1.9955e-05	-1.88684	-0.855112
42741888	chr2:42741888:C:T	4.1514e-15	-1.91587	-0.739991	2.95354e-05	-1.63963	-0.710215
42742069	chr2:42742069:G:A	5.80672e-15	-1.0417	-1.27858	4.5294e-05	-0.635026	-1.28723
42742130	chr2:42742130:C:T	3.07322e-15	-1.89938	-1.05719	2.12938e-05	-1.62143	-1.05558
42742242	chr2:42742242:A:G	4.20097e-15	-2.03087	-0.613112	2.85303e-05	-1.83642	-0.548044
42742462	chr2:42742462:A:G	1.56768e-14	-3.24329e-10	-1.32712	8.24658e-05	-3.24329e-10	-1.32305
42743021	chr2:42743021:C:T	3.19975e-15	-2.00841	-0.907818	1.58808e-05	-2.02722	-0.943094
42743266	chr2:42743266:G:T	1.53501e-14	-3.24329e-10	-1.34818	8.04179e-05	-3.24329e-10	-1.34819
42743689	chr2:42743689:G:A	8.40165e-15	-1.95087	-3.46321e-10	4.28083e-05	-1.9787	-3.46321e-10
42743850	chr2:42743850:T:G	3.5934e-15	-1.88915	-0.911058	2.67308e-05	-1.58509	-0.864526
42744008	chr2:42744008:C:G	1.53612e-14	-3.24329e-10	-1.34746	8.04134e-05	-3.24329e-10	-1.34825
42744547	chr2:42744547:C:T	7.77034e-15	-1.94568	-0.0833121	5.10526e-05	-1.6994	-0.103171
42745358	chr2:42745358:G:T	1.53491e-14	-3.24329e-10	-1.34825	8.04434e-05	-3.24329e-10	-1.34788
42745605	chr2:42745605:C:T	1.55809e-14	-3.24329e-10	-1.33326	8.13803e-05	-3.24329e-10	-1.3363
42745674	chr2:42745674:C:T	2.01608e-14	-3.24329e-10	-1.07556	0.000100137	-3.24329e-10	-1.1289
42745884	chr2:42745884:G:T	1.36799e-14	-1.46338	-3.46321e-10	6.07192e-05	-1.62917	-3.46321e-10
42746228	chr2:42746228:T:C	2.42813e-14	-0.889596	-3.46321e-10	0.000148443	-0.735232	-3.46321e-10
42746248	chr2:42746248:C:T	1.56413e-14	-3.24329e-10	-1.32939	8.12452e-05	-3.24329e-10	-1.33796
42746299	chr2:42746299:G:A	3.30239e-15	-1.54022	-1.34444	2.36237e-05	-1.22541	-1.34777
42746342	chr2:42746342:C:T	2.90539e-14	-0.71015	-3.46321e-10	0.00011245	-1.01293	-3.46321e-10
42746855	chr2:42746855:C:T	3.00501e-15	-1.96414	-1.01488	1.4867e-05	-1.99462	-1.04166
42747105	chr2:42747105:G:A	2.78588e-15	-1.70735	-1.34739	1.92326e-05	-1.43508	-1.34374
42747428	chr2:42747428:C:T	3.51119e-15	-1.88538	-0.937971	1.7297e-05	-1.92282	-0.962079
42747436	chr2:42747436:G:T	3.05247e-15	-1.61991	-1.34344	2.14239e-05	-1.3304	-1.34053
42747462	chr2:42747462:T:C	1.5538e-14	-3.24329e-10	-1.33601	8.08416e-05	-3.24329e-10	-1.34294
42748197	chr2:42748197:GTGTT:G	1.5372e-14	-3.24329e-10	-1.34675	8.10624e-05	-3.24329e-10	-1.34021
42748449	chr2:42748449:G:A	2.274e-14	-3.24329e-10	-0.955177	0.000114304	-3.24329e-10	-0.996571
42748483	chr2:42748483:A:G	1.79337e-14	-3.24329e-10	-1.19262	9.59918e-05	-3.24329e-10	-1.17117
42748675	chr2:42748675:A:G	1.1871e-14	-1.6052	-3.46321e-10	5.91443e-05	-1.65545	-3.46321e-10
42748707	chr2:42748707:C:T	5.35976e-14	-3.24329e-10	-0.097797	0.000273872	-3.24329e-10	-0.122771
42748928	chr2:42748928:C:T	1.77366e-14	-3.24329e-10	-1.20367	9.15599e-05	-3.24329e-10	-1.21844
42748937	chr2:42748937:C:T	5.56313e-14	-3.24329e-10	-0.0605568	0.000284431	-3.24329e-10	-0.0849397
42748939	chr2:42748939:A:G	1.53555e-14	-3.24329e-10	-1.34783	8.05813e-05	-3.24329e-10	-1.34617
42749022	chr2:42749022:C:T	1.54002e-14	-3.24329e-10	-1.34492	8.04614e-05	-3.24329e-10	-1.34765
42749273	chr2:42749273:A:T	1.70201e-14	-3.24329e-10	-1.24491	8.79546e-05	-3.24329e-10	-1.25861
42749650	chr2:42749650:G:T	1.5748e-14	-3.24329e-10	-1.32259	8.35177e-05	-3.24329e-10	-1.31037
42749707	chr2:42749707:A:T	2.10108e-14	-1.03427	-3.46321e-10	0.00019182	-0.478874	-3.46321e-10
42749725	chr2:42749725:C:T	1.78131e-14	-3.24329e-10	-1.19937	9.49884e-05	-3.24329e-10	-1.18168
42749767	chr2:42749767:C:T	3.08015e-14	-3.24329e-10	-0.651739	0.000158456	-3.24329e-10	-0.669952
42749935	chr2:42749935:A:G	1.54698e-14	-3.24329e-10	-1.34041	8.14863e-05	-3.24329e-10	-1.335
42750363	chr2:42750363:A:G	2.87191e-15	-1.69576	-1.32856	1.39866e-05	-1.77428	-1.32305
42750439	chr2:42750439:C:T	2.17528e-15	-2.01908	-1.28307	1.52704e-05	-1.80517	-1.20434
42750593	chr2:42750593:A:G	3.90651e-15	-1.4675	-1.24916	2.90449e-05	-1.0792	-1.28739
42750730	chr2:42750730:T:G	2.21293e-15	-2.03398	-1.251	1.55196e-05	-1.83536	-1.15796
42750831	chr2:42750831:T:C	1.70658e-14	-3.24329e-10	-1.24222	8.74331e-05	-3.24329e-10	-1.26456
42751092	chr2:42751092:C:T	2.91198e-15	-1.88693	-1.12353	1.46435e-05	-1.93142	-1.12002
42751160	chr2:42751160:A:G	1.5399e-14	-3.24329e-10	-1.345	8.04481e-05	-3.24329e-10	-1.34782
42751226	chr2:42751226:A:G	1.54594e-14	-3.24329e-10	-1.34108	8.06196e-05	-3.24329e-10	-1.34569
42751912	chr2:42751912:T:C	1.57138e-14	-3.24329e-10	-1.32476	8.38227e-05	-3.24329e-10	-1.30673
42752321	chr2:42752321:G:T	1.53539e-14	-3.24329e-10	-1.34793	8.04143e-05	-3.24329e-10	-1.34824
42752744	chr2:42752744:C:T	1.53491e-14	-3.24329e-10	-1.34824	8.04553e-05	-3.24329e-10	-1.34773
42752866	chr2:42752866:A:G	2.18935e-14	-3.24329e-10	-0.993111	0.000108183	-3.24329e-10	-1.05161
42752882	chr2:42752882:C:T	1.72305e-14	-3.24329e-10	-1.23262	8.82013e-05	-3.24329e-10	-1.25581
42754050	chr2:42754050:A:G	2.56772e-14	-3.24329e-10	-0.833697	0.00012831	-3.24329e-10	-0.880979
42754099	chr2:42754099:A:G	3.31578e-15	-1.56103	-1.31958	2.36137e-05	-1.2417	-1.3319
42754388	chr2:42754388:G:A	2.53987e-14	-3.24329e-10	-0.844605	0.000133805	-3.24329e-10	-0.83905
42754477	chr2:42754477:C:T	1.55111e-14	-3.24329e-10	-1.33775	8.07708e-05	-3.24329e-10	-1.34382
42754836	chr2:42754836:C:T	1.63484e-14	-3.24329e-10	-1.28517	8.65134e-05	-3.24329e-10	-1.27513
42755029	chr2:42755029:G:A	3.1502e-15	-1.59844	-1.33339	2.24279e-05	-1.30104	-1.32408
42755035	chr2:42755035:G:A	3.22882e-15	-1.5715	-1.33568	2.32096e-05	-1.2657	-1.32517
42755289	chr2:42755289:C:T	1.53918e-14	-3.24329e-10	-1.34547	8.04865e-05	-3.24329e-10	-1.34734
42755360	chr2:42755360:C:A	2.33427e-15	-1.88339	-1.34821	1.90802e-05	-1.47613	-1.31065
42755864	chr2:42755864:T:C	2.13374e-15	-1.9857	-1.33573	1.47102e-05	-1.76683	-1.28006
42756489	chr2:42756489:G:T	1.61715e-14	-3.24329e-10	-1.29605	8.38271e-05	-3.24329e-10	-1.30668
42756529	chr2:42756529:A:G	1.53703e-14	-3.24329e-10	-1.34687	8.04154e-05	-3.24329e-10	-1.34823
42756904	chr2:42756904:T:C	9.67197e-15	-1.81007	-3.46321e-10	5.18569e-05	-1.78694	-3.46321e-10
42757200	chr2:42757200:G:A	2.38589e-15	-1.88306	-1.32667	1.19734e-05	-1.92358	-1.32917
42757605	chr2:42757605:A:G	2.52768e-15	-1.819	-1.33299	1.21942e-05	-1.88973	-1.34474
42757874	chr2:42757874:A:G	2.06812e-15	-2.07505	-1.27761	1.0507e-05	-2.05954	-1.32385
42758171	chr2:42758171:G:A	1.11448e-14	-1.66833	-3.46321e-10	5.80965e-05	-1.67333	-3.46321e-10
42758656	chr2:42758656:A:G	1.58154e-14	-3.24329e-10	-1.31832	8.20375e-05	-3.24329e-10	-1.32826
42758663	chr2:42758663:T:C	1.97238e-15	-2.08063	-1.31943	1.03966e-05	-2.04901	-1.34494
42758909	chr2:42758909:TTA:T	2.13694e-14	-3.24329e-10	-1.01734	0.000108734	-3.24329e-10	-1.04653
42759367	chr2:42759367:A:G	7.62053e-15	-2.04846	-3.46321e-10	4.21703e-05	-1.99372	-3.46321e-10
42760128	chr2:42760128:C:T	3.36931e-15	-1.90854	-0.956053	2.26895e-05	-1.67274	-0.940796
42760524	chr2:42760524:T:A	1.95473e-15	-2.08496	-1.32408	1.02421e-05	-2.08531	-1.32362
42761596	chr2:42761596:G:A	1.67012e-14	-3.24329e-10	-1.26382	8.73591e-05	-3.24329e-10	-1.2654
42761994	chr2:42761994:G:C	1.56049e-14	-3.24329e-10	-1.33172	8.11063e-05	-3.24329e-10	-1.33967
42762019	chr2:42762019:C:T	3.33526e-15	-2.08582	-0.788926	2.44667e-05	-1.98024	-0.557874
42762304	chr2:42762304:A:G	2.19707e-15	-2.08512	-1.20706	1.54105e-05	-1.96823	-1.03215
42762442	chr2:42762442:C:T	1.67196e-14	-3.24329e-10	-1.26272	8.86816e-05	-3.24329e-10	-1.25038
42762452	chr2:42762452:C:T	3.21289e-15	-1.74355	-1.16858	1.58148e-05	-1.79368	-1.18081
42762854	chr2:42762854:G:T	3.43556e-15	-1.71767	-1.12745	1.68783e-05	-1.76839	-1.14102
42762870	chr2:42762870:C:A	3.03035e-15	-1.85925	-1.11137	1.56236e-05	-1.92321	-1.06344
42762885	chr2:42762885:C:T	1.83064e-14	-3.24329e-10	-1.17205	9.3895e-05	-3.24329e-10	-1.19325
42762961	chr2:42762961:G:C	3.25389e-15	-1.79234	-1.10711	1.6069e-05	-1.83755	-1.12099
42763196	chr2:42763196:T:G	2.06305e-15	-2.06275	-1.29236	1.2197e-05	-2.07028	-1.16396
42763238	chr2:42763238:A:G	1.75352e-14	-3.24329e-10	-1.21509	9.38111e-05	-3.24329e-10	-1.19415
42763382	chr2:42763382:C:T	3.24308e-15	-1.72887	-1.17391	1.59392e-05	-1.78282	-1.18383
42764060	chr2:42764060:C:G	9.61986e-15	-1.81547	-3.46321e-10	4.95456e-05	-1.83254	-3.46321e-10
42764872	chr2:42764872:C:T	1.20653e-14	-1.58897	-3.46321e-10	5.81467e-05	-1.67246	-3.46321e-10
42764883	chr2:42764883:T:C	2.45245e-15	-1.9642	-1.21801	1.34962e-05	-2.0845	-1.04852
42765275	chr2:42765275:G:C	1.55203e-14	-3.24329e-10	-1.33715	8.08017e-05	-3.24329e-10	-1.34343
42765918	chr2:42765918:C:T	2.93423e-14	-3.24329e-10	-0.700273	0.000164776	-3.24329e-10	-0.630845
42766026	chr2:42766026:T:G	2.66929e-15	-1.94867	-1.14882	1.49242e-05	-2.08205	-0.950395
42766266	chr2:42766266:C:T	1.53654e-14	-3.24329e-10	-1.34718	8.04131e-05	-3.24329e-10	-1.34825
42766642	chr2:42766642:T:C	2.59244e-15	-1.92591	-1.20079	1.38518e-05	-2.07671	-1.03031
42766884	chr2:42766884:C:T	2.7309e-14	-0.772085	-3.46321e-10	0.000148702	-0.73349	-3.46321e-10
42766894	chr2:42766894:G:A	7.61027e-15	-2.0498	-3.46321e-10	4.02328e-05	-2.04075	-3.46321e-10
42767317	chr2:42767317:C:A	1.75049e-14	-3.24329e-10	-1.21682	8.65708e-05	-3.24329e-10	-1.27447
42767331	chr2:42767331:G:T	3.47196e-14	-0.531998	-3.46321e-10	0.000257057	-0.186132	-3.46321e-10
42767365	chr2:42767365:G:C	1.20967e-14	-1.58637	-3.46321e-10	6.03359e-05	-1.6355	-3.46321e-10
42767552	chr2:42767552:T:C	2.02248e-14	-3.24329e-10	-1.07239	0.000107042	-3.24329e-10	-1.06221
42768700	chr2:42768700:T:C	5.80497e-15	-1.022	-1.29859	5.30449e-05	-0.491162	-1.27313
42768708	chr2:42768708:G:A	5.19305e-15	-1.08951	-1.34247	4.39169e-05	-0.614823	-1.33831
42769380	chr2:42769380:C:T	7.65726e-15	-2.04365	-3.46321e-10	3.8413e-05	-2.08703	-3.46321e-10
42769679	chr2:42769679:G:A	2.37601e-15	-1.91627	-1.29761	1.16755e-05	-2.02547	-1.25246
42769978	chr2:42769978:A:G	2.11572e-14	-1.02732	-3.46321e-10	0.000112341	-1.0139	-3.46321e-10
42770070	chr2:42770070:C:T	1.57375e-14	-3.24329e-10	-1.32325	8.31044e-05	-3.24329e-10	-1.31533
42770433	chr2:42770433:A:G	7.48412e-15	-2.06652	-3.46321e-10	3.87245e-05	-2.07896	-3.46321e-10
42770474	chr2:42770474:G:A	2.71762e-15	-1.88471	-1.19484	1.2739e-05	-1.94149	-1.24927
42770808	chr2:42770808:G:A	2.36146e-14	-0.917436	-3.46321e-10	0.000126933	-0.891769	-3.46321e-10
42770810	chr2:42770810:T:C	2.62476e-15	-1.8443	-1.27001	1.91225e-05	-1.48122	-1.30334
42770892	chr2:42770892:C:G	3.30537e-15	-1.59383	-1.28993	2.65375e-05	-1.13479	-1.32208
42770976	chr2:42770976:C:A	3.34932e-14	-3.24329e-10	-0.567959	0.000185206	-3.24329e-10	-0.513961
42771701	chr2:42771701:G:T	2.65546e-15	-1.79978	-1.3029	1.9632e-05	-1.42587	-1.3324
42772027	chr2:42772027:T:C	1.83626e-14	-3.24329e-10	-1.16899	9.75914e-05	-3.24329e-10	-1.15464
42772307	chr2:42772307:C:T	2.66861e-15	-1.83788	-1.25986	1.25035e-05	-1.91011	-1.29931
42772339	chr2:42772339:G:T	1.21282e-14	-1.58377	-3.46321e-10	6.84475e-05	-1.50937	-3.46321e-10
42772585	chr2:42772585:T:C	3.02716e-14	-3.24329e-10	-0.669091	0.000167899	-3.24329e-10	-0.612071
42772908	chr2:42772908:TGATA:T	6.05563e-14	-3.24329e-10	0.0242717	0.000337532	-3.24329e-10	0.0862276
42773142	chr2:42773142:A:G	1.732e-14	-3.24329e-10	-1.22744	9.28956e-05	-3.24329e-10	-1.20395
42773293	chr2:42773293:A:C	4.71455e-14	-3.24329e-10	-0.226063	0.000262168	-3.24329e-10	-0.166446
42773377	chr2:42773377:C:G	1.65277e-14	-3.24329e-10	-1.27426	8.82216e-05	-3.24329e-10	-1.25558
42773759	chr2:42773759:T:C	6.33359e-15	-1.08401	-1.14942	6.53745e-05	-0.459195	-1.0961
42774129	chr2:42774129:C:T	1.65743e-14	-3.24329e-10	-1.27145	8.83416e-05	-3.24329e-10	-1.25422
42774524	chr2:42774524:A:C	1.58958e-14	-3.24329e-10	-1.31325	8.4384e-05	-3.24329e-10	-1.30005
42774915	chr2:42774915:A:G	6.09885e-15	-0.960205	-1.311	6.25712e-05	-0.31262	-1.28651
42775118	chr2:42775118:G:A	3.31915e-15	-1.54467	-1.33493	2.9582e-05	-1.04859	-1.29967
42775205	chr2:42775205:C:G	1.36295e-13	-3.24329e-10	0.835521	0.000554224	-3.24329e-10	0.582137
42775489	chr2:42775489:A:G	2.2575e-15	-2.04767	-1.21737	1.12405e-05	-2.04798	-1.26792
42775790	chr2:42775790:G:A	7.95788e-15	-0.865202	-1.13994	8.52847e-05	-0.198138	-1.0913
42776344	chr2:42776344:A:C	1.92068e-15	-2.08714	-1.33948	1.00151e-05	-2.08543	-1.3459
42776564	chr2:42776564:C:T	2.22939e-14	-0.974991	-3.46321e-10	7.52382e-05	-1.41477	-3.46321e-10
42776620	chr2:42776620:C:T	2.26142e-14	-3.24329e-10	-0.960726	0.000114788	-3.24329e-10	-0.992348
42777918	chr2:42777918:C:G	2.36755e-15	-1.87328	-1.34417	1.62515e-05	-1.59972	-1.34753
42777996	chr2:42777996:ACT:A	8.2011e-15	-2.08292	0.107883	4.07796e-05	-2.08303	0.0557795
42778550	chr2:42778550:G:C	2.84049e-15	-1.68707	-1.34826	2.12401e-05	-1.33701	-1.34253
42778551	chr2:42778551:A:C	2.8264e-15	-1.69204	-1.34825	2.10903e-05	-1.34412	-1.3425
42779049	chr2:42779049:A:G	2.95945e-15	-1.67976	-1.31454	2.27142e-05	-1.32928	-1.28316
42779070	chr2:42779070:A:G	2.49555e-15	-1.84222	-1.32258	1.79433e-05	-1.55472	-1.29349
42779408	chr2:42779408:G:A	2.66325e-15	-1.83858	-1.26117	1.93817e-05	-1.55459	-1.21651
42779442	chr2:42779442:C:G	1.71714e-14	-3.24329e-10	-1.23605	9.08262e-05	-3.24329e-10	-1.22648
42779510	chr2:42779510:C:T	2.51273e-15	-1.83214	-1.32579	1.80441e-05	-1.54399	-1.29862
42779610	chr2:42779610:G:A	2.63288e-14	-3.24329e-10	-0.808638	0.000128228	-3.24329e-10	-0.881621
42779612	chr2:42779612:G:A	1.55713e-14	-3.24329e-10	-1.33387	8.22257e-05	-3.24329e-10	-1.32596
42779695	chr2:42779695:T:C	1.615e-14	-3.24329e-10	-1.29738	8.58429e-05	-3.24329e-10	-1.28291
42779878	chr2:42779878:C:T	2.57592e-15	-1.79539	-1.3377	1.82137e-05	-1.4852	-1.34806
42779905	chr2:42779905:T:C	2.51737e-15	-1.81637	-1.33972	1.76506e-05	-1.51641	-1.34825
42780049	chr2:42780049:A:T	1.82886e-14	-3.24329e-10	-1.17303	9.8304e-05	-3.24329e-10	-1.14737
42780126	chr2:42780126:C:T	5.49094e-14	-3.24329e-10	-0.0736179	0.000237239	-3.24329e-10	-0.266363
42780293	chr2:42780293:C:T	2.49696e-15	-1.82002	-1.34421	1.75597e-05	-1.52214	-1.34768
42780523	chr2:42780523:G:A	2.36573e-15	-1.8717	-1.34651	1.63025e-05	-1.59796	-1.34616
42780720	chr2:42780720:T:G	1.82934e-14	-3.24329e-10	-1.17276	9.38706e-05	-3.24329e-10	-1.19351
42780834	chr2:42780834:A:G	9.50251e-15	-0.649602	-1.17814	0.000107396	0.0717216	-1.13063
42780875	chr2:42780875:G:A	2.24854e-15	-1.92183	-1.34719	1.51014e-05	-1.67541	-1.34523
42781055	chr2:42781055:C:T	2.52085e-15	-1.80645	-1.34825	1.80939e-05	-1.50047	-1.33939
42781206	chr2:42781206:A:G	7.37038e-15	-0.73536	-1.34647	7.70354e-05	-0.042917	-1.34825
42781243	chr2:42781243:A:G	1.21445e-14	-2.05594	0.473514	6.04142e-05	-2.054	0.419789
42781375	chr2:42781375:T:C	2.53633e-15	-1.80336	-1.34523	1.80242e-05	-1.49673	-1.34699
42781383	chr2:42781383:T:C	2.51288e-15	-1.81289	-1.34498	1.77763e-05	-1.51038	-1.34718
42781731	chr2:42781731:G:A	2.77738e-15	-1.71063	-1.34717	2.08785e-05	-1.36351	-1.33321
42781771	chr2:42781771:A:G	2.64478e-15	-1.75886	-1.34786	1.95078e-05	-1.42874	-1.33587
42781805	chr2:42781805:C:T	1.7984e-14	-1.18982	-3.46321e-10	0.00010469	-1.08443	-3.46321e-10
42781861	chr2:42781861:T:C	2.19452e-14	-0.990755	-3.46321e-10	0.000149253	-0.729791	-3.46321e-10
42782365	chr2:42782365:C:T	5.09654e-15	-1.96122	-0.489522	2.49943e-05	-2.01203	-0.504754
42782976	chr2:42782976:C:T	1.60913e-14	-3.24329e-10	-1.30102	8.54427e-05	-3.24329e-10	-1.28759
42782990	chr2:42782990:AC:A	5.01817e-14	-3.24329e-10	-0.163652	0.00021848	-3.24329e-10	-0.348738
42783599	chr2:42783599:C:T	2.3615e-15	-1.92696	-1.29304	1.5101e-05	-1.70025	-1.32042
42784655	chr2:42784655:C:T	2.18217e-15	-2.01066	-1.28833	1.30459e-05	-1.95261	-1.21435
42784734	chr2:42784734:G:A	1.56786e-14	-3.24329e-10	-1.32701	8.25397e-05	-3.24329e-10	-1.32215
42785492	chr2:42785492:G:A	2.69799e-15	-2.07964	-1.00716	1.33344e-05	-2.04286	-1.10223
42786197	chr2:42786197:G:T	6.77835e-15	-0.901989	-1.26358	7.15358e-05	-0.236188	-1.22905
42786632	chr2:42786632:C:T	2.10289e-15	-1.99408	-1.34191	1.58307e-05	-1.62601	-1.34747
42786701	chr2:42786701:C:T	1.54648e-14	-3.24329e-10	-1.34073	8.0693e-05	-3.24329e-10	-1.34478
42786713	chr2:42786713:G:A	2.47236e-14	-3.24329e-10	-0.871544	0.000113083	-3.24329e-10	-1.00731
42786747	chr2:42786747:C:T	1.56478e-14	-3.24329e-10	-1.32897	8.13449e-05	-3.24329e-10	-1.33673
42787032	chr2:42787032:G:A	1.42908e-14	-1.41969	-3.46321e-10	7.88521e-05	-1.36786	-3.46321e-10
42787164	chr2:42787164:C:A	6.5314e-15	-1.02894	-1.17374	6.82345e-05	-0.390316	-1.12217
42787733	chr2:42787733:T:G	2.52306e-14	-3.24329e-10	-0.851244	0.000129336	-3.24329e-10	-0.873019
42787979	chr2:42787979:C:T	2.08025e-15	-2.02447	-1.32235	1.17675e-05	-1.93881	-1.33128
42788084	chr2:42788084:A:G	6.21292e-15	-1.07551	-1.17716	6.40442e-05	-0.447808	-1.12805
42788101	chr2:42788101:C:G	4.76964e-15	-1.18524	-1.33179	3.09668e-05	-0.954409	-1.34811
42788175	chr2:42788175:A:C	2.13898e-14	-3.24329e-10	-1.01639	0.000111917	-3.24329e-10	-1.01767
42788226	chr2:42788226:T:A	6.13123e-15	-0.962373	-1.30353	6.31976e-05	-0.307733	-1.28143
42788256	chr2:42788256:C:T	1.57319e-14	-3.24329e-10	-1.32361	8.39063e-05	-3.24329e-10	-1.30573
42788261	chr2:42788261:T:C	5.45923e-15	-1.07657	-1.30542	5.47509e-05	-0.450372	-1.28227
42788292	chr2:42788292:T:C	7.08804e-15	-0.78315	-1.33774	8.20399e-05	-0.0475158	-1.28071
42788579	chr2:42788579:T:C	5.80486e-15	-1.01282	-1.30778	5.94814e-05	-0.364007	-1.28576
42788617	chr2:42788617:G:A	6.79798e-15	-0.872408	-1.29027	7.25505e-05	-0.187332	-1.26382
42788743	chr2:42788743:T:C	1.72123e-14	-3.24329e-10	-1.23368	9.34745e-05	-3.24329e-10	-1.19774
42788867	chr2:42788867:A:G	6.32421e-15	-0.943806	-1.29111	6.60171e-05	-0.280711	-1.26481
42788925	chr2:42788925:G:A	6.30499e-15	-0.948833	-1.28913	6.56948e-05	-0.287308	-1.2631
42789311	chr2:42789311:T:A	1.57106e-14	-3.24329e-10	-1.32496	8.26127e-05	-3.24329e-10	-1.32127
42789330	chr2:42789330:C:T	3.11294e-14	-3.24329e-10	-0.64115	0.000156171	-3.24329e-10	-0.68448
42789698	chr2:42789698:C:T	5.17507e-15	-1.09581	-1.33964	5.0827e-05	-0.478298	-1.32871
42789905	chr2:42789905:T:C	6.26485e-15	-1.08537	-1.15897	6.50735e-05	-0.456018	-1.1039
42789955	chr2:42789955:A:G	8.43987e-15	-0.883437	-1.0629	9.3073e-05	-0.207817	-0.99423
42789984	chr2:42789984:T:A	2.49565e-15	-1.87527	-1.28948	1.31024e-05	-1.8358	-1.32684
42790276	chr2:42790276:T:C	7.28884e-15	-1.01342	-1.07954	7.77416e-05	-0.369298	-1.01274
42790380	chr2:42790380:A:G	8.09658e-15	-0.867924	-1.11994	8.99372e-05	-0.178669	-1.05765
42790625	chr2:42790625:G:A	2.94751e-15	-1.78817	-1.21017	1.51916e-05	-1.74075	-1.27394
42790648	chr2:42790648:C:T	2.98304e-14	-3.24329e-10	-0.683773	0.000149673	-3.24329e-10	-0.72698
42790714	chr2:42790714:C:T	6.85062e-15	-1.02301	-1.13195	7.22532e-05	-0.383102	-1.07215
42790914	chr2:42790914:T:C	6.41286e-15	-1.07067	-1.15033	6.6775e-05	-0.441151	-1.09295
42791012	chr2:42791012:T:C	2.28609e-14	-3.24329e-10	-0.949874	0.000124813	-3.24329e-10	-0.908614
42791169	chr2:42791169:G:A	2.88765e-14	-3.24329e-10	-0.716273	0.000145636	-3.24329e-10	-0.754318
42791394	chr2:42791394:T:G	5.73365e-15	-1.18265	-1.1503	5.79143e-05	-0.585046	-1.09142
42791480	chr2:42791480:GTTGGCCATGTGGTA:G	1.74315e-14	-3.24329e-10	-1.22102	9.45996e-05	-3.24329e-10	-1.18578
42791499	chr2:42791499:A:G	2.25888e-14	-3.24329e-10	-0.961848	0.000111465	-3.24329e-10	-1.02172
42791504	chr2:42791504:A:G	6.98378e-15	-1.09703	-1.03868	7.33711e-05	-0.472488	-0.967413
42791776	chr2:42791776:A:G	6.17655e-15	-1.21032	-1.04822	6.16386e-05	-0.623793	-0.99035
42791964	chr2:42791964:G:A	1.62511e-14	-3.24329e-10	-1.29114	8.43835e-05	-3.24329e-10	-1.30006
42792224	chr2:42792224:G:C	6.0535e-15	-1.24353	-1.03513	6.01051e-05	-0.664022	-0.975314
42792590	chr2:42792590:A:G	6.2369e-15	-1.20951	-1.03931	6.24738e-05	-0.619609	-0.981075
42792668	chr2:42792668:C:A	6.40091e-15	-0.968673	-1.25419	7.00661e-05	-0.274735	-1.21126
42792787	chr2:42792787:T:C	6.14332e-15	-1.21272	-1.05122	6.25288e-05	-0.618931	-0.980873
42793077	chr2:42793077:C:T	2.32282e-15	-1.88828	-1.34824	1.08151e-05	-2.02891	-1.32558
42793096	chr2:42793096:G:C	5.3149e-15	-1.32009	-1.0887	5.18727e-05	-0.762512	-1.02413
42793535	chr2:42793535:A:G	3.04869e-14	-3.24329e-10	-0.662005	0.000155139	-3.24329e-10	-0.691113
42793701	chr2:42793701:T:C	6.1242e-15	-1.2729	-0.994152	6.13033e-05	-0.699591	-0.920007
42793754	chr2:42793754:G:C	2.1177e-15	-2.08722	-1.24175	1.26388e-05	-2.0629	-1.13576
42793774	chr2:42793774:A:G	6.7307e-15	-1.17091	-1.00171	6.92866e-05	-0.568904	-0.928276
42793927	chr2:42793927:C:G	8.76625e-14	-3.24329e-10	0.394193	0.000408392	-3.24329e-10	0.276797
42794053	chr2:42794053:T:C	2.71603e-15	-1.75546	-1.32467	2.29531e-05	-1.29969	-1.30229
42794170	chr2:42794170:A:C	1.91564e-14	-3.24329e-10	-1.12667	0.0001037	-3.24329e-10	-1.09393
42794196	chr2:42794196:T:A	5.61711e-15	-1.58389	-0.769595	6.24989e-05	-0.970941	-0.629341
42794609	chr2:42794609:C:T	5.77183e-15	-1.25732	-1.06899	5.72775e-05	-0.684601	-1.00292
42794639	chr2:42794639:T:C	1.28988e-14	-1.52216	-3.46321e-10	6.51081e-05	-1.55938	-3.46321e-10
42795209	chr2:42795209:A:G	2.27944e-14	-3.24329e-10	-0.952785	0.000119232	-3.24329e-10	-0.954364
42795268	chr2:42795268:T:G	5.30593e-15	-1.36096	-1.04952	5.1189e-05	-0.818663	-0.981243
42795327	chr2:42795327:T:TC	2.09376e-14	-3.24329e-10	-1.03776	0.000104019	-3.24329e-10	-1.09086
42795356	chr2:42795356:T:G	6.27304e-15	-1.08677	-1.15627	6.53115e-05	-0.456717	-1.09955
42795828	chr2:42795828:G:A	1.03294e-14	-1.37939	-0.364919	0.000103187	-0.847657	-0.251233
42796343	chr2:42796343:T:C	9.8374e-15	-0.599732	-1.19338	0.000123315	0.212339	-1.13303
42796518	chr2:42796518:C:T	5.41454e-15	-1.23361	-1.1566	5.35047e-05	-0.652176	-1.10348
42796520	chr2:42796520:C:T	5.23483e-15	-1.62306	-0.800907	4.04641e-05	-1.43845	-0.596567
42797402	chr2:42797402:G:A	2.04451e-15	-2.05305	-1.3111	1.09092e-05	-2.08684	-1.25899
42797536	chr2:42797536:C:A	4.74334e-15	-1.18396	-1.3386	4.51431e-05	-0.597111	-1.32848
42797756	chr2:42797756:T:C	2.74286e-15	-1.72334	-1.34696	2.2557e-05	-1.27131	-1.34808
42797963	chr2:42797963:G:A	6.07915e-15	-1.21221	-1.06223	6.12219e-05	-0.62502	-0.995906
42798601	chr2:42798601:A:G	5.87867e-15	-1.21096	-1.09701	5.9419e-05	-0.616364	-1.03445
42798901	chr2:42798901:A:T	5.72012e-15	-0.988319	-1.34699	5.739e-05	-0.343528	-1.34203
42799384	chr2:42799384:C:T	2.18423e-15	-2.01689	-1.28115	1.15507e-05	-2.07709	-1.2116
42800726	chr2:42800726:T:A	2.29224e-15	-2.00455	-1.24522	1.18086e-05	-1.96385	-1.30275
42800992	chr2:42800992:G:A	3.4273e-15	-1.60689	-1.24064	2.13856e-05	-1.49508	-1.17764
42801304	chr2:42801304:A:C	1.59899e-14	-3.24329e-10	-1.30735	8.68795e-05	-3.24329e-10	-1.27091
42801720	chr2:42801720:A:G	1.32431e-14	-1.76412	0.2683	0.000113279	-1.37984	0.374266
42801969	chr2:42801969:A:G	1.5708e-14	-3.24329e-10	-1.32513	8.47313e-05	-3.24329e-10	-1.29595
42802332	chr2:42802332:C:G	1.67399e-14	-3.24329e-10	-1.26151	8.96314e-05	-3.24329e-10	-1.23973
42802466	chr2:42802466:A:C	1.66509e-14	-3.24329e-10	-1.26684	8.5909e-05	-3.24329e-10	-1.28214
42802486	chr2:42802486:C:G	1.66756e-14	-3.24329e-10	-1.26536	8.92521e-05	-3.24329e-10	-1.24397
42802804	chr2:42802804:T:G	1.55226e-14	-3.24329e-10	-1.33701	8.04811e-05	-3.24329e-10	-1.34741
42802960	chr2:42802960:T:C	1.59201e-14	-3.24329e-10	-1.31172	8.49942e-05	-3.24329e-10	-1.29285
42803422	chr2:42803422:G:C	1.1588e-14	-1.8457	0.216364	9.45794e-05	-1.502	0.316007
42803547	chr2:42803547:T:C	6.28691e-15	-0.94164	-1.29919	6.22617e-05	-0.288734	-1.31535
42803558	chr2:42803558:G:A	3.75164e-14	-3.24329e-10	-0.454523	0.000208512	-3.24329e-10	-0.395434
42803639	chr2:42803639:A:G	6.18065e-15	-1.92861	-0.32927	4.10222e-05	-1.62319	-0.398126
42803884	chr2:42803884:A:G	3.20263e-15	-1.98535	-0.929984	1.62882e-05	-1.92857	-1.01642
42803914	chr2:42803914:A:C	2.88179e-15	-1.9248	-1.09609	1.49755e-05	-1.92034	-1.10868
42805011	chr2:42805011:T:C	1.90755e-14	-3.24329e-10	-1.1309	9.64479e-05	-3.24329e-10	-1.16643
42805101	chr2:42805101:C:T	3.51271e-15	-1.5179	-1.30502	3.18454e-05	-1.05114	-1.2234
42805203	chr2:42805203:C:A	1.776e-14	-3.24329e-10	-1.20235	9.31787e-05	-3.24329e-10	-1.20091
42805369	chr2:42805369:G:A	5.79987e-14	-0.0188818	-3.46321e-10	0.000516529	0.5117	-3.46321e-10
42805644	chr2:42805644:C:T	2.09421e-14	-3.24329e-10	-1.03754	0.000112444	-3.24329e-10	-1.01297
42805705	chr2:42805705:T:C	2.07168e-14	-3.24329e-10	-1.04836	0.000107805	-3.24329e-10	-1.05511
42805727	chr2:42805727:T:C	2.3159e-14	-3.24329e-10	-0.936918	0.000121499	-3.24329e-10	-0.935523
42806026	chr2:42806026:A:G	3.66718e-15	-1.50181	-1.27807	3.34922e-05	-1.02147	-1.20265
42806143	chr2:42806143:G:A	1.58092e-14	-3.24329e-10	-1.31871	8.2547e-05	-3.24329e-10	-1.32206
42806791	chr2:42806791:G:T	2.08485e-13	1.26057	-3.46321e-10	0.00122351	1.37404	-3.46321e-10
42806798	chr2:42806798:C:T	2.65713e-14	-3.24329e-10	-0.799472	0.000133962	-3.24329e-10	-0.837875
42806942	chr2:42806942:C:T	2.79668e-14	-3.24329e-10	-0.748284	0.000155155	-3.24329e-10	-0.691004
42807458	chr2:42807458:A:T	2.44625e-15	-1.84909	-1.33565	1.26498e-05	-1.90023	-1.29756
42807662	chr2:42807662:T:C	1.33303e-14	-0.425718	-1.06354	9.97684e-05	-0.0290903	-1.10349
42807793	chr2:42807793:CAGG:C	2.2938e-14	-3.24329e-10	-0.946506	0.000116061	-3.24329e-10	-0.981317
42807815	chr2:42807815:C:T	1.75273e-14	-3.24329e-10	-1.21554	9.19665e-05	-3.24329e-10	-1.21401
42808171	chr2:42808171:C:G	1.0294e-14	-0.402218	-1.34552	8.14744e-05	0.0122977	-1.34744
42808658	chr2:42808658:A:G	4.73178e-14	-3.24329e-10	-0.222415	0.000233575	-3.24329e-10	-0.281927
42808952	chr2:42808952:A:C	4.75917e-14	-3.24329e-10	-0.216644	0.000234839	-3.24329e-10	-0.276531
42809098	chr2:42809098:T:C	1.53596e-14	-3.24329e-10	-1.34756	8.04133e-05	-3.24329e-10	-1.34825
42809960	chr2:42809960:C:T	1.05797e-14	-0.544107	-1.17626	9.46386e-05	-0.0594403	-1.12593
42810904	chr2:42810904:C:G	2.58169e-14	-3.24329e-10	-0.828271	0.000130507	-3.24329e-10	-0.864002
42811045	chr2:42811045:G:T	1.06606e-14	-0.516271	-1.19648	7.67937e-05	-0.153747	-1.24056
42811449	chr2:42811449:A:G	3.1641e-14	-3.24329e-10	-0.624848	0.000176993	-3.24329e-10	-0.559323
42811598	chr2:42811598:A:T	2.8489e-14	-3.24329e-10	-0.729783	0.000154435	-3.24329e-10	-0.695657
42811813	chr2:42811813:C:A	2.75751e-14	-3.24329e-10	-0.762389	0.000138946	-3.24329e-10	-0.801348
42811814	chr2:42811814:C:A	1.5437e-14	-3.24329e-10	-1.34254	8.13925e-05	-3.24329e-10	-1.33615
42813125	chr2:42813125:C:A	1.56792e-14	-3.24329e-10	-1.32697	8.31422e-05	-3.24329e-10	-1.31488
42814526	chr2:42814526:A:G	1.7479e-14	-3.24329e-10	-1.2183	9.04715e-05	-3.24329e-10	-1.2304
42815484	chr2:42815484:C:T	1.67778e-14	-3.24329e-10	-1.25925	8.60747e-05	-3.24329e-10	-1.28022
42815512	chr2:42815512:C:T	2.40936e-14	-3.24329e-10	-0.897354	0.000130135	-3.24329e-10	-0.866858
42815976	chr2:42815976:G:A	1.67134e-14	-0.0402311	-1.22286	0.00014073	0.476073	-1.26466
42816168	chr2:42816168:T:G	4.24832e-14	1.00796	-1.33815	0.00057406	1.96552	-1.34821
42816251	chr2:42816251:T:C	3.09949e-15	-1.64509	-1.30298	1.42165e-05	-1.74427	-1.33676
42816388	chr2:42816388:C:T	2.33683e-15	-2.0863	-1.14421	1.2347e-05	-2.08657	-1.13545
42816488	chr2:42816488:G:T	2.8901e-15	-2.08603	-0.931981	1.51107e-05	-2.08663	-0.933397
42817011	chr2:42817011:T:G	1.70892e-14	-3.24329e-10	-1.24085	9.12105e-05	-3.24329e-10	-1.22226
42817744	chr2:42817744:G:A	1.6747e-14	-3.24329e-10	-1.26108	8.65201e-05	-3.24329e-10	-1.27505
42818495	chr2:42818495:T:C	4.16853e-15	-1.41776	-1.23398	2.95758e-05	-1.10241	-1.24606
42818844	chr2:42818844:T:A	1.17581e-14	-0.284625	-1.33013	6.62065e-05	-0.200849	-1.3418
42818887	chr2:42818887:T:C	2.20622e-14	-3.24329e-10	-0.985435	0.00011879	-3.24329e-10	-0.958078
42819171	chr2:42819171:A:G	3.07919e-15	-1.66073	-1.29391	2.08281e-05	-1.40671	-1.29241
42819888	chr2:42819888:C:T	2.28646e-14	0.106921	-1.05663	0.000195137	0.611548	-1.07328
42820014	chr2:42820014:C:T	2.39172e-15	-2.06885	-1.13844	1.37406e-05	-2.05224	-1.06284
42820423	chr2:42820423:C:T	1.27687e-14	-0.234205	-1.2981	7.57511e-05	-0.142074	-1.2659
42821681	chr2:42821681:C:T	3.75557e-15	-2.05965	-0.696415	1.69815e-05	-2.08289	-0.820418
42822111	chr2:42822111:A:G	2.3771e-15	-1.92232	-1.2911	1.13489e-05	-1.97114	-1.33517
42822504	chr2:42822504:G:A	5.2346e-15	-1.08466	-1.33935	4.9851e-05	-0.478414	-1.34798
42822505	chr2:42822505:T:C	1.74913e-14	-0.0516176	-1.16598	9.59e-05	0.0200021	-1.19213
42822777	chr2:42822777:C:G	1.75256e-14	-0.00207437	-1.21356	9.76237e-05	0.0914848	-1.2458
42823171	chr2:42823171:C:T	4.52457e-15	-2.0287	-0.541082	2.53218e-05	-2.01027	-0.493492
42823215	chr2:42823215:A:G	1.5596e-14	-3.24329e-10	-1.33229	8.39055e-05	-3.24329e-10	-1.30574
42823244	chr2:42823244:T:C	1.57963e-14	-3.24329e-10	-1.31952	8.34837e-05	-3.24329e-10	-1.31078
42823328	chr2:42823328:A:G	4.56333e-15	-1.27749	-1.28376	3.99746e-05	-0.717154	-1.33003
42823405	chr2:42823405:C:G	7.36715e-15	-2.08227	-3.46321e-10	3.84582e-05	-2.08586	-3.46321e-10
42823605	chr2:42823605:C:G	2.31421e-15	-2.04704	-1.1932	1.32276e-05	-2.02536	-1.12776
42823744	chr2:42823744:G:A	1.90163e-14	-3.24329e-10	-1.134	9.69816e-05	-3.24329e-10	-1.16091
42824035	chr2:42824035:C:T	1.25326e-14	-0.258883	-1.29208	7.39575e-05	-0.173658	-1.25828
42824725	chr2:42824725:A:T	1.59316e-14	-3.24329e-10	-1.311	8.60391e-05	-3.24329e-10	-1.28063
42825145	chr2:42825145:A:G	1.69878e-14	-3.24329e-10	-1.24681	9.3329e-05	-3.24329e-10	-1.1993
42825177	chr2:42825177:G:A	7.36088e-15	-2.08312	-3.46321e-10	3.88044e-05	-2.0769	-3.46321e-10
42825217	chr2:42825217:G:T	1.93544e-14	-3.24329e-10	-1.11638	0.000103668	-3.24329e-10	-1.09424
42825243	chr2:42825243:T:C	1.76023e-14	-3.24329e-10	-1.21127	8.99647e-05	-3.24329e-10	-1.23601
42825417	chr2:42825417:C:T	6.49571e-15	-1.98504	-0.223123	4.39683e-05	-1.89467	-0.0572972
42825625	chr2:42825625:C:T	1.33289e-14	-0.191699	-1.29767	0.000142994	0.545089	-1.31772
42826031	chr2:42826031:G:A	1.17456e-14	-1.16335	-0.45247	9.76221e-05	-0.902932	-0.251396
42826232	chr2:42826232:C:T	7.63981e-15	-2.0016	-0.0443302	5.19601e-05	-1.9168	0.131848
42826422	chr2:42826422:A:G	1.70079e-14	-3.24329e-10	-1.24562	9.11774e-05	-3.24329e-10	-1.22262
42826834	chr2:42826834:A:C	2.9395e-15	-1.8699	-1.13116	1.46552e-05	-1.83842	-1.21222
42826986	chr2:42826986:G:A	6.66649e-15	-1.6924	-0.48981	3.91141e-05	-1.48799	-0.580958
42827137	chr2:42827137:C:T	1.34088e-14	-0.15622	-1.32717	0.000151003	0.626475	-1.34461
42827229	chr2:42827229:T:C	1.2718e-14	-0.191453	-1.34483	0.000145698	0.593502	-1.3474
42827947	chr2:42827947:G:C	1.53971e-14	-3.24329e-10	-1.34512	8.08005e-05	-3.24329e-10	-1.34345
42828439	chr2:42828439:A:G	7.33538e-15	-2.08659	-3.46321e-10	3.85887e-05	-2.08247	-3.46321e-10
42828520	chr2:42828520:A:C	7.46171e-15	-2.06952	-3.46321e-10	4.03535e-05	-2.03775	-3.46321e-10
42828526	chr2:42828526:A:C	7.33074e-15	-2.08723	-3.46321e-10	3.86487e-05	-2.08092	-3.46321e-10
42828665	chr2:42828665:A:G	6.62715e-15	-1.06381	-1.12432	6.28492e-05	-0.369362	-1.22533
42828999	chr2:42828999:T:G	4.89361e-15	-1.38901	-1.10236	4.2719e-05	-0.863954	-1.11683
42829197	chr2:42829197:C:T	1.59677e-14	-3.24329e-10	-1.30874	8.67683e-05	-3.24329e-10	-1.27219
42829315	chr2:42829315:C:T	4.06675e-15	-1.34967	-1.32679	2.31189e-05	-1.29034	-1.30444
42829546	chr2:42829546:T:G	2.29777e-14	-3.24329e-10	-0.944778	0.000124883	-3.24329e-10	-0.908053
42829610	chr2:42829610:G:A	4.01973e-15	-1.35901	-1.32907	2.27847e-05	-1.30172	-1.30762
42829868	chr2:42829868:C:T	3.3249e-14	-3.24329e-10	-0.575278	0.000180948	-3.24329e-10	-0.537221
42829881	chr2:42829881:A:C	5.58706e-15	-1.29213	-1.06672	2.92046e-05	-1.25122	-1.10989
42829888	chr2:42829888:G:A	1.77735e-14	-3.24329e-10	-1.20159	9.51616e-05	-3.24329e-10	-1.17986
42829929	chr2:42829929:C:T	7.68815e-15	-2.03962	-3.46321e-10	4.0097e-05	-2.04413	-3.46321e-10
42830066	chr2:42830066:A:G	2.17842e-15	-1.95374	-1.34696	1.1415e-05	-1.9569	-1.34361
42830327	chr2:42830327:A:G	2.12385e-14	-3.24329e-10	-1.02349	0.000114465	-3.24329e-10	-0.995164
42830541	chr2:42830541:C:T	3.60605e-14	-3.24329e-10	-0.494103	0.000173166	-3.24329e-10	-0.581179
42830946	chr2:42830946:G:A	6.77567e-15	-1.46205	-0.703919	4.23299e-05	-1.22037	-0.769564
42831047	chr2:42831047:AAAAAAG:A	1.54596e-14	-3.24329e-10	-1.34107	8.06196e-05	-3.24329e-10	-1.34569
42831138	chr2:42831138:G:A	4.97951e-15	-2.03859	-0.435379	3.01119e-05	-1.99378	-0.33673
42831174	chr2:42831174:A:G	1.88014e-14	-3.24329e-10	-1.14537	9.85484e-05	-3.24329e-10	-1.14488
42831465	chr2:42831465:G:A	3.32602e-14	-3.24329e-10	-0.574941	0.000181011	-3.24329e-10	-0.536876
42831597	chr2:42831597:C:T	1.76701e-14	-1.42047	0.21304	9.01155e-05	-1.39088	0.156544
42831781	chr2:42831781:A:G	2.20713e-14	-3.24329e-10	-0.985024	0.000119158	-3.24329e-10	-0.954983
42832429	chr2:42832429:G:A	4.7366e-15	-1.83891	-0.685074	2.81548e-05	-1.78764	-0.61007
42832544	chr2:42832544:A:T	8.93417e-15	-1.88942	-3.46321e-10	4.73886e-05	-1.87705	-3.46321e-10
42833256	chr2:42833256:G:A	4.82961e-15	-1.17708	-1.32746	2.67037e-05	-1.11095	-1.33968
42833574	chr2:42833574:C:G	3.15236e-15	-1.58451	-1.34665	2.08153e-05	-1.35264	-1.34711
42833749	chr2:42833749:CTGAGG:C	4.94777e-15	-2.05946	-0.420906	2.88345e-05	-2.03124	-0.342615
42833813	chr2:42833813:A:T	5.18344e-15	-1.93962	-0.494211	2.63495e-05	-1.95094	-0.513043
42833928	chr2:42833928:G:A	1.8947e-14	-3.24329e-10	-1.13766	0.000107579	-3.24329e-10	-1.0572
42834001	chr2:42834001:T:A	1.97525e-14	-3.24329e-10	-1.09602	0.000106147	-3.24329e-10	-1.0706
42834102	chr2:42834102:G:C	1.53515e-14	-3.24329e-10	-1.34809	8.06039e-05	-3.24329e-10	-1.34588
42835273	chr2:42835273:T:C	1.53498e-14	-3.24329e-10	-1.3482	8.11896e-05	-3.24329e-10	-1.33864
42836255	chr2:42836255:G:C	1.73354e-14	-3.24329e-10	-1.22655	8.95227e-05	-3.24329e-10	-1.24094
42836258	chr2:42836258:G:A	7.33237e-15	-2.087	-3.46321e-10	3.84076e-05	-2.08718	-3.46321e-10
42836448	chr2:42836448:G:A	1.61928e-14	-3.24329e-10	-1.29473	8.4048e-05	-3.24329e-10	-1.30404
42836647	chr2:42836647:G:T	1.05357e-14	-0.404074	-1.32046	0.000113316	0.322916	-1.32817
42836712	chr2:42836712:C:G	1.61743e-14	-3.24329e-10	-1.29588	8.39591e-05	-3.24329e-10	-1.3051
42837140	chr2:42837140:A:G	1.61524e-14	-3.24329e-10	-1.29723	8.38562e-05	-3.24329e-10	-1.30633
42837194	chr2:42837194:T:A	3.91577e-15	-1.53059	-1.1837	3.43852e-05	-1.05208	-1.14573
42837415	chr2:42837415:C:G	7.02351e-15	-2.00674	-0.123298	4.52373e-05	-2.01342	0.0899081
42838135	chr2:42838135:C:A	2.29772e-14	-3.24329e-10	-0.944798	0.000115071	-3.24329e-10	-0.98988
42838415	chr2:42838415:T:C	3.86778e-15	-1.69702	-1.0296	3.08917e-05	-1.21494	-1.09
42838449	chr2:42838449:G:A	2.14653e-14	-3.24329e-10	-1.01287	0.000115674	-3.24329e-10	-0.984655
42838639	chr2:42838639:G:GC	1.53917e-14	-3.24329e-10	-1.34547	8.04749e-05	-3.24329e-10	-1.34749
42838841	chr2:42838841:C:G	1.54868e-14	-3.24329e-10	-1.33931	8.32851e-05	-3.24329e-10	-1.31316
42838999	chr2:42838999:T:C	1.5432e-14	-3.24329e-10	-1.34286	8.06023e-05	-3.24329e-10	-1.3459
42839092	chr2:42839092:A:G	1.56388e-14	-3.24329e-10	-1.32955	8.1415e-05	-3.24329e-10	-1.33587
42839446	chr2:42839446:T:C	3.45279e-15	-1.62517	-1.21495	2.90424e-05	-1.10331	-1.26337
42839579	chr2:42839579:C:T	1.5568e-14	-3.24329e-10	-1.33408	8.11162e-05	-3.24329e-10	-1.33955
42840392	chr2:42840392:C:T	1.58798e-14	-3.24329e-10	-1.31425	8.43738e-05	-3.24329e-10	-1.30017
42840413	chr2:42840413:C:A	3.66396e-15	-1.92865	-0.852106	2.29434e-05	-1.77734	-0.825066
42840852	chr2:42840852:G:T	5.45357e-15	-1.04052	-1.34252	5.7139e-05	-0.343146	-1.3468
42841081	chr2:42841081:G:A	2.2311e-14	-3.24329e-10	-0.974223	0.000132943	-3.24329e-10	-0.845515
42841688	chr2:42841688:C:T	4.88481e-15	-1.14534	-1.34784	5.0016e-05	-0.475128	-1.34796
42841754	chr2:42841754:G:A	1.55058e-14	-3.24329e-10	-1.33809	8.08733e-05	-3.24329e-10	-1.34255
42841838	chr2:42841838:T:C	1.08066e-14	-0.544359	-1.15478	5.86692e-05	-0.485445	-1.17807
42842296	chr2:42842296:G:A	1.05326e-14	-0.377041	-1.34778	5.93619e-05	-0.303548	-1.34823
42842510	chr2:42842510:T:C	1.96719e-14	-3.24329e-10	-1.10011	0.00011083	-3.24329e-10	-1.02743
42842585	chr2:42842585:CT:C	1.04466e-14	-0.403238	-1.32979	5.84925e-05	-0.330274	-1.33626
42842591	chr2:42842591:T:C	9.99426e-15	-0.44769	-1.3296	5.59182e-05	-0.375443	-1.3361
42842701	chr2:42842701:G:T	3.59773e-15	-1.97996	-0.819041	2.18252e-05	-1.86098	-0.791385
42842783	chr2:42842783:G:A	7.33056e-15	-2.08725	-3.46321e-10	3.84798e-05	-2.0853	-3.46321e-10
42842836	chr2:42842836:C:A	8.00263e-15	-1.50469	-0.494841	7.21357e-05	-1.05066	-0.406227
42843281	chr2:42843281:CA:C	3.41054e-15	-1.96721	-0.885222	2.07429e-05	-1.84382	-0.859408
42843384	chr2:42843384:A:C	6.87871e-14	-3.24329e-10	0.151714	0.000343091	-3.24329e-10	0.102564
42843767	chr2:42843767:T:A	3.70839e-15	-1.66085	-1.10786	2.13113e-05	-1.6192	-1.057
42844073	chr2:42844073:C:T	1.68071e-14	-3.24329e-10	-1.2575	8.54132e-05	-3.24329e-10	-1.28793
42844201	chr2:42844201:A:G	1.53489e-14	-3.24329e-10	-1.34826	8.04885e-05	-3.24329e-10	-1.34732
42844518	chr2:42844518:C:T	1.0119e-14	-1.76489	-3.46321e-10	5.24051e-05	-1.77643	-3.46321e-10
42845036	chr2:42845036:A:C	4.69571e-15	-1.85141	-0.68124	2.78056e-05	-1.91893	-0.491262
42845329	chr2:42845329:C:T	4.48409e-15	-1.31249	-1.26628	4.36389e-05	-0.672019	-1.28746
42845857	chr2:42845857:G:T	4.60207e-15	-1.31158	-1.24121	4.32246e-05	-0.703377	-1.26564
42845914	chr2:42845914:G:A	1.53489e-14	-3.24329e-10	-1.34826	8.05299e-05	-3.24329e-10	-1.3468
42846395	chr2:42846395:C:T	2.39026e-14	-3.24329e-10	-0.905317	0.000131707	-3.24329e-10	-0.854851
42846408	chr2:42846408:G:T	7.89387e-15	-1.80629	-0.206922	4.98822e-05	-1.89145	0.065687
42846487	chr2:42846487:C:T	7.12248e-14	-3.24329e-10	0.186539	0.000407105	-3.24329e-10	0.27364
42846526	chr2:42846526:C:G	1.53584e-14	-3.24329e-10	-1.34764	8.06458e-05	-3.24329e-10	-1.34536
42847015	chr2:42847015:A:G	7.31959e-14	-3.24329e-10	0.213837	0.000422967	-3.24329e-10	0.311863
42847293	chr2:42847293:T:C	6.25429e-14	-3.24329e-10	0.056551	0.000358861	-3.24329e-10	0.147505
42847328	chr2:42847328:C:T	6.29167e-15	-1.04303	-1.19705	3.01773e-05	-1.11152	-1.21682
42847423	chr2:42847423:T:C	1.71246e-14	-3.24329e-10	-1.23878	8.83757e-05	-3.24329e-10	-1.25383
42848423	chr2:42848423:A:G	7.55335e-15	-1.74332	-0.313992	4.41986e-05	-1.91318	-0.0335605
42848870	chr2:42848870:T:C	8.32659e-14	-3.24329e-10	0.342737	0.000405486	-3.24329e-10	0.269654
42849086	chr2:42849086:C:A	9.38431e-15	-0.742372	-1.09789	3.9311e-05	-1.09546	-0.968465
42849131	chr2:42849131:G:A	3.92692e-15	-1.5311	-1.18034	1.86654e-05	-1.74393	-1.06483
42849414	chr2:42849414:C:T	1.54275e-14	-3.24329e-10	-1.34315	8.11874e-05	-3.24329e-10	-1.33867
42849416	chr2:42849416:T:C	1.81338e-14	-3.24329e-10	-1.18153	8.91318e-05	-3.24329e-10	-1.24532
42849897	chr2:42849897:G:T	6.50117e-15	-0.862637	-1.34468	7.48507e-05	-0.0805736	-1.33936
42849999	chr2:42849999:G:A	1.55899e-14	-3.24329e-10	-1.33268	8.20881e-05	-3.24329e-10	-1.32764
42850052	chr2:42850052:T:C	4.59869e-15	-1.43713	-1.1164	4.77476e-05	-0.835205	-1.0343
42850195	chr2:42850195:C:G	1.73607e-14	-3.24329e-10	-1.22509	8.73902e-05	-3.24329e-10	-1.26505
42850369	chr2:42850369:T:C	2.00579e-15	-2.08723	-1.29603	1.0286e-05	-2.08708	-1.31757
42850462	chr2:42850462:G:A	3.43707e-15	-1.59981	-1.24487	1.59987e-05	-1.81245	-1.15047
42850975	chr2:42850975:T:C	1.60231e-14	-3.24329e-10	-1.30527	8.22052e-05	-3.24329e-10	-1.32621
42851315	chr2:42851315:A:G	4.41551e-15	-1.49172	-1.10246	4.49639e-05	-0.911687	-1.01788
42851419	chr2:42851419:G:A	1.60232e-14	-3.24329e-10	-1.30526	8.52952e-05	-3.24329e-10	-1.28931
42851530	chr2:42851530:C:T	2.15811e-15	-2.07948	-1.23058	1.55754e-05	-1.85944	-1.1303
42851618	chr2:42851618:C:T	2.91818e-15	-1.69993	-1.30841	1.35699e-05	-1.88395	-1.24363
42851872	chr2:42851872:A:T	1.7925e-14	-3.24329e-10	-1.19311	8.82347e-05	-3.24329e-10	-1.25543
42851929	chr2:42851929:G:C	1.79362e-14	-3.24329e-10	-1.19248	8.82893e-05	-3.24329e-10	-1.25481
42852073	chr2:42852073:A:G	1.54299e-14	-3.24329e-10	-1.343	8.04752e-05	-3.24329e-10	-1.34748
42852199	chr2:42852199:A:G	1.53558e-14	-3.24329e-10	-1.34781	8.07503e-05	-3.24329e-10	-1.34407
42852483	chr2:42852483:G:A	4.82606e-14	-3.24329e-10	-0.202687	0.000266628	-3.24329e-10	-0.149577
42852676	chr2:42852676:C:T	2.03107e-14	-3.24329e-10	-1.06816	0.000101045	-3.24329e-10	-1.11987
42852698	chr2:42852698:C:T	3.83605e-15	-1.39149	-1.34337	3.59334e-05	-0.808566	-1.3452
42852769	chr2:42852769:C:T	1.54997e-14	-3.24329e-10	-1.33848	8.04766e-05	-3.24329e-10	-1.34746
42852818	chr2:42852818:G:A	1.54476e-14	-3.24329e-10	-1.34185	8.04197e-05	-3.24329e-10	-1.34817
42852899	chr2:42852899:A:G	5.58202e-15	-1.01982	-1.33993	6.2601e-05	-0.253471	-1.34518
42853220	chr2:42853220:G:A	1.57625e-14	-3.24329e-10	-1.32167	8.11047e-05	-3.24329e-10	-1.33969
42853378	chr2:42853378:C:T	1.58953e-14	-3.24329e-10	-1.31328	8.15116e-05	-3.24329e-10	-1.33469
42853463	chr2:42853463:C:T	1.59145e-14	-3.24329e-10	-1.31207	8.15778e-05	-3.24329e-10	-1.33387
42853768	chr2:42853768:C:T	1.5376e-14	-3.24329e-10	-1.3465	8.07077e-05	-3.24329e-10	-1.3446
42853789	chr2:42853789:A:C	1.55946e-14	-3.24329e-10	-1.33237	8.2316e-05	-3.24329e-10	-1.32487
42853797	chr2:42853797:G:A	1.60128e-14	-3.24329e-10	-1.30591	8.18987e-05	-3.24329e-10	-1.32995
42854043	chr2:42854043:G:A	1.54032e-14	-3.24329e-10	-1.34472	8.04199e-05	-3.24329e-10	-1.34817
42854068	chr2:42854068:CAT:C	1.53938e-14	-3.24329e-10	-1.34534	8.04296e-05	-3.24329e-10	-1.34805
42854169	chr2:42854169:T:A	1.7789e-14	-3.24329e-10	-1.20072	8.77673e-05	-3.24329e-10	-1.26074
42854299	chr2:42854299:A:G	4.22139e-15	-1.41349	-1.22565	3.4298e-05	-0.929918	-1.27043
42854546	chr2:42854546:G:A	3.02603e-15	-1.64974	-1.32231	1.93753e-05	-1.49335	-1.27808
42854569	chr2:42854569:T:TC	1.94847e-14	-3.24329e-10	-1.10967	9.44789e-05	-3.24329e-10	-1.18705
42854633	chr2:42854633:C:T	1.54611e-14	-3.24329e-10	-1.34098	8.04919e-05	-3.24329e-10	-1.34728
42854724	chr2:42854724:G:A	1.74198e-14	-3.24329e-10	-1.22169	8.93502e-05	-3.24329e-10	-1.24287
42854772	chr2:42854772:G:A	5.23526e-15	-1.10385	-1.32003	2.3615e-05	-1.29072	-1.28284
42854788	chr2:42854788:A:G	4.40381e-15	-1.31378	-1.28305	4.30629e-05	-0.648384	-1.32439
42855176	chr2:42855176:C:T	1.77726e-14	-3.24329e-10	-1.20164	9.8773e-05	-3.24329e-10	-1.14261
42855437	chr2:42855437:C:A	1.77633e-14	-3.24329e-10	-1.20217	9.8705e-05	-3.24329e-10	-1.1433
42855652	chr2:42855652:C:T	7.70323e-15	-0.969961	-1.0677	3.97876e-05	-0.942674	-1.1092
42855741	chr2:42855741:A:T	1.53703e-14	-3.24329e-10	-1.34686	8.06673e-05	-3.24329e-10	-1.3451
42855808	chr2:42855808:C:T	7.9782e-15	-1.00882	-0.99377	4.09591e-05	-0.981537	-1.04132
42855870	chr2:42855870:G:T	1.87373e-14	-3.24329e-10	-1.14879	0.000105051	-3.24329e-10	-1.08099
42856015	chr2:42856015:T:A	1.75484e-14	-3.24329e-10	-1.21434	9.7296e-05	-3.24329e-10	-1.15767
42856142	chr2:42856142:C:T	1.76043e-14	-3.24329e-10	-1.21116	9.76669e-05	-3.24329e-10	-1.15387
42856147	chr2:42856147:T:TC	1.65823e-14	-3.24329e-10	-1.27097	9.08885e-05	-3.24329e-10	-1.2258
42856654	chr2:42856654:C:T	1.74896e-14	-1.77194	0.554245	0.000134563	-1.44035	0.606956
42856691	chr2:42856691:T:G	3.95941e-15	-1.35502	-1.34818	3.82367e-05	-0.767946	-1.32369
42856886	chr2:42856886:C:T	4.45318e-15	-1.46823	-1.11745	2.6646e-05	-1.31166	-1.14113
42856971	chr2:42856971:A:G	2.83233e-15	-1.85453	-1.18367	1.14992e-05	-2.01735	-1.27581
42856988	chr2:42856988:A:G	1.63016e-14	-3.24329e-10	-1.28804	8.67349e-05	-3.24329e-10	-1.27258
42857157	chr2:42857157:C:T	1.7683e-14	-3.24329e-10	-1.2067	8.96555e-05	-3.24329e-10	-1.23946
42857253	chr2:42857253:T:C	2.1803e-15	-2.08695	-1.21289	1.1399e-05	-2.08559	-1.21632
42857733	chr2:42857733:G:A	7.40269e-15	-1.71701	-0.360446	5.56742e-05	-1.35869	-0.357225
42857748	chr2:42857748:G:T	1.5449e-14	-3.24329e-10	-1.34176	8.04609e-05	-3.24329e-10	-1.34766
42857807	chr2:42857807:C:G	6.49384e-15	-1.73738	-0.47107	4.75854e-05	-1.38803	-0.484879
42857834	chr2:42857834:G:A	1.56364e-14	-3.24329e-10	-1.3297	8.22003e-05	-3.24329e-10	-1.32627
42858206	chr2:42858206:G:A	3.81801e-15	-1.53646	-1.20311	2.06053e-05	-1.5803	-1.12958
42858459	chr2:42858459:G:A	2.25164e-14	-0.965058	-3.46321e-10	0.000132954	-0.84543	-3.46321e-10
42858886	chr2:42858886:T:C	4.68199e-15	-2.0844	-0.451181	2.58632e-05	-2.01545	-0.467163
42859121	chr2:42859121:G:T	3.34276e-14	-3.24329e-10	-0.569921	0.0001593	-3.24329e-10	-0.664641
42859282	chr2:42859282:A:G	7.78273e-14	-3.24329e-10	0.27519	0.000353355	-3.24329e-10	0.132042
42859585	chr2:42859585:CCTGT:C	2.10215e-15	-1.98812	-1.34822	1.33433e-05	-1.79664	-1.34778
42859720	chr2:42859720:G:A	1.5632e-14	-3.24329e-10	-1.32998	8.25117e-05	-3.24329e-10	-1.32249
42859912	chr2:42859912:A:C	1.54036e-14	-3.24329e-10	-1.3447	8.08372e-05	-3.24329e-10	-1.34299
42860441	chr2:42860441:G:T	1.57669e-14	-3.24329e-10	-1.32139	8.22325e-05	-3.24329e-10	-1.32588
42860520	chr2:42860520:G:C	1.55452e-14	-3.24329e-10	-1.33555	8.19598e-05	-3.24329e-10	-1.3292
42860530	chr2:42860530:C:T	1.62669e-14	-3.24329e-10	-1.29017	8.62476e-05	-3.24329e-10	-1.27821
42860653	chr2:42860653:T:TG	6.10434e-15	-1.00895	-1.26136	4.65979e-05	-0.600034	-1.29384
42861164	chr2:42861164:G:A	4.56755e-15	-1.46488	-1.09544	3.23009e-05	-1.12298	-1.13736
42861252	chr2:42861252:T:C	2.03125e-14	-3.24329e-10	-1.06806	0.000110222	-3.24329e-10	-1.03293
42861330	chr2:42861330:C:A	3.87603e-15	-1.39866	-1.32583	2.85931e-05	-1.03421	-1.34805
42861507	chr2:42861507:A:G	3.7474e-15	-1.59756	-1.16068	2.15065e-05	-1.58796	-1.07912
42862199	chr2:42862199:C:A	3.44654e-14	-3.24329e-10	-0.539345	0.000173579	-3.24329e-10	-0.578796
42862471	chr2:42862471:T:A	1.58506e-14	-3.24329e-10	-1.31609	8.38491e-05	-3.24329e-10	-1.30641
42862616	chr2:42862616:T:C	2.02076e-14	-3.24329e-10	-1.07324	0.000109616	-3.24329e-10	-1.03844
42862846	chr2:42862846:G:A	1.55058e-14	-3.24329e-10	-1.33809	8.09756e-05	-3.24329e-10	-1.34128
42863650	chr2:42863650:A:G	1.81723e-14	-1.5039	0.324499	0.000112333	-1.49302	0.479059
42863817	chr2:42863817:G:C	6.67631e-15	-1.2018	-0.978936	3.86043e-05	-1.07063	-1.01144
42863835	chr2:42863835:G:A	3.1572e-14	-3.24329e-10	-0.627033	0.000158451	-3.24329e-10	-0.669988
42863841	chr2:42863841:G:A	7.43072e-15	-2.07368	-3.46321e-10	3.84041e-05	-2.08727	-3.46321e-10
42863916	chr2:42863916:C:T	2.06866e-14	-3.24329e-10	-1.04981	0.000112223	-3.24329e-10	-1.01494
42863960	chr2:42863960:G:A	7.66796e-15	-1.0506	-0.991651	4.49733e-05	-0.906134	-1.02323
42863990	chr2:42863990:G:A	1.53501e-14	-3.24329e-10	-1.34818	8.04359e-05	-3.24329e-10	-1.34797
42864023	chr2:42864023:G:C	3.33e-14	-2.03009	1.45635	0.000182826	-2.04591	1.51901
42864285	chr2:42864285:G:C	8.63051e-15	-1.924	-3.46321e-10	4.44022e-05	-1.94214	-3.46321e-10
42864351	chr2:42864351:A:G	1.72757e-14	-3.24329e-10	-1.23	9.15233e-05	-3.24329e-10	-1.21884
42864367	chr2:42864367:C:T	3.10865e-14	-3.24329e-10	-0.642528	0.000172228	-3.24329e-10	-0.586614
42864410	chr2:42864410:G:A	2.8203e-15	-1.71901	-1.32345	1.53285e-05	-1.70625	-1.29947
42864565	chr2:42864565:C:A	1.53682e-14	-3.24329e-10	-1.347	8.11986e-05	-3.24329e-10	-1.33853
42864608	chr2:42864608:T:C	1.53641e-14	-3.24329e-10	-1.34727	8.05017e-05	-3.24329e-10	-1.34715
42864719	chr2:42864719:C:T	1.58005e-14	-3.24329e-10	-1.31926	8.21312e-05	-3.24329e-10	-1.32711
42865157	chr2:42865157:C:T	3.00746e-15	-1.67574	-1.30247	1.64523e-05	-1.663	-1.27197
42865460	chr2:42865460:A:G	1.91754e-14	-3.24329e-10	-1.12567	9.77491e-05	-3.24329e-10	-1.15303
42865757	chr2:42865757:C:T	1.53729e-14	-3.24329e-10	-1.34669	8.04651e-05	-3.24329e-10	-1.34761
42865980	chr2:42865980:G:T	1.77797e-14	-3.24329e-10	-1.20125	9.11412e-05	-3.24329e-10	-1.22302
42866271	chr2:42866271:A:G	1.54333e-14	-3.24329e-10	-1.34277	8.04186e-05	-3.24329e-10	-1.34819
42866320	chr2:42866320:C:T	1.53557e-14	-3.24329e-10	-1.34781	8.04128e-05	-3.24329e-10	-1.34826
42866627	chr2:42866627:A:G	3.37652e-15	-1.67848	-1.18397	2.00819e-05	-1.54352	-1.19209
42866751	chr2:42866751:A:G	2.04076e-14	-3.24329e-10	-1.06339	0.00010782	-3.24329e-10	-1.05497
42867220	chr2:42867220:A:G	8.71759e-15	-1.20305	-0.710912	4.89631e-05	-1.16596	-0.678409
42868011	chr2:42868011:G:A	3.13806e-15	-1.58784	-1.34786	2.4757e-05	-1.18924	-1.33708
42868148	chr2:42868148:G:A	1.76791e-14	-3.24329e-10	-1.20692	9.62185e-05	-3.24329e-10	-1.16881
42868595	chr2:42868595:C:T	1.84718e-14	-3.24329e-10	-1.16306	0.000101054	-3.24329e-10	-1.11978
42868646	chr2:42868646:C:T	5.57593e-15	-1.19399	-1.16685	3.80925e-05	-0.964199	-1.13122
42868731	chr2:42868731:T:C	7.33912e-15	-1.44597	-0.640109	4.33539e-05	-1.29757	-0.668467
42868848	chr2:42868848:C:T	6.91942e-15	-0.79688	-1.34809	4.59619e-05	-0.559725	-1.34789
42868996	chr2:42868996:T:C	5.83084e-15	-1.47337	-0.842768	3.38175e-05	-1.33367	-0.880786
42869039	chr2:42869039:G:A	6.64216e-15	-0.83766	-1.34821	4.40011e-05	-0.602957	-1.34826
42869202	chr2:42869202:A:G	6.35243e-14	-3.24329e-10	0.0721212	0.000315131	-3.24329e-10	0.0175569
42869231	chr2:42869231:A:AT	7.43853e-15	-0.724592	-1.34804	4.99198e-05	-0.476827	-1.34819
42869350	chr2:42869350:T:G	4.11787e-15	-1.45787	-1.20609	2.83665e-05	-1.09956	-1.29066
42869691	chr2:42869691:T:C	6.74367e-15	-0.843536	-1.32716	4.49704e-05	-0.600701	-1.32873
42869753	chr2:42869753:A:C	7.35955e-15	-0.743136	-1.34017	4.95323e-05	-0.491704	-1.3411
42869786	chr2:42869786:A:G	7.32046e-15	-0.755336	-1.33329	4.92904e-05	-0.503039	-1.33466
42869801	chr2:42869801:T:A	2.67306e-14	-3.24329e-10	-0.793493	0.000148747	-3.24329e-10	-0.733182
42870310	chr2:42870310:A:G	1.87205e-14	-3.24329e-10	-1.14968	0.000105273	-3.24329e-10	-1.07888
42870466	chr2:42870466:T:TG	2.73506e-14	-3.24329e-10	-0.770564	0.000137596	-3.24329e-10	-0.811109
42870567	chr2:42870567:G:A	5.36736e-14	-3.24329e-10	-0.0963802	0.000258143	-3.24329e-10	-0.181919
42870649	chr2:42870649:C:A	1.54708e-14	-3.24329e-10	-1.34035	8.18802e-05	-3.24329e-10	-1.33017
42870748	chr2:42870748:AT:A	4.74683e-14	-3.24329e-10	-0.219239	0.000229242	-3.24329e-10	-0.300653
42870781	chr2:42870781:C:T	4.66814e-14	-3.24329e-10	-0.235957	0.0002256	-3.24329e-10	-0.31667
42870788	chr2:42870788:C:G	4.16845e-15	-1.37217	-1.27959	3.06643e-05	-0.979811	-1.33252
42870839	chr2:42870839:T:C	1.53826e-14	-3.24329e-10	-1.34606	8.09546e-05	-3.24329e-10	-1.34154
42870873	chr2:42870873:T:C	2.23131e-15	-2.03295	-1.24376	1.30382e-05	-1.95996	-1.20759
42871137	chr2:42871137:C:T	1.54212e-14	-3.24329e-10	-1.34356	8.0999e-05	-3.24329e-10	-1.34099
42871152	chr2:42871152:C:A	5.07097e-14	-3.24329e-10	-0.153184	0.000244126	-3.24329e-10	-0.237747
42871384	chr2:42871384:T:C	1.73117e-14	-3.24329e-10	-1.22792	9.4958e-05	-3.24329e-10	-1.182
42871819	chr2:42871819:T:G	2.48038e-14	-3.24329e-10	-0.868305	0.000121183	-3.24329e-10	-0.938132
42872126	chr2:42872126:G:C	3.50597e-15	-1.89073	-0.934105	1.84326e-05	-1.92308	-0.898232
42872187	chr2:42872187:AC:A	2.31559e-14	-3.24329e-10	-0.937051	0.000113865	-3.24329e-10	-1.00042
42872205	chr2:42872205:GAGAGAGAGAGAGAGAGAGAGAC:G	1.60605e-14	-3.24329e-10	-1.30294	8.17375e-05	-3.24329e-10	-1.33192
42872322	chr2:42872322:G:A	2.3029e-14	-3.24329e-10	-0.942549	0.000113325	-3.24329e-10	-1.00517
42872482	chr2:42872482:G:A	5.71483e-15	-1.01512	-1.32112	4.37344e-05	-0.6153	-1.342
42872486	chr2:42872486:C:T	2.2635e-14	-3.24329e-10	-0.959803	0.000111521	-3.24329e-10	-1.02122
42872494	chr2:42872494:G:A	2.19171e-14	-3.24329e-10	-0.992037	0.000108281	-3.24329e-10	-1.0507
42872560	chr2:42872560:G:A	2.31161e-14	-3.24329e-10	-0.938771	0.000113703	-3.24329e-10	-1.00184
42872605	chr2:42872605:C:G	9.22349e-15	-0.576177	-1.28137	8.36904e-05	-0.0553663	-1.25294
42872816	chr2:42872816:C:T	2.37968e-15	-2.07755	-1.13479	1.35892e-05	-2.03907	-1.08709
42873163	chr2:42873163:A:T	2.7628e-15	-1.96564	-1.09741	1.51108e-05	-1.84239	-1.17763
42873308	chr2:42873308:A:G	1.79722e-14	-3.24329e-10	-1.19048	9.76433e-05	-3.24329e-10	-1.15411
42873440	chr2:42873440:T:C	1.32838e-13	-3.24329e-10	0.809831	0.000765592	-3.24329e-10	0.905217
42873466	chr2:42873466:T:G	4.75157e-14	-3.24329e-10	-0.218241	0.000221315	-3.24329e-10	-0.335844
42873671	chr2:42873671:T:C	4.26841e-14	-3.24329e-10	-0.325476	0.000200181	-3.24329e-10	-0.436212
42873675	chr2:42873675:A:G	4.22142e-14	-3.24329e-10	-0.336546	0.000198099	-3.24329e-10	-0.446664
42873796	chr2:42873796:A:G	2.14725e-14	-3.24329e-10	-1.01253	0.000118457	-3.24329e-10	-0.960879
42874073	chr2:42874073:C:T	8.58627e-15	-1.92914	-3.46321e-10	4.22956e-05	-1.99075	-3.46321e-10
42874317	chr2:42874317:T:A	3.59922e-15	-1.56279	-1.2358	2.48128e-05	-1.21397	-1.3101
42874330	chr2:42874330:G:A	3.54732e-15	-1.57658	-1.23653	1.99452e-05	-1.48249	-1.25995
42875187	chr2:42875187:C:T	3.39324e-15	-1.50927	-1.34825	2.33597e-05	-1.2369	-1.34752
42875467	chr2:42875467:G:A	1.12183e-14	-1.4489	-0.212852	0.000104456	-1.01257	-0.074098
42875560	chr2:42875560:A:G	1.62072e-14	-3.24329e-10	-1.29385	8.5636e-05	-3.24329e-10	-1.28533
42875646	chr2:42875646:A:G	1.64118e-14	-3.24329e-10	-1.2813	8.87558e-05	-3.24329e-10	-1.24954
42876044	chr2:42876044:C:T	1.70311e-14	-1.77091	0.526647	8.79408e-05	-1.5439	0.285132
42876300	chr2:42876300:T:G	6.08762e-15	-1.50266	-0.77039	3.43667e-05	-1.51233	-0.686016
42876326	chr2:42876326:C:T	7.79615e-15	-2.02567	-3.46321e-10	4.08256e-05	-2.02612	-3.46321e-10
42877097	chr2:42877097:A:T	3.08866e-14	-3.24329e-10	-0.648981	0.000158446	-3.24329e-10	-0.670019
42877242	chr2:42877242:G:C	3.2704e-15	-1.56588	-1.32851	1.90634e-05	-1.46324	-1.32442
42877446	chr2:42877446:G:T	7.42583e-15	-1.31301	-0.76133	2.93356e-05	-1.4506	-0.906029
42877461	chr2:42877461:C:A	2.58296e-15	-1.81858	-1.31178	1.61256e-05	-1.61745	-1.33758
42877582	chr2:42877582:A:G	1.63787e-14	-3.24329e-10	-1.28332	8.836e-05	-3.24329e-10	-1.25401
42877835	chr2:42877835:C:T	2.86498e-15	-1.80887	-1.21787	1.43913e-05	-1.83336	-1.23545
42878283	chr2:42878283:A:T	2.03823e-14	-3.24329e-10	-1.06464	0.000106799	-3.24329e-10	-1.06448
42878356	chr2:42878356:C:A	2.62985e-15	-1.90439	-1.20799	1.5702e-05	-1.72833	-1.25332
42878692	chr2:42878692:C:T	1.57478e-14	-3.24329e-10	-1.3226	8.37832e-05	-3.24329e-10	-1.3072
42878698	chr2:42878698:G:C	2.64467e-15	-1.79665	-1.31011	1.19705e-05	-2.00076	-1.25223
42878783	chr2:42878783:C:T	2.70565e-15	-1.80385	-1.28011	1.24665e-05	-2.0049	-1.20748
42878867	chr2:42878867:C:T	1.76672e-14	-3.24329e-10	-1.20759	9.48744e-05	-3.24329e-10	-1.18288
42878941	chr2:42878941:G:A	1.88096e-14	-3.24329e-10	-1.14493	0.000102008	-3.24329e-10	-1.11038
42878953	chr2:42878953:C:G	2.74693e-15	-1.72161	-1.34721	1.794e-05	-1.50661	-1.34179
42879137	chr2:42879137:A:G	3.15112e-15	-1.65421	-1.27734	2.02296e-05	-1.39937	-1.32891
42879149	chr2:42879149:G:GA	1.56656e-14	-3.24329e-10	-1.32783	8.27498e-05	-3.24329e-10	-1.31961
42879238	chr2:42879238:C:T	1.59183e-14	-3.24329e-10	-1.31183	8.4297e-05	-3.24329e-10	-1.30109
42879816	chr2:42879816:C:T	4.35201e-15	-2.0865	-0.522163	2.73646e-05	-2.07804	-0.348144
42879899	chr2:42879899:C:T	4.16813e-15	-1.92629	-0.725544	2.20339e-05	-1.76919	-0.873656
42879914	chr2:42879914:T:C	1.58635e-14	-3.24329e-10	-1.31528	8.57345e-05	-3.24329e-10	-1.28418
42880039	chr2:42880039:A:C	1.53567e-14	-3.24329e-10	-1.34775	8.05034e-05	-3.24329e-10	-1.34713
42880844	chr2:42880844:G:C	2.33227e-14	-3.24329e-10	-0.929874	0.000118217	-3.24329e-10	-0.962909
42881128	chr2:42881128:C:T	1.94902e-14	-3.24329e-10	-1.10939	0.000102102	-3.24329e-10	-1.10946
42881157	chr2:42881157:G:A	1.55734e-14	-3.24329e-10	-1.33374	8.09687e-05	-3.24329e-10	-1.34137
42881189	chr2:42881189:G:C	1.82952e-14	-3.24329e-10	-1.17266	0.000102714	-3.24329e-10	-1.10348
42881237	chr2:42881237:G:A	2.23254e-14	-3.24329e-10	-0.973579	0.000125888	-3.24329e-10	-0.900043
42881803	chr2:42881803:A:G	2.0735e-14	-3.24329e-10	-1.04748	0.000121949	-3.24329e-10	-0.931826
42881902	chr2:42881902:G:T	4.68915e-15	-2.08475	-0.449304	2.94951e-05	-2.0817	-0.269502
42882099	chr2:42882099:A:G	2.28044e-14	-3.24329e-10	-0.95235	0.00012579	-3.24329e-10	-0.900816
42882317	chr2:42882317:G:A	7.61639e-14	-3.24329e-10	0.253586	0.000375574	-3.24329e-10	0.193023
42882443	chr2:42882443:A:G	2.91752e-15	-1.89436	-1.11421	1.38986e-05	-1.99056	-1.11309
42883168	chr2:42883168:C:G	1.97151e-14	-3.24329e-10	-1.09792	0.000100565	-3.24329e-10	-1.12463
42883336	chr2:42883336:G:C	3.00546e-15	-1.65667	-1.3222	1.98497e-05	-1.41164	-1.33561
42883753	chr2:42883753:C:T	4.13295e-15	-1.67294	-0.987375	2.44417e-05	-1.67083	-0.868316
42884201	chr2:42884201:G:A	1.93675e-14	-3.24329e-10	-1.1157	9.898e-05	-3.24329e-10	-1.14051
42884441	chr2:42884441:A:T	1.53575e-14	-3.24329e-10	-1.3477	8.07725e-05	-3.24329e-10	-1.34379
42884528	chr2:42884528:G:A	2.55333e-15	-1.97062	-1.17129	1.40601e-05	-2.02682	-1.06527
42884592	chr2:42884592:T:C	2.22917e-14	-3.24329e-10	-0.975088	0.00011058	-3.24329e-10	-1.02969
42884728	chr2:42884728:G:C	2.18337e-14	-3.24329e-10	-0.995847	0.000108569	-3.24329e-10	-1.04805
42884935	chr2:42884935:T:G	1.73254e-14	-3.24329e-10	-1.22713	9.17708e-05	-3.24329e-10	-1.21614
42885032	chr2:42885032:G:A	4.06367e-15	-2.02799	-0.649228	2.2058e-05	-2.03577	-0.605989
42885146	chr2:42885146:C:T	1.62299e-14	-3.24329e-10	-1.29245	8.56685e-05	-3.24329e-10	-1.28495
42885147	chr2:42885147:G:A	2.39993e-14	-3.24329e-10	-0.901276	0.000139397	-3.24329e-10	-0.798107
42885149	chr2:42885149:G:T	2.40246e-14	-3.24329e-10	-0.900224	0.000139558	-3.24329e-10	-0.796954
42885238	chr2:42885238:G:C	1.6937e-14	-3.24329e-10	-1.2498	8.96145e-05	-3.24329e-10	-1.23991
42885714	chr2:42885714:A:G	1.03566e-13	-3.24329e-10	0.56091	0.000512993	-3.24329e-10	0.50483
42885748	chr2:42885748:C:T	7.62269e-15	-1.80367	-0.244502	3.94412e-05	-1.69529	-0.365333
42885865	chr2:42885865:C:G	1.6937e-14	-3.24329e-10	-1.2498	8.96145e-05	-3.24329e-10	-1.23991
42886066	chr2:42886066:C:T	3.18355e-15	-1.80425	-1.11706	2.04268e-05	-1.62064	-1.09795
42886217	chr2:42886217:C:T	3.30028e-15	-2.08718	-0.798119	2.0203e-05	-2.07233	-0.657264
42886395	chr2:42886395:G:A	1.5901e-14	-3.24329e-10	-1.31292	8.20783e-05	-3.24329e-10	-1.32776
42886501	chr2:42886501:G:A	3.35602e-15	-2.08331	-0.785237	2.09534e-05	-2.0508	-0.642326
42886649	chr2:42886649:G:A	2.8356e-15	-2.06636	-0.970686	1.48537e-05	-2.07244	-0.964741
42887028	chr2:42887028:C:T	2.94014e-15	-1.76461	-1.23623	1.82949e-05	-1.55553	-1.27328
42887048	chr2:42887048:T:G	4.29104e-14	-3.24329e-10	-0.320189	0.00020922	-3.24329e-10	-0.392048
42887139	chr2:42887139:A:C	2.12021e-14	-3.24329e-10	-1.0252	0.000109698	-3.24329e-10	-1.0377
42887356	chr2:42887356:G:A	1.24314e-14	-2.08727	0.528198	6.51288e-05	-2.08628	0.527219
42887442	chr2:42887442:T:C	2.19662e-15	-2.07082	-1.22156	1.20967e-05	-2.08717	-1.15533
42887835	chr2:42887835:C:T	2.17346e-14	-3.24329e-10	-1.00039	0.000124807	-3.24329e-10	-0.908663
42887918	chr2:42887918:G:A	2.09475e-14	-3.24329e-10	-1.03728	0.000109958	-3.24329e-10	-1.03533
42888362	chr2:42888362:G:A	2.28853e-15	-1.91885	-1.33255	1.09604e-05	-1.99727	-1.34388
42888392	chr2:42888392:A:AT	1.54995e-14	-3.24329e-10	-1.33849	8.20438e-05	-3.24329e-10	-1.32818
42888453	chr2:42888453:C:T	7.33123e-15	-2.08716	-3.46321e-10	4.05915e-05	-2.03187	-3.46321e-10
42888612	chr2:42888612:A:AG	3.3129e-14	-3.24329e-10	-0.578892	0.000187308	-3.24329e-10	-0.502676
42888779	chr2:42888779:T:C	1.9122e-14	-3.24329e-10	-1.12846	9.90941e-05	-3.24329e-10	-1.13936
42888820	chr2:42888820:T:C	2.1653e-14	-3.24329e-10	-1.00416	0.000109736	-3.24329e-10	-1.03735
42888834	chr2:42888834:A:G	6.14762e-14	-3.24329e-10	0.0393482	0.000304585	-3.24329e-10	-0.0164811
42889032	chr2:42889032:A:G	4.11907e-15	-2.08434	-0.579336	1.86679e-05	-2.07666	-0.731966
42889060	chr2:42889060:A:G	1.54468e-14	-3.24329e-10	-1.3419	8.09493e-05	-3.24329e-10	-1.34161
42889157	chr2:42889157:A:G	1.59164e-14	-3.24329e-10	-1.31195	8.49206e-05	-3.24329e-10	-1.29371
42889351	chr2:42889351:T:C	1.35131e-13	-3.24329e-10	0.826944	0.000651819	-3.24329e-10	0.744336
42889558	chr2:42889558:T:C	7.87081e-15	-2.01614	-3.46321e-10	4.06695e-05	-2.02995	-3.46321e-10
42889942	chr2:42889942:A:G	1.62571e-14	-3.24329e-10	-1.29077	8.3536e-05	-3.24329e-10	-1.31015
42890053	chr2:42890053:T:G	1.69342e-14	-3.24329e-10	-1.24997	8.96036e-05	-3.24329e-10	-1.24004
42890106	chr2:42890106:A:G	4.04369e-15	-1.59846	-1.08369	2.48653e-05	-1.34452	-1.17744
42890110	chr2:42890110:A:T	1.63506e-14	-3.24329e-10	-1.28504	8.39292e-05	-3.24329e-10	-1.30546
42890134	chr2:42890134:C:A	1.76573e-14	-3.24329e-10	-1.20815	9.4292e-05	-3.24329e-10	-1.18904
42890216	chr2:42890216:G:A	7.345e-15	-2.08528	-3.46321e-10	3.86043e-05	-2.08207	-3.46321e-10
42890494	chr2:42890494:C:G	1.5359e-14	-3.24329e-10	-1.3476	8.04341e-05	-3.24329e-10	-1.34799
42890760	chr2:42890760:C:T	1.85773e-14	-3.24329e-10	-1.15736	9.6625e-05	-3.24329e-10	-1.16459
42890984	chr2:42890984:G:T	7.88024e-15	-2.01494	-3.46321e-10	3.93211e-05	-2.06367	-3.46321e-10
42891278	chr2:42891278:C:T	1.59802e-14	-3.24329e-10	-1.30795	8.29719e-05	-3.24329e-10	-1.31693
42891289	chr2:42891289:G:A	1.61342e-14	-3.24329e-10	-1.29836	8.30284e-05	-3.24329e-10	-1.31625
42891658	chr2:42891658:G:A	2.5682e-14	-3.24329e-10	-0.833513	0.000150407	-3.24329e-10	-0.722089
42891732	chr2:42891732:G:A	9.8637e-15	-1.48195	-0.308488	4.4962e-05	-1.68115	-0.248461
42891835	chr2:42891835:T:C	1.64513e-14	-3.24329e-10	-1.2789	8.43092e-05	-3.24329e-10	-1.30094
42892112	chr2:42892112:G:C	3.77181e-14	-3.24329e-10	-0.449162	0.000192232	-3.24329e-10	-0.476726
42892160	chr2:42892160:A:T	3.5284e-14	-3.24329e-10	-0.515874	0.00020052	-3.24329e-10	-0.434519
42892309	chr2:42892309:G:T	1.55723e-14	-3.24329e-10	-1.33381	8.3147e-05	-3.24329e-10	-1.31482
42892590	chr2:42892590:G:A	1.83979e-14	-3.24329e-10	-1.16706	9.27833e-05	-3.24329e-10	-1.20517
42892647	chr2:42892647:C:T	1.86672e-14	-3.24329e-10	-1.15253	9.96486e-05	-3.24329e-10	-1.13378
42893110	chr2:42893110:A:G	2.43818e-15	-1.85623	-1.33182	1.67561e-05	-1.56876	-1.34791
42893130	chr2:42893130:C:G	4.8629e-15	-1.52363	-0.974034	2.46947e-05	-1.54165	-0.987195
42893290	chr2:42893290:A:G	2.41575e-15	-2.08727	-1.11002	1.23549e-05	-2.05774	-1.16364
42893455	chr2:42893455:C:T	1.84404e-14	-3.24329e-10	-1.16476	9.81817e-05	-3.24329e-10	-1.14861
42893553	chr2:42893553:G:C	3.03184e-14	-3.24329e-10	-0.667549	0.000170811	-3.24329e-10	-0.594873
42893609	chr2:42893609:G:A	7.26893e-15	-1.51544	-0.580252	3.47358e-05	-1.72937	-0.458286
42893944	chr2:42893944:A:G	2.01902e-14	-3.24329e-10	-1.0741	0.00010239	-3.24329e-10	-1.10664
42894448	chr2:42894448:C:A	1.30288e-14	-1.51214	-3.46321e-10	8.42397e-05	-1.30177	-3.46321e-10
42894527	chr2:42894527:C:T	3.68022e-14	-3.24329e-10	-0.473745	0.000209105	-3.24329e-10	-0.392595
42894582	chr2:42894582:A:T	1.53608e-14	-3.24329e-10	-1.34748	8.04192e-05	-3.24329e-10	-1.34818
42894586	chr2:42894586:C:A	1.96982e-15	-2.06669	-1.33467	1.00867e-05	-2.08711	-1.33711
42894713	chr2:42894713:T:C	1.03455e-14	-1.55646	-0.186286	4.62199e-05	-1.4828	-0.41922
42894778	chr2:42894778:A:G	6.38421e-15	-1.84713	-0.378339	2.78316e-05	-1.92638	-0.482883
42895078	chr2:42895078:T:G	1.92402e-15	-2.08727	-1.33762	1.03304e-05	-2.05291	-1.34743
42895150	chr2:42895150:C:T	5.29807e-15	-1.67537	-0.736591	2.66449e-05	-1.70345	-0.749389
42895374	chr2:42895374:C:G	4.9223e-15	-1.65647	-0.829054	2.48759e-05	-1.68147	-0.840062
42895541	chr2:42895541:A:G	2.33605e-15	-2.08715	-1.14369	1.20462e-05	-2.05231	-1.19437
42895626	chr2:42895626:G:A	2.13699e-15	-2.02971	-1.2902	1.1869e-05	-1.92294	-1.33856
42895664	chr2:42895664:G:A	1.6244e-14	-3.24329e-10	-1.29158	8.33964e-05	-3.24329e-10	-1.31183
42895695	chr2:42895695:G:A	1.82993e-14	-3.24329e-10	-1.17244	9.73344e-05	-3.24329e-10	-1.15728
42895771	chr2:42895771:C:T	2.92735e-14	-3.24329e-10	-0.702619	0.000146716	-3.24329e-10	-0.746935
42896099	chr2:42896099:C:T	6.14192e-15	-1.62782	-0.636349	3.0637e-05	-1.66082	-0.652403
42896219	chr2:42896219:C:T	1.30272e-13	-3.24329e-10	0.790323	0.000759427	-3.24329e-10	0.897132
42896458	chr2:42896458:C:T	1.5827e-14	-3.24329e-10	-1.31758	8.50151e-05	-3.24329e-10	-1.2926
42896566	chr2:42896566:A:G	2.22982e-15	-2.08627	-1.19111	1.16755e-05	-2.04534	-1.2326
42896591	chr2:42896591:G:A	1.7241e-14	-3.24329e-10	-1.23201	9.39069e-05	-3.24329e-10	-1.19313
42896638	chr2:42896638:C:T	2.49024e-14	-3.24329e-10	-0.864339	0.000137443	-3.24329e-10	-0.812219
42896677	chr2:42896677:C:T	9.06449e-15	-1.87494	-3.46321e-10	5.01799e-05	-1.81982	-3.46321e-10
42896879	chr2:42896879:G:T	1.71248e-14	-3.24329e-10	-1.23877	9.10453e-05	-3.24329e-10	-1.22407
42896880	chr2:42896880:C:T	1.71248e-14	-3.24329e-10	-1.23877	9.10453e-05	-3.24329e-10	-1.22407
42897184	chr2:42897184:A:C	1.62371e-14	-3.24329e-10	-1.29201	8.65901e-05	-3.24329e-10	-1.27425
42897387	chr2:42897387:T:G	3.01841e-14	-3.24329e-10	-0.671987	0.000178937	-3.24329e-10	-0.548399
42897472	chr2:42897472:G:A	1.5819e-14	-3.24329e-10	-1.31809	8.35242e-05	-3.24329e-10	-1.3103
42897473	chr2:42897473:G:A	2.21626e-14	-3.24329e-10	-0.980898	0.000109895	-3.24329e-10	-1.0359
42897700	chr2:42897700:C:T	1.54907e-14	-3.24329e-10	-1.33906	8.23444e-05	-3.24329e-10	-1.32452
42897754	chr2:42897754:T:G	2.01182e-15	-2.08577	-1.29449	1.04707e-05	-2.06931	-1.31754
42897898	chr2:42897898:C:G	4.71487e-15	-1.60732	-0.921257	2.40154e-05	-1.6249	-0.931837
42898111	chr2:42898111:T:G	1.77479e-14	-3.24329e-10	-1.20304	8.96094e-05	-3.24329e-10	-1.23997
42898123	chr2:42898123:A:C	1.99375e-15	-2.06984	-1.31945	1.02407e-05	-2.0868	-1.32226
42898130	chr2:42898130:A:G	3.69702e-14	-3.24329e-10	-0.469189	0.000181648	-3.24329e-10	-0.533363
42898260	chr2:42898260:C:T	1.6404e-14	-3.24329e-10	-1.28178	8.40362e-05	-3.24329e-10	-1.30418
42898279	chr2:42898279:T:C	1.90599e-14	-3.24329e-10	-1.13172	0.000101349	-3.24329e-10	-1.11686
42898310	chr2:42898310:C:T	1.53855e-14	-3.24329e-10	-1.34587	8.04226e-05	-3.24329e-10	-1.34814
42898841	chr2:42898841:A:G	2.22792e-15	-2.04961	-1.22862	1.41624e-05	-1.93268	-1.15217
42898875	chr2:42898875:G:A	1.57754e-13	-3.24329e-10	0.981738	0.000918334	-3.24329e-10	1.08713
42899715	chr2:42899715:T:C	1.6937e-14	-3.24329e-10	-1.2498	8.61207e-05	-3.24329e-10	-1.27968
42899905	chr2:42899905:A:G	1.92034e-15	-2.08576	-1.34104	1.04171e-05	-2.04724	-1.34474
42900283	chr2:42900283:A:G	5.36164e-14	-3.24329e-10	-0.0974465	0.000304172	-3.24329e-10	-0.0178395
42900365	chr2:42900365:G:C	1.71681e-14	-3.24329e-10	-1.23625	9.67623e-05	-3.24329e-10	-1.16317
42900577	chr2:42900577:T:C	7.95201e-15	-0.727833	-1.27804	3.37953e-05	-0.984745	-1.23037
42900646	chr2:42900646:A:C	2.07228e-15	-2.0727	-1.27796	1.13781e-05	-2.08023	-1.22352
42900676	chr2:42900676:C:T	6.96668e-15	-1.74545	-0.392714	3.55711e-05	-1.76126	-0.402635
42900818	chr2:42900818:A:G	7.70285e-14	-3.24329e-10	0.264874	0.000353986	-3.24329e-10	0.133827
42900860	chr2:42900860:G:A	1.92381e-15	-2.08338	-1.34161	1.01521e-05	-2.07855	-1.3392
42900993	chr2:42900993:G:C	8.541e-15	-0.587297	-1.34713	3.51635e-05	-0.841608	-1.33381
42901226	chr2:42901226:A:G	5.66783e-15	-1.90837	-0.436127	3.0624e-05	-2.05649	-0.257153
42901232	chr2:42901232:G:T	1.56168e-14	-3.24329e-10	-1.33096	8.33981e-05	-3.24329e-10	-1.31181
42901263	chr2:42901263:A:C	7.88271e-14	-3.24329e-10	0.287955	0.000450916	-3.24329e-10	0.375849
42901459	chr2:42901459:TCA:T	1.91179e-14	-3.24329e-10	-1.12868	0.00010164	-3.24329e-10	-1.114
42901815	chr2:42901815:G:A	2.56474e-15	-1.79015	-1.3473	1.3114e-05	-1.81573	-1.34603
42901827	chr2:42901827:G:A	6.32239e-14	-3.24329e-10	0.0673803	0.000359173	-3.24329e-10	0.148374
42901842	chr2:42901842:G:A	1.67939e-14	-3.24329e-10	-1.25828	8.99525e-05	-3.24329e-10	-1.23615
42901997	chr2:42901997:T:C	1.83861e-14	-3.24329e-10	-1.1677	9.26347e-05	-3.24329e-10	-1.20677
42902095	chr2:42902095:C:T	1.68311e-14	0.00932703	-1.2654	6.50847e-05	-0.271725	-1.28802
42902616	chr2:42902616:G:A	1.73959e-14	-3.24329e-10	-1.22307	9.21182e-05	-3.24329e-10	-1.21236
42903268	chr2:42903268:C:T	1.62102e-14	-0.71581	-0.577851	7.46615e-05	-0.900916	-0.521552
42903455	chr2:42903455:A:G	1.59235e-14	-3.24329e-10	-1.31151	8.22226e-05	-3.24329e-10	-1.326
42903463	chr2:42903463:C:T	2.15999e-14	-3.24329e-10	-1.00661	0.000118741	-3.24329e-10	-0.958487
42903641	chr2:42903641:C:T	1.64698e-14	-3.24329e-10	-1.27777	8.80803e-05	-3.24329e-10	-1.25718
42903783	chr2:42903783:T:C	2.05135e-15	-2.07214	-1.28866	1.08951e-05	-2.00844	-1.33867
42903870	chr2:42903870:A:AT	1.67025e-14	-3.24329e-10	-1.26374	9.01527e-05	-3.24329e-10	-1.23393
42904969	chr2:42904969:T:C	3.53177e-14	-0.170538	-0.344381	0.000315531	0.279825	-0.261
42905006	chr2:42905006:G:A	3.09784e-14	0.0533935	-0.699404	0.000183005	-0.0239227	-0.501995
42905084	chr2:42905084:G:C	6.82629e-15	-1.46777	-0.690745	3.0911e-05	-1.65165	-0.652673
42905144	chr2:42905144:T:A	4.99981e-14	1.07149	-1.23881	0.000294688	1.17797	-1.22748
42905182	chr2:42905182:C:G	1.54779e-14	-3.24329e-10	-1.33989	8.29784e-05	-3.24329e-10	-1.31685
42905205	chr2:42905205:G:A	7.34898e-15	-2.08474	-3.46321e-10	4.00353e-05	-2.04567	-3.46321e-10
42905384	chr2:42905384:C:T	3.05832e-14	-0.680061	0.0212109	0.000165588	-0.787511	0.161582
42905980	chr2:42905980:T:C	2.56659e-15	-2.0853	-1.05142	1.37898e-05	-2.06133	-1.05017
42906352	chr2:42906352:A:G	2.43753e-15	-2.08562	-1.10269	1.21606e-05	-2.05217	-1.18507
42906968	chr2:42906968:A:G	9.6825e-15	-1.80898	-3.46321e-10	5.36398e-05	-1.75314	-3.46321e-10
42907261	chr2:42907261:G:T	7.33074e-15	-2.08723	-3.46321e-10	3.91194e-05	-2.06881	-3.46321e-10
42907462	chr2:42907462:T:C	1.11721e-14	-1.81701	0.151127	5.81782e-05	-1.82436	0.152439
42907797	chr2:42907797:C:T	2.30739e-15	-1.95108	-1.29211	1.19389e-05	-1.96694	-1.28869
42907831	chr2:42907831:G:T	4.22678e-15	-1.8226	-0.815263	2.13114e-05	-1.81478	-0.861408
42908036	chr2:42908036:A:G	1.53586e-14	-3.24329e-10	-1.34763	8.07564e-05	-3.24329e-10	-1.34399
42908073	chr2:42908073:G:T	2.37461e-14	-1.26036	0.348475	0.000126861	-1.21987	0.327534
42908652	chr2:42908652:C:T	2.03983e-15	-2.08722	-1.27921	1.03724e-05	-2.06054	-1.33574
42908675	chr2:42908675:A:G	2.80797e-14	-1.72364	0.979388	0.000151054	-1.69113	0.973334
42909240	chr2:42909240:C:A	1.56126e-13	-3.24329e-10	0.971359	0.000772262	-3.24329e-10	0.913892
42909394	chr2:42909394:G:A	2.39084e-14	-3.24329e-10	-0.905071	0.000117531	-3.24329e-10	-0.968732
42910739	chr2:42910739:G:C	6.1893e-15	-0.908663	-1.34782	4.07164e-05	-0.721777	-1.30702
42910978	chr2:42910978:G:A	7.46074e-15	-2.06965	-3.46321e-10	4.09795e-05	-2.02236	-3.46321e-10
42911630	chr2:42911630:C:T	2.55569e-14	-1.73296	0.894567	0.00013144	-1.69898	0.842092
42911634	chr2:42911634:A:C	2.74472e-14	-1.71024	0.943202	0.00014141	-1.67455	0.890787
42911650	chr2:42911650:T:C	4.43258e-14	-3.24329e-10	-0.287734	0.000248633	-3.24329e-10	-0.219452
42911823	chr2:42911823:G:C	2.60035e-14	-3.24329e-10	-0.821072	0.000127128	-3.24329e-10	-0.890238
42912044	chr2:42912044:C:T	6.92544e-15	-0.946085	-1.19801	4.22468e-05	-0.849813	-1.14209
42912235	chr2:42912235:C:A	1.84626e-14	-1.48453	0.320974	8.71254e-05	-1.44627	0.178184
42912936	chr2:42912936:A:G	1.70281e-14	-3.24329e-10	-1.24444	9.10481e-05	-3.24329e-10	-1.22404
42913290	chr2:42913290:C:G	7.67336e-15	-1.60171	-0.439833	3.03918e-05	-1.74174	-0.57952
42913370	chr2:42913370:G:A	1.53757e-14	-3.24329e-10	-1.34651	8.0413e-05	-3.24329e-10	-1.34826
42913513	chr2:42913513:T:C	1.88682e-14	-0.689858	-0.451964	0.000161538	-0.517442	-0.133248
42913645	chr2:42913645:A:C	1.53635e-14	-3.24329e-10	-1.34731	8.04261e-05	-3.24329e-10	-1.34809
42913794	chr2:42913794:A:T	1.26453e-14	-0.515088	-1.02693	8.01053e-05	-0.38791	-0.96418
42913821	chr2:42913821:C:T	1.21466e-14	-1.38971	-0.192541	6.93759e-05	-1.31911	-0.176781
42913934	chr2:42913934:G:A	7.07182e-15	-1.79863	-0.324551	3.51032e-05	-1.79183	-0.385314
42914106	chr2:42914106:A:G	1.60245e-14	-1.29613	-0.00905182	9.60068e-05	-1.21869	0.0476746
42914216	chr2:42914216:A:C	1.53677e-14	-3.24329e-10	-1.34703	8.04209e-05	-3.24329e-10	-1.34816
42914345	chr2:42914345:C:G	8.13202e-15	-1.51286	-0.470636	3.66898e-05	-1.69364	-0.439288
42914441	chr2:42914441:A:G	3.18707e-14	-3.24329e-10	-0.617613	0.000175877	-3.24329e-10	-0.565644
42914629	chr2:42914629:A:T	2.06085e-15	-2.08726	-1.26892	1.03837e-05	-2.064	-1.33119
42914960	chr2:42914960:A:G	1.53912e-14	-3.24329e-10	-1.34551	8.05434e-05	-3.24329e-10	-1.34663
42914977	chr2:42914977:A:G	2.06442e-14	-3.24329e-10	-1.05187	0.000102533	-3.24329e-10	-1.10525
42915047	chr2:42915047:C:G	1.53522e-14	-3.24329e-10	-1.34804	8.04803e-05	-3.24329e-10	-1.34742
42915307	chr2:42915307:AT:A	2.40728e-14	0.305446	-1.20367	0.000111284	0.158648	-1.182
42915859	chr2:42915859:G:T	1.25662e-14	-1.38759	-0.160705	6.03552e-05	-1.37795	-0.257231
42916237	chr2:42916237:T:G	2.22199e-14	0.227181	-1.2055	0.000101063	0.0652901	-1.18497
42916310	chr2:42916310:A:G	3.24958e-14	-3.24329e-10	-0.59819	0.00017913	-3.24329e-10	-0.547319
42916726	chr2:42916726:T:A	2.13826e-14	-3.24329e-10	-1.01673	0.000108256	-3.24329e-10	-1.05093
42917332	chr2:42917332:T:C	8.95113e-14	-3.24329e-10	0.415063	0.000510814	-3.24329e-10	0.500574
42917790	chr2:42917790:G:A	3.31738e-15	-1.53587	-1.34426	1.70477e-05	-1.5513	-1.34811
42918274	chr2:42918274:C:T	8.9616e-14	-3.24329e-10	0.416232	0.000533057	-3.24329e-10	0.543197
42918293	chr2:42918293:T:C	7.30231e-15	-0.80756	-1.28355	5.16589e-05	-0.549468	-1.2413
42918456	chr2:42918456:T:C	1.70247e-13	-3.24329e-10	1.05795	0.000828331	-3.24329e-10	0.983981
42918840	chr2:42918840:C:T	1.74971e-14	-3.24329e-10	-1.21727	9.48888e-05	-3.24329e-10	-1.18273
42919047	chr2:42919047:G:A	1.712e-14	-1.23905	-3.46321e-10	8.93048e-05	-1.24338	-3.46321e-10
42919281	chr2:42919281:T:C	3.4214e-14	-3.24329e-10	-0.546668	0.00019486	-3.24329e-10	-0.463149
42919660	chr2:42919660:T:C	3.29085e-15	-1.78479	-1.10336	1.51608e-05	-1.98223	-1.03449
42919782	chr2:42919782:G:A	2.07797e-14	-1.04533	-3.46321e-10	0.000106305	-1.06912	-3.46321e-10
42919844	chr2:42919844:A:G	7.99365e-15	-2.00065	-3.46321e-10	4.26649e-05	-1.98205	-3.46321e-10
42920078	chr2:42920078:C:G	1.75712e-14	-3.24329e-10	-1.21304	8.97457e-05	-3.24329e-10	-1.23845
42920118	chr2:42920118:C:T	1.78772e-14	-3.24329e-10	-1.19578	9.1154e-05	-3.24329e-10	-1.22288
42920176	chr2:42920176:G:A	1.93785e-13	-3.24329e-10	1.18745	0.000943673	-3.24329e-10	1.11435
42920351	chr2:42920351:C:T	2.07555e-14	-3.24329e-10	-1.04649	0.000114824	-3.24329e-10	-0.992035
42920630	chr2:42920630:T:G	3.59267e-15	-1.8838	-0.91661	1.76261e-05	-2.03663	-0.829422
42920704	chr2:42920704:T:C	7.61382e-15	-1.7922	-0.257132	5.56159e-05	-1.40755	-0.309415
42920851	chr2:42920851:C:G	5.43698e-14	-1.23871	1.15522	0.0002269	-1.6148	1.30387
42920878	chr2:42920878:C:T	6.24673e-15	-1.75541	-0.491838	3.13281e-05	-1.89461	-0.396311
42921031	chr2:42921031:T:C	3.35351e-14	-3.24329e-10	-0.56671	0.000197681	-3.24329e-10	-0.448777
42921150	chr2:42921150:G:A	1.63561e-14	-3.24329e-10	-1.2847	8.52187e-05	-3.24329e-10	-1.29021
42921347	chr2:42921347:G:A	7.56665e-15	-1.89396	-0.161592	4.02319e-05	-1.99769	-0.0430794
42921428	chr2:42921428:A:G	8.72597e-15	-1.8034	-0.109596	6.32293e-05	-1.42521	-0.163457
42921508	chr2:42921508:A:G	9.17948e-13	-1.49086	4.2337	0.00759213	-1.53246	4.7319
42921564	chr2:42921564:G:C	1.66421e-14	-3.24329e-10	-1.26737	8.66521e-05	-3.24329e-10	-1.27353
42921595	chr2:42921595:G:A	2.38714e-15	-1.90615	-1.30306	1.69691e-05	-1.59502	-1.30902
42921699	chr2:42921699:T:G	3.10416e-15	-1.63605	-1.31051	1.34338e-05	-1.7964	-1.34126
42921957	chr2:42921957:A:G	3.4572e-14	-1.27355	0.737296	0.000200688	-1.27327	0.839584
42921966	chr2:42921966:C:T	2.04231e-14	-1.42802	0.365385	0.000179412	-1.16611	0.620366
42922143	chr2:42922143:C:T	7.68587e-15	-2.03992	-3.46321e-10	4.25941e-05	-1.98372	-3.46321e-10
42922345	chr2:42922345:A:C	1.94335e-15	-2.08406	-1.33083	1.01266e-05	-2.08208	-1.33819
42922475	chr2:42922475:T:C	2.17125e-15	-2.08718	-1.21682	1.30029e-05	-2.06825	-1.10201
42922546	chr2:42922546:T:C	1.90605e-15	-2.08616	-1.34811	1.03825e-05	-2.07379	-1.32152
42922681	chr2:42922681:G:C	2.14361e-15	-2.08726	-1.22955	1.27496e-05	-2.06414	-1.1258
42922758	chr2:42922758:C:A	2.21399e-15	-1.94006	-1.34444	1.54045e-05	-1.65733	-1.34344
42922887	chr2:42922887:T:G	2.28782e-14	-3.24329e-10	-0.949117	0.000116317	-3.24329e-10	-0.97911
42922968	chr2:42922968:C:G	2.50788e-15	-1.90881	-1.25105	1.31623e-05	-1.95906	-1.19901
42922972	chr2:42922972:T:G	2.21987e-15	-1.95134	-1.33051	1.30196e-05	-1.84417	-1.32481
42922974	chr2:42922974:T:C	2.16292e-15	-2.07851	-1.22934	1.16091e-05	-2.08556	-1.19808
42923412	chr2:42923412:T:C	1.81156e-14	-3.24329e-10	-1.18253	9.67822e-05	-3.24329e-10	-1.16297
42923499	chr2:42923499:C:T	1.72094e-14	-3.24329e-10	-1.23385	9.47848e-05	-3.24329e-10	-1.18382
42923526	chr2:42923526:G:C	1.65845e-14	-3.24329e-10	-1.27084	8.83545e-05	-3.24329e-10	-1.25407
42923691	chr2:42923691:A:G	3.19367e-15	-1.88011	-1.03802	2.63247e-05	-1.50106	-0.963867
42923760	chr2:42923760:C:T	2.8612e-15	-1.90307	-1.12499	2.27869e-05	-1.54746	-1.06178
42923783	chr2:42923783:T:C	2.50511e-14	-1.41091	0.552524	0.00023161	-1.06594	0.775562
42923784	chr2:42923784:G:A	2.49415e-14	-1.50473	0.641962	0.000220283	-1.18526	0.844738
42923830	chr2:42923830:G:A	1.97779e-15	-2.04996	-1.34736	1.00108e-05	-2.08415	-1.34762
42923853	chr2:42923853:G:A	3.07435e-15	-1.83802	-1.11819	2.5485e-05	-1.44324	-1.0541
42923855	chr2:42923855:A:T	1.74594e-14	-3.24329e-10	-1.21942	9.07631e-05	-3.24329e-10	-1.22718
42923895	chr2:42923895:T:G	2.84649e-15	-1.9136	-1.11961	2.24811e-05	-1.5669	-1.05586
42923900	chr2:42923900:C:T	2.01073e-14	0.158367	-1.23658	9.51614e-05	0.0247011	-1.20456
42923936	chr2:42923936:C:T	2.87033e-15	-1.89549	-1.12938	2.28269e-05	-1.54077	-1.06672
42923962	chr2:42923962:T:C	7.50565e-15	-1.55645	-0.507199	3.13898e-05	-1.81366	-0.475292
42924100	chr2:42924100:C:T	1.86134e-13	-3.24329e-10	1.14717	0.000906736	-3.24329e-10	1.07442
42924179	chr2:42924179:G:A	7.54796e-15	-0.74965	-1.30837	2.83666e-05	-1.09587	-1.29435
42924298	chr2:42924298:G:A	1.9339e-15	-2.07813	-1.34163	1.0148e-05	-2.08558	-1.33258
42924330	chr2:42924330:A:G	1.94768e-15	-2.08433	-1.32834	1.03227e-05	-2.08271	-1.31837
42924633	chr2:42924633:C:T	1.71312e-14	-3.24329e-10	-1.2384	8.75505e-05	-3.24329e-10	-1.26322
42925152	chr2:42925152:G:A	1.61838e-14	-3.24329e-10	-1.29529	8.49298e-05	-3.24329e-10	-1.29361
42925164	chr2:42925164:C:T	2.37052e-14	-1.12146	0.20785	9.872e-05	-1.42222	0.279072
42925180	chr2:42925180:G:A	3.85513e-15	-2.08408	-0.645822	2.13311e-05	-2.08721	-0.588054
42925295	chr2:42925295:G:C	1.65608e-14	-3.24329e-10	-1.27226	8.81116e-05	-3.24329e-10	-1.25683
42925398	chr2:42925398:AGAGAGAGAGAGAGAGT:A	1.94882e-14	-3.24329e-10	-1.1095	0.000105244	-3.24329e-10	-1.07915
42925506	chr2:42925506:G:T	7.69671e-15	-2.03851	-3.46321e-10	3.85798e-05	-2.0827	-3.46321e-10
42925657	chr2:42925657:C:A	1.98374e-15	-2.06261	-1.33171	1.01656e-05	-2.08627	-1.33015
42925738	chr2:42925738:G:T	9.60645e-15	-0.48434	-1.33253	2.60156e-05	-1.14064	-1.3361
42925949	chr2:42925949:C:T	3.42912e-14	-3.24329e-10	-0.544413	0.000201956	-3.24329e-10	-0.427381
42925975	chr2:42925975:T:C	2.55233e-15	-2.01692	-1.12538	1.31875e-05	-2.07069	-1.08547
42926103	chr2:42926103:A:G	9.49482e-15	-0.819002	-1.00955	2.53817e-05	-1.46826	-1.03314
42926523	chr2:42926523:C:T	2.12797e-14	-3.24329e-10	-1.02155	0.000109686	-3.24329e-10	-1.03781
42926632	chr2:42926632:C:T	1.05111e-14	-2.0535	0.326628	6.43699e-05	-2.06165	0.490865
42926654	chr2:42926654:A:T	2.2648e-15	-1.97541	-1.2864	1.18222e-05	-2.07341	-1.19205
42926968	chr2:42926968:G:A	4.40287e-15	-1.77076	-0.826286	1.81083e-05	-1.94108	-0.897977
42927070	chr2:42927070:A:C	2.12284e-15	-2.06567	-1.26087	1.10234e-05	-2.08105	-1.25436
42927210	chr2:42927210:A:G	1.6858e-14	-3.24329e-10	-1.25448	8.75047e-05	-3.24329e-10	-1.26374
42927870	chr2:42927870:C:T	1.8555e-14	-3.24329e-10	-1.15856	9.42225e-05	-3.24329e-10	-1.18977
42928347	chr2:42928347:C:T	1.58934e-14	-3.24329e-10	-1.3134	8.24048e-05	-3.24329e-10	-1.32379
42928403	chr2:42928403:G:A	9.46334e-15	-1.19647	-0.635409	4.44489e-05	-1.33511	-0.60598
42928470	chr2:42928470:C:T	1.58003e-14	-3.24329e-10	-1.31927	8.23716e-05	-3.24329e-10	-1.32419
42928616	chr2:42928616:A:C	5.53964e-15	-1.30701	-1.06037	1.56855e-05	-1.91111	-1.07159
42928741	chr2:42928741:T:TTATATGGGGGG	5.12491e-15	-1.7085	-0.736686	1.8388e-05	-2.0827	-0.741032
42928747	chr2:42928747:C:CT	6.91775e-15	-1.34971	-0.795502	1.9405e-05	-1.97128	-0.798623
42928748	chr2:42928748:C:T	6.9373e-15	-1.34799	-0.794403	1.94398e-05	-1.97059	-0.797516
42928749	chr2:42928749:A:ATAT	6.93585e-15	-1.34792	-0.794683	1.94343e-05	-1.97059	-0.797806
42928803	chr2:42928803:A:C	6.60899e-15	-0.922772	-1.2681	3.55731e-05	-0.927826	-1.23602
42929031	chr2:42929031:T:G	7.52081e-15	-1.33364	-0.727987	2.08959e-05	-1.96464	-0.731239
42929151	chr2:42929151:C:T	6.17933e-15	-1.15986	-1.09824	3.05179e-05	-1.1529	-1.16422
42929186	chr2:42929186:C:T	4.0329e-15	-1.6002	-1.08461	1.36978e-05	-2.04493	-1.07327
42929421	chr2:42929421:G:A	1.60509e-14	-3.24329e-10	-1.30354	8.30988e-05	-3.24329e-10	-1.3154
42929589	chr2:42929589:G:C	6.33963e-15	-1.11878	-1.1137	2.87512e-05	-1.23868	-1.13808
42930307	chr2:42930307:T:C	4.54786e-15	-1.42395	-1.1407	2.33972e-05	-1.46324	-1.11958
42930588	chr2:42930588:C:G	1.54475e-14	-3.24329e-10	-1.34186	8.06139e-05	-3.24329e-10	-1.34576
42931035	chr2:42931035:G:A	1.7023e-14	-3.24329e-10	-1.24474	9.28292e-05	-3.24329e-10	-1.20467
42931402	chr2:42931402:G:A	1.00213e-14	-1.39222	-0.382372	7.3734e-05	-1.16425	-0.27072
42931554	chr2:42931554:C:T	1.53491e-14	-3.24329e-10	-1.34825	8.04295e-05	-3.24329e-10	-1.34805
42931662	chr2:42931662:G:T	1.73914e-14	-3.24329e-10	-1.22333	8.93109e-05	-3.24329e-10	-1.24331
42931878	chr2:42931878:T:G	2.03386e-14	0.279049	-1.34583	0.00012711	0.457729	-1.34811
42932063	chr2:42932063:G:C	8.07772e-15	-1.99019	-3.46321e-10	3.84042e-05	-2.08727	-3.46321e-10
42932821	chr2:42932821:T:G	4.34047e-15	-1.38898	-1.22234	2.00203e-05	-1.50916	-1.22952
42932933	chr2:42932933:T:C	1.43748e-14	-0.0916811	-1.32215	3.75373e-05	-0.824532	-1.28556
42932934	chr2:42932934:G:A	3.47102e-14	-3.24329e-10	-0.532269	0.000211321	-3.24329e-10	-0.382051
42932975	chr2:42932975:C:T	7.35805e-15	-2.08351	-3.46321e-10	3.84158e-05	-2.08696	-3.46321e-10
42933008	chr2:42933008:T:C	3.34688e-15	-2.0633	-0.807975	1.94978e-05	-2.08716	-0.677974
42933246	chr2:42933246:T:C	1.5816e-14	-3.24329e-10	-1.31828	8.3516e-05	-3.24329e-10	-1.31039
42933678	chr2:42933678:A:G	1.43887e-14	-0.0645976	-1.34826	3.78152e-05	-0.756028	-1.34669
42933690	chr2:42933690:C:T	1.53517e-14	-3.24329e-10	-1.34808	8.05236e-05	-3.24329e-10	-1.34688
42934380	chr2:42934380:T:C	2.97727e-15	-1.74175	-1.24654	1.23594e-05	-1.95698	-1.26403
42934633	chr2:42934633:G:A	3.56336e-14	-3.24329e-10	-0.506013	0.00021148	-3.24329e-10	-0.381302
42934645	chr2:42934645:T:C	2.98281e-15	-1.74595	-1.24048	1.26555e-05	-1.96045	-1.23689
42935148	chr2:42935148:C:T	1.6732e-14	-3.24329e-10	-1.26198	8.92668e-05	-3.24329e-10	-1.2438
42935259	chr2:42935259:A:T	7.40135e-15	-2.07764	-3.46321e-10	4.21835e-05	-1.9934	-3.46321e-10
42935409	chr2:42935409:C:A	1.63712e-14	-3.24329e-10	-1.28378	8.49291e-05	-3.24329e-10	-1.29361
42935719	chr2:42935719:G:A	4.19839e-14	-3.24329e-10	-0.342015	0.00025146	-3.24329e-10	-0.208149
42936118	chr2:42936118:G:A	1.70754e-14	-3.24329e-10	-1.24166	8.57691e-05	-3.24329e-10	-1.28377
42936220	chr2:42936220:A:T	7.89334e-15	-0.665653	-1.34763	3.79717e-05	-0.750882	-1.34771
42936674	chr2:42936674:A:G	1.79654e-14	-3.24329e-10	-1.19086	9.64246e-05	-3.24329e-10	-1.16667
42936960	chr2:42936960:C:T	2.0566e-15	-2.04465	-1.3136	1.07467e-05	-2.08391	-1.27692
42937053	chr2:42937053:G:A	2.29296e-14	-3.24329e-10	-0.946871	0.000117824	-3.24329e-10	-0.966243
42937083	chr2:42937083:T:C	4.55858e-14	-3.24329e-10	-0.259706	0.00027375	-3.24329e-10	-0.123216
42937089	chr2:42937089:T:G	1.61413e-14	-3.24329e-10	-1.29792	8.62451e-05	-3.24329e-10	-1.27824
42937148	chr2:42937148:C:T	2.23702e-15	-2.04121	-1.23295	1.19548e-05	-2.08308	-1.17121
42937399	chr2:42937399:A:G	1.6784e-14	-3.24329e-10	-1.25887	8.47389e-05	-3.24329e-10	-1.29586
42937612	chr2:42937612:T:C	1.58938e-14	-1.11598	-0.197391	6.90645e-05	-1.24991	-0.250484
42938007	chr2:42938007:T:C	2.99658e-15	-1.97055	-1.01128	1.4802e-05	-2.03948	-1.00119
42938039	chr2:42938039:C:A	8.34619e-15	-1.95766	0.000164518	5.18919e-05	-1.91462	0.128351
42938134	chr2:42938134:G:A	7.06898e-15	-0.991731	-1.13185	3.34456e-05	-1.04634	-1.17917
42938385	chr2:42938385:T:C	3.68842e-15	-1.91235	-0.86175	1.79194e-05	-2.00092	-0.848629
42938400	chr2:42938400:C:T	7.91246e-15	-1.176	-0.834861	5.99375e-05	-0.951497	-0.690632
42938562	chr2:42938562:C:T	6.03595e-15	-0.939734	-1.34184	1.56519e-05	-1.6576	-1.32724
42938862	chr2:42938862:G:C	2.69167e-15	-2.08704	-1.0021	1.34489e-05	-2.06481	-1.07173
42938870	chr2:42938870:C:G	7.38263e-15	-2.08017	-3.46321e-10	3.84863e-05	-2.08513	-3.46321e-10
42938926	chr2:42938926:TGCTC:T	1.58932e-14	-1.31341	-3.46321e-10	4.30488e-05	-1.9731	-3.46321e-10
42939146	chr2:42939146:A:G	1.63479e-14	-3.24329e-10	-1.2852	8.44508e-05	-3.24329e-10	-1.29926
42939284	chr2:42939284:CA:C	1.86734e-14	-3.24329e-10	-1.1522	9.8139e-05	-3.24329e-10	-1.14905
42939481	chr2:42939481:G:A	4.4629e-15	-1.7918	-0.791703	3.82748e-05	-1.40159	-0.689054
42939543	chr2:42939543:G:A	8.51133e-15	-1.9417	0.00379889	5.32079e-05	-1.89338	0.132156
42939636	chr2:42939636:T:C	1.7778e-14	-3.24329e-10	-1.20134	9.70412e-05	-3.24329e-10	-1.1603
42939694	chr2:42939694:G:A	6.15051e-15	-1.06119	-1.20158	1.57799e-05	-1.73565	-1.24105
42939758	chr2:42939758:A:C	1.79485e-14	-3.24329e-10	-1.19179	9.81683e-05	-3.24329e-10	-1.14875
42939906	chr2:42939906:C:A	1.80401e-13	-3.24329e-10	1.11588	0.00100498	-3.24329e-10	1.17729
42939920	chr2:42939920:T:A	7.01451e-15	-0.798214	-1.33311	1.75722e-05	-1.52319	-1.34592
42940409	chr2:42940409:C:T	1.86166e-14	-1.15525	-3.46321e-10	0.000114921	-0.991189	-3.46321e-10
42940410	chr2:42940410:G:A	1.45001e-14	-0.611134	-0.79401	7.38571e-05	-0.697484	-0.735815
42940435	chr2:42940435:C:G	1.67279e-14	-3.24329e-10	-1.26222	9.01104e-05	-3.24329e-10	-1.2344
42940738	chr2:42940738:A:C	1.01816e-14	-1.90974	0.151021	6.02219e-05	-1.94072	0.303321
42941103	chr2:42941103:C:G	1.53575e-14	-3.24329e-10	-1.3477	8.04304e-05	-3.24329e-10	-1.34804
42941144	chr2:42941144:A:G	1.24299e-14	-1.55919	-3.46321e-10	3.97251e-05	-2.05345	-3.46321e-10
42941253	chr2:42941253:C:T	2.06104e-14	-3.24329e-10	-1.05351	0.000112751	-3.24329e-10	-1.01025
42941442	chr2:42941442:G:A	6.83599e-15	-0.859635	-1.29747	1.6234e-05	-1.67414	-1.27418
42941647	chr2:42941647:G:T	2.63739e-14	-3.24329e-10	-0.806928	0.000129646	-3.24329e-10	-0.870627
42941792	chr2:42941792:G:A	2.49663e-14	-3.24329e-10	-0.861777	0.000123143	-3.24329e-10	-0.922081
42941886	chr2:42941886:C:A	2.84025e-15	-1.68715	-1.34826	1.40545e-05	-1.75805	-1.33444
42942132	chr2:42942132:A:G	2.58355e-15	-1.84286	-1.28728	1.15514e-05	-2.0346	-1.25403
42942149	chr2:42942149:A:G	2.447e-15	-1.90886	-1.27558	1.14677e-05	-2.0628	-1.23309
42942286	chr2:42942286:T:G	3.61998e-15	-1.45583	-1.337	1.70775e-05	-1.54953	-1.34814
42942327	chr2:42942327:C:T	6.36703e-15	-1.08767	-1.1405	1.69622e-05	-1.80655	-1.0979
42942338	chr2:42942338:C:A	1.73873e-14	-3.24329e-10	-1.22356	9.4682e-05	-3.24329e-10	-1.18491
42942365	chr2:42942365:C:T	3.05353e-15	-1.97115	-0.99185	2.14747e-05	-1.74259	-0.925962
42943060	chr2:42943060:G:A	4.22143e-14	-3.24329e-10	-0.336543	0.000247503	-3.24329e-10	-0.224007
42943211	chr2:42943211:T:C	2.38815e-14	-3.24329e-10	-0.906198	0.000131621	-3.24329e-10	-0.855509
42943221	chr2:42943221:A:G	2.861e-14	-3.24329e-10	-0.725545	0.000139851	-3.24329e-10	-0.794856
42943365	chr2:42943365:C:T	4.50067e-15	-1.48668	-1.0884	3.05254e-05	-1.33158	-0.985293
42943414	chr2:42943414:C:T	2.38649e-14	-3.24329e-10	-0.906892	0.000136005	-3.24329e-10	-0.822743
42943502	chr2:42943502:G:A	1.72248e-14	-3.24329e-10	-1.23295	9.37744e-05	-3.24329e-10	-1.19454
42943575	chr2:42943575:G:A	5.42601e-15	-1.29812	-1.08997	3.66504e-05	-1.14708	-0.986928
42943598	chr2:42943598:A:G	2.18789e-15	-2.06352	-1.23285	1.36657e-05	-2.0174	-1.10314
42943656	chr2:42943656:G:A	4.85322e-15	-1.4305	-1.06916	3.33692e-05	-1.26582	-0.961974
42944043	chr2:42944043:C:T	4.89806e-15	-1.54549	-0.944973	3.62963e-05	-1.28066	-0.863056
42944049	chr2:42944049:C:A	1.9744e-14	-3.24329e-10	-1.09645	0.000108594	-3.24329e-10	-1.04782
42944376	chr2:42944376:T:C	7.18243e-15	-0.926092	-1.18157	1.77104e-05	-1.71823	-1.14305
42944483	chr2:42944483:G:C	6.81854e-15	-0.995077	-1.16458	1.73729e-05	-1.75661	-1.12391
42944555	chr2:42944555:C:A	2.43512e-15	-1.86576	-1.32355	1.17127e-05	-1.97937	-1.29539
42945042	chr2:42945042:T:G	4.61561e-14	-3.24329e-10	-0.247274	0.000284346	-3.24329e-10	-0.0852393
42945584	chr2:42945584:G:T	8.52018e-15	-2.05418	0.117317	5.92489e-05	-2.0769	0.423216
42946150	chr2:42946150:A:T	5.69994e-15	-1.53558	-0.803266	2.95999e-05	-1.60843	-0.739235
42946152	chr2:42946152:CA:C	5.8801e-15	-1.53073	-0.776995	3.05778e-05	-1.60399	-0.711171
42946156	chr2:42946156:A:G	5.70753e-15	-1.52888	-0.808632	2.9624e-05	-1.60219	-0.744657
42946311	chr2:42946311:A:G	3.75169e-15	-1.69973	-1.05736	1.93473e-05	-1.75836	-1.01451
42946738	chr2:42946738:G:A	4.423e-14	-0.289899	-3.46321e-10	0.000236533	-0.269344	-3.46321e-10
42946797	chr2:42946797:C:T	8.03264e-15	-0.974808	-1.02098	2.05287e-05	-1.74395	-0.969661
42947275	chr2:42947275:A:T	2.06747e-14	-3.24329e-10	-1.05039	0.000103421	-3.24329e-10	-1.09663
42947714	chr2:42947714:C:T	1.5548e-14	-3.24329e-10	-1.33537	8.22923e-05	-3.24329e-10	-1.32515
42947732	chr2:42947732:T:C	1.7091e-14	-3.24329e-10	-1.24075	8.79165e-05	-3.24329e-10	-1.25904
42948452	chr2:42948452:G:A	7.87415e-15	-2.01572	-3.46321e-10	4.06198e-05	-2.03118	-3.46321e-10
42948644	chr2:42948644:C:T	3.51381e-14	-3.24329e-10	-0.520017	0.000193599	-3.24329e-10	-0.469641
42948722	chr2:42948722:C:T	4.5274e-14	-3.24329e-10	-0.266568	0.000268786	-3.24329e-10	-0.141514
42948862	chr2:42948862:C:T	5.94718e-15	-1.2689	-1.02749	1.69203e-05	-1.9081	-0.99882
42948872	chr2:42948872:G:A	3.42815e-15	-1.79726	-1.05002	2.23661e-05	-1.68178	-0.946101
42949101	chr2:42949101:T:C	1.56986e-14	-3.24329e-10	-1.32573	8.37781e-05	-3.24329e-10	-1.30726
42950100	chr2:42950100:A:T	1.54014e-14	-3.24329e-10	-1.34485	8.0913e-05	-3.24329e-10	-1.34206
42950162	chr2:42950162:C:G	1.083e-14	-1.69698	-3.46321e-10	6.25832e-05	-1.59893	-3.46321e-10
42950642	chr2:42950642:A:G	2.24011e-14	-3.24329e-10	-0.970192	0.000115236	-3.24329e-10	-0.98845
42950984	chr2:42950984:G:A	1.73904e-14	-3.24329e-10	-1.22338	9.25724e-05	-3.24329e-10	-1.20744
42951446	chr2:42951446:A:G	2.96259e-13	-3.24329e-10	1.61193	0.00218408	-3.24329e-10	1.95352
42952000	chr2:42952000:T:A	1.90836e-14	-3.24329e-10	-1.13047	0.000112298	-3.24329e-10	-1.01427
42952122	chr2:42952122:C:T	5.80151e-15	-0.997097	-1.32409	3.05258e-05	-0.979913	-1.33695
42952146	chr2:42952146:T:C	1.90877e-14	-3.24329e-10	-1.13026	0.000112929	-3.24329e-10	-1.00867
42952266	chr2:42952266:T:C	1.85174e-14	-3.24329e-10	-1.16059	0.000108647	-3.24329e-10	-1.04733
42952381	chr2:42952381:C:T	1.55768e-14	-3.24329e-10	-1.33352	8.07634e-05	-3.24329e-10	-1.34391
42952397	chr2:42952397:T:C	1.80888e-14	-3.24329e-10	-1.18401	9.82532e-05	-3.24329e-10	-1.14788
42952418	chr2:42952418:C:T	1.93543e-14	-3.24329e-10	-1.11639	0.000108164	-3.24329e-10	-1.05178
42952481	chr2:42952481:G:A	1.70464e-14	-3.24329e-10	-1.24336	8.72789e-05	-3.24329e-10	-1.26632
42952787	chr2:42952787:C:T	1.74135e-14	-3.24329e-10	-1.22206	9.41863e-05	-3.24329e-10	-1.19016
42952857	chr2:42952857:C:G	1.63778e-14	-3.24329e-10	-1.28337	8.39e-05	-3.24329e-10	-1.30581
42952900	chr2:42952900:A:G	1.79904e-14	-3.24329e-10	-1.18946	9.07044e-05	-3.24329e-10	-1.22783
42953068	chr2:42953068:A:C	1.53559e-14	-3.24329e-10	-1.3478	8.04148e-05	-3.24329e-10	-1.34823
42953102	chr2:42953102:C:T	7.88575e-15	-2.01425	-3.46321e-10	5.03532e-05	-1.81637	-3.46321e-10
42953186	chr2:42953186:C:T	3.08612e-14	-3.24329e-10	-0.649803	0.000174006	-3.24329e-10	-0.57634
42953482	chr2:42953482:C:T	1.53618e-14	-3.24329e-10	-1.34742	8.06478e-05	-3.24329e-10	-1.34534
42953935	chr2:42953935:G:A	3.51794e-14	-3.24329e-10	-0.51884	0.000202008	-3.24329e-10	-0.427125
42954052	chr2:42954052:C:G	1.57453e-14	-3.24329e-10	-1.32276	8.15436e-05	-3.24329e-10	-1.33429
42954054	chr2:42954054:G:A	1.56193e-14	-3.24329e-10	-1.3308	8.18661e-05	-3.24329e-10	-1.33035
42954975	chr2:42954975:G:A	1.53897e-14	-3.24329e-10	-1.3456	8.11072e-05	-3.24329e-10	-1.33966
42955293	chr2:42955293:T:C	1.69896e-14	-3.24329e-10	-1.2467	8.62344e-05	-3.24329e-10	-1.27836
42955321	chr2:42955321:A:G	7.43234e-15	-2.07346	-3.46321e-10	3.9233e-05	-2.06591	-3.46321e-10
42955553	chr2:42955553:A:C	1.58162e-14	-3.24329e-10	-1.31827	8.15315e-05	-3.24329e-10	-1.33444
42955979	chr2:42955979:C:G	2.03834e-15	-2.07637	-1.29079	1.14212e-05	-2.04694	-1.25302
42956213	chr2:42956213:G:A	3.72074e-15	-1.5867	-1.17868	1.55533e-05	-1.85603	-1.13513
42956518	chr2:42956518:C:G	2.13849e-14	-3.24329e-10	-1.01662	0.000108807	-3.24329e-10	-1.04585
42956583	chr2:42956583:C:T	1.61187e-14	-3.24329e-10	-1.29932	8.37132e-05	-3.24329e-10	-1.30803
42956799	chr2:42956799:G:A	1.90644e-15	-2.08583	-1.34824	1.04703e-05	-2.07095	-1.31594
42956807	chr2:42956807:T:C	1.53829e-14	-3.24329e-10	-1.34604	8.08663e-05	-3.24329e-10	-1.34263
42957122	chr2:42957122:T:C	2.03394e-15	-2.0437	-1.32563	1.04695e-05	-2.07977	-1.30719
42957177	chr2:42957177:A:C	1.93368e-14	-3.24329e-10	-1.11729	9.67934e-05	-3.24329e-10	-1.16285
42957333	chr2:42957333:A:T	1.59473e-14	-3.24329e-10	-1.31001	8.29115e-05	-3.24329e-10	-1.31766
42957343	chr2:42957343:AGTGGTTACAGATAT:A	1.53961e-14	-3.24329e-10	-1.34519	8.09647e-05	-3.24329e-10	-1.34142
42957357	chr2:42957357:T:C	2.4189e-14	-3.24329e-10	-0.893403	0.000121969	-3.24329e-10	-0.931664
42957364	chr2:42957364:T:C	5.95254e-15	-1.10946	-1.18602	3.04772e-05	-1.1431	-1.17535
42957383	chr2:42957383:A:G	1.01346e-14	-1.76334	-3.46321e-10	5.51939e-05	-1.72458	-3.46321e-10
42957560	chr2:42957560:G:A	3.52823e-15	-1.58048	-1.23803	1.62405e-05	-1.7034	-1.24452
42957589	chr2:42957589:C:T	1.9833e-15	-2.04842	-1.34612	1.02109e-05	-2.0829	-1.32908
42957667	chr2:42957667:A:G	2.07159e-15	-2.027	-1.32398	1.091e-05	-2.07624	-1.26951
42958077	chr2:42958077:T:A	3.45454e-14	-3.24329e-10	-0.537026	0.00019135	-3.24329e-10	-0.481328
42958081	chr2:42958081:G:A	2.58532e-14	-3.24329e-10	-0.826869	0.000146633	-3.24329e-10	-0.747502
42958144	chr2:42958144:C:T	3.20626e-14	-0.61161	-3.46321e-10	0.000152868	-0.705857	-3.46321e-10
42958178	chr2:42958178:C:T	1.66037e-14	-3.24329e-10	-1.26968	8.46388e-05	-3.24329e-10	-1.29704
42958250	chr2:42958250:G:A	1.91224e-14	-3.24329e-10	-1.12844	0.000103223	-3.24329e-10	-1.09854
42958392	chr2:42958392:A:G	1.98504e-15	-2.08697	-1.30669	1.12834e-05	-2.07339	-1.23872
42958719	chr2:42958719:C:T	1.46818e-14	-1.39269	-3.46321e-10	5.14895e-05	-1.79405	-3.46321e-10
42958733	chr2:42958733:T:C	1.96744e-15	-2.08637	-1.3162	1.17216e-05	-2.05467	-1.21933
42958921	chr2:42958921:G:A	3.63953e-14	-3.24329e-10	-0.484863	0.00018362	-3.24329e-10	-0.522564
42959061	chr2:42959061:G:A	2.95649e-15	-1.75377	-1.24153	2.73477e-05	-1.21378	-1.21302
42959123	chr2:42959123:G:A	7.6637e-15	-2.04281	-3.46321e-10	4.07301e-05	-2.02846	-3.46321e-10
42959171	chr2:42959171:A:C	1.99114e-15	-2.04243	-1.34817	1.14821e-05	-1.94647	-1.34817
42959172	chr2:42959172:C:G	1.78447e-14	-3.24329e-10	-1.1976	9.27965e-05	-3.24329e-10	-1.20502
42959228	chr2:42959228:G:C	1.82314e-14	-3.24329e-10	-1.17616	9.22394e-05	-3.24329e-10	-1.21104
42959244	chr2:42959244:C:T	1.60467e-14	-3.24329e-10	-1.3038	8.25536e-05	-3.24329e-10	-1.32198
42959375	chr2:42959375:A:G	1.71667e-14	-3.24329e-10	-1.23633	8.59178e-05	-3.24329e-10	-1.28204
42959399	chr2:42959399:A:G	2.02816e-14	-3.24329e-10	-1.06959	0.000105145	-3.24329e-10	-1.08009
42959530	chr2:42959530:A:G	1.67012e-14	-3.24329e-10	-1.26382	8.65948e-05	-3.24329e-10	-1.27419
42959663	chr2:42959663:G:A	1.8831e-14	-3.24329e-10	-1.1438	0.000102762	-3.24329e-10	-1.10302
42959957	chr2:42959957:C:G	7.91593e-15	-1.23008	-0.780348	7.22182e-05	-0.485756	-0.969983
42960391	chr2:42960391:A:G	2.39257e-14	-3.24329e-10	-0.90435	0.000120513	-3.24329e-10	-0.943674
42960831	chr2:42960831:G:A	3.30274e-14	-0.581964	-3.46321e-10	0.00016407	-0.635136	-3.46321e-10
42960881	chr2:42960881:T:C	1.60956e-14	-3.24329e-10	-1.30076	8.21757e-05	-3.24329e-10	-1.32657
42960988	chr2:42960988:T:C	2.49505e-14	-3.24329e-10	-0.862408	0.000132248	-3.24329e-10	-0.850755
42961077	chr2:42961077:G:A	1.61153e-14	-3.24329e-10	-1.29953	8.22556e-05	-3.24329e-10	-1.3256
42961085	chr2:42961085:G:T	1.61246e-14	-3.24329e-10	-1.29896	8.22881e-05	-3.24329e-10	-1.32521
42961140	chr2:42961140:A:G	1.57249e-14	-3.24329e-10	-1.32406	8.19611e-05	-3.24329e-10	-1.32919
42961185	chr2:42961185:C:G	1.55806e-14	-3.24329e-10	-1.33328	8.15668e-05	-3.24329e-10	-1.33401
42961359	chr2:42961359:G:T	2.88612e-15	-1.91586	-1.10352	1.50763e-05	-1.78557	-1.23674
42961598	chr2:42961598:G:A	3.30526e-15	-1.55995	-1.32383	2.92363e-05	-1.03535	-1.32467
42961980	chr2:42961980:G:A	2.41762e-15	-1.9299	-1.26661	1.19688e-05	-2.003	-1.25013
42962078	chr2:42962078:TCA:T	2.35733e-14	-3.24329e-10	-0.919187	0.000123679	-3.24329e-10	-0.917746
42962233	chr2:42962233:G:A	2.35962e-15	-2.03548	-1.18532	1.23262e-05	-1.97819	-1.24552
42962786	chr2:42962786:G:A	1.70114e-14	-3.24329e-10	-1.24542	8.99566e-05	-3.24329e-10	-1.2361
42962809	chr2:42962809:A:G	2.16891e-14	-3.24329e-10	-1.00249	0.000111773	-3.24329e-10	-1.01896
42963073	chr2:42963073:C:A	3.449e-15	-1.75095	-1.09027	2.80565e-05	-1.31483	-1.08639
42963133	chr2:42963133:C:A	1.70416e-14	-3.24329e-10	-1.24365	9.01124e-05	-3.24329e-10	-1.23437
42963245	chr2:42963245:G:C	1.9426e-14	-3.24329e-10	-1.11269	9.78766e-05	-3.24329e-10	-1.15172
42963248	chr2:42963248:A:G	2.94825e-15	-1.75674	-1.24134	1.51224e-05	-1.78395	-1.23531
42963318	chr2:42963318:G:T	1.56929e-14	-3.24329e-10	-1.3261	8.12348e-05	-3.24329e-10	-1.33809
42963356	chr2:42963356:A:C	2.1843e-14	-3.24329e-10	-0.995422	0.000108163	-3.24329e-10	-1.05179
42963773	chr2:42963773:C:T	2.01079e-14	-3.24329e-10	-1.07819	0.000112129	-3.24329e-10	-1.01578
42963852	chr2:42963852:C:G	1.53508e-14	-3.24329e-10	-1.34813	8.07131e-05	-3.24329e-10	-1.34453
42964509	chr2:42964509:C:T	2.16565e-14	-3.24329e-10	-1.004	0.000114582	-3.24329e-10	-0.994142
42964632	chr2:42964632:G:C	4.55055e-15	-1.57995	-0.984101	2.50883e-05	-1.33314	-1.17989
42964651	chr2:42964651:C:T	8.45672e-15	-1.94434	-3.46321e-10	4.55222e-05	-1.91723	-3.46321e-10
42965150	chr2:42965150:C:T	3.24526e-15	-1.55518	-1.34692	2.82674e-05	-1.04679	-1.34694
42965290	chr2:42965290:C:T	1.9464e-14	-3.24329e-10	-1.11074	0.000107431	-3.24329e-10	-1.05858
42965297	chr2:42965297:A:C	4.08397e-15	-1.65544	-1.01679	2.24186e-05	-1.42282	-1.20273
42965663	chr2:42965663:T:C	3.7706e-15	-1.57593	-1.17614	3.35457e-05	-1.08834	-1.13418
42965670	chr2:42965670:A:AT	3.30814e-15	-1.67555	-1.20737	1.55685e-05	-1.84324	-1.14694
42965865	chr2:42965865:A:G	1.54148e-14	-3.24329e-10	-1.34397	8.12231e-05	-3.24329e-10	-1.33823
42966207	chr2:42966207:T:C	3.66963e-15	-1.77337	-1.00584	2.08809e-05	-1.68161	-1.01498
42966324	chr2:42966324:G:C	1.76925e-14	-3.24329e-10	-1.20616	8.99658e-05	-3.24329e-10	-1.236
42966522	chr2:42966522:G:A	1.81468e-14	-3.24329e-10	-1.18081	9.93132e-05	-3.24329e-10	-1.13715
42966707	chr2:42966707:T:C	1.07378e-14	-1.70553	-3.46321e-10	8.58026e-05	-1.28338	-3.46321e-10
42967480	chr2:42967480:A:G	1.54351e-14	-3.24329e-10	-1.34266	8.22168e-05	-3.24329e-10	-1.32607
42967581	chr2:42967581:G:A	1.91448e-14	-3.24329e-10	-1.12727	0.00010664	-3.24329e-10	-1.06597
42967616	chr2:42967616:T:C	2.49272e-14	-3.24329e-10	-0.863342	0.000135778	-3.24329e-10	-0.82441
42967901	chr2:42967901:C:G	2.15364e-14	-3.24329e-10	-1.00956	0.000128941	-3.24329e-10	-0.876076
42968045	chr2:42968045:C:T	1.71066e-14	-3.24329e-10	-1.23984	8.79531e-05	-3.24329e-10	-1.25863
42968330	chr2:42968330:G:T	3.07091e-15	-1.76265	-1.19467	2.50537e-05	-1.35571	-1.1587
42968544	chr2:42968544:C:T	3.30889e-15	-1.86928	-1.01341	2.55943e-05	-1.52061	-0.97245
42968818	chr2:42968818:A:G	1.53492e-14	-3.24329e-10	-1.34824	8.04931e-05	-3.24329e-10	-1.34726
42969348	chr2:42969348:A:G	3.23068e-14	-3.24329e-10	-0.604024	0.000182072	-3.24329e-10	-0.53103
42969391	chr2:42969391:C:A	8.18958e-15	-1.97644	-3.46321e-10	4.43124e-05	-1.94417	-3.46321e-10
42969536	chr2:42969536:G:A	2.44314e-15	-2.01545	-1.17056	1.17936e-05	-2.06137	-1.2065
42969554	chr2:42969554:A:T	8.54543e-15	-1.98515	0.0512452	5.4361e-05	-1.93024	0.190451
42969566	chr2:42969566:G:C	1.52613e-14	-0.714775	-0.639207	8.05743e-05	-0.564037	-0.782214
42969969	chr2:42969969:G:A	1.54249e-14	-3.24329e-10	-1.34332	8.05493e-05	-3.24329e-10	-1.34656
42969995	chr2:42969995:G:A	2.15329e-15	-2.08695	-1.22536	1.18179e-05	-2.02098	-1.24484
42970080	chr2:42970080:C:T	9.18711e-15	-1.8615	-3.46321e-10	4.36122e-05	-1.96009	-3.46321e-10
42970573	chr2:42970573:T:C	1.55098e-14	-3.24329e-10	-1.33783	8.27671e-05	-3.24329e-10	-1.3194
42970770	chr2:42970770:T:A	2.15522e-15	-2.07453	-1.23688	1.18086e-05	-1.99754	-1.26907
42971863	chr2:42971863:G:A	1.7387e-14	-3.24329e-10	-1.22358	9.1509e-05	-3.24329e-10	-1.21899
42971945	chr2:42971945:A:G	1.90971e-14	-3.24329e-10	-1.12977	0.000103561	-3.24329e-10	-1.09527
42971973	chr2:42971973:C:T	2.58825e-14	-3.24329e-10	-0.825735	0.000144969	-3.24329e-10	-0.75891
42972036	chr2:42972036:C:T	2.47572e-14	-3.24329e-10	-0.870187	0.000138548	-3.24329e-10	-0.804212
42972967	chr2:42972967:C:A	5.34992e-15	-1.5559	-0.846324	3.4012e-05	-1.34789	-0.860824
42972968	chr2:42972968:T:C	1.94222e-15	-2.06937	-1.3461	1.11266e-05	-1.98021	-1.34588
42973008	chr2:42973008:T:C	3.50472e-15	-1.77534	-1.04986	1.73927e-05	-1.70318	-1.1762
42973108	chr2:42973108:T:C	2.70408e-14	-3.24329e-10	-0.781957	0.000152626	-3.24329e-10	-0.707441
42973228	chr2:42973228:C:T	1.53539e-14	-3.24329e-10	-1.34793	8.04127e-05	-3.24329e-10	-1.34826
42973245	chr2:42973245:A:T	1.75266e-14	-3.24329e-10	-1.21558	9.08347e-05	-3.24329e-10	-1.22639
42973462	chr2:42973462:G:A	1.55125e-14	-3.24329e-10	-1.33766	8.24189e-05	-3.24329e-10	-1.32362
42974183	chr2:42974183:C:T	1.58865e-14	-3.24329e-10	-1.31383	8.3052e-05	-3.24329e-10	-1.31596
42974366	chr2:42974366:T:C	2.14801e-14	-3.24329e-10	-1.01218	0.000119737	-3.24329e-10	-0.95013
42974417	chr2:42974417:T:G	4.59868e-15	-2.08664	-0.46689	2.64507e-05	-2.07194	-0.388209
42974465	chr2:42974465:T:G	2.09419e-14	-3.24329e-10	-1.03755	0.000115772	-3.24329e-10	-0.983808
42974496	chr2:42974496:G:T	4.30707e-15	-1.59832	-1.02073	1.99436e-05	-1.69862	-1.0439
42974523	chr2:42974523:C:CT	8.99277e-15	-1.93435	0.0514655	3.73776e-05	-1.99524	-0.119119
42974685	chr2:42974685:C:CA	5.91347e-14	0.000516314	-3.46321e-10	0.000347138	0.11429	-3.46321e-10
42974761	chr2:42974761:G:A	2.27542e-14	-3.24329e-10	-0.954551	0.000126458	-3.24329e-10	-0.895522
42975011	chr2:42975011:G:A	2.01695e-14	-3.24329e-10	-1.07513	0.000102602	-3.24329e-10	-1.10457
42975111	chr2:42975111:G:A	7.60861e-15	-1.2918	-0.758222	3.12642e-05	-1.52303	-0.769927
42975223	chr2:42975223:C:G	1.92383e-14	-3.24329e-10	-1.1224	0.000107013	-3.24329e-10	-1.06248
42975447	chr2:42975447:C:T	5.41536e-14	-0.373503	0.286026	0.000171938	-0.781666	0.193366
42975877	chr2:42975877:C:T	2.92811e-15	-1.99153	-1.01341	1.3909e-05	-2.00145	-1.10145
42976303	chr2:42976303:A:G	5.34087e-15	-1.30229	-1.10162	3.45858e-05	-0.997723	-1.19427
42976307	chr2:42976307:G:A	4.75576e-15	-1.93696	-0.582983	2.63768e-05	-1.98126	-0.481687
42976318	chr2:42976318:A:G	2.7012e-14	-3.24329e-10	-0.783021	0.000154567	-3.24329e-10	-0.694807
42976440	chr2:42976440:C:T	8.04887e-15	-1.99377	-3.46321e-10	4.21577e-05	-1.99402	-3.46321e-10
42976528	chr2:42976528:G:T	2.8161e-14	-3.24329e-10	-0.741365	0.000161889	-3.24329e-10	-0.648518
42976727	chr2:42976727:G:A	1.58415e-14	-3.24329e-10	-1.31667	8.25475e-05	-3.24329e-10	-1.32206
42977055	chr2:42977055:T:A	2.6108e-14	-3.24329e-10	-0.817059	0.000149089	-3.24329e-10	-0.730889
42977094	chr2:42977094:T:C	4.2947e-15	-1.9974	-0.624516	2.31025e-05	-2.021	-0.574492
42977199	chr2:42977199:C:G	1.58804e-14	-3.24329e-10	-1.31421	8.30247e-05	-3.24329e-10	-1.31629
42977264	chr2:42977264:T:C	2.39837e-15	-1.96478	-1.23973	1.19085e-05	-1.98152	-1.27666
42977318	chr2:42977318:G:A	2.28991e-15	-1.99316	-1.25763	1.31294e-05	-1.88279	-1.27779
42977501	chr2:42977501:G:A	3.08847e-14	-3.24329e-10	-0.649042	0.000178924	-3.24329e-10	-0.548472
42977627	chr2:42977627:C:T	1.54159e-14	-3.24329e-10	-1.3439	8.08367e-05	-3.24329e-10	-1.343
42978092	chr2:42978092:A:AAG	1.10808e-14	-1.43623	-0.237857	5.67762e-05	-1.12419	-0.572127
42978160	chr2:42978160:A:T	2.00136e-14	-3.24329e-10	-1.08289	0.000103048	-3.24329e-10	-1.10024
42978291	chr2:42978291:C:T	1.54546e-14	-3.24329e-10	-1.3414	8.12968e-05	-3.24329e-10	-1.33733
42978476	chr2:42978476:G:C	1.54061e-14	-3.24329e-10	-1.34454	8.07839e-05	-3.24329e-10	-1.34365
42978541	chr2:42978541:G:A	1.02695e-14	-1.0743	-0.675818	5.26109e-05	-1.01846	-0.754051
42978545	chr2:42978545:C:T	1.5696e-14	-3.24329e-10	-1.3259	8.24004e-05	-3.24329e-10	-1.32384
42978604	chr2:42978604:CTGGATGGAGGGCACATGGGTCTGGGGCCTGGGCCTCCCAG:C	9.25884e-15	-1.36506	-0.488659	4.30969e-05	-1.24622	-0.725764
42978856	chr2:42978856:C:T	3.02098e-15	-2.08675	-0.886973	1.63503e-05	-2.08714	-0.854039
42979173	chr2:42979173:G:A	1.53783e-14	-3.24329e-10	-1.34635	8.09103e-05	-3.24329e-10	-1.34209
42979474	chr2:42979474:G:T	1.53556e-14	-3.24329e-10	-1.34782	8.04229e-05	-3.24329e-10	-1.34813
42979625	chr2:42979625:G:A	1.60773e-14	-3.24329e-10	-1.30189	8.33244e-05	-3.24329e-10	-1.31269
42979703	chr2:42979703:G:A	1.91688e-15	-2.0804	-1.3482	1.00341e-05	-2.08282	-1.34662
42979841	chr2:42979841:A:G	1.00196e-14	-1.49054	-0.284218	5.09225e-05	-1.19756	-0.607563
42980031	chr2:42980031:G:A	1.5446e-14	-3.24329e-10	-1.34195	8.0578e-05	-3.24329e-10	-1.34621
42980441	chr2:42980441:A:G	1.11294e-14	-1.26073	-0.408976	5.61472e-05	-1.14022	-0.567237
42980444	chr2:42980444:CATCTCAGGGCTTGTTAG:C	2.99245e-14	-1.23654	0.555909	0.000162674	-1.198	0.554316
42980614	chr2:42980614:C:T	1.54262e-14	-3.24329e-10	-1.34324	8.05203e-05	-3.24329e-10	-1.34692
42980713	chr2:42980713:G:A	3.49926e-15	-1.80585	-1.0209	2.16174e-05	-1.87104	-0.790895
42980732	chr2:42980732:G:T	8.82413e-15	-1.12789	-0.773922	4.63834e-05	-1.00625	-0.89224
42980786	chr2:42980786:G:A	1.56432e-14	-3.24329e-10	-1.32927	8.13306e-05	-3.24329e-10	-1.33691
42980930	chr2:42980930:C:T	1.14288e-13	0.659421	-3.46321e-10	0.00207069	1.90021	-3.46321e-10
42981012	chr2:42981012:C:T	1.80835e-14	-3.24329e-10	-1.1843	9.74533e-05	-3.24329e-10	-1.15606
42981063	chr2:42981063:C:CA	1.95681e-15	-2.07606	-1.33193	1.00999e-05	-2.08142	-1.34148
42981188	chr2:42981188:T:C	2.02673e-15	-2.06983	-1.30305	1.03994e-05	-2.07491	-1.31877
42981267	chr2:42981267:C:T	1.96306e-14	-3.24329e-10	-1.10221	0.000106597	-3.24329e-10	-1.06637
42981406	chr2:42981406:T:G	1.54318e-14	-3.24329e-10	-1.34287	8.13219e-05	-3.24329e-10	-1.33702
42981933	chr2:42981933:A:G	1.00574e-14	-0.964114	-0.806882	5.1615e-05	-0.814754	-0.976866
42982070	chr2:42982070:TAAAGA:T	1.56716e-14	-3.24329e-10	-1.32745	8.19365e-05	-3.24329e-10	-1.32949
42982165	chr2:42982165:C:A	1.97649e-14	-3.24329e-10	-1.09539	0.000100792	-3.24329e-10	-1.12238
42982228	chr2:42982228:AAG:A	3.35808e-14	-0.855029	0.289682	0.000179916	-0.820243	0.277299
42982243	chr2:42982243:G:A	1.53756e-14	-3.24329e-10	-1.34652	8.05093e-05	-3.24329e-10	-1.34706
42982325	chr2:42982325:A:G	2.03784e-15	-2.07322	-1.29419	1.04474e-05	-2.07847	-1.31061
42982428	chr2:42982428:G:C	1.54147e-14	-3.24329e-10	-1.34398	8.08417e-05	-3.24329e-10	-1.34294
42982880	chr2:42982880:A:G	1.57579e-14	-3.24329e-10	-1.32196	8.17586e-05	-3.24329e-10	-1.33166
42982893	chr2:42982893:C:A	1.75089e-14	-3.24329e-10	-1.21659	9.41129e-05	-3.24329e-10	-1.19094
42983400	chr2:42983400:C:T	1.58057e-14	-3.24329e-10	-1.31893	8.21537e-05	-3.24329e-10	-1.32684
42983596	chr2:42983596:T:C	3.77753e-15	-1.72104	-1.02919	2.29573e-05	-1.80045	-0.801342
42983758	chr2:42983758:G:A	1.5501e-14	-3.24329e-10	-1.3384	8.07967e-05	-3.24329e-10	-1.34349
42983771	chr2:42983771:A:G	3.20549e-14	-3.24329e-10	-0.611853	0.00016374	-3.24329e-10	-0.637152
42983778	chr2:42983778:A:G	1.70567e-14	-3.24329e-10	-1.24276	9.10165e-05	-3.24329e-10	-1.22439
42983914	chr2:42983914:A:G	1.53598e-14	-3.24329e-10	-1.34755	8.08009e-05	-3.24329e-10	-1.34344
42983930	chr2:42983930:A:G	1.54135e-14	-3.24329e-10	-1.34406	8.11879e-05	-3.24329e-10	-1.33867
42983974	chr2:42983974:T:G	1.90646e-15	-2.08724	-1.34682	1.00531e-05	-2.08638	-1.34117
42984066	chr2:42984066:A:G	6.35473e-15	-0.94609	-1.28401	3.51263e-05	-0.858723	-1.31776
42984254	chr2:42984254:G:A	1.81967e-14	-3.24329e-10	-1.17806	9.7696e-05	-3.24329e-10	-1.15357
42984484	chr2:42984484:G:A	3.4775e-14	-3.24329e-10	-0.530404	0.000188885	-3.24329e-10	-0.494293
42984511	chr2:42984511:C:T	1.25515e-14	-1.50518	-0.0442747	6.59284e-05	-1.3322	-0.214659
42984523	chr2:42984523:C:T	2.03089e-15	-2.08074	-1.29009	1.06404e-05	-2.07648	-1.29429
42984822	chr2:42984822:G:A	1.59143e-14	-3.24329e-10	-1.31208	8.31746e-05	-3.24329e-10	-1.31449
42985255	chr2:42985255:T:C	1.35136e-14	-1.0386	-0.437001	7.78937e-05	-0.974613	-0.405474
42985276	chr2:42985276:G:A	1.92718e-15	-2.08727	-1.33597	1.02052e-05	-2.08696	-1.32558
42985651	chr2:42985651:A:G	1.3574e-14	-1.05662	-0.414531	7.83467e-05	-0.991893	-0.382394
42985806	chr2:42985806:A:AGAT	1.5503e-14	-3.24329e-10	-1.33827	8.06784e-05	-3.24329e-10	-1.34496
42985958	chr2:42985958:A:T	1.54613e-14	-3.24329e-10	-1.34096	8.15523e-05	-3.24329e-10	-1.33419
42986004	chr2:42986004:T:C	2.76119e-14	-0.761054	-3.46321e-10	0.00030092	-0.0285861	-3.46321e-10
42986014	chr2:42986014:A:G	2.89546e-14	-0.823305	0.109731	0.000157071	-0.786416	0.107684
42986271	chr2:42986271:T:C	1.72191e-14	-1.24994	0.0166609	9.98247e-05	-1.17525	0.0432294
42986629	chr2:42986629:C:T	1.94896e-15	-2.06645	-1.34556	1.01146e-05	-2.07333	-1.34812
42986856	chr2:42986856:G:A	1.88291e-14	-1.11152	-0.0323786	0.000102901	-1.058	-0.0436637
42986911	chr2:42986911:C:T	2.36278e-14	-3.24329e-10	-0.916877	0.000121467	-3.24329e-10	-0.935792
42987198	chr2:42987198:G:A	2.50194e-14	-0.85965	-3.46321e-10	0.000265678	-0.153145	-3.46321e-10
42987371	chr2:42987371:T:G	7.4088e-15	-2.07663	-3.46321e-10	3.8949e-05	-2.07318	-3.46321e-10
42987606	chr2:42987606:T:C	1.54941e-14	-3.24329e-10	-1.33884	8.05926e-05	-3.24329e-10	-1.34602
42987884	chr2:42987884:C:T	1.58617e-14	-3.24329e-10	-1.3154	8.38956e-05	-3.24329e-10	-1.30586
42988201	chr2:42988201:G:C	4.4335e-14	-3.24329e-10	-0.287527	0.000218119	-3.24329e-10	-0.35039
42988331	chr2:42988331:T:C	7.34504e-14	-3.24329e-10	0.217309	0.00042056	-3.24329e-10	0.306156
42988431	chr2:42988431:G:A	3.52517e-15	-1.48445	-1.33493	1.62305e-05	-1.63101	-1.31753
42988715	chr2:42988715:T:C	2.99958e-14	-1.09474	0.416492	0.000178874	-1.00536	0.456613
42988932	chr2:42988932:T:C	2.34342e-14	-2.01837	1.09327	0.000161641	-1.82132	1.17126
42988950	chr2:42988950:G:A	1.61334e-14	-3.24329e-10	-1.29841	8.39558e-05	-3.24329e-10	-1.30514
42989149	chr2:42989149:A:G	1.53856e-14	-3.24329e-10	-1.34587	8.09555e-05	-3.24329e-10	-1.34153
42989250	chr2:42989250:T:C	1.60972e-14	-3.24329e-10	-1.30066	8.34973e-05	-3.24329e-10	-1.31062
42989475	chr2:42989475:C:T	1.57018e-14	-3.24329e-10	-1.32552	8.13706e-05	-3.24329e-10	-1.33642
42989819	chr2:42989819:C:A	1.62309e-14	-3.24329e-10	-1.29238	8.41143e-05	-3.24329e-10	-1.30325
42989892	chr2:42989892:C:T	1.67745e-14	-3.24329e-10	-1.25944	8.97376e-05	-3.24329e-10	-1.23854
42990718	chr2:42990718:A:G	4.40526e-15	-1.66945	-0.927051	2.15558e-05	-1.75604	-0.908742
42992046	chr2:42992046:C:T	1.54206e-14	-3.24329e-10	-1.3436	8.05706e-05	-3.24329e-10	-1.3463
42992327	chr2:42992327:G:A	2.49829e-15	-1.98936	-1.17433	1.48708e-05	-2.01185	-1.02419
42992384	chr2:42992384:C:T	1.99666e-14	-3.24329e-10	-1.08524	0.000105627	-3.24329e-10	-1.07552
42992975	chr2:42992975:CCTAA:C	2.68303e-14	-3.24329e-10	-0.789771	0.000142088	-3.24329e-10	-0.778985
42993936	chr2:42993936:A:G	1.63856e-14	-3.24329e-10	-1.2829	8.48162e-05	-3.24329e-10	-1.29495
42994137	chr2:42994137:A:C	5.32999e-14	-3.24329e-10	-0.103367	0.00030201	-3.24329e-10	-0.024971
42994291	chr2:42994291:C:T	2.64083e-14	-1.9936	1.18798	0.000175381	-1.77056	1.20209
42994408	chr2:42994408:T:C	1.63267e-14	-3.24329e-10	-1.2865	8.45316e-05	-3.24329e-10	-1.29831
42995144	chr2:42995144:T:C	2.0801e-15	-2.06314	-1.28375	1.09024e-05	-2.04848	-1.29797
42995651	chr2:42995651:G:A	9.37606e-15	-0.612168	-1.22897	5.57335e-05	-0.46469	-1.25016
42995847	chr2:42995847:G:A	2.70074e-15	-2.0809	-1.00487	1.55289e-05	-2.02285	-0.969873
42995857	chr2:42995857:G:C	1.46999e-14	-1.19902	-0.192448	8.10505e-05	-1.13967	-0.20069
42995862	chr2:42995862:C:T	2.13685e-14	-3.24329e-10	-1.01739	0.000110083	-3.24329e-10	-1.0342
42995979	chr2:42995979:G:C	3.98149e-15	-1.48854	-1.20911	1.57497e-05	-1.72741	-1.25121
42996462	chr2:42996462:T:A	3.5117e-15	-1.48151	-1.3417	1.54308e-05	-1.66263	-1.33644
42996482	chr2:42996482:A:G	3.01903e-15	-1.6289	-1.34547	1.37172e-05	-1.77492	-1.34186
42996501	chr2:42996501:A:G	2.99543e-15	-1.63457	-1.34764	1.35871e-05	-1.78073	-1.34558
42996554	chr2:42996554:C:G	1.65918e-14	-3.24329e-10	-1.2704	8.46323e-05	-3.24329e-10	-1.29712
42996644	chr2:42996644:A:G	4.41294e-15	-1.24679	-1.34797	1.87455e-05	-1.45632	-1.34816
42996717	chr2:42996717:A:T	4.72708e-15	-1.20295	-1.32305	2.0258e-05	-1.38741	-1.33947
42996751	chr2:42996751:A:G	1.5515e-14	-3.24329e-10	-1.3375	8.09556e-05	-3.24329e-10	-1.34153
42996976	chr2:42996976:T:C	1.70981e-14	-3.24329e-10	-1.24033	9.17937e-05	-3.24329e-10	-1.21589
42997000	chr2:42997000:G:A	1.5663e-14	-3.24329e-10	-1.328	8.15922e-05	-3.24329e-10	-1.3337
42997092	chr2:42997092:G:C	2.12272e-14	-3.24329e-10	-1.02402	0.000109359	-3.24329e-10	-1.04079
42997597	chr2:42997597:T:C	1.54119e-14	-3.24329e-10	-1.34416	8.1096e-05	-3.24329e-10	-1.3398
42998073	chr2:42998073:A:G	1.54667e-14	-3.24329e-10	-1.34062	8.09519e-05	-3.24329e-10	-1.34158
42998213	chr2:42998213:T:G	1.64785e-14	-3.24329e-10	-1.27725	8.41717e-05	-3.24329e-10	-1.30257
42998567	chr2:42998567:A:G	2.12608e-14	-3.24329e-10	-1.02244	0.000109535	-3.24329e-10	-1.03919
42998634	chr2:42998634:T:C	1.58477e-14	-3.24329e-10	-1.31628	8.1627e-05	-3.24329e-10	-1.33327
42998686	chr2:42998686:AC:A	2.14421e-15	-2.08569	-1.23085	1.06786e-05	-2.08475	-1.28243
42998948	chr2:42998948:C:G	1.09772e-14	-1.74927	0.065789	6.20451e-05	-1.31876	-0.288807
42999003	chr2:42999003:C:G	1.60497e-14	-3.24329e-10	-1.30361	8.32715e-05	-3.24329e-10	-1.31333
42999087	chr2:42999087:A:G	1.89752e-14	-3.24329e-10	-1.13617	9.7937e-05	-3.24329e-10	-1.15111
42999431	chr2:42999431:G:A	1.64799e-14	-3.24329e-10	-1.27716	8.53442e-05	-3.24329e-10	-1.28874
42999727	chr2:42999727:A:G	1.43149e-14	-0.60503	-0.812969	6.40681e-05	-0.624419	-0.951065
42999729	chr2:42999729:C:A	1.71433e-14	-0.469617	-0.768077	7.62304e-05	-0.489691	-0.91198
42999962	chr2:42999962:G:A	1.13776e-14	-0.734707	-0.912952	5.18957e-05	-0.748875	-1.03732
43000414	chr2:43000414:G:A	1.66077e-14	-3.24329e-10	-1.26943	8.58825e-05	-3.24329e-10	-1.28245
43000517	chr2:43000517:A:G	2.2349e-14	-1.99992	1.0274	0.000154054	-1.78296	1.08483
43000736	chr2:43000736:G:C	1.53525e-14	-3.24329e-10	-1.34802	8.04193e-05	-3.24329e-10	-1.34818
43001075	chr2:43001075:T:C	2.22493e-13	-0.516455	1.84205	0.00147128	-0.142264	1.70072
43001179	chr2:43001179:A:C	1.67584e-14	-3.24329e-10	-1.2604	8.48748e-05	-3.24329e-10	-1.29425
43001205	chr2:43001205:G:A	1.3492e-14	-1.47721	-3.46321e-10	6.91011e-05	-1.49986	-3.46321e-10
43001581	chr2:43001581:G:A	1.62475e-14	-3.24329e-10	-1.29136	8.42053e-05	-3.24329e-10	-1.30217
43001640	chr2:43001640:G:A	1.53589e-14	-3.24329e-10	-1.3476	8.0433e-05	-3.24329e-10	-1.34801
43001828	chr2:43001828:G:A	1.91872e-14	-3.24329e-10	-1.12506	9.82586e-05	-3.24329e-10	-1.14783
43002048	chr2:43002048:A:G	1.73567e-14	-1.86336	0.638036	9.9345e-05	-1.89282	0.755984
43002154	chr2:43002154:G:A	2.18032e-14	-3.24329e-10	-0.997244	0.000117252	-3.24329e-10	-0.971104
43002183	chr2:43002183:A:C	1.79591e-14	-3.24329e-10	-1.19121	9.32726e-05	-3.24329e-10	-1.19991
43002223	chr2:43002223:C:T	1.53653e-14	-3.24329e-10	-1.34719	8.04153e-05	-3.24329e-10	-1.34823
43002306	chr2:43002306:CAT:C	4.53169e-15	-1.35273	-1.21548	2.03168e-05	-1.61017	-1.11381
43002559	chr2:43002559:T:C	1.79457e-14	-1.83911	0.647159	0.0001021	-1.86952	0.760037
43002587	chr2:43002587:AAAAC:A	1.53516e-14	-3.24329e-10	-1.34808	8.04177e-05	-3.24329e-10	-1.3482
43002747	chr2:43002747:CCAT:C	2.37112e-15	-2.05503	-1.16091	1.20342e-05	-2.04272	-1.20495
43002769	chr2:43002769:A:G	1.10428e-14	-2.03065	0.353119	6.48573e-05	-2.05593	0.492683
43002792	chr2:43002792:G:A	2.20369e-14	-3.24329e-10	-0.986584	0.000114948	-3.24329e-10	-0.990956
43002815	chr2:43002815:A:T	2.81289e-15	-1.97745	-1.06764	1.5027e-05	-1.91984	-1.10574
43002946	chr2:43002946:T:C	1.55309e-14	-3.24329e-10	-1.33647	8.27758e-05	-3.24329e-10	-1.3193
43003279	chr2:43003279:A:C	2.29122e-15	-2.01642	-1.23379	1.11665e-05	-2.08288	-1.23963
43003441	chr2:43003441:G:A	1.536e-14	-3.24329e-10	-1.34753	8.04184e-05	-3.24329e-10	-1.34819
43003512	chr2:43003512:CAG:C	1.58867e-14	-3.24329e-10	-1.31382	8.25368e-05	-3.24329e-10	-1.32219
43003521	chr2:43003521:G:A	1.6134e-14	-3.24329e-10	-1.29838	8.55988e-05	-3.24329e-10	-1.28576
43003677	chr2:43003677:T:C	1.6617e-14	-3.24329e-10	-1.26888	8.87214e-05	-3.24329e-10	-1.24993
43003708	chr2:43003708:T:C	1.18524e-14	-1.62769	0.0209218	6.54726e-05	-1.67272	0.118919
43004341	chr2:43004341:C:T	1.53678e-14	-3.24329e-10	-1.34703	8.04839e-05	-3.24329e-10	-1.34737
43004369	chr2:43004369:GGA:G	1.53601e-14	-3.24329e-10	-1.34753	8.05592e-05	-3.24329e-10	-1.34644
43004437	chr2:43004437:C:G	1.53911e-14	-3.24329e-10	-1.34551	8.05906e-05	-3.24329e-10	-1.34605
43004483	chr2:43004483:C:T	1.53854e-14	-3.24329e-10	-1.34588	8.04269e-05	-3.24329e-10	-1.34808
43004681	chr2:43004681:G:A	1.53624e-14	-3.24329e-10	-1.34738	8.04601e-05	-3.24329e-10	-1.34767
43004747	chr2:43004747:C:G	1.54331e-14	-3.24329e-10	-1.34279	8.05961e-05	-3.24329e-10	-1.34598
43004977	chr2:43004977:C:T	1.98858e-15	-2.07541	-1.31646	1.0983e-05	-2.01391	-1.32517
43005027	chr2:43005027:A:G	1.54224e-14	-3.24329e-10	-1.34348	8.0597e-05	-3.24329e-10	-1.34597
43005097	chr2:43005097:C:CT	1.99997e-15	-2.08726	-1.29891	1.06272e-05	-2.05825	-1.31376
43005216	chr2:43005216:A:G	4.01674e-15	-1.50283	-1.186	1.94491e-05	-1.50859	-1.25904
43005981	chr2:43005981:C:T	1.53491e-14	-3.24329e-10	-1.34825	8.0511e-05	-3.24329e-10	-1.34704
43006016	chr2:43006016:C:A	1.71315e-14	-3.24329e-10	-1.23838	8.81579e-05	-3.24329e-10	-1.2563
43006283	chr2:43006283:C:A	1.56231e-14	-3.24329e-10	-1.33055	8.19796e-05	-3.24329e-10	-1.32896
43006348	chr2:43006348:T:C	2.64781e-15	-1.95831	-1.14726	1.37778e-05	-1.9241	-1.18827
43006403	chr2:43006403:G:A	1.57819e-14	-3.24329e-10	-1.32044	8.23084e-05	-3.24329e-10	-1.32496
43006423	chr2:43006423:T:C	1.54942e-14	-3.24329e-10	-1.33884	8.05462e-05	-3.24329e-10	-1.3466
43006773	chr2:43006773:A:G	1.56647e-14	-3.24329e-10	-1.32789	8.1267e-05	-3.24329e-10	-1.33769
43006851	chr2:43006851:C:T	8.5109e-15	-1.61302	-0.32493	4.4943e-05	-1.69757	-0.232462
43006962	chr2:43006962:C:T	8.48588e-15	-1.9409	-3.46321e-10	4.42778e-05	-1.94495	-3.46321e-10
43007001	chr2:43007001:A:G	1.15515e-14	-1.80535	0.172856	6.49075e-05	-1.84056	0.278093
43007967	chr2:43007967:G:A	1.54197e-14	-3.24329e-10	-1.34366	8.05137e-05	-3.24329e-10	-1.347
43008196	chr2:43008196:C:T	1.96905e-15	-2.08611	-1.31564	1.00809e-05	-2.07926	-1.34554
43008397	chr2:43008397:T:C	1.52108e-14	-1.02038	-0.336911	7.66918e-05	-0.819244	-0.576392
43008426	chr2:43008426:C:T	2.07501e-14	-3.24329e-10	-1.04675	0.000107036	-3.24329e-10	-1.06226
43008431	chr2:43008431:C:G	4.7247e-15	-1.58842	-0.938074	2.59344e-05	-1.78706	-0.692801
43008510	chr2:43008510:C:T	1.07735e-13	0.60037	-3.46321e-10	0.000662802	0.761044	-3.46321e-10
43008727	chr2:43008727:C:T	4.51941e-15	-1.43962	-1.1313	2.38738e-05	-1.50793	-1.05472
43009468	chr2:43009468:T:C	3.45958e-15	-1.83787	-1.00028	1.83886e-05	-1.77313	-1.05057
43009619	chr2:43009619:C:T	2.50211e-14	-3.24329e-10	-0.859581	0.000124845	-3.24329e-10	-0.908361
43009779	chr2:43009779:G:A	1.59624e-14	-3.24329e-10	-1.30906	8.47369e-05	-3.24329e-10	-1.29588
43009836	chr2:43009836:AG:A	3.95867e-15	-1.78749	-0.915908	2.2296e-05	-1.72937	-0.901659
43009920	chr2:43009920:C:T	1.53533e-14	-3.24329e-10	-1.34797	8.04672e-05	-3.24329e-10	-1.34758
43010007	chr2:43010007:C:T	1.53489e-14	-3.24329e-10	-1.34826	8.05668e-05	-3.24329e-10	-1.34634
43010489	chr2:43010489:T:C	1.91894e-14	-3.24329e-10	-1.12494	0.000104146	-3.24329e-10	-1.08963
43010556	chr2:43010556:C:T	2.99212e-15	-2.06456	-0.918766	1.52034e-05	-2.03015	-0.983766
43010557	chr2:43010557:G:A	1.6833e-14	-3.24329e-10	-1.25596	9.02335e-05	-3.24329e-10	-1.23303
43010916	chr2:43010916:A:C	2.30441e-14	-3.24329e-10	-0.941894	0.000134738	-3.24329e-10	-0.832102
43011241	chr2:43011241:A:C	2.89427e-15	-1.97119	-1.04538	1.75002e-05	-1.81889	-1.05433
43011257	chr2:43011257:A:G	7.56529e-15	-1.83442	-0.221308	4.21406e-05	-1.86834	-0.126085
43011488	chr2:43011488:G:A	1.03907e-14	-1.92561	0.187222	4.33019e-05	-1.81639	-0.150841
43011671	chr2:43011671:T:G	1.76608e-14	-3.24329e-10	-1.20796	9.11856e-05	-3.24329e-10	-1.22253
43011737	chr2:43011737:A:G	5.75812e-15	-1.84895	-0.479738	2.58304e-05	-1.72115	-0.762728
43012109	chr2:43012109:A:G	1.55812e-14	-3.24329e-10	-1.33324	8.11216e-05	-3.24329e-10	-1.33948
43012270	chr2:43012270:T:C	2.84858e-15	-1.71596	-1.31652	1.50833e-05	-1.72348	-1.29836
43012286	chr2:43012286:C:T	2.57048e-15	-2.04719	-1.08802	1.3902e-05	-1.91145	-1.19195
43012783	chr2:43012783:G:C	2.76776e-14	-3.24329e-10	-0.75868	0.00014145	-3.24329e-10	-0.783487
43012878	chr2:43012878:C:G	2.2837e-15	-2.08306	-1.17045	1.125e-05	-2.06897	-1.2461
43013068	chr2:43013068:G:A	3.97556e-15	-1.87267	-0.82647	2.50298e-05	-1.67265	-0.842715
43013547	chr2:43013547:C:G	1.71867e-14	-3.24329e-10	-1.23517	8.82298e-05	-3.24329e-10	-1.25549
43013611	chr2:43013611:A:C	6.10534e-15	-1.61676	-0.653376	3.09304e-05	-1.70586	-0.597831
43014095	chr2:43014095:A:C	2.86899e-15	-1.71561	-1.30973	1.40422e-05	-1.89178	-1.20159
43014367	chr2:43014367:T:C	1.5652e-14	-3.24329e-10	-1.3287	8.13362e-05	-3.24329e-10	-1.33684
43014505	chr2:43014505:G:A	3.6757e-15	-1.73891	-1.03865	2.02636e-05	-1.59776	-1.12884
43014565	chr2:43014565:A:G	2.61228e-15	-1.81324	-1.30584	1.46322e-05	-1.76741	-1.2848
43014697	chr2:43014697:A:G	1.61487e-14	-3.24329e-10	-1.29746	8.44598e-05	-3.24329e-10	-1.29916
43015181	chr2:43015181:T:C	2.19311e-15	-2.03409	-1.2599	1.13041e-05	-2.08103	-1.22923
43015219	chr2:43015219:T:C	2.92651e-15	-2.04266	-0.962825	1.51486e-05	-2.07963	-0.937896
43015470	chr2:43015470:C:A	1.54177e-14	-3.24329e-10	-1.34378	8.05111e-05	-3.24329e-10	-1.34704
43015698	chr2:43015698:C:T	2.5786e-15	-1.96321	-1.16885	1.45517e-05	-1.93536	-1.12237
43015714	chr2:43015714:T:G	1.93315e-14	-3.24329e-10	-1.11757	9.92954e-05	-3.24329e-10	-1.13733
43015748	chr2:43015748:T:C	2.1899e-15	-1.97725	-1.31819	1.08012e-05	-2.05694	-1.29883
43015756	chr2:43015756:T:G	7.96142e-14	-3.24329e-10	0.29789	0.000387463	-3.24329e-10	0.22419
43016012	chr2:43016012:C:T	1.93254e-14	-3.24329e-10	-1.11788	0.000105021	-3.24329e-10	-1.08127
43016224	chr2:43016224:A:T	7.72243e-15	-2.03517	-3.46321e-10	4.06468e-05	-2.03051	-3.46321e-10
43016266	chr2:43016266:A:G	3.29647e-15	-2.07636	-0.810084	1.58407e-05	-2.08727	-0.88558
43016699	chr2:43016699:T:C	1.72998e-14	-3.24329e-10	-1.22861	8.74363e-05	-3.24329e-10	-1.26452
43016745	chr2:43016745:C:T	2.30831e-15	-1.94804	-1.29474	1.28236e-05	-1.9205	-1.26364
43016763	chr2:43016763:C:T	2.30523e-14	-3.24329e-10	-0.941536	0.000117652	-3.24329e-10	-0.967702
43016778	chr2:43016778:C:T	8.37776e-15	-1.56286	-0.390859	4.48699e-05	-1.57401	-0.35765
43016808	chr2:43016808:A:T	4.4394e-15	-1.25202	-1.33676	2.00575e-05	-1.43866	-1.29817
43016829	chr2:43016829:A:G	2.18408e-14	-3.24329e-10	-0.995524	0.000121554	-3.24329e-10	-0.935075
43017437	chr2:43017437:A:G	2.51046e-15	-1.88735	-1.27149	1.34455e-05	-1.89691	-1.23987
43017551	chr2:43017551:G:C	3.6341e-15	-2.08348	-0.705462	1.76211e-05	-2.05461	-0.81172
43017795	chr2:43017795:A:C	2.92137e-15	-2.06719	-0.940061	1.72215e-05	-1.98774	-0.90154
43018256	chr2:43018256:T:C	4.15576e-14	-3.24329e-10	-0.352222	0.000258296	-3.24329e-10	-0.181326
43018346	chr2:43018346:A:C	2.38577e-15	-1.96793	-1.24185	1.33867e-05	-1.9234	-1.21777
43018445	chr2:43018445:G:A	1.53491e-14	-3.24329e-10	-1.34825	8.05697e-05	-3.24329e-10	-1.34631
43018450	chr2:43018450:T:C	1.5522e-14	-3.24329e-10	-1.33704	8.21797e-05	-3.24329e-10	-1.32652
43018831	chr2:43018831:G:A	1.5372e-14	-3.24329e-10	-1.34675	8.04222e-05	-3.24329e-10	-1.34814
43018874	chr2:43018874:T:A	4.4058e-14	-3.24329e-10	-0.293795	0.000275284	-3.24329e-10	-0.117629
43019892	chr2:43019892:T:G	1.60273e-14	-3.24329e-10	-1.30501	8.29247e-05	-3.24329e-10	-1.3175
43019989	chr2:43019989:C:T	2.00288e-14	-3.24329e-10	-1.08213	0.000112908	-3.24329e-10	-1.00886
43020076	chr2:43020076:T:C	3.1543e-15	-1.61551	-1.31503	1.83082e-05	-1.52563	-1.30245
43020121	chr2:43020121:A:T	2.20655e-15	-2.08115	-1.20672	1.36132e-05	-2.08317	-1.04122
43020176	chr2:43020176:G:A	3.11501e-14	-3.24329e-10	-0.640484	0.000183708	-3.24329e-10	-0.522086
43020360	chr2:43020360:C:T	3.36928e-14	-0.373724	-0.188294	0.00143197	2.07589	-0.544513
43020706	chr2:43020706:G:A	1.56058e-14	-3.24329e-10	-1.33166	8.29111e-05	-3.24329e-10	-1.31766
43021308	chr2:43021308:C:T	2.68096e-14	-3.24329e-10	-0.790541	0.000135942	-3.24329e-10	-0.823201
43021309	chr2:43021309:G:A	1.56402e-14	-3.24329e-10	-1.32946	8.23866e-05	-3.24329e-10	-1.32401
43021783	chr2:43021783:C:G	4.22797e-14	-0.334996	-3.46321e-10	0.000260075	-0.17446	-3.46321e-10
43021923	chr2:43021923:G:A	1.49274e-14	-1.37611	-3.46321e-10	0.00011713	-0.972148	-3.46321e-10
43022043	chr2:43022043:T:G	1.53775e-14	-3.24329e-10	-1.34639	8.04203e-05	-3.24329e-10	-1.34816
43022545	chr2:43022545:G:T	2.43542e-14	-3.24329e-10	-0.886598	0.000135299	-3.24329e-10	-0.827946
43022586	chr2:43022586:G:C	2.26824e-14	-3.24329e-10	-0.957711	0.000136842	-3.24329e-10	-0.816607
43022684	chr2:43022684:A:G	3.19168e-15	-1.87951	-1.03924	1.85239e-05	-1.85342	-0.962955
43022918	chr2:43022918:C:A	3.50865e-15	-2.08346	-0.740615	1.70066e-05	-1.86562	-1.03621
43023322	chr2:43023322:G:A	1.95345e-14	-3.24329e-10	-1.10712	0.000106178	-3.24329e-10	-1.07032
43023681	chr2:43023681:C:T	4.17386e-14	-0.347875	-3.46321e-10	0.000344568	0.10686	-3.46321e-10
43024258	chr2:43024258:G:A	1.07734e-14	-1.70222	-3.46321e-10	5.03837e-05	-1.81576	-3.46321e-10
43024429	chr2:43024429:A:G	2.99525e-14	-3.24329e-10	-0.679689	0.000148177	-3.24329e-10	-0.737024
43024694	chr2:43024694:GA:G	9.87214e-15	-1.67188	-0.117704	5.83259e-05	-1.64277	-0.0266138
43025013	chr2:43025013:T:C	2.02096e-15	-2.05494	-1.32079	1.09661e-05	-2.07887	-1.26175
43025129	chr2:43025129:G:C	3.13979e-15	-2.02169	-0.913455	1.524e-05	-2.08667	-0.924841
43025545	chr2:43025545:C:T	1.62712e-14	-3.24329e-10	-1.28991	8.48572e-05	-3.24329e-10	-1.29446
43025552	chr2:43025552:C:T	5.15547e-15	-2.0719	-0.367348	2.29403e-05	-2.08037	-0.522162
43025710	chr2:43025710:A:C	3.07932e-15	-1.94156	-1.01303	1.36176e-05	-2.08719	-1.03688
43026103	chr2:43026103:T:A	3.53344e-15	-2.00447	-0.812556	1.7049e-05	-2.07593	-0.823409
43026208	chr2:43026208:C:T	1.06905e-14	-1.96508	0.255133	7.51671e-05	-1.83405	0.418328
43026295	chr2:43026295:G:A	2.44863e-14	-3.24329e-10	-0.881189	0.000126303	-3.24329e-10	-0.896745
43026466	chr2:43026466:C:T	1.53491e-14	-3.24329e-10	-1.34825	8.04512e-05	-3.24329e-10	-1.34778
43026593	chr2:43026593:T:C	2.45648e-15	-1.83282	-1.34776	1.37994e-05	-1.76334	-1.34747
43026663	chr2:43026663:G:A	2.20439e-14	-3.24329e-10	-0.986267	0.000121403	-3.24329e-10	-0.936317
43026688	chr2:43026688:C:T	2.23753e-15	-2.02944	-1.24449	1.10452e-05	-2.08711	-1.24632
43026757	chr2:43026757:A:G	3.89067e-15	-1.84845	-0.872266	1.84052e-05	-1.97351	-0.849289
43026773	chr2:43026773:C:T	2.78098e-14	-3.24329e-10	-0.753915	0.000163058	-3.24329e-10	-0.641323
43026789	chr2:43026789:C:T	1.71071e-14	-3.24329e-10	-1.23981	9.17199e-05	-3.24329e-10	-1.21669
43026994	chr2:43026994:C:T	1.58358e-14	-3.24329e-10	-1.31703	8.26745e-05	-3.24329e-10	-1.32052
43027139	chr2:43027139:A:G	1.57068e-14	-3.24329e-10	-1.32521	8.25853e-05	-3.24329e-10	-1.3216
43027177	chr2:43027177:A:T	1.5629e-14	-3.24329e-10	-1.33017	8.21408e-05	-3.24329e-10	-1.327
43027260	chr2:43027260:G:T	3.20604e-15	-1.9937	-0.92057	1.45182e-05	-1.99281	-1.06722
43027287	chr2:43027287:T:C	2.59898e-15	-1.79658	-1.3276	1.48063e-05	-1.69245	-1.34793
43027658	chr2:43027658:C:T	2.67508e-14	-3.24329e-10	-0.792737	0.000134538	-3.24329e-10	-0.833588
43027667	chr2:43027667:G:A	1.82841e-14	-3.24329e-10	-1.17327	9.40611e-05	-3.24329e-10	-1.19149
43027779	chr2:43027779:T:C	2.48021e-14	-3.24329e-10	-0.868374	0.000129979	-3.24329e-10	-0.86806
43028120	chr2:43028120:G:T	3.48246e-13	-3.24329e-10	1.77361	0.00211403	-3.24329e-10	1.92092
43028638	chr2:43028638:G:A	3.60332e-14	-0.49486	-3.46321e-10	0.000156599	-0.681745	-3.46321e-10
43028765	chr2:43028765:G:T	2.49768e-14	-3.24329e-10	-0.861356	0.000135267	-3.24329e-10	-0.828179
43028768	chr2:43028768:G:A	4.2099e-15	-1.35998	-1.28188	1.98119e-05	-1.43909	-1.31006
43029310	chr2:43029310:C:T	1.57457e-14	-3.24329e-10	-1.32273	8.29317e-05	-3.24329e-10	-1.31741
43029373	chr2:43029373:A:G	1.84081e-14	-3.24329e-10	-1.16651	0.000104318	-3.24329e-10	-1.08799
43029504	chr2:43029504:T:C	1.5897e-14	-3.24329e-10	-1.31317	8.28822e-05	-3.24329e-10	-1.31801
43029747	chr2:43029747:G:A	2.13629e-14	-1.01765	-3.46321e-10	0.000106351	-1.06869	-3.46321e-10
43029780	chr2:43029780:G:A	1.62817e-14	-3.24329e-10	-1.28926	8.70628e-05	-3.24329e-10	-1.2688
43029817	chr2:43029817:C:A	1.54254e-14	-3.24329e-10	-1.34328	8.07313e-05	-3.24329e-10	-1.3443
43029840	chr2:43029840:G:A	3.13234e-14	-3.24329e-10	-0.634937	0.000189727	-3.24329e-10	-0.489846
43029878	chr2:43029878:G:A	3.07411e-14	-3.24329e-10	-0.6537	0.000185889	-3.24329e-10	-0.510284
43029903	chr2:43029903:G:A	1.58914e-14	-3.24329e-10	-1.31353	8.28548e-05	-3.24329e-10	-1.31834
43029981	chr2:43029981:A:G	2.85658e-14	-3.24329e-10	-0.727092	0.00017127	-3.24329e-10	-0.592189
43029998	chr2:43029998:C:A	1.96219e-14	-3.24329e-10	-1.10266	0.000112231	-3.24329e-10	-1.01487
43030001	chr2:43030001:AC:A	1.7392e-14	-3.24329e-10	-1.22329	9.04116e-05	-3.24329e-10	-1.23106
43030006	chr2:43030006:C:A	2.3539e-14	-3.24329e-10	-0.920645	0.000138065	-3.24329e-10	-0.807706
43030406	chr2:43030406:C:T	2.93467e-15	-1.70226	-1.30045	1.42507e-05	-1.75512	-1.3235
43030511	chr2:43030511:C:T	2.76364e-14	-3.24329e-10	-0.760168	0.0001614	-3.24329e-10	-0.651543
43030564	chr2:43030564:A:G	1.91715e-14	-3.24329e-10	-1.12588	0.000107747	-3.24329e-10	-1.05565
43030595	chr2:43030595:G:T	2.21088e-14	-3.24329e-10	-0.983324	0.000118829	-3.24329e-10	-0.957745
43030808	chr2:43030808:T:G	7.67578e-14	0.261353	-3.46321e-10	0.000321946	0.0389523	-3.46321e-10
43031231	chr2:43031231:G:A	1.88354e-14	-3.24329e-10	-1.14357	0.000106585	-3.24329e-10	-1.06649
43031627	chr2:43031627:C:T	3.39687e-14	-3.24329e-10	-0.553861	0.000200703	-3.24329e-10	-0.433608
43031828	chr2:43031828:G:C	3.13563e-14	-3.24329e-10	-0.633887	0.000176205	-3.24329e-10	-0.563786
43032025	chr2:43032025:C:T	5.48485e-15	-2.06122	-0.316096	3.28397e-05	-1.97051	-0.273288
43033232	chr2:43033232:G:A	4.1941e-14	-3.24329e-10	-0.343039	0.000239672	-3.24329e-10	-0.25616
43033428	chr2:43033428:G:A	2.39269e-14	-3.24329e-10	-0.904297	0.00012945	-3.24329e-10	-0.872138
43033983	chr2:43033983:T:C	1.99615e-15	-2.06247	-1.32561	1.21308e-05	-1.91153	-1.32815
43034054	chr2:43034054:C:T	7.7531e-15	-2.03121	-3.46321e-10	4.24521e-05	-1.98705	-3.46321e-10
43034057	chr2:43034057:T:C	1.57984e-14	-3.24329e-10	-1.31939	8.17151e-05	-3.24329e-10	-1.33219
43034095	chr2:43034095:CATGCCAT:C	1.61974e-14	-3.24329e-10	-1.29445	8.33865e-05	-3.24329e-10	-1.31195
43034612	chr2:43034612:T:A	1.63226e-14	-3.24329e-10	-1.28675	8.46997e-05	-3.24329e-10	-1.29632
43034741	chr2:43034741:G:A	3.44124e-14	-3.24329e-10	-0.540886	0.000170558	-3.24329e-10	-0.596355
43034764	chr2:43034764:G:T	3.508e-14	-3.24329e-10	-0.521672	0.000207805	-3.24329e-10	-0.398832
43034777	chr2:43034777:G:A	1.94272e-14	-0.375633	-0.736995	8.70253e-05	-0.565296	-0.703936
43034878	chr2:43034878:A:C	1.54934e-14	-3.24329e-10	-1.33889	8.20217e-05	-3.24329e-10	-1.32845
43034996	chr2:43034996:G:T	1.5481e-14	-0.275018	-1.06467	6.52802e-05	-0.479501	-1.07724
43035280	chr2:43035280:A:T	3.37565e-14	-3.24329e-10	-0.56013	0.000199595	-3.24329e-10	-0.439141
43035656	chr2:43035656:C:T	4.19729e-15	-1.45788	-1.18698	1.47468e-05	-1.84396	-1.20045
43035744	chr2:43035744:G:A	1.54827e-14	-3.24329e-10	-1.33958	8.14167e-05	-3.24329e-10	-1.33585
43035801	chr2:43035801:C:T	2.61083e-14	-0.817049	-3.46321e-10	7.44065e-05	-1.42589	-3.46321e-10
43035865	chr2:43035865:G:A	1.60834e-14	-3.24329e-10	-1.30151	8.60312e-05	-3.24329e-10	-1.28072
43035875	chr2:43035875:G:A	1.93533e-14	-0.358637	-0.757803	8.67766e-05	-0.548125	-0.72397
43036666	chr2:43036666:T:G	7.91475e-15	-1.85565	-0.15492	6.38306e-05	-1.56352	-0.015674
43037000	chr2:43037000:T:C	1.57575e-14	-3.24329e-10	-1.32198	8.22789e-05	-3.24329e-10	-1.32532
43037732	chr2:43037732:A:T	1.06042e-14	-1.86232	0.144273	5.63612e-05	-2.04665	0.342998
43037911	chr2:43037911:C:T	3.91145e-15	-1.90042	-0.814977	2.99122e-05	-1.62467	-0.712493
43038861	chr2:43038861:C:T	1.53538e-14	-3.24329e-10	-1.34794	8.04688e-05	-3.24329e-10	-1.34756
43038930	chr2:43038930:C:T	1.53505e-14	-3.24329e-10	-1.34815	8.04172e-05	-3.24329e-10	-1.3482
43038956	chr2:43038956:C:T	1.5425e-14	-3.24329e-10	-1.34331	8.07356e-05	-3.24329e-10	-1.34425
43039155	chr2:43039155:G:A	3.04156e-14	-3.24329e-10	-0.664348	0.000154592	-3.24329e-10	-0.694643
43039662	chr2:43039662:C:G	1.57831e-14	-3.24329e-10	-1.32036	8.37918e-05	-3.24329e-10	-1.3071
43039872	chr2:43039872:C:G	1.04124e-14	-1.7363	-3.46321e-10	0.000126298	-0.896791	-3.46321e-10
43039926	chr2:43039926:C:T	7.43884e-15	-0.959245	-1.11334	2.54426e-05	-1.32726	-1.17175
43040377	chr2:43040377:C:T	1.56011e-14	-3.24329e-10	-1.33196	8.27768e-05	-3.24329e-10	-1.31928
43040454	chr2:43040454:T:C	1.65679e-14	-3.24329e-10	-1.27183	8.64956e-05	-3.24329e-10	-1.27534
43040527	chr2:43040527:C:T	1.57655e-14	-3.24329e-10	-1.32148	8.3992e-05	-3.24329e-10	-1.30471
43040697	chr2:43040697:A:G	1.56218e-14	-3.24329e-10	-1.33063	8.27449e-05	-3.24329e-10	-1.31967
43041034	chr2:43041034:G:A	3.31831e-14	-3.24329e-10	-0.577263	0.000172613	-3.24329e-10	-0.584382
43041310	chr2:43041310:C:A	2.04522e-14	-3.24329e-10	-1.06121	0.000111946	-3.24329e-10	-1.01741
43041350	chr2:43041350:C:T	9.1178e-15	-1.86907	-3.46321e-10	4.82983e-05	-1.85803	-3.46321e-10
43041482	chr2:43041482:A:G	2.17173e-15	-2.08298	-1.22079	1.08737e-05	-2.08713	-1.26195
43041831	chr2:43041831:G:A	1.57593e-14	-3.24329e-10	-1.32187	8.15619e-05	-3.24329e-10	-1.33407
43041922	chr2:43041922:G:A	1.96852e-14	-3.24329e-10	-1.09944	0.00010703	-3.24329e-10	-1.06232
43042582	chr2:43042582:T:TC	3.81173e-14	-3.24329e-10	-0.438635	0.000197203	-3.24329e-10	-0.451199
43042629	chr2:43042629:A:T	6.53311e-14	-3.24329e-10	0.100166	0.000378959	-3.24329e-10	0.201998
43042789	chr2:43042789:T:C	8.20061e-14	-3.24329e-10	0.327492	0.000487857	-3.24329e-10	0.454591
43042873	chr2:43042873:A:G	1.77294e-14	-3.24329e-10	-1.20408	9.15086e-05	-3.24329e-10	-1.219
43042900	chr2:43042900:G:A	2.18536e-14	-3.24329e-10	-0.994935	0.00011219	-3.24329e-10	-1.01524
43043148	chr2:43043148:A:G	2.78224e-14	0.584733	-1.33819	0.000209288	0.954841	-1.34656
43043199	chr2:43043199:C:G	2.66869e-15	-1.75946	-1.33826	1.51454e-05	-1.67433	-1.3434
43043369	chr2:43043369:G:T	2.58973e-14	-3.24329e-10	-0.825165	0.000123644	-3.24329e-10	-0.918024
43043528	chr2:43043528:A:T	1.54364e-14	-3.24329e-10	-1.34257	8.04808e-05	-3.24329e-10	-1.34741
43043565	chr2:43043565:G:T	2.23619e-15	-1.96887	-1.30566	1.06447e-05	-2.04822	-1.32215
43043655	chr2:43043655:G:A	2.06326e-14	-0.171821	-0.88061	8.66924e-05	-0.420003	-0.853063
43043878	chr2:43043878:C:T	1.6194e-14	-3.24329e-10	-1.29466	8.47115e-05	-3.24329e-10	-1.29618
43044460	chr2:43044460:A:T	2.9333e-15	-1.72441	-1.27876	1.32084e-05	-1.85504	-1.29954
43044479	chr2:43044479:G:A	2.58546e-13	1.47577	-3.46321e-10	0.00159812	1.64115	-3.46321e-10
43044482	chr2:43044482:C:G	3.04055e-15	-2.03904	-0.928222	1.74706e-05	-1.86234	-1.01258
43044510	chr2:43044510:T:C	2.62701e-14	0.450536	-1.26141	0.000192663	0.834501	-1.30899
43044579	chr2:43044579:T:C	7.44422e-14	0.230722	-3.46321e-10	0.000451972	0.378189	-3.46321e-10
43044642	chr2:43044642:C:T	3.34554e-14	-3.24329e-10	-0.56909	0.000169819	-3.24329e-10	-0.6007
43044661	chr2:43044661:T:A	1.33448e-13	-3.24329e-10	0.814409	0.000838652	-3.24329e-10	0.996365
43044674	chr2:43044674:C:T	1.07629e-14	-1.7032	-3.46321e-10	6.21333e-05	-1.60615	-3.46321e-10
43044776	chr2:43044776:T:C	3.92187e-14	-3.24329e-10	-0.410149	0.000192804	-3.24329e-10	-0.473755
43045307	chr2:43045307:G:A	1.64491e-14	-3.24329e-10	-1.27903	8.60213e-05	-3.24329e-10	-1.28084
43045428	chr2:43045428:G:C	3.54507e-15	-1.83379	-0.979957	1.57753e-05	-1.94477	-1.03221
43045839	chr2:43045839:C:T	1.61514e-14	-3.24329e-10	-1.2973	8.44903e-05	-3.24329e-10	-1.29879
43046091	chr2:43046091:C:T	2.2356e-15	-1.94439	-1.3304	1.07977e-05	-2.0167	-1.3394
43046173	chr2:43046173:C:T	7.0471e-15	-0.876366	-1.25032	6.11694e-05	-0.34008	-1.2817
43046406	chr2:43046406:C:A	1.64903e-14	-3.24329e-10	-1.27653	8.61405e-05	-3.24329e-10	-1.27945
43046733	chr2:43046733:C:G	7.27934e-15	-1.09259	-1.00167	6.00648e-05	-0.61674	-1.02327
43047077	chr2:43047077:C:T	1.74608e-14	-3.24329e-10	-1.21935	9.39763e-05	-3.24329e-10	-1.19239
43047236	chr2:43047236:G:T	1.63092e-14	-3.24329e-10	-1.28757	8.53148e-05	-3.24329e-10	-1.28908
43047358	chr2:43047358:C:T	3.11658e-14	-3.24329e-10	-0.63998	0.000153658	-3.24329e-10	-0.700703
43047588	chr2:43047588:G:A	3.69713e-14	-3.24329e-10	-0.46916	0.000209031	-3.24329e-10	-0.392947
43047618	chr2:43047618:G:A	1.53489e-14	-3.24329e-10	-1.34826	8.04372e-05	-3.24329e-10	-1.34795
43047683	chr2:43047683:A:T	2.09755e-15	-2.0759	-1.26263	1.1298e-05	-2.08632	-1.22448
43047750	chr2:43047750:C:T	1.84328e-14	-3.24329e-10	-1.16517	0.000100022	-3.24329e-10	-1.13004
43047761	chr2:43047761:A:G	7.18253e-15	-0.815588	-1.29206	5.32267e-05	-0.471436	-1.28944
43047846	chr2:43047846:A:G	4.82806e-14	-3.24329e-10	-0.202271	0.000277243	-3.24329e-10	-0.110538
43047896	chr2:43047896:A:C	2.5587e-14	-3.24329e-10	-0.837216	0.000143373	-3.24329e-10	-0.76998
43048232	chr2:43048232:C:T	3.3602e-14	-0.564716	-3.46321e-10	0.000196484	-0.45485	-3.46321e-10
43048302	chr2:43048302:G:A	2.23931e-14	-0.43421	-0.536339	0.000184239	-0.0529799	-0.46622
43048325	chr2:43048325:C:G	1.60306e-14	-3.24329e-10	-1.3048	8.33083e-05	-3.24329e-10	-1.31288
43048479	chr2:43048479:C:T	2.04352e-14	0.233002	-1.29505	0.000159678	0.677076	-1.33935
43048564	chr2:43048564:C:T	1.53713e-14	-3.24329e-10	-1.3468	8.06742e-05	-3.24329e-10	-1.34501
43048608	chr2:43048608:G:A	1.56456e-14	-3.24329e-10	-1.32911	8.31473e-05	-3.24329e-10	-1.31482
43048658	chr2:43048658:A:T	1.14548e-14	-1.64089	-3.46321e-10	5.8475e-05	-1.66683	-3.46321e-10
43048702	chr2:43048702:G:A	1.1323e-14	-0.304416	-1.34805	8.77874e-05	0.0863683	-1.34688
43048839	chr2:43048839:T:A	1.53529e-14	-3.24329e-10	-1.348	8.04326e-05	-3.24329e-10	-1.34801
43048849	chr2:43048849:G:A	5.41291e-14	-3.24329e-10	-0.0879306	0.000276958	-3.24329e-10	-0.111566
43049349	chr2:43049349:G:A	1.73211e-14	-3.24329e-10	-1.22738	9.06896e-05	-3.24329e-10	-1.22799
43049724	chr2:43049724:C:G	2.4792e-14	-3.24329e-10	-0.868782	0.000136889	-3.24329e-10	-0.816262
43049858	chr2:43049858:C:T	1.68221e-14	-3.24329e-10	-1.25661	8.73374e-05	-3.24329e-10	-1.26565
43050240	chr2:43050240:G:A	1.93316e-14	-3.24329e-10	-1.11756	9.72337e-05	-3.24329e-10	-1.15831
43050242	chr2:43050242:G:A	6.12414e-15	-1.11003	-1.15703	5.16928e-05	-0.579071	-1.21104
43050437	chr2:43050437:G:A	2.53822e-15	-1.88586	-1.26198	1.17166e-05	-1.98404	-1.29038
43050655	chr2:43050655:G:A	7.46177e-15	-2.06951	-3.46321e-10	3.86903e-05	-2.07984	-3.46321e-10
43050668	chr2:43050668:C:T	1.50589e-14	-0.0227993	-1.34453	0.000132386	0.49729	-1.347
43050685	chr2:43050685:G:C	1.42372e-14	-0.0825749	-1.34087	0.000124321	0.432098	-1.34466
43050908	chr2:43050908:C:T	1.64387e-14	-3.24329e-10	-1.27966	8.54815e-05	-3.24329e-10	-1.28713
43050910	chr2:43050910:G:A	1.00797e-14	-0.760732	-1.00804	8.99043e-05	-0.184483	-1.0522
43051329	chr2:43051329:C:G	2.00823e-15	-2.04076	-1.34129	1.09521e-05	-1.99946	-1.34244
43051403	chr2:43051403:T:G	2.05319e-14	0.29073	-1.34805	0.000170951	0.750043	-1.3441
43051601	chr2:43051601:C:T	9.96648e-14	-3.24329e-10	0.52251	0.000608092	-3.24329e-10	0.674894
43051607	chr2:43051607:C:T	1.60103e-14	-3.24329e-10	-1.30607	8.32776e-05	-3.24329e-10	-1.31325
43051756	chr2:43051756:G:C	2.07682e-14	-3.24329e-10	-1.04588	0.000116485	-3.24329e-10	-0.977666
43051867	chr2:43051867:A:G	1.99336e-14	-3.24329e-10	-1.0869	0.00010186	-3.24329e-10	-1.11183
43052334	chr2:43052334:A:G	3.71606e-14	0.884207	-1.34826	0.000285379	1.26655	-1.34816
43052385	chr2:43052385:G:A	3.23852e-14	-3.24329e-10	-0.601599	0.000188608	-3.24329e-10	-0.495762
43052677	chr2:43052677:G:A	6.00412e-14	1.00764	-0.991913	0.000469234	1.36064	-0.944972
43052913	chr2:43052913:A:G	4.00518e-14	0.95004	-1.33917	0.000303465	1.32084	-1.341
43053112	chr2:43053112:C:T	1.57814e-14	-3.24329e-10	-1.32047	8.21617e-05	-3.24329e-10	-1.32674
43053186	chr2:43053186:G:T	1.73967e-14	0.116593	-1.33962	0.000141896	0.548693	-1.32903
43053255	chr2:43053255:T:C	1.28875e-13	-3.24329e-10	0.779538	0.000644255	-3.24329e-10	0.732663
43053464	chr2:43053464:C:T	5.17944e-14	1.10343	-1.23545	0.000407107	1.50371	-1.23007
43053886	chr2:43053886:T:C	1.44378e-13	-3.24329e-10	0.89313	0.00072716	-3.24329e-10	0.853716
43054115	chr2:43054115:A:C	2.0146e-14	-3.24329e-10	-1.0763	0.000104195	-3.24329e-10	-1.08916
43054227	chr2:43054227:C:T	2.87017e-14	0.461879	-1.18422	0.000250486	0.932858	-1.14489
43054342	chr2:43054342:AC:A	1.81686e-14	0.15641	-1.33602	0.000149211	0.593323	-1.32339
43054847	chr2:43054847:A:G	1.95386e-14	0.226858	-1.33377	0.000161354	0.668887	-1.32072
43055022	chr2:43055022:T:C	2.89827e-14	-3.24329e-10	-0.712602	0.000147489	-3.24329e-10	-0.74168
43055081	chr2:43055081:G:A	4.16184e-14	-3.24329e-10	-0.35076	0.000212992	-3.24329e-10	-0.374176
43055324	chr2:43055324:G:A	1.54395e-14	-0.0445453	-1.29783	0.000127549	0.395218	-1.28215
43055410	chr2:43055410:C:T	2.56503e-14	-3.24329e-10	-0.834747	0.00013318	-3.24329e-10	-0.843726
43055440	chr2:43055440:C:T	1.53516e-14	-3.24329e-10	-1.34808	8.04995e-05	-3.24329e-10	-1.34718
43055441	chr2:43055441:G:A	1.45879e-14	-0.27366	-1.12545	0.000113989	0.144045	-1.14338
43055552	chr2:43055552:C:T	3.82872e-14	-3.24329e-10	-0.434188	0.000215888	-3.24329e-10	-0.360674
43055670	chr2:43055670:T:C	1.39543e-14	-0.106015	-1.3375	0.000118203	0.364565	-1.32759
43055719	chr2:43055719:C:T	3.41834e-14	-3.24329e-10	-0.547562	0.000191228	-3.24329e-10	-0.481967
43055737	chr2:43055737:A:G	2.3525e-14	0.411626	-1.33286	0.000198251	0.873285	-1.31918
43055765	chr2:43055765:T:C	1.58264e-14	-3.24329e-10	-1.31762	8.22055e-05	-3.24329e-10	-1.32621
43056115	chr2:43056115:C:T	1.62775e-14	-3.24329e-10	-1.28952	8.68986e-05	-3.24329e-10	-1.27069
43056280	chr2:43056280:C:T	1.53573e-14	-3.24329e-10	-1.34771	8.04215e-05	-3.24329e-10	-1.34815
43056395	chr2:43056395:GT:G	4.51727e-14	0.667076	-0.935885	0.00040445	1.20253	-0.935431
43056528	chr2:43056528:A:G	1.76054e-14	0.0518326	-1.26293	0.000146588	0.492824	-1.24063
43056561	chr2:43056561:T:C	2.34595e-14	-3.24329e-10	-0.924028	0.000114815	-3.24329e-10	-0.992109
43056896	chr2:43056896:C:G	7.3517e-15	-2.08437	-3.46321e-10	3.84301e-05	-2.08659	-3.46321e-10
43056900	chr2:43056900:A:C	3.22298e-14	-0.606409	-3.46321e-10	0.000193105	-0.472197	-3.46321e-10
43056910	chr2:43056910:C:T	3.24953e-14	-0.598208	-3.46321e-10	0.000194462	-0.465194	-3.46321e-10
43056917	chr2:43056917:T:C	2.1003e-14	-3.24329e-10	-1.03464	0.000107667	-3.24329e-10	-1.05639
43057294	chr2:43057294:G:A	3.66062e-14	0.756877	-1.23596	0.000320874	1.25972	-1.2241
43057319	chr2:43057319:C:T	1.5365e-14	-3.24329e-10	-1.34721	8.06381e-05	-3.24329e-10	-1.34546
43057360	chr2:43057360:G:A	6.15026e-14	-3.24329e-10	0.0397778	0.000353476	-3.24329e-10	0.132385
43057754	chr2:43057754:A:T	1.89413e-14	-3.24329e-10	-1.13796	0.000100176	-3.24329e-10	-1.12851
43057770	chr2:43057770:A:G	3.6863e-14	-3.24329e-10	-0.472094	0.000211702	-3.24329e-10	-0.380254
43058714	chr2:43058714:A:G	5.32205e-14	-3.24329e-10	-0.104858	0.000320306	-3.24329e-10	0.0338463
43059064	chr2:43059064:A:G	1.53659e-14	-3.24329e-10	-1.34715	8.08521e-05	-3.24329e-10	-1.34281
43059095	chr2:43059095:G:A	2.598e-14	-3.24329e-10	-0.821976	0.000134366	-3.24329e-10	-0.834865
43059472	chr2:43059472:G:T	3.38823e-14	-1.16988	0.613468	0.000211732	-1.15231	0.772202
43059983	chr2:43059983:G:A	7.88884e-15	-2.01385	-3.46321e-10	4.38038e-05	-1.95571	-3.46321e-10
43060491	chr2:43060491:G:C	5.43094e-15	-1.16478	-1.22241	3.7621e-05	-0.889791	-1.21808
43060609	chr2:43060609:A:G	1.64321e-14	-3.24329e-10	-1.28006	8.48858e-05	-3.24329e-10	-1.29412
43060675	chr2:43060675:G:T	2.16584e-14	-3.24329e-10	-1.00391	0.000123148	-3.24329e-10	-0.922041
43061019	chr2:43061019:T:C	2.32746e-15	-1.97658	-1.25794	1.37744e-05	-1.89249	-1.22013
43061115	chr2:43061115:C:T	1.56205e-14	-3.24329e-10	-1.33072	8.13642e-05	-3.24329e-10	-1.3365
43061147	chr2:43061147:T:C	1.73486e-14	-3.24329e-10	-1.22579	9.05797e-05	-3.24329e-10	-1.2292
43061305	chr2:43061305:G:T	3.85456e-15	-1.95724	-0.772805	2.08347e-05	-2.03445	-0.664367
43061359	chr2:43061359:T:C	1.59198e-14	-3.24329e-10	-1.31174	8.26461e-05	-3.24329e-10	-1.32086
43061460	chr2:43061460:A:G	6.34328e-14	-3.24329e-10	0.0706794	0.000324743	-3.24329e-10	0.047601
43061544	chr2:43061544:T:C	1.8744e-14	-3.24329e-10	-1.14843	9.64861e-05	-3.24329e-10	-1.16603
43061808	chr2:43061808:C:T	2.10868e-15	-1.99654	-1.3367	1.25156e-05	-1.90622	-1.30224
43063359	chr2:43063359:C:T	6.67822e-15	-1.25037	-0.930079	3.75414e-05	-1.22801	-0.881972
43063384	chr2:43063384:G:A	1.30367e-14	-0.630748	-0.880784	7.41413e-05	-0.590904	-0.838554
43063815	chr2:43063815:A:G	7.26756e-15	-0.770253	-1.32563	4.99111e-05	-0.503551	-1.32164
43064195	chr2:43064195:C:T	3.9814e-14	-3.24329e-10	-0.395082	0.000213311	-3.24329e-10	-0.37268
43064294	chr2:43064294:C:T	1.68565e-14	-3.24329e-10	-1.25456	8.80582e-05	-3.24329e-10	-1.25743
43064314	chr2:43064314:C:T	7.33045e-15	-2.08727	-3.46321e-10	3.85414e-05	-2.0837	-3.46321e-10
43064403	chr2:43064403:T:C	1.54843e-14	-3.24329e-10	-1.33948	8.07764e-05	-3.24329e-10	-1.34375
43064551	chr2:43064551:G:A	2.64107e-15	-1.94258	-1.16553	1.64798e-05	-1.84467	-1.08863
43064646	chr2:43064646:G:C	2.01201e-14	-3.24329e-10	-1.07758	0.000105647	-3.24329e-10	-1.07532
43064778	chr2:43064778:G:C	1.12812e-14	-0.977431	-0.678732	6.45805e-05	-0.922813	-0.644706
43064997	chr2:43064997:C:T	1.53603e-14	-3.24329e-10	-1.34752	8.04185e-05	-3.24329e-10	-1.34819
43065058	chr2:43065058:A:C	3.77408e-14	-3.24329e-10	-0.44856	0.000202354	-3.24329e-10	-0.425414
43065165	chr2:43065165:C:T	1.38736e-14	-1.17012	-0.27919	7.89113e-05	-1.13476	-0.232348
43065477	chr2:43065477:A:AT	1.5784e-14	-3.24329e-10	-1.32031	8.20884e-05	-3.24329e-10	-1.32764
43065694	chr2:43065694:G:A	2.38901e-15	-1.86528	-1.34315	1.38769e-05	-1.75787	-1.34734
43065765	chr2:43065765:GC:G	1.81006e-14	-3.24329e-10	-1.18336	9.58078e-05	-3.24329e-10	-1.17309
43065787	chr2:43065787:G:A	1.76177e-14	-3.24329e-10	-1.2104	9.14039e-05	-3.24329e-10	-1.22014
43066221	chr2:43066221:C:T	1.30569e-14	-1.50998	-3.46321e-10	5.73802e-05	-1.68573	-3.46321e-10
43066637	chr2:43066637:C:G	5.6038e-15	-1.01297	-1.34288	3.81986e-05	-0.745069	-1.34756
43066849	chr2:43066849:C:T	1.81252e-14	-3.24329e-10	-1.182	9.46173e-05	-3.24329e-10	-1.18559
43067155	chr2:43067155:G:A	1.61491e-14	-3.24329e-10	-1.29744	8.52683e-05	-3.24329e-10	-1.28963
43067171	chr2:43067171:C:T	2.0968e-15	-2.04156	-1.29733	1.02366e-05	-2.07556	-1.3339
43067201	chr2:43067201:T:C	1.96826e-15	-2.05687	-1.34529	1.00452e-05	-2.08174	-1.34659
43067336	chr2:43067336:T:C	1.94527e-14	-3.24329e-10	-1.11132	0.0001037	-3.24329e-10	-1.09393
43067488	chr2:43067488:A:G	1.90249e-14	-3.24329e-10	-1.13355	9.797e-05	-3.24329e-10	-1.15077
43068350	chr2:43068350:T:C	2.36485e-14	-3.24329e-10	-0.916002	0.000121159	-3.24329e-10	-0.93833
43068489	chr2:43068489:A:G	1.94187e-15	-2.08707	-1.32859	1.0394e-05	-2.08682	-1.30738
43068731	chr2:43068731:C:A	1.60193e-14	-3.24329e-10	-1.30551	8.52391e-05	-3.24329e-10	-1.28997
43068827	chr2:43068827:T:C	7.55493e-15	-1.93507	-0.122032	5.11239e-05	-1.85312	0.0519428
43069188	chr2:43069188:A:G	1.5401e-14	-3.24329e-10	-1.34487	8.04972e-05	-3.24329e-10	-1.34721
43069317	chr2:43069317:G:C	1.61484e-14	-3.24329e-10	-1.29748	8.67161e-05	-3.24329e-10	-1.27279
43069431	chr2:43069431:G:A	2.19867e-14	-3.24329e-10	-0.988863	0.000120628	-3.24329e-10	-0.942717
43069485	chr2:43069485:G:A	1.04524e-13	-3.24329e-10	0.570118	0.000671252	-3.24329e-10	0.773714
43069701	chr2:43069701:A:G	4.3803e-15	-1.65598	-0.946206	2.69617e-05	-1.52761	-0.913402
43069796	chr2:43069796:C:T	2.35279e-15	-2.06091	-1.16279	1.38585e-05	-2.03851	-1.06803
43070435	chr2:43070435:C:T	5.95769e-14	-3.24329e-10	0.00796635	0.000370749	-3.24329e-10	0.180094
43070606	chr2:43070606:T:C	1.72573e-14	-3.24329e-10	-1.23106	8.89857e-05	-3.24329e-10	-1.24696
43070749	chr2:43070749:T:C	1.72119e-14	-3.24329e-10	-1.2337	8.87681e-05	-3.24329e-10	-1.2494
43071040	chr2:43071040:C:T	1.6876e-14	-1.25341	-3.46321e-10	0.000147327	-0.742779	-3.46321e-10
43071041	chr2:43071041:T:G	2.32001e-15	-2.05451	-1.18322	1.28654e-05	-2.03233	-1.14855
43071052	chr2:43071052:T:C	1.04491e-13	-3.24329e-10	0.569797	0.000623237	-3.24329e-10	0.699496
43071083	chr2:43071083:C:T	1.77194e-14	-1.20464	-3.46321e-10	0.000156496	-0.6824	-3.46321e-10
43071154	chr2:43071154:G:C	1.79201e-14	-3.24329e-10	-1.19338	9.30656e-05	-3.24329e-10	-1.20213
43072021	chr2:43072021:T:C	1.5352e-14	-3.24329e-10	-1.34806	8.06649e-05	-3.24329e-10	-1.34513
43072134	chr2:43072134:C:T	4.61044e-15	-1.79791	-0.75307	2.20764e-05	-1.88481	-0.756114
43072199	chr2:43072199:A:G	1.62472e-14	-3.24329e-10	-1.29138	8.46419e-05	-3.24329e-10	-1.297
43072245	chr2:43072245:G:A	4.01404e-15	-1.43555	-1.25395	2.14198e-05	-1.4338	-1.23731
43072314	chr2:43072314:C:T	1.57014e-14	-3.24329e-10	-1.32555	8.12842e-05	-3.24329e-10	-1.33748
43072684	chr2:43072684:G:C	1.68662e-14	-3.24329e-10	-1.25399	8.59224e-05	-3.24329e-10	-1.28199
43072984	chr2:43072984:A:C	1.05255e-14	-1.7255	-3.46321e-10	6.75638e-05	-1.52236	-3.46321e-10
43073395	chr2:43073395:T:C	1.9197e-15	-2.08726	-1.33988	1.04269e-05	-2.04279	-1.34826
43073447	chr2:43073447:G:C	1.49924e-14	-1.62237	0.25061	4.23189e-05	-1.80718	-0.183019
43073749	chr2:43073749:G:A	2.01496e-14	-3.24329e-10	-1.07612	0.000101739	-3.24329e-10	-1.11302
43073879	chr2:43073879:T:C	1.55841e-14	-3.24329e-10	-1.33305	8.27492e-05	-3.24329e-10	-1.31962
43074113	chr2:43074113:C:T	1.54266e-14	-3.24329e-10	-1.34321	8.06914e-05	-3.24329e-10	-1.3448
43074520	chr2:43074520:T:C	1.94852e-14	-3.24329e-10	-1.10964	0.000103006	-3.24329e-10	-1.10065
43074623	chr2:43074623:A:G	2.07523e-14	-0.987634	-0.05901	5.62651e-05	-1.29469	-0.410671
43074644	chr2:43074644:T:G	1.60165e-14	-3.24329e-10	-1.30568	8.43448e-05	-3.24329e-10	-1.30052
43075433	chr2:43075433:G:A	1.2845e-14	-1.42013	-0.10622	3.17507e-05	-1.80608	-0.47144
43075537	chr2:43075537:A:G	1.57423e-14	-3.24329e-10	-1.32295	8.26264e-05	-3.24329e-10	-1.3211
43075615	chr2:43075615:C:T	6.31112e-15	-1.56581	-0.671177	3.18147e-05	-1.68348	-0.592026
43075821	chr2:43075821:C:T	1.70123e-14	-3.24329e-10	-1.24537	9.03255e-05	-3.24329e-10	-1.23201
43076506	chr2:43076506:C:G	1.61129e-14	-3.24329e-10	-1.29968	8.46666e-05	-3.24329e-10	-1.29671
43076545	chr2:43076545:C:T	2.45027e-14	-3.24329e-10	-0.880517	0.000132221	-3.24329e-10	-0.850955
43076616	chr2:43076616:C:G	2.41991e-14	-3.24329e-10	-0.892987	0.000128597	-3.24329e-10	-0.878751
43076730	chr2:43076730:G:C	1.86085e-14	-1.04827	-0.107416	4.77614e-05	-1.40974	-0.459479
43077260	chr2:43077260:A:G	1.96181e-14	-3.24329e-10	-1.10285	0.000104	-3.24329e-10	-1.09104
43077267	chr2:43077267:C:T	1.53588e-14	-3.24329e-10	-1.34761	8.04968e-05	-3.24329e-10	-1.34721
43077301	chr2:43077301:T:G	1.50228e-14	-1.36973	-3.46321e-10	7.10387e-05	-1.47221	-3.46321e-10
43077448	chr2:43077448:G:A	2.34032e-14	-0.814622	-0.111805	5.58765e-05	-1.21535	-0.496941
43077702	chr2:43077702:G:A	1.61828e-14	-3.24329e-10	-1.29536	8.50772e-05	-3.24329e-10	-1.29187
43077871	chr2:43077871:A:T	4.12554e-14	-3.24329e-10	-0.359519	0.000212261	-3.24329e-10	-0.377613
43077875	chr2:43077875:A:G	1.53804e-14	-3.24329e-10	-1.34621	8.07399e-05	-3.24329e-10	-1.3442
43077951	chr2:43077951:G:A	1.54818e-14	-3.24329e-10	-1.33964	8.09321e-05	-3.24329e-10	-1.34182
43077955	chr2:43077955:C:T	1.54818e-14	-3.24329e-10	-1.33964	8.09321e-05	-3.24329e-10	-1.34182
43078003	chr2:43078003:C:A	2.0677e-14	-3.24329e-10	-1.05028	0.00010832	-3.24329e-10	-1.05034
43078042	chr2:43078042:G:C	2.87948e-14	-3.24329e-10	-0.719109	0.000161644	-3.24329e-10	-0.650037
43078151	chr2:43078151:A:C	1.67141e-14	-3.24329e-10	-1.26305	8.51139e-05	-3.24329e-10	-1.29144
43078165	chr2:43078165:T:C	1.55122e-14	-3.24329e-10	-1.33768	8.22951e-05	-3.24329e-10	-1.32512
43078253	chr2:43078253:C:T	1.68351e-14	-1.15396	-0.101875	4.10837e-05	-1.49566	-0.524163
43078429	chr2:43078429:A:C	1.40989e-14	-0.568076	-0.865125	8.13265e-05	-0.56601	-0.77095
43078454	chr2:43078454:T:A	1.78029e-14	-3.24329e-10	-1.19994	0.000100519	-3.24329e-10	-1.12508
43078539	chr2:43078539:C:G	2.69262e-14	-3.24329e-10	-0.786201	0.000150474	-3.24329e-10	-0.72164
43078732	chr2:43078732:A:G	3.92767e-15	-1.85123	-0.860028	1.53705e-05	-1.99227	-1.01072
43078788	chr2:43078788:G:A	3.13111e-15	-1.68492	-1.253	1.30657e-05	-1.89131	-1.27413
43078791	chr2:43078791:C:A	1.74152e-14	-3.24329e-10	-1.22196	9.78184e-05	-3.24329e-10	-1.15232
43078808	chr2:43078808:G:A	1.72434e-14	-3.24329e-10	-1.23187	9.27375e-05	-3.24329e-10	-1.20566
43078928	chr2:43078928:C:T	2.59872e-15	-1.87305	-1.25123	1.15678e-05	-2.01456	-1.27264
43079025	chr2:43079025:C:T	3.27338e-15	-1.68201	-1.21146	1.35851e-05	-1.88919	-1.23727
43079090	chr2:43079090:C:T	1.95367e-15	-2.07448	-1.33511	1.00138e-05	-2.08351	-1.34796
43079241	chr2:43079241:A:G	4.03706e-14	-0.902586	0.521385	8.30217e-05	-1.30532	-0.0110072
43079284	chr2:43079284:A:G	1.89095e-14	-3.24329e-10	-1.13964	0.000108442	-3.24329e-10	-1.04922
43079523	chr2:43079523:C:T	2.31603e-14	-3.24329e-10	-0.936861	0.00013043	-3.24329e-10	-0.864596
43079534	chr2:43079534:A:T	3.23049e-15	-1.6414	-1.26527	1.33072e-05	-1.86226	-1.28486
43079547	chr2:43079547:G:A	2.18312e-14	-0.406083	-0.589879	0.000128475	-0.401198	-0.478498
43079580	chr2:43079580:A:G	1.93114e-14	-3.24329e-10	-1.11861	0.00011087	-3.24329e-10	-1.02707
43079678	chr2:43079678:T:C	5.91115e-14	-3.24329e-10	0.000122855	0.000297673	-3.24329e-10	-0.0394372
43079693	chr2:43079693:C:T	1.79736e-14	-3.24329e-10	-1.1904	9.68902e-05	-3.24329e-10	-1.16185
43080021	chr2:43080021:G:A	2.70976e-14	-3.24329e-10	-0.779855	0.000138415	-3.24329e-10	-0.805177
43080076	chr2:43080076:T:C	2.70455e-14	-3.24329e-10	-0.781782	0.000138154	-3.24329e-10	-0.807065
43080184	chr2:43080184:T:C	2.71893e-14	-3.24329e-10	-0.776478	0.000138866	-3.24329e-10	-0.801919
43080226	chr2:43080226:T:C	2.71214e-14	-3.24329e-10	-0.778978	0.000138519	-3.24329e-10	-0.804421
43080275	chr2:43080275:C:T	1.53515e-14	-3.24329e-10	-1.34809	8.05148e-05	-3.24329e-10	-1.34699
43080316	chr2:43080316:C:A	1.53508e-14	-3.24329e-10	-1.34813	8.04173e-05	-3.24329e-10	-1.3482
43080638	chr2:43080638:C:G	3.47455e-15	-1.52733	-1.30651	1.46618e-05	-1.81222	-1.23796
43080724	chr2:43080724:A:G	2.16504e-14	-3.24329e-10	-1.00428	0.000107197	-3.24329e-10	-1.06076
43080844	chr2:43080844:C:T	2.67504e-14	-3.24329e-10	-0.792752	0.00013705	-3.24329e-10	-0.815088
43080964	chr2:43080964:C:T	2.41435e-14	-3.24329e-10	-0.895288	0.000123535	-3.24329e-10	-0.918906
43081003	chr2:43081003:A:G	2.38458e-14	-3.24329e-10	-0.907693	0.000121802	-3.24329e-10	-0.933034
43081422	chr2:43081422:T:A	1.53489e-14	-3.24329e-10	-1.34826	8.04996e-05	-3.24329e-10	-1.34718
43082026	chr2:43082026:C:T	1.78433e-14	-3.24329e-10	-1.19767	9.74695e-05	-3.24329e-10	-1.15589
43082109	chr2:43082109:T:C	2.44021e-15	-2.02879	-1.15843	1.72197e-05	-1.88626	-1.00312
43082129	chr2:43082129:A:G	1.53621e-14	-3.24329e-10	-1.3474	8.06294e-05	-3.24329e-10	-1.34557
43082854	chr2:43082854:A:G	2.31117e-15	-2.05261	-1.18894	1.57214e-05	-1.92343	-1.05698
43083344	chr2:43083344:G:A	7.53161e-15	-2.06019	-3.46321e-10	3.90684e-05	-2.07012	-3.46321e-10
43083361	chr2:43083361:G:A	1.79922e-14	-3.24329e-10	-1.18936	9.33313e-05	-3.24329e-10	-1.19928
43083461	chr2:43083461:G:A	1.86957e-14	-3.24329e-10	-1.15101	0.000100345	-3.24329e-10	-1.12682
43083650	chr2:43083650:A:G	1.93324e-14	-3.24329e-10	-1.11752	0.000107214	-3.24329e-10	-1.06061
43083748	chr2:43083748:T:C	1.58733e-14	-3.24329e-10	-1.31466	8.71966e-05	-3.24329e-10	-1.26727
43083810	chr2:43083810:C:T	2.18235e-14	-3.24329e-10	-0.996316	0.000116013	-3.24329e-10	-0.981726
43084421	chr2:43084421:T:C	6.14903e-15	-1.73912	-0.523892	2.94023e-05	-1.90441	-0.44995
43084555	chr2:43084555:G:A	2.07958e-14	-3.24329e-10	-1.04455	0.000102925	-3.24329e-10	-1.10143
43084682	chr2:43084682:G:T	1.99305e-14	-3.24329e-10	-1.08705	0.000100221	-3.24329e-10	-1.12805
43084845	chr2:43084845:A:C	2.11006e-14	-3.24329e-10	-1.03	0.000113893	-3.24329e-10	-1.00017
43084980	chr2:43084980:C:T	2.35051e-14	-3.24329e-10	-0.922085	0.000145681	-3.24329e-10	-0.754014
43085021	chr2:43085021:T:G	4.03642e-14	-3.24329e-10	-0.381359	0.000195089	-3.24329e-10	-0.461976
43085063	chr2:43085063:A:G	1.81449e-14	-3.24329e-10	-1.18091	9.11812e-05	-3.24329e-10	-1.22258
43085497	chr2:43085497:T:C	8.40649e-14	0.352287	-3.46321e-10	0.000495075	0.469277	-3.46321e-10
43085671	chr2:43085671:G:T	2.65657e-14	0.532579	-1.33226	0.000102625	0.188772	-1.29312
43085947	chr2:43085947:C:T	2.17247e-15	-2.07779	-1.22564	1.09178e-05	-2.08553	-1.2595
43085972	chr2:43085972:G:C	2.14242e-15	-1.97579	-1.34157	1.08532e-05	-2.01219	-1.33878
43086051	chr2:43086051:C:T	2.72451e-15	-2.00265	-1.07436	2.03485e-05	-1.66471	-1.05771
43086079	chr2:43086079:C:G	3.1363e-15	-2.06026	-0.875993	2.12055e-05	-2.04463	-0.636537
43086335	chr2:43086335:G:C	1.53556e-14	-3.24329e-10	-1.34782	8.04567e-05	-3.24329e-10	-1.34771
43086403	chr2:43086403:C:T	1.53953e-14	-3.24329e-10	-1.34524	8.04531e-05	-3.24329e-10	-1.34776
43086446	chr2:43086446:C:G	6.17395e-15	-0.912081	-1.34688	1.95335e-05	-1.41633	-1.34697
43086489	chr2:43086489:C:G	1.28997e-14	-0.508393	-1.01371	2.41658e-05	-1.42428	-1.12621
43086698	chr2:43086698:G:C	1.51249e-14	-0.0540779	-1.30888	3.57485e-05	-0.846941	-1.31198
43086862	chr2:43086862:G:A	7.54926e-15	-0.809732	-1.24812	2.95013e-05	-1.13811	-1.21288
43086886	chr2:43086886:C:T	4.65673e-15	-1.98059	-0.560402	2.6525e-05	-1.87403	-0.583316
43086978	chr2:43086978:C:A	8.19483e-15	-1.91138	-0.0644219	4.98921e-05	-1.77433	-0.0512349
43087037	chr2:43087037:T:C	2.80019e-15	-2.07858	-0.971034	1.3913e-05	-2.01256	-1.09004
43087149	chr2:43087149:G:C	3.36605e-14	-3.24329e-10	-0.562978	0.000218711	-3.24329e-10	-0.34768
43087221	chr2:43087221:A:T	1.66532e-14	-3.24329e-10	-1.2667	8.35048e-05	-3.24329e-10	-1.31053
43087484	chr2:43087484:C:T	1.66516e-14	-3.24329e-10	-1.2668	8.35497e-05	-3.24329e-10	-1.30999
43087581	chr2:43087581:C:A	1.53646e-14	-3.24329e-10	-1.34724	8.08416e-05	-3.24329e-10	-1.34294
43087669	chr2:43087669:C:G	1.63916e-14	-3.24329e-10	-1.28253	8.31905e-05	-3.24329e-10	-1.3143
43087705	chr2:43087705:C:T	3.12798e-14	0.1094	-0.74573	7.78353e-05	-0.611837	-0.768999
43087874	chr2:43087874:T:A	1.04321e-14	-0.400652	-1.33377	2.71979e-05	-1.093	-1.33929
43087901	chr2:43087901:T:C	2.1489e-13	-3.24329e-10	1.29083	0.00114615	-3.24329e-10	1.30873
43087954	chr2:43087954:G:T	3.36182e-15	-2.00492	-0.861897	1.75798e-05	-2.04204	-0.826644
43088012	chr2:43088012:G:C	2.11843e-14	-0.336319	-0.689724	5.62279e-05	-1.03215	-0.673871
43088061	chr2:43088061:T:C	1.61844e-14	-3.24329e-10	-1.29525	8.39535e-05	-3.24329e-10	-1.30517
43088079	chr2:43088079:A:T	7.41991e-14	0.22745	-3.46321e-10	0.000445677	0.364164	-3.46321e-10
43088454	chr2:43088454:C:T	9.04797e-15	-0.573756	-1.30301	2.52169e-05	-1.19244	-1.31548
43088477	chr2:43088477:C:G	9.3568e-15	-0.549467	-1.29373	2.60794e-05	-1.16731	-1.30698
43088710	chr2:43088710:C:T	2.45411e-14	-0.389779	-0.489175	7.20935e-05	-1.20557	-0.251898
43089279	chr2:43089279:T:C	4.29388e-15	-2.04536	-0.576752	2.24016e-05	-2.07211	-0.554188
43089340	chr2:43089340:C:T	3.3339e-14	-0.572573	-3.46321e-10	6.40234e-05	-1.57618	-3.46321e-10
43089474	chr2:43089474:A:G	1.57203e-14	-3.24329e-10	-1.32435	8.35203e-05	-3.24329e-10	-1.31034
43089619	chr2:43089619:G:A	7.33081e-15	-2.08722	-3.46321e-10	4.08164e-05	-2.02635	-3.46321e-10
43089875	chr2:43089875:A:G	1.58334e-14	-3.24329e-10	-1.31718	8.42681e-05	-3.24329e-10	-1.30143
43090115	chr2:43090115:A:G	3.90978e-15	-2.07064	-0.645182	1.88211e-05	-2.08609	-0.714366
43090212	chr2:43090212:G:A	4.21302e-15	-2.04857	-0.592552	2.08571e-05	-2.06999	-0.627743
43090240	chr2:43090240:A:C	1.82484e-14	-3.24329e-10	-1.17522	9.26207e-05	-3.24329e-10	-1.20692
43090322	chr2:43090322:C:T	4.13282e-15	-1.98047	-0.679876	2.12864e-05	-2.04393	-0.633434
43090323	chr2:43090323:G:A	7.79684e-15	-2.02558	-3.46321e-10	4.20599e-05	-1.99634	-3.46321e-10
43090793	chr2:43090793:G:A	7.82068e-15	-0.685575	-1.33696	2.25971e-05	-1.29111	-1.3265
43090803	chr2:43090803:T:C	1.16919e-14	-0.987752	-0.632655	3.39919e-05	-1.54746	-0.66185
43091122	chr2:43091122:C:A	1.57336e-14	-3.24329e-10	-1.3235	8.1648e-05	-3.24329e-10	-1.33301
43091268	chr2:43091268:A:G	2.72944e-15	-2.00249	-1.07272	1.2716e-05	-2.06565	-1.12692
43091570	chr2:43091570:A:G	1.55593e-14	-0.662647	-0.671996	4.1414e-05	-1.31453	-0.69728
43091617	chr2:43091617:C:G	1.61941e-14	-3.24329e-10	-1.29466	8.59475e-05	-3.24329e-10	-1.28169
43091691	chr2:43091691:T:C	8.32373e-15	-0.629125	-1.33107	2.19795e-05	-1.30507	-1.34025
43091699	chr2:43091699:G:T	8.90883e-15	-0.594083	-1.29818	2.4929e-05	-1.24205	-1.27735
43092017	chr2:43092017:C:T	3.66034e-14	-3.24329e-10	-0.479161	0.000186821	-3.24329e-10	-0.505279
43092148	chr2:43092148:C:T	7.40881e-15	-2.07663	-3.46321e-10	3.91141e-05	-2.06895	-3.46321e-10
43092184	chr2:43092184:G:A	1.74565e-14	-3.24329e-10	-1.21959	9.12378e-05	-3.24329e-10	-1.22196
43092313	chr2:43092313:A:T	3.47442e-15	-2.02303	-0.810847	1.72728e-05	-2.05151	-0.834788
43092581	chr2:43092581:A:G	7.53826e-15	-1.30205	-0.757256	2.52458e-05	-1.7313	-0.775468
43092840	chr2:43092840:G:A	1.39754e-14	-1.34173	-0.10027	5.02814e-05	-1.75599	-0.0618039
43092906	chr2:43092906:A:C	4.29885e-15	-1.54155	-1.0794	1.56957e-05	-1.89606	-1.08598
43093084	chr2:43093084:G:C	3.64186e-15	-1.43891	-1.3479	1.3037e-05	-1.82318	-1.34446
43093614	chr2:43093614:G:A	2.12665e-14	-3.24329e-10	-1.02217	0.000117226	-3.24329e-10	-0.971324
43093901	chr2:43093901:A:T	1.54136e-14	-3.24329e-10	-1.34405	8.04414e-05	-3.24329e-10	-1.3479
43094049	chr2:43094049:C:T	7.43802e-15	-2.0727	-3.46321e-10	3.89357e-05	-2.07352	-3.46321e-10
43094087	chr2:43094087:A:G	4.94166e-15	-1.27802	-1.20358	1.63673e-05	-1.93375	-1.00639
43094262	chr2:43094262:G:A	1.08161e-14	-2.08707	0.38881	4.80858e-05	-2.0774	0.214959
43094278	chr2:43094278:G:A	4.16362e-14	-3.24329e-10	-0.350333	0.0002133	-3.24329e-10	-0.372733
43094604	chr2:43094604:G:A	1.28324e-14	-1.91981	0.392481	6.60434e-05	-1.95652	0.411405
43094921	chr2:43094921:A:C	9.50626e-15	-0.690969	-1.13638	2.65329e-05	-1.28359	-1.17345
43094960	chr2:43094960:G:A	1.65666e-14	-3.24329e-10	-1.27191	8.84298e-05	-3.24329e-10	-1.25322
43095057	chr2:43095057:A:C	1.53836e-14	-3.24329e-10	-1.346	8.11907e-05	-3.24329e-10	-1.33863
43095698	chr2:43095698:C:T	1.79831e-14	-3.24329e-10	-1.18987	9.17134e-05	-3.24329e-10	-1.21676
43095897	chr2:43095897:C:A	8.38334e-15	-1.95306	-3.46321e-10	4.00032e-05	-2.04647	-3.46321e-10
43096255	chr2:43096255:C:T	2.16616e-14	-1.04646	0.042698	7.3665e-05	-1.61475	0.178847
43096331	chr2:43096331:T:C	4.21919e-15	-2.05776	-0.581897	2.02721e-05	-2.07511	-0.651071
43096362	chr2:43096362:T:G	2.01339e-15	-2.08466	-1.29482	1.02663e-05	-2.08601	-1.32056
43096629	chr2:43096629:C:A	1.55217e-14	-3.24329e-10	-1.33706	8.16446e-05	-3.24329e-10	-1.33306
43096635	chr2:43096635:C:T	1.53489e-14	-3.24329e-10	-1.34826	8.04996e-05	-3.24329e-10	-1.34718
43096680	chr2:43096680:T:C	5.57253e-15	-2.05071	-0.310746	2.61727e-05	-2.07084	-0.399875
43096784	chr2:43096784:C:T	3.53569e-15	-1.65498	-1.16142	1.36961e-05	-1.98996	-1.12836
43096888	chr2:43096888:C:A	7.89727e-15	-2.01279	-3.46321e-10	3.88702e-05	-2.0752	-3.46321e-10
43097047	chr2:43097047:A:T	4.92886e-14	-3.24329e-10	-0.181609	0.000286047	-3.24329e-10	-0.0792767
43097192	chr2:43097192:G:T	1.52463e-13	-3.24329e-10	0.947623	0.000847122	-3.24329e-10	1.00641
43097202	chr2:43097202:A:G	4.89027e-15	-1.7854	-0.70665	2.49575e-05	-1.83379	-0.68447
43097252	chr2:43097252:C:T	1.54702e-14	-3.24329e-10	-1.34039	8.20733e-05	-3.24329e-10	-1.32782
43097267	chr2:43097267:T:C	2.08372e-14	-3.24329e-10	-1.04256	0.000100487	-3.24329e-10	-1.1254
43097422	chr2:43097422:T:C	1.74657e-14	-3.24329e-10	-1.21906	8.67621e-05	-3.24329e-10	-1.27226
43097821	chr2:43097821:T:C	1.6153e-14	-3.24329e-10	-1.2972	8.3095e-05	-3.24329e-10	-1.31545
43097979	chr2:43097979:A:G	2.94102e-14	-3.24329e-10	-0.69796	0.000159225	-3.24329e-10	-0.665116
43098432	chr2:43098432:A:G	2.36266e-15	-2.04426	-1.17525	1.49334e-05	-2.08477	-0.94706
43098762	chr2:43098762:G:A	7.71634e-15	-2.03596	-3.46321e-10	4.06532e-05	-2.03035	-3.46321e-10
43098808	chr2:43098808:G:T	1.86597e-14	-3.24329e-10	-1.15293	9.57542e-05	-3.24329e-10	-1.17365
43099522	chr2:43099522:T:C	1.72157e-14	-3.24329e-10	-1.23348	8.69979e-05	-3.24329e-10	-1.26955
43099591	chr2:43099591:G:A	1.90784e-14	-3.24329e-10	-1.13074	9.48972e-05	-3.24329e-10	-1.18264
43100014	chr2:43100014:A:G	2.09696e-14	-3.24329e-10	-1.03623	0.000107928	-3.24329e-10	-1.05397
43100355	chr2:43100355:A:G	1.58947e-14	-3.24329e-10	-1.31331	8.47012e-05	-3.24329e-10	-1.2963
43100422	chr2:43100422:G:A	2.58998e-15	-1.90139	-1.22626	1.20401e-05	-2.0837	-1.16349
43100494	chr2:43100494:T:C	1.73239e-14	-3.24329e-10	-1.22721	8.93974e-05	-3.24329e-10	-1.24234
43100844	chr2:43100844:T:C	1.95225e-14	-3.24329e-10	-1.10774	0.000106878	-3.24329e-10	-1.06374
43100894	chr2:43100894:G:A	5.91318e-14	0.000466609	-3.46321e-10	0.000230464	-0.295338	-3.46321e-10
43100941	chr2:43100941:A:G	2.39738e-14	-3.24329e-10	-0.902339	0.000133611	-3.24329e-10	-0.840499
43101347	chr2:43101347:T:C	1.75739e-14	-3.24329e-10	-1.21289	8.88634e-05	-3.24329e-10	-1.24833
43101388	chr2:43101388:G:A	3.16729e-15	-2.00324	-0.923181	1.60669e-05	-1.97829	-0.980379
43101392	chr2:43101392:G:A	1.11418e-14	-0.541339	-1.12726	3.18108e-05	-1.11913	-1.1565
43101416	chr2:43101416:C:T	1.55321e-14	-3.24329e-10	-1.33639	8.11209e-05	-3.24329e-10	-1.33949
43101873	chr2:43101873:A:AG	1.65765e-14	-3.24329e-10	-1.27132	8.57699e-05	-3.24329e-10	-1.28376
43102665	chr2:43102665:C:T	7.91411e-15	-0.827317	-1.18334	2.29688e-05	-1.38891	-1.21239
43102802	chr2:43102802:T:C	1.75634e-14	-3.24329e-10	-1.21348	9.33705e-05	-3.24329e-10	-1.19886
43102971	chr2:43102971:C:A	2.62966e-15	-1.8524	-1.26005	2.08117e-05	-1.3892	-1.31071
43103002	chr2:43103002:C:T	3.99413e-15	-1.5632	-1.13128	4.62767e-05	-0.906187	-0.994607
43103153	chr2:43103153:T:C	1.73234e-14	-3.24329e-10	-1.22724	9.20262e-05	-3.24329e-10	-1.21336
43103182	chr2:43103182:C:T	5.09666e-15	-1.67519	-0.775527	6.28358e-05	-1.06761	-0.527299
43103405	chr2:43103405:G:C	3.67589e-14	-3.24329e-10	-0.474922	0.00017669	-3.24329e-10	-0.561035
43103433	chr2:43103433:C:CAGA	1.74935e-14	-3.24329e-10	-1.21747	9.29806e-05	-3.24329e-10	-1.20304
43103434	chr2:43103434:T:A	1.75349e-14	-3.24329e-10	-1.21511	9.321e-05	-3.24329e-10	-1.20058
43103556	chr2:43103556:C:G	3.67681e-15	-1.65148	-1.12578	3.8294e-05	-0.972319	-1.11782
43103886	chr2:43103886:C:G	3.35836e-14	-3.24329e-10	-0.565265	0.000165354	-3.24329e-10	-0.627344
43104093	chr2:43104093:T:A	2.55385e-14	-3.24329e-10	-0.839116	0.000151946	-3.24329e-10	-0.711903
43104241	chr2:43104241:C:T	6.01969e-14	0.0183184	-3.46321e-10	0.00018987	-0.489092	-3.46321e-10
43104377	chr2:43104377:A:G	4.3283e-14	-3.24329e-10	-0.311543	0.000218474	-3.24329e-10	-0.348764
43104811	chr2:43104811:C:T	1.62033e-14	-3.24329e-10	-1.29409	8.55849e-05	-3.24329e-10	-1.28592
43105324	chr2:43105324:A:G	9.57773e-15	-1.65885	-0.16101	0.000152193	-0.814632	0.104347
43105501	chr2:43105501:C:T	1.94206e-14	-3.24329e-10	-1.11297	0.000105793	-3.24329e-10	-1.07395
43105745	chr2:43105745:G:A	1.9651e-14	-3.24329e-10	-1.10117	0.000104968	-3.24329e-10	-1.08178
43105803	chr2:43105803:C:T	1.52129e-14	-1.35716	-3.46321e-10	3.84541e-05	-2.08597	-3.46321e-10
43105836	chr2:43105836:C:T	2.33096e-14	-3.24329e-10	-0.930438	0.000129846	-3.24329e-10	-0.869081
43105887	chr2:43105887:C:T	6.31314e-14	-3.24329e-10	0.0659156	0.000323631	-3.24329e-10	0.0441738
43106820	chr2:43106820:G:A	8.29528e-15	-1.96362	-3.46321e-10	0.000166072	-0.623009	-3.46321e-10
43106854	chr2:43106854:C:T	1.13599e-14	-0.642886	-1.00632	0.000152534	0.230587	-0.938632
43106959	chr2:43106959:G:C	1.65756e-14	-3.24329e-10	-1.27137	9.01183e-05	-3.24329e-10	-1.23431
43107257	chr2:43107257:G:A	4.75814e-14	-3.24329e-10	-0.21686	0.000273066	-3.24329e-10	-0.125719
43107425	chr2:43107425:G:A	1.65596e-14	-3.24329e-10	-1.27233	8.83348e-05	-3.24329e-10	-1.2543
43107885	chr2:43107885:C:T	7.82855e-15	-2.02153	-3.46321e-10	8.47029e-05	-1.29628	-3.46321e-10
43108488	chr2:43108488:A:G	1.55067e-14	-3.24329e-10	-1.33803	8.31754e-05	-3.24329e-10	-1.31448
43108531	chr2:43108531:G:T	2.61132e-14	-3.24329e-10	-0.816859	0.000131779	-3.24329e-10	-0.854308
43108572	chr2:43108572:C:T	2.52624e-14	-3.24329e-10	-0.849986	0.00013852	-3.24329e-10	-0.804416
43108732	chr2:43108732:C:T	1.64786e-14	-3.24329e-10	-1.27724	8.71118e-05	-3.24329e-10	-1.26824
43108774	chr2:43108774:C:G	1.77078e-14	-1.2053	-3.46321e-10	7.90843e-05	-1.36492	-3.46321e-10
43108900	chr2:43108900:A:G	2.12896e-15	-2.04308	-1.28059	1.36716e-05	-1.91806	-1.20205
43109499	chr2:43109499:T:C	6.10632e-15	-1.10184	-1.16814	8.63955e-05	-0.111083	-1.16541
43109624	chr2:43109624:C:A	2.59355e-15	-2.02396	-1.10232	1.88538e-05	-1.63333	-1.16538
43109625	chr2:43109625:C:A	2.63492e-15	-2.02683	-1.08362	1.90161e-05	-1.64096	-1.14919
43109659	chr2:43109659:A:C	1.54349e-14	-3.24329e-10	-1.34267	8.18678e-05	-3.24329e-10	-1.33033
43109795	chr2:43109795:G:A	2.26323e-14	-3.24329e-10	-0.959922	0.000120476	-3.24329e-10	-0.943977
43109933	chr2:43109933:T:C	1.37467e-14	-1.91048	0.451975	6.39498e-05	-1.61668	0.0393496
43110144	chr2:43110144:C:T	2.99857e-14	-3.24329e-10	-0.67858	0.000160049	-3.24329e-10	-0.65995
43110379	chr2:43110379:A:G	3.09251e-14	-3.24329e-10	-0.647735	0.000176568	-3.24329e-10	-0.561728
43110412	chr2:43110412:C:T	2.46976e-14	-3.24329e-10	-0.872596	0.000139206	-3.24329e-10	-0.799474
43110511	chr2:43110511:G:T	1.66346e-14	-3.24329e-10	-1.26782	8.79131e-05	-3.24329e-10	-1.25908
43110547	chr2:43110547:T:C	1.54246e-14	-3.24329e-10	-1.34334	8.07043e-05	-3.24329e-10	-1.34464
43110931	chr2:43110931:C:T	1.63007e-14	-3.24329e-10	-1.28809	8.7448e-05	-3.24329e-10	-1.26439
43111511	chr2:43111511:C:T	6.61478e-15	-0.892354	-1.29764	3.06098e-05	-0.997435	-1.31668
43111560	chr2:43111560:T:C	1.5359e-14	-3.24329e-10	-1.3476	8.0441e-05	-3.24329e-10	-1.34791
43111574	chr2:43111574:G:C	1.05321e-14	-1.02194	-0.702934	5.10593e-05	-1.07945	-0.722996
43111788	chr2:43111788:A:G	5.08403e-15	-1.64614	-0.807059	6.28543e-05	-0.862807	-0.731805
43111850	chr2:43111850:T:A	1.21574e-14	-1.58137	-3.46321e-10	6.19263e-05	-1.60949	-3.46321e-10
43112305	chr2:43112305:G:A	1.54755e-14	-3.24329e-10	-1.34005	8.08769e-05	-3.24329e-10	-1.3425
43112461	chr2:43112461:C:G	7.58171e-15	-2.05356	-3.46321e-10	3.86334e-05	-2.08132	-3.46321e-10
43112508	chr2:43112508:C:T	1.5373e-14	-3.24329e-10	-1.34669	8.04987e-05	-3.24329e-10	-1.34719
43112580	chr2:43112580:G:A	1.55253e-14	-3.24329e-10	-1.33683	8.11595e-05	-3.24329e-10	-1.33902
43112826	chr2:43112826:T:C	1.53728e-14	-3.24329e-10	-1.3467	8.04494e-05	-3.24329e-10	-1.3478
43113453	chr2:43113453:T:C	1.54069e-14	-3.24329e-10	-1.34449	8.087e-05	-3.24329e-10	-1.34259
43113506	chr2:43113506:G:A	1.58011e-14	-3.24329e-10	-1.31922	8.36357e-05	-3.24329e-10	-1.30896
43113585	chr2:43113585:C:T	2.90661e-14	-3.24329e-10	-0.70973	0.00015249	-3.24329e-10	-0.708334
43114276	chr2:43114276:G:A	2.78801e-15	-1.7481	-1.30588	3.03128e-05	-1.02797	-1.29589
43114362	chr2:43114362:A:G	2.81568e-14	-3.24329e-10	-0.741513	0.000149687	-3.24329e-10	-0.726884
43114508	chr2:43114508:G:T	1.63691e-14	-3.24329e-10	-1.2839	8.53615e-05	-3.24329e-10	-1.28854
43114516	chr2:43114516:C:T	1.72343e-14	-3.24329e-10	-1.2324	9.46364e-05	-3.24329e-10	-1.18539
43114561	chr2:43114561:C:G	1.64952e-14	-3.24329e-10	-1.27623	8.56143e-05	-3.24329e-10	-1.28558
43114918	chr2:43114918:A:G	1.54423e-14	-3.24329e-10	-1.34219	8.07203e-05	-3.24329e-10	-1.34444
43114919	chr2:43114919:C:T	1.54525e-14	-3.24329e-10	-1.34153	8.07566e-05	-3.24329e-10	-1.34399
43114959	chr2:43114959:G:A	1.31179e-14	-0.514763	-0.990565	6.39927e-05	-0.580147	-0.996516
43115323	chr2:43115323:T:G	2.40519e-14	-3.24329e-10	-0.899087	0.000120749	-3.24329e-10	-0.941719
43115485	chr2:43115485:G:C	2.16568e-14	-3.24329e-10	-1.00398	0.000109104	-3.24329e-10	-1.04313
43115489	chr2:43115489:T:C	3.63635e-14	-3.24329e-10	-0.485736	0.000181281	-3.24329e-10	-0.535383
43115633	chr2:43115633:G:A	8.01915e-14	1.18107	-0.875952	0.000508233	1.37837	-0.882858
43115709	chr2:43115709:C:T	8.14469e-14	1.09463	-0.773978	0.000536501	1.30672	-0.757082
43115763	chr2:43115763:T:C	1.03741e-13	1.38878	-0.826179	0.000659148	1.58877	-0.833248
43115803	chr2:43115803:A:G	9.65405e-14	1.19866	-0.707995	0.000642035	1.41953	-0.690319
43116025	chr2:43116025:C:G	3.71855e-14	-0.345578	-0.117804	0.000182369	-0.411811	-0.11759
43116070	chr2:43116070:C:T	7.74889e-14	1.05849	-0.787659	0.000511581	1.27313	-0.771058
43116078	chr2:43116078:C:T	7.93603e-14	1.07011	-0.775411	0.000524334	1.28532	-0.758627
43116083	chr2:43116083:A:G	7.7866e-14	1.05631	-0.780619	0.000514642	1.27204	-0.763999
43116383	chr2:43116383:C:A	2.0935e-14	-3.24329e-10	-1.03788	0.000110961	-3.24329e-10	-1.02625
43116396	chr2:43116396:G:T	2.09243e-14	-3.24329e-10	-1.03839	0.000110905	-3.24329e-10	-1.02676
43116415	chr2:43116415:C:G	8.17203e-14	1.09088	-0.766883	0.000541645	1.30919	-0.750005
43116433	chr2:43116433:C:T	3.29708e-14	0.224133	-0.807812	0.000212796	0.410273	-0.785371
43116474	chr2:43116474:A:G	2.08335e-12	3.29383	0.268603	0.0131686	3.48801	0.262143
43116519	chr2:43116519:C:G	3.84481e-14	0.419151	-0.849143	0.000243749	0.597042	-0.836333
43116667	chr2:43116667:G:A	1.23573e-12	2.89399	0.146125	0.00771398	3.07389	0.141468
43116790	chr2:43116790:A:G	8.96388e-14	1.17897	-0.762482	0.000571277	1.37247	-0.760023
43116844	chr2:43116844:A:G	9.13397e-14	1.22656	-0.79128	0.000588867	1.43159	-0.788824
43117037	chr2:43117037:G:A	7.16692e-14	0.930631	-0.737872	0.000470156	1.13817	-0.720534
43117076	chr2:43117076:T:C	7.45526e-14	0.99475	-0.762547	0.000490951	1.20642	-0.745503
43117090	chr2:43117090:C:T	7.50239e-14	1.01221	-0.773701	0.000494534	1.22505	-0.75687
43117387	chr2:43117387:G:C	2.4775e-14	-0.50645	-0.363015	0.000125359	-0.556504	-0.347743
43117414	chr2:43117414:A:G	1.33224e-13	1.45193	-0.639198	0.000856061	1.65309	-0.636184
43117689	chr2:43117689:G:A	5.72556e-14	-3.24329e-10	-0.0317761	0.000311138	-3.24329e-10	0.00480557
43117910	chr2:43117910:G:C	9.92147e-14	1.20474	-0.686756	0.000637745	1.406	-0.683492
43118114	chr2:43118114:A:G	1.45288e-13	1.49999	-0.600572	0.000946706	1.71467	-0.597118
43118146	chr2:43118146:C:A	1.15355e-13	1.3407	-0.671989	0.000741537	1.54177	-0.66848
43118277	chr2:43118277:C:T	2.05453e-14	-3.24329e-10	-1.05667	0.000101986	-3.24329e-10	-1.1106
43118461	chr2:43118461:A:G	1.22073e-13	1.33492	-0.609603	0.000785067	1.53688	-0.606542
43118476	chr2:43118476:C:T	1.24582e-13	1.39185	-0.646194	0.000800724	1.59288	-0.642794
43118484	chr2:43118484:G:A	1.30647e-13	1.45409	-0.660891	0.000843124	1.65929	-0.657611
43118534	chr2:43118534:G:A	1.19769e-13	1.37805	-0.671783	0.000769666	1.57905	-0.668529
43118549	chr2:43118549:T:C	1.20194e-13	1.3501	-0.640288	0.000772182	1.55082	-0.637031
43118649	chr2:43118649:C:T	1.58751e-14	-3.24329e-10	-1.31455	8.25478e-05	-3.24329e-10	-1.32205
43118715	chr2:43118715:G:A	1.12947e-13	1.46779	-0.820169	0.00073496	1.67843	-0.814043
43118844	chr2:43118844:A:T	8.99634e-13	2.90638	-0.183689	0.00657896	3.28912	-0.23292
43118848	chr2:43118848:A:T	9.15972e-13	2.61382	0.12686	0.00771786	3.08436	0.131499
43118850	chr2:43118850:A:T	4.71962e-13	2.0776	-3.46321e-10	0.00333591	2.37707	-3.46321e-10
43118852	chr2:43118852:A:T	2.92043e-13	1.5976	-3.46321e-10	0.00213189	1.92933	-3.46321e-10
43118875	chr2:43118875:G:A	9.65077e-14	1.25174	-0.761415	0.000623284	1.45384	-0.754264
43118997	chr2:43118997:T:C	1.88228e-14	-3.24329e-10	-1.14424	0.000101128	-3.24329e-10	-1.11904
43119031	chr2:43119031:G:A	1.32091e-13	1.59299	-0.788806	0.000873739	1.81958	-0.782225
43119087	chr2:43119087:G:A	1.75774e-14	-3.24329e-10	-1.21269	9.68627e-05	-3.24329e-10	-1.16214
43119330	chr2:43119330:G:T	1.67834e-14	-3.24329e-10	-1.25891	8.94461e-05	-3.24329e-10	-1.2418
43119372	chr2:43119372:T:A	5.03729e-13	2.72568	-0.582939	0.00308841	2.90293	-0.602953
43119501	chr2:43119501:T:C	1.27275e-13	1.55393	-0.786877	0.000841751	1.78041	-0.780359
43119649	chr2:43119649:C:T	3.47509e-14	-3.24329e-10	-0.531096	0.000172632	-3.24329e-10	-0.58427
43119650	chr2:43119650:A:G	1.31633e-13	1.59494	-0.794228	0.000868636	1.82014	-0.788646
43119950	chr2:43119950:G:A	1.2606e-13	1.52997	-0.772514	0.000827536	1.74879	-0.76577
43119957	chr2:43119957:A:T	1.39845e-13	1.63966	-0.778427	0.00093008	1.87159	-0.771752
43120309	chr2:43120309:G:A	2.09621e-14	-3.24329e-10	-1.03658	0.00011401	-3.24329e-10	-0.999147
43120320	chr2:43120320:G:T	7.63505e-15	-0.938023	-1.10853	3.6309e-05	-1.01357	-1.12979
43120398	chr2:43120398:C:T	8.63972e-15	-0.893847	-1.02909	4.04787e-05	-0.979762	-1.05489
43120690	chr2:43120690:T:C	1.74346e-14	-1.22084	-3.46321e-10	0.000152306	-0.709542	-3.46321e-10
43121071	chr2:43121071:C:T	1.73894e-14	-3.24329e-10	-1.22344	9.3566e-05	-3.24329e-10	-1.19676
43121243	chr2:43121243:A:G	1.98967e-15	-2.0803	-1.31104	1.0352e-05	-2.08282	-1.31543
43121455	chr2:43121455:G:A	3.39423e-14	-3.24329e-10	-0.554639	0.000169814	-3.24329e-10	-0.600727
43121490	chr2:43121490:G:A	2.8348e-14	-3.24329e-10	-0.734746	0.00015575	-3.24329e-10	-0.687181
43121521	chr2:43121521:A:G	2.03261e-15	-2.05551	-1.31447	1.02912e-05	-2.08521	-1.31893
43122077	chr2:43122077:T:C	2.48466e-15	-2.04565	-1.12351	1.47042e-05	-2.08461	-0.962687
43122151	chr2:43122151:T:C	1.16325e-14	-0.662737	-0.962765	0.000148587	0.141363	-0.875627
43122232	chr2:43122232:C:T	2.11087e-15	-2.02914	-1.30306	1.05066e-05	-2.07582	-1.30761
43122541	chr2:43122541:C:T	2.15706e-15	-2.00463	-1.30592	1.06093e-05	-2.06342	-1.31028
43123868	chr2:43123868:A:G	2.06962e-15	-2.04148	-1.31046	1.03876e-05	-2.08044	-1.31437
43124098	chr2:43124098:G:T	2.83225e-14	-0.707095	-0.0285508	0.00014108	-0.763516	-0.0225851
43124245	chr2:43124245:A:G	3.02665e-15	-1.99901	-0.972837	1.42321e-05	-2.06519	-1.01475
43124250	chr2:43124250:G:GAC	2.22247e-15	-2.01424	-1.26644	1.09914e-05	-2.06754	-1.27078
43124406	chr2:43124406:C:T	1.21451e-14	-1.58237	-3.46321e-10	5.68821e-05	-1.69445	-3.46321e-10
43124638	chr2:43124638:C:T	1.59641e-14	-3.24329e-10	-1.30896	8.59376e-05	-3.24329e-10	-1.28181
43124676	chr2:43124676:A:G	2.34259e-15	-2.03614	-1.1919	1.16443e-05	-2.07827	-1.20235
43124737	chr2:43124737:C:T	6.4251e-14	0.083495	-3.46321e-10	0.000277028	-0.111312	-3.46321e-10
43124965	chr2:43124965:C:G	3.27144e-14	-3.24329e-10	-0.591488	0.000162951	-3.24329e-10	-0.641979
43125256	chr2:43125256:G:A	1.69809e-14	-3.24329e-10	-1.24722	9.12173e-05	-3.24329e-10	-1.22219
43125343	chr2:43125343:T:G	1.75489e-14	-3.24329e-10	-1.21431	9.38649e-05	-3.24329e-10	-1.19357
43125442	chr2:43125442:T:C	3.49461e-14	-0.525495	-3.46321e-10	0.000138034	-0.807934	-3.46321e-10
43125648	chr2:43125648:T:A	1.70166e-14	-3.24329e-10	-1.24511	8.78141e-05	-3.24329e-10	-1.26021
43125749	chr2:43125749:A:T	5.73563e-14	1.11839	-1.1484	0.000238756	0.923714	-1.1837
43125870	chr2:43125870:C:G	1.50282e-14	-0.484786	-0.884585	6.8317e-05	-0.593177	-0.918096
43125993	chr2:43125993:C:T	2.3438e-14	-3.24329e-10	-0.924945	0.00013249	-3.24329e-10	-0.848928
43126139	chr2:43126139:C:G	1.53506e-14	-3.24329e-10	-1.34814	8.04807e-05	-3.24329e-10	-1.34741
43126274	chr2:43126274:G:A	3.192e-14	-3.24329e-10	-0.616068	0.000159998	-3.24329e-10	-0.660268
43126285	chr2:43126285:G:C	3.84559e-14	0.731924	-1.16171	0.000232545	0.892379	-1.17873
43126365	chr2:43126365:G:A	4.21753e-15	-1.9167	-0.723352	2.10165e-05	-2.00093	-0.689198
43126562	chr2:43126562:G:A	1.56494e-14	-3.24329e-10	-1.32887	8.23101e-05	-3.24329e-10	-1.32494
43126872	chr2:43126872:G:A	2.13259e-14	-3.24329e-10	-1.01938	0.000115548	-3.24329e-10	-0.985743
43127141	chr2:43127141:A:G	2.57683e-14	0.31437	-1.14453	0.000137389	0.350749	-1.16337
43127404	chr2:43127404:T:A	8.75522e-14	-3.24329e-10	0.392933	0.000511591	-3.24329e-10	0.502094
43127446	chr2:43127446:C:T	2.22691e-15	-2.04738	-1.23131	1.15211e-05	-2.06086	-1.2304
43127581	chr2:43127581:G:T	1.84688e-14	-3.24329e-10	-1.16322	9.9642e-05	-3.24329e-10	-1.13385
43127876	chr2:43127876:G:A	2.92212e-14	-3.24329e-10	-0.704408	0.000136123	-3.24329e-10	-0.821876
43128175	chr2:43128175:C:T	1.53723e-14	-3.24329e-10	-1.34673	8.04468e-05	-3.24329e-10	-1.34784
43128185	chr2:43128185:G:C	1.89109e-13	1.2953	-0.132274	0.00191804	1.77314	0.0504833
43128192	chr2:43128192:T:C	1.7763e-14	-3.24329e-10	-1.20219	9.55595e-05	-3.24329e-10	-1.17568
43128380	chr2:43128380:A:G	4.92615e-14	1.12233	-1.30449	0.000375145	1.49307	-1.30119
43128414	chr2:43128414:G:A	1.6717e-14	-3.24329e-10	-1.26288	8.5805e-05	-3.24329e-10	-1.28335
43128537	chr2:43128537:G:T	3.85739e-14	-3.24329e-10	-0.426725	0.000179543	-3.24329e-10	-0.545018
43128580	chr2:43128580:C:G	3.56383e-15	-1.6548	-1.15366	2.19467e-05	-1.48839	-1.15843
43128666	chr2:43128666:T:C	1.27683e-14	-0.318548	-1.21379	7.77013e-05	-0.148748	-1.23381
43128762	chr2:43128762:C:A	1.31203e-14	-0.299297	-1.20584	7.99527e-05	-0.127248	-1.22675
43128816	chr2:43128816:T:C	1.67819e-14	-0.15498	-1.10402	0.000102018	0.0190149	-1.12929
43128917	chr2:43128917:G:A	8.04305e-15	-1.42536	-0.569131	5.36622e-05	-1.19294	-0.559784
43128933	chr2:43128933:C:T	1.58769e-14	-3.24329e-10	-1.31444	8.35801e-05	-3.24329e-10	-1.30963
43129007	chr2:43129007:C:T	4.70081e-15	-1.60303	-0.928538	2.86174e-05	-1.44354	-0.937875
43129116	chr2:43129116:A:G	1.92608e-14	-3.24329e-10	-1.12123	0.000100981	-3.24329e-10	-1.1205
43129351	chr2:43129351:T:G	2.30387e-14	0.325511	-1.26764	0.000173572	0.683809	-1.26265
43129567	chr2:43129567:T:C	1.56528e-14	-3.24329e-10	-1.32865	8.1666e-05	-3.24329e-10	-1.33279
43129729	chr2:43129729:G:C	3.72228e-14	-3.24329e-10	-0.46238	0.00017433	-3.24329e-10	-0.574484
43130211	chr2:43130211:C:T	6.01082e-15	-1.34208	-0.943666	2.94051e-05	-1.39937	-0.954897
43130320	chr2:43130320:C:T	1.53836e-14	-3.24329e-10	-1.346	8.04546e-05	-3.24329e-10	-1.34774
43130516	chr2:43130516:G:A	1.55137e-14	-3.24329e-10	-1.33758	8.16683e-05	-3.24329e-10	-1.33277
43130722	chr2:43130722:C:T	3.3845e-14	-3.24329e-10	-0.55751	0.000169051	-3.24329e-10	-0.605232
43130724	chr2:43130724:G:A	1.58628e-14	-3.24329e-10	-1.31533	8.36877e-05	-3.24329e-10	-1.30834
43130870	chr2:43130870:A:G	9.96888e-14	0.916108	-0.393357	0.000665389	1.24019	-0.475246
43131247	chr2:43131247:G:A	1.33502e-12	3.1174	-3.46321e-10	0.00513662	2.80872	-3.46321e-10
43131382	chr2:43131382:C:T	1.6082e-14	-3.24329e-10	-1.3016	8.48523e-05	-3.24329e-10	-1.29452
43131623	chr2:43131623:C:T	1.55e-14	-3.24329e-10	-1.33846	8.15096e-05	-3.24329e-10	-1.33471
43131672	chr2:43131672:C:T	3.44167e-14	-3.24329e-10	-0.54076	0.000161905	-3.24329e-10	-0.648422
43131681	chr2:43131681:C:T	7.92e-15	-1.43393	-0.575979	5.25402e-05	-1.2078	-0.566051
43131988	chr2:43131988:T:C	5.69196e-14	0.301683	-0.339345	0.000366154	0.576346	-0.408724
43132136	chr2:43132136:G:C	7.24687e-14	0.450808	-0.246956	0.000442512	0.701245	-0.34421
43132926	chr2:43132926:A:T	8.79928e-14	1.26101	-0.863054	0.000442575	1.30587	-0.948693
43133231	chr2:43133231:G:A	1.76558e-14	-3.24329e-10	-1.20824	9.85304e-05	-3.24329e-10	-1.14507
43133699	chr2:43133699:C:T	1.6949e-14	-3.24329e-10	-1.24909	8.86813e-05	-3.24329e-10	-1.25038
43133744	chr2:43133744:A:G	2.71723e-14	-3.24329e-10	-0.777105	0.0001395	-3.24329e-10	-0.79737
43133823	chr2:43133823:A:G	2.3707e-15	-1.89629	-1.31983	1.17335e-05	-1.98243	-1.29055
43134117	chr2:43134117:T:C	9.18416e-15	-0.530727	-1.33109	5.0491e-05	-0.475533	-1.3381
43134250	chr2:43134250:C:T	3.12802e-15	-1.59699	-1.34192	1.9487e-05	-1.46865	-1.29704
43134311	chr2:43134311:A:G	4.7272e-15	-2.08013	-0.445843	1.92479e-05	-2.00477	-0.773261
43134421	chr2:43134421:G:T	1.66744e-13	1.18777	-0.150611	0.0030346	2.52213	-0.239723
43134638	chr2:43134638:C:T	1.85256e-14	-3.24329e-10	-1.16015	9.94109e-05	-3.24329e-10	-1.13617
43134707	chr2:43134707:T:C	6.16407e-14	-3.24329e-10	0.042021	0.000435294	-3.24329e-10	0.340589
43134736	chr2:43134736:A:G	2.18588e-15	-2.08201	-1.21527	1.14235e-05	-2.02746	-1.2723
43134829	chr2:43134829:A:G	9.08008e-14	-3.24329e-10	0.429366	0.000487998	-3.24329e-10	0.454881
43134982	chr2:43134982:G:C	2.87445e-14	-3.24329e-10	-0.720856	0.000158769	-3.24329e-10	-0.667984
43135002	chr2:43135002:C:G	3.02615e-14	-3.24329e-10	-0.669426	0.000171217	-3.24329e-10	-0.592498
43135241	chr2:43135241:G:T	1.31713e-14	-1.9302	0.428936	0.000115692	-1.29598	0.311476
43135939	chr2:43135939:G:A	2.49961e-14	-3.24329e-10	-0.860582	0.000134776	-3.24329e-10	-0.831818
43135977	chr2:43135977:G:A	2.91089e-14	-1.98512	1.27686	0.000187989	-1.83152	1.33247
43136060	chr2:43136060:G:A	4.64223e-15	-1.40675	-1.13736	1.84971e-05	-1.70271	-1.11511
43136153	chr2:43136153:T:C	1.54323e-14	-3.24329e-10	-1.34284	8.07595e-05	-3.24329e-10	-1.34396
43136187	chr2:43136187:A:G	1.78752e-14	-3.24329e-10	-1.19589	9.97502e-05	-3.24329e-10	-1.13276
43136616	chr2:43136616:A:G	3.75612e-14	0.52747	-0.980802	0.000422007	1.39001	-1.08042
43136854	chr2:43136854:T:G	4.6891e-14	0.0259384	-0.257414	0.000199565	-0.251236	-0.188056
43136898	chr2:43136898:C:T	4.514e-15	-1.55984	-1.01228	1.91347e-05	-1.83011	-0.953824
43136932	chr2:43136932:G:A	2.90507e-14	-3.24329e-10	-0.71026	0.000165806	-3.24329e-10	-0.624612
43137408	chr2:43137408:C:A	6.43039e-14	-3.24329e-10	0.0843176	0.000336282	-3.24329e-10	0.0825196
43137505	chr2:43137505:T:C	2.98678e-14	-0.323726	-0.358795	0.000341963	0.158505	-0.059234
43137620	chr2:43137620:G:A	1.57061e-14	-3.24329e-10	-1.32525	8.17407e-05	-3.24329e-10	-1.33188
43137636	chr2:43137636:G:A	1.55773e-14	-3.24329e-10	-1.33349	8.11764e-05	-3.24329e-10	-1.33881
43137647	chr2:43137647:A:G	3.19792e-14	-0.277404	-0.336812	0.000138033	-0.537224	-0.270712
43138067	chr2:43138067:T:A	3.9408e-14	-3.24329e-10	-0.405333	0.000227002	-3.24329e-10	-0.310474
43138100	chr2:43138100:C:T	2.91847e-14	0.0507898	-0.756447	0.000119901	-0.144749	-0.804016
43138186	chr2:43138186:G:A	9.61885e-15	-0.939974	-0.875603	4.30064e-05	-1.18257	-0.791509
43138192	chr2:43138192:T:G	1.1712e-14	-0.288688	-1.33	5.48989e-05	-0.42873	-1.30121
43138394	chr2:43138394:A:C	4.02353e-14	-3.24329e-10	-0.384558	0.000208248	-3.24329e-10	-0.396704
43138509	chr2:43138509:C:T	3.60802e-14	-3.24329e-10	-0.493558	0.000206865	-3.24329e-10	-0.403363
43138938	chr2:43138938:A:T	1.90923e-14	-0.604156	-0.525859	8.48223e-05	-0.877447	-0.417426
43139320	chr2:43139320:G:A	1.81555e-14	-3.24329e-10	-1.18033	9.86331e-05	-3.24329e-10	-1.14402
43139566	chr2:43139566:G:C	1.97341e-14	-3.24329e-10	-1.09695	0.000102446	-3.24329e-10	-1.1061
43139746	chr2:43139746:T:G	2.1822e-14	-3.24329e-10	-0.996382	0.000109564	-3.24329e-10	-1.03893
43140000	chr2:43140000:T:A	1.90545e-13	-3.24329e-10	1.17059	0.000988399	-3.24329e-10	1.16066
43140311	chr2:43140311:G:A	1.17297e-14	-0.762987	-0.854193	5.16605e-05	-1.02615	-0.764586
43140389	chr2:43140389:G:A	3.24537e-14	-0.82194	0.222452	0.000167017	-1.09749	0.480151
43140478	chr2:43140478:C:A	3.79443e-14	-3.24329e-10	-0.443184	0.00021816	-3.24329e-10	-0.350203
43140661	chr2:43140661:T:C	3.03977e-14	-0.885761	0.220826	0.000158072	-1.15055	0.478165
43140750	chr2:43140750:A:G	9.02322e-15	-0.608261	-1.27124	3.65821e-05	-0.858895	-1.27698
43140859	chr2:43140859:C:T	3.63363e-14	-0.779926	0.293441	0.000189005	-1.05645	0.562792
43140880	chr2:43140880:G:A	1.20481e-14	-0.320399	-1.27	5.16735e-05	-0.503771	-1.28672
43140904	chr2:43140904:C:T	3.71671e-14	-0.634891	0.171014	0.000187144	-0.927806	0.424252
43140968	chr2:43140968:G:A	1.63622e-14	-3.24329e-10	-1.28433	8.6997e-05	-3.24329e-10	-1.26956
43141013	chr2:43141013:T:G	1.63519e-14	-3.24329e-10	-1.28496	9.01487e-05	-3.24329e-10	-1.23397
43141090	chr2:43141090:G:A	6.02615e-14	-3.24329e-10	0.0193921	0.000362634	-3.24329e-10	0.157964
43141109	chr2:43141109:A:G	6.21588e-14	-3.24329e-10	0.0503905	0.000374442	-3.24329e-10	0.190006
43141214	chr2:43141214:C:T	6.29769e-14	-3.24329e-10	0.063466	0.000379501	-3.24329e-10	0.203427
43141821	chr2:43141821:CT:C	1.90586e-14	-3.24329e-10	-1.13178	9.67266e-05	-3.24329e-10	-1.16354
43141847	chr2:43141847:A:G	5.27939e-15	-1.06823	-1.34726	5.44904e-05	-0.39357	-1.34384
43141936	chr2:43141936:G:T	4.00765e-14	-3.24329e-10	-0.388512	0.000231006	-3.24329e-10	-0.292988
43142151	chr2:43142151:C:T	1.69125e-14	-3.24329e-10	-1.25125	9.09909e-05	-3.24329e-10	-1.22467
43142486	chr2:43142486:A:G	4.12721e-15	-1.75275	-0.908947	3.13792e-05	-1.54902	-0.740268
43142595	chr2:43142595:A:G	7.568e-14	-3.24329e-10	0.247212	0.000412957	-3.24329e-10	0.287912
43142628	chr2:43142628:A:G	2.61998e-15	-2.07931	-1.03682	1.67364e-05	-1.9763	-0.94155
43142786	chr2:43142786:A:G	1.53774e-14	-3.24329e-10	-1.3464	8.04984e-05	-3.24329e-10	-1.34719
43143196	chr2:43143196:A:G	7.32057e-15	-0.762109	-1.32651	7.98374e-05	-0.0803171	-1.27512
43143549	chr2:43143549:A:G	6.16609e-15	-0.917772	-1.34247	6.05577e-05	-0.283819	-1.34802
43143589	chr2:43143589:G:A	2.8368e-14	-0.320539	-0.413501	0.00016183	-0.431258	-0.217629
43143664	chr2:43143664:C:A	1.90028e-14	-1.73098	0.59626	0.000134226	-1.53616	0.700258
43143827	chr2:43143827:C:T	6.01194e-15	-0.949884	-1.33567	5.76162e-05	-0.334322	-1.34731
43143924	chr2:43143924:G:A	6.68163e-14	-3.24329e-10	0.122645	0.000345526	-3.24329e-10	0.109638
43144103	chr2:43144103:T:C	6.62522e-15	-0.843343	-1.34508	6.64911e-05	-0.191387	-1.34698
43144660	chr2:43144660:G:A	5.36776e-14	-0.0264803	-0.0698252	0.000361437	0.317644	-0.162987
43144798	chr2:43144798:G:A	2.41383e-14	-3.24329e-10	-0.895501	0.000142323	-3.24329e-10	-0.777332
43145204	chr2:43145204:C:T	1.38742e-14	-0.384728	-1.06454	5.49743e-05	-0.666641	-1.06192
43145246	chr2:43145246:C:T	8.87272e-15	-1.89632	-3.46321e-10	4.44088e-05	-1.94199	-3.46321e-10
43145312	chr2:43145312:C:T	3.74152e-14	-3.24329e-10	-0.457225	0.000214677	-3.24329e-10	-0.366297
43145495	chr2:43145495:G:A	3.42736e-15	-2.02978	-0.817735	2.42023e-05	-1.68028	-0.868701
43145804	chr2:43145804:T:C	1.98146e-14	-3.24329e-10	-1.09288	0.000108417	-3.24329e-10	-1.04945
43145980	chr2:43145980:A:G	8.1215e-15	-1.88115	-0.103636	7.24091e-05	-1.51768	0.0645838
43146097	chr2:43146097:T:C	9.16763e-14	-3.24329e-10	0.438962	0.000480523	-3.24329e-10	0.439444
43146109	chr2:43146109:T:C	4.85254e-14	-3.24329e-10	-0.197215	0.000264216	-3.24329e-10	-0.158665
43146111	chr2:43146111:T:G	1.98172e-14	-3.24329e-10	-1.09275	0.000101981	-3.24329e-10	-1.11065
43146127	chr2:43146127:A:G	2.60399e-14	-3.24329e-10	-0.819673	0.000153969	-3.24329e-10	-0.698678
43146297	chr2:43146297:A:C	6.49812e-14	-3.24329e-10	0.0947966	0.000364999	-3.24329e-10	0.164464
43146339	chr2:43146339:C:T	5.10414e-14	-1.22472	1.07806	0.000417993	-0.877773	1.17781
43146606	chr2:43146606:T:C	1.68327e-14	-1.61677	0.360792	6.01967e-05	-1.75969	0.121875
43146936	chr2:43146936:C:G	2.03321e-14	-3.24329e-10	-1.0671	0.000105059	-3.24329e-10	-1.08091
43147050	chr2:43147050:G:C	6.07495e-14	-3.24329e-10	0.0274562	0.000330933	-3.24329e-10	0.0664834
43147090	chr2:43147090:C:T	1.99795e-14	-3.24329e-10	-1.08459	0.000114475	-3.24329e-10	-0.995077
43147144	chr2:43147144:G:C	1.72393e-14	-3.24329e-10	-1.23211	8.82563e-05	-3.24329e-10	-1.25519
43147420	chr2:43147420:G:A	1.7251e-14	-3.24329e-10	-1.23143	9.15736e-05	-3.24329e-10	-1.21829
43147512	chr2:43147512:C:T	4.66719e-14	-3.24329e-10	-0.23616	0.000270637	-3.24329e-10	-0.134652
43147704	chr2:43147704:T:A	1.54851e-14	-3.24329e-10	-1.33942	8.05164e-05	-3.24329e-10	-1.34697
43147780	chr2:43147780:T:C	6.88453e-14	-3.24329e-10	0.15256	0.000377267	-3.24329e-10	0.197522
43147866	chr2:43147866:C:A	7.34285e-15	-2.08557	-3.46321e-10	5.87514e-05	-1.66212	-3.46321e-10
43147883	chr2:43147883:C:A	3.16982e-14	-1.89047	1.26742	0.000222855	-1.70335	1.37444
43147984	chr2:43147984:A:C	1.80583e-14	-3.24329e-10	-1.18569	9.42577e-05	-3.24329e-10	-1.1894
43148176	chr2:43148176:C:T	5.44208e-15	-1.0379	-1.34724	5.76834e-05	-0.337733	-1.34273
43148191	chr2:43148191:T:C	3.34157e-14	-3.24329e-10	-0.570276	0.000198538	-3.24329e-10	-0.444452
43148197	chr2:43148197:T:C	1.61034e-14	-3.24329e-10	-1.30027	8.48443e-05	-3.24329e-10	-1.29461
43148993	chr2:43148993:C:T	2.78768e-14	-3.24329e-10	-0.751507	0.000168332	-3.24329e-10	-0.609495
43149182	chr2:43149182:G:A	1.82099e-14	-3.24329e-10	-1.17734	9.27297e-05	-3.24329e-10	-1.20574
43149539	chr2:43149539:A:C	2.14944e-14	-3.24329e-10	-1.01151	0.000125686	-3.24329e-10	-0.901642
43149700	chr2:43149700:T:C	8.72047e-15	-0.623122	-1.29051	0.000101612	0.0985321	-1.2128
43150026	chr2:43150026:G:C	1.8906e-14	-3.24329e-10	-1.13982	0.00010182	-3.24329e-10	-1.11222
43150064	chr2:43150064:GCA:G	1.97522e-14	-3.24329e-10	-1.09604	9.99374e-05	-3.24329e-10	-1.13089
43150107	chr2:43150107:A:G	3.96899e-14	-3.24329e-10	-0.398205	0.000207155	-3.24329e-10	-0.401964
43150272	chr2:43150272:C:T	1.59256e-14	-3.24329e-10	-1.31137	8.48952e-05	-3.24329e-10	-1.29401
43150594	chr2:43150594:G:A	1.72918e-13	1.07352	-3.46321e-10	0.00064631	0.735848	-3.46321e-10
43150596	chr2:43150596:T:C	1.5428e-14	-3.24329e-10	-1.34312	8.04325e-05	-3.24329e-10	-1.34801
43150619	chr2:43150619:G:A	1.96637e-14	-3.24329e-10	-1.10053	0.000106873	-3.24329e-10	-1.06379
43150620	chr2:43150620:T:C	1.43649e-14	-1.77157	0.357048	5.27461e-05	-1.88667	0.116729
43150800	chr2:43150800:A:G	4.81837e-14	-3.24329e-10	-0.20428	0.000246011	-3.24329e-10	-0.230057
43150923	chr2:43150923:G:A	1.97626e-14	-3.24329e-10	-1.09551	0.000113047	-3.24329e-10	-1.00763
43151071	chr2:43151071:G:A	1.69268e-14	-3.24329e-10	-1.2504	8.69449e-05	-3.24329e-10	-1.27016
43151101	chr2:43151101:G:A	6.2244e-15	-1.60914	-0.641687	5.38045e-05	-1.04134	-0.708733
43151222	chr2:43151222:T:C	1.54494e-14	-3.24329e-10	-1.34173	8.11664e-05	-3.24329e-10	-1.33893
43151522	chr2:43151522:C:T	1.59486e-14	-3.24329e-10	-1.30993	8.37718e-05	-3.24329e-10	-1.30734
43151523	chr2:43151523:G:A	1.5356e-14	-3.24329e-10	-1.34779	8.04158e-05	-3.24329e-10	-1.34822
43151975	chr2:43151975:T:C	4.20087e-15	-1.63773	-1.00628	3.02606e-05	-1.4399	-0.88569
43152109	chr2:43152109:C:G	7.06818e-15	-2.04541	-0.0782878	4.34061e-05	-2.08491	0.120073
43152538	chr2:43152538:C:G	3.46438e-15	-1.5436	-1.29317	2.37441e-05	-1.32513	-1.24297
43152764	chr2:43152764:G:A	7.67251e-15	-1.92825	-0.11341	4.07647e-05	-2.08419	0.0565707
43152782	chr2:43152782:G:A	6.64191e-15	-1.02829	-1.15761	3.12643e-05	-1.29792	-0.995034
43152903	chr2:43152903:G:A	7.64427e-15	-1.99344	-0.0519054	4.34718e-05	-2.08677	0.123451
43153083	chr2:43153083:C:T	1.68254e-14	-3.24329e-10	-1.25641	8.87302e-05	-3.24329e-10	-1.24983
43153140	chr2:43153140:A:T	1.70852e-14	-3.24329e-10	-1.24109	9.20492e-05	-3.24329e-10	-1.21311
43153583	chr2:43153583:A:G	2.02496e-14	-3.24329e-10	-1.07116	0.000103066	-3.24329e-10	-1.10006
43153736	chr2:43153736:G:A	1.40491e-13	-3.24329e-10	0.865842	0.000800806	-3.24329e-10	0.950188
43153776	chr2:43153776:A:C	1.11496e-14	-2.06859	0.400689	7.2774e-05	-2.07062	0.622545
43153847	chr2:43153847:C:T	4.34394e-14	-3.24329e-10	-0.307936	0.000265781	-3.24329e-10	-0.152758
43154109	chr2:43154109:G:A	1.06785e-14	-2.02112	0.31005	6.42195e-05	-2.08642	0.513297
43154468	chr2:43154468:C:G	1.14152e-13	-3.24329e-10	0.65823	0.000633727	-3.24329e-10	0.716186
43154612	chr2:43154612:GA:G	3.13062e-14	-3.24329e-10	-0.635484	0.000163323	-3.24329e-10	-0.639705
43154656	chr2:43154656:C:T	1.60327e-14	-3.24329e-10	-1.30467	8.18603e-05	-3.24329e-10	-1.33042
43155007	chr2:43155007:A:G	2.36841e-15	-1.91324	-1.30384	1.13016e-05	-2.01153	-1.29896
43155212	chr2:43155212:G:A	5.88824e-15	-2.08727	-0.219078	3.20713e-05	-1.99256	-0.27491
43155258	chr2:43155258:C:A	4.11211e-14	-3.24329e-10	-0.362779	0.000204657	-3.24329e-10	-0.414095
43155453	chr2:43155453:C:T	1.60327e-14	-3.24329e-10	-1.30467	8.18603e-05	-3.24329e-10	-1.33042
43155476	chr2:43155476:C:T	1.58235e-14	-3.24329e-10	-1.31781	8.46717e-05	-3.24329e-10	-1.29665
43155642	chr2:43155642:GC:G	3.71066e-14	-3.24329e-10	-0.465507	0.000224853	-3.24329e-10	-0.319983
43155854	chr2:43155854:A:C	2.28942e-14	-3.24329e-10	-0.948417	0.000127258	-3.24329e-10	-0.889216
43155859	chr2:43155859:C:T	1.64867e-14	-3.24329e-10	-1.27675	8.49281e-05	-3.24329e-10	-1.29363
43155905	chr2:43155905:A:G	1.54188e-14	-3.24329e-10	-1.34372	8.04187e-05	-3.24329e-10	-1.34819
43155947	chr2:43155947:C:T	1.80022e-14	-3.24329e-10	-1.18881	9.1782e-05	-3.24329e-10	-1.21602
43156032	chr2:43156032:C:G	6.74607e-15	-2.04243	-0.127908	4.03162e-05	-2.08223	0.0435572
43156481	chr2:43156481:C:T	1.56569e-13	-3.24329e-10	0.974193	0.000894139	-3.24329e-10	1.06043
43156589	chr2:43156589:C:T	7.33331e-15	-2.08688	-3.46321e-10	3.90217e-05	-2.07131	-3.46321e-10
43156920	chr2:43156920:C:T	2.61584e-15	-1.87142	-1.2463	1.23383e-05	-1.9843	-1.23843
43157098	chr2:43157098:A:G	2.56775e-15	-1.87029	-1.26598	1.187e-05	-1.98189	-1.27953
43157307	chr2:43157307:T:C	6.94681e-15	-1.84127	-0.299748	2.71532e-05	-1.93687	-0.497069
43157317	chr2:43157317:G:A	1.57303e-14	-2.05435	0.73064	9.53369e-05	-1.96847	0.790455
43157485	chr2:43157485:G:C	1.42482e-13	-3.24329e-10	0.879911	0.000812207	-3.24329e-10	0.964323
43157782	chr2:43157782:GC:G	2.38342e-14	-2.02344	1.11526	0.000158153	-1.91617	1.2443
43157981	chr2:43157981:G:A	1.73799e-14	-3.24329e-10	-1.22398	9.49567e-05	-3.24329e-10	-1.18201
43158082	chr2:43158082:A:G	8.09061e-15	-1.9886	-3.46321e-10	3.99836e-05	-2.04696	-3.46321e-10
43158125	chr2:43158125:T:C	5.71534e-15	-1.03296	-1.30318	6.18034e-05	-0.374877	-1.2366
43158431	chr2:43158431:G:A	1.86031e-14	-3.24329e-10	-1.15597	9.52472e-05	-3.24329e-10	-1.17896
43158759	chr2:43158759:A:G	1.13357e-13	-3.24329e-10	0.651243	0.000547467	-3.24329e-10	0.569871
43158762	chr2:43158762:G:A	6.76687e-14	-3.24329e-10	0.135321	0.000379731	-3.24329e-10	0.204032
43158953	chr2:43158953:T:C	7.81875e-15	-2.08536	0.0625812	4.28873e-05	-2.02262	0.0457631
43158995	chr2:43158995:C:A	4.17831e-15	-2.06951	-0.579881	2.49168e-05	-1.99217	-0.527714
43159023	chr2:43159023:C:T	1.59072e-14	-3.24329e-10	-1.31253	8.22158e-05	-3.24329e-10	-1.32608
43159078	chr2:43159078:T:G	1.64251e-14	-3.24329e-10	-1.28049	8.69417e-05	-3.24329e-10	-1.27019
43159079	chr2:43159079:C:G	2.30979e-14	-3.24329e-10	-0.939559	0.000128556	-3.24329e-10	-0.879069
43159356	chr2:43159356:T:G	1.53535e-14	-3.24329e-10	-1.34796	8.05608e-05	-3.24329e-10	-1.34642
43159466	chr2:43159466:G:C	8.75316e-15	-0.673496	-1.23639	3.94376e-05	-0.954083	-1.10663
43160390	chr2:43160390:G:A	1.5685e-14	-3.24329e-10	-1.3266	8.14079e-05	-3.24329e-10	-1.33596
43160765	chr2:43160765:T:C	1.98134e-14	-3.24329e-10	-1.09295	9.90885e-05	-3.24329e-10	-1.13942
43160907	chr2:43160907:A:T	1.94537e-14	-3.24329e-10	-1.11126	9.74999e-05	-3.24329e-10	-1.15558
43161462	chr2:43161462:C:T	7.41501e-15	-2.0758	-3.46321e-10	3.84292e-05	-2.08661	-3.46321e-10
43161590	chr2:43161590:C:T	4.70127e-14	-3.24329e-10	-0.228885	0.00023248	-3.24329e-10	-0.286626
43162040	chr2:43162040:G:A	1.53853e-14	-3.24329e-10	-1.34589	8.10891e-05	-3.24329e-10	-1.33988
43162236	chr2:43162236:C:T	4.01942e-14	-3.24329e-10	-0.385578	0.000253368	-3.24329e-10	-0.200587
43162244	chr2:43162244:A:C	3.37441e-14	-3.24329e-10	-0.560497	0.000209527	-3.24329e-10	-0.390579
43162249	chr2:43162249:C:T	9.7202e-14	-3.24329e-10	0.497489	0.00052652	-3.24329e-10	0.530858
43162250	chr2:43162250:G:A	2.17491e-14	-3.24329e-10	-0.999731	0.00011969	-3.24329e-10	-0.950529
43162270	chr2:43162270:A:G	3.18071e-15	-2.04272	-0.879478	1.58372e-05	-2.07733	-0.895735
43162271	chr2:43162271:G:T	1.38544e-14	-1.52354	0.0728393	4.9352e-05	-1.69981	-0.136641
43162299	chr2:43162299:G:A	1.32227e-14	-1.9636	0.466238	7.25698e-05	-2.08267	0.631782
43162319	chr2:43162319:C:A	2.08089e-14	-3.24329e-10	-1.04392	0.000114852	-3.24329e-10	-0.991788
43162328	chr2:43162328:A:G	1.68697e-14	-3.24329e-10	-1.25378	8.78443e-05	-3.24329e-10	-1.25987
43162373	chr2:43162373:A:C	3.06197e-14	-3.24329e-10	-0.65766	0.000188305	-3.24329e-10	-0.497368
43162570	chr2:43162570:T:G	1.37526e-14	-0.657764	-0.800312	0.000131612	-0.218653	-0.636916
43162657	chr2:43162657:G:C	1.19315e-14	-1.82632	0.226199	6.37787e-05	-2.01299	0.432977
43162793	chr2:43162793:T:C	1.35858e-14	-0.671343	-0.798931	0.000129738	-0.234556	-0.635357
43163701	chr2:43163701:T:C	4.78275e-14	-0.211702	-3.46321e-10	3.8404e-05	-2.08727	-3.46321e-10
43163762	chr2:43163762:C:T	1.66632e-14	-3.24329e-10	-1.2661	8.98475e-05	-3.24329e-10	-1.23732
43163858	chr2:43163858:C:T	2.49684e-14	-0.551923	-0.309767	0.000326353	0.0229605	0.0295863
43163956	chr2:43163956:A:C	1.68857e-14	-3.24329e-10	-1.25284	9.33172e-05	-3.24329e-10	-1.19943
43164157	chr2:43164157:G:A	1.53584e-14	-3.24329e-10	-1.34764	8.05554e-05	-3.24329e-10	-1.34649
43164346	chr2:43164346:G:T	1.71104e-14	-3.24329e-10	-1.23962	9.23831e-05	-3.24329e-10	-1.20949
43164439	chr2:43164439:C:A	1.67893e-14	-3.24329e-10	-1.25856	9.02363e-05	-3.24329e-10	-1.233
43164576	chr2:43164576:T:C	2.175e-14	-3.24329e-10	-0.99969	0.000122282	-3.24329e-10	-0.929102
43164617	chr2:43164617:T:C	9.86946e-15	-1.42298	-0.366878	5.34648e-05	-1.17111	-0.585302
43164830	chr2:43164830:A:G	6.16184e-14	-3.24329e-10	0.0416587	0.000338654	-3.24329e-10	0.0895481
43164894	chr2:43164894:T:TG	3.23589e-14	-3.24329e-10	-0.602412	0.000183534	-3.24329e-10	-0.523034
43165073	chr2:43165073:A:C	1.76589e-14	-3.24329e-10	-1.20806	9.57527e-05	-3.24329e-10	-1.17366
43165141	chr2:43165141:G:A	1.77106e-14	-3.24329e-10	-1.20514	9.61508e-05	-3.24329e-10	-1.16951
43165167	chr2:43165167:C:T	9.80337e-15	-0.635893	-1.16068	4.39584e-05	-0.945168	-1.00702
43165223	chr2:43165223:T:C	1.87254e-14	-3.24329e-10	-1.14942	0.000102129	-3.24329e-10	-1.10919
43165276	chr2:43165276:T:C	2.53403e-14	-3.24329e-10	-0.846905	0.000122416	-3.24329e-10	-0.928006
43165290	chr2:43165290:G:A	2.27747e-14	-3.24329e-10	-0.953653	0.000114053	-3.24329e-10	-0.998766
43165307	chr2:43165307:A:G	1.54657e-14	-3.24329e-10	-1.34068	8.14492e-05	-3.24329e-10	-1.33545
43165641	chr2:43165641:T:TC	2.41528e-14	-3.24329e-10	-0.894901	0.000139008	-3.24329e-10	-0.800899
43165869	chr2:43165869:T:C	1.88747e-14	-3.24329e-10	-1.14148	0.000103442	-3.24329e-10	-1.09642
43166166	chr2:43166166:G:A	7.77555e-14	-2.08649	2.36075	0.000465926	-2.05214	2.46073
43166173	chr2:43166173:T:C	1.89804e-14	-3.24329e-10	-1.13589	0.000104056	-3.24329e-10	-1.09051
43166175	chr2:43166175:T:C	2.43752e-14	-3.24329e-10	-0.885735	0.000140299	-3.24329e-10	-0.791652
43166643	chr2:43166643:G:A	1.81252e-14	-3.24329e-10	-1.182	9.29457e-05	-3.24329e-10	-1.20342
43166952	chr2:43166952:A:G	2.30617e-14	-0.941127	-3.46321e-10	0.000161352	-0.65184	-3.46321e-10
43167272	chr2:43167272:C:A	5.25384e-14	-3.24329e-10	-0.117758	0.000302261	-3.24329e-10	-0.0241407
43167599	chr2:43167599:T:G	3.06548e-14	-3.24329e-10	-0.656514	0.000181328	-3.24329e-10	-0.535122
43167642	chr2:43167642:C:T	3.42398e-15	-1.51152	-1.33698	3.02648e-05	-0.97723	-1.34821
43168047	chr2:43168047:C:T	9.29109e-15	-1.85025	-3.46321e-10	5.29003e-05	-1.76702	-3.46321e-10
43168216	chr2:43168216:C:T	3.55399e-14	-3.24329e-10	-0.508647	0.000222152	-3.24329e-10	-0.332067
43168496	chr2:43168496:A:T	3.30754e-14	-3.24329e-10	-0.580511	0.000174999	-3.24329e-10	-0.570651
43168531	chr2:43168531:C:T	8.531e-14	-3.24329e-10	0.36699	0.000469207	-3.24329e-10	0.415613
43168651	chr2:43168651:G:A	1.79359e-14	-3.24329e-10	-1.1925	9.19683e-05	-3.24329e-10	-1.21399
43168693	chr2:43168693:G:A	1.53708e-14	-3.24329e-10	-1.34683	8.06509e-05	-3.24329e-10	-1.3453
43168848	chr2:43168848:C:T	1.62614e-14	-3.24329e-10	-1.29051	8.27387e-05	-3.24329e-10	-1.31974
43169241	chr2:43169241:C:G	2.1831e-14	-3.24329e-10	-0.995972	0.000120718	-3.24329e-10	-0.94197
43169285	chr2:43169285:G:A	3.67232e-14	-3.24329e-10	-0.475892	0.000231823	-3.24329e-10	-0.289458
43169618	chr2:43169618:A:G	4.45427e-14	-3.24329e-10	-0.282853	0.000265299	-3.24329e-10	-0.154576
43169653	chr2:43169653:T:TG	3.6148e-15	-2.08192	-0.712347	1.90304e-05	-1.94381	-0.845581
43169929	chr2:43169929:T:C	3.8669e-14	-3.24329e-10	-0.424265	0.000200203	-3.24329e-10	-0.436101
43170037	chr2:43170037:G:A	1.98924e-14	-1.96671	0.877747	0.000111173	-2.08334	1.05899
43170112	chr2:43170112:C:G	5.22421e-14	-3.24329e-10	-0.123413	0.000316094	-3.24329e-10	0.0206097
43170222	chr2:43170222:G:A	1.56621e-14	-3.24329e-10	-1.32806	8.17371e-05	-3.24329e-10	-1.33192
43170480	chr2:43170480:A:T	1.84033e-14	-3.24329e-10	-1.16677	9.1643e-05	-3.24329e-10	-1.21753
43170481	chr2:43170481:A:G	7.92296e-14	-3.24329e-10	0.293048	0.000476976	-3.24329e-10	0.432035
43170482	chr2:43170482:T:C	7.3876e-15	-2.0795	-3.46321e-10	4.76048e-05	-1.8725	-3.46321e-10
43170849	chr2:43170849:C:T	7.85859e-15	-2.01769	-3.46321e-10	8.92432e-05	-1.24407	-3.46321e-10
43171016	chr2:43171016:G:A	1.99951e-14	-3.24329e-10	-1.08381	0.000114432	-3.24329e-10	-0.995449
43171188	chr2:43171188:G:A	1.13472e-13	-3.24329e-10	0.652256	0.00063768	-3.24329e-10	0.722405
43171723	chr2:43171723:G:A	1.56114e-14	-3.24329e-10	-1.3313	8.21516e-05	-3.24329e-10	-1.32687
43172422	chr2:43172422:A:T	4.69646e-15	-1.74214	-0.790358	3.37093e-05	-1.39142	-0.826242
43173606	chr2:43173606:C:A	7.34798e-15	-2.08488	-3.46321e-10	3.86695e-05	-2.08038	-3.46321e-10
43173639	chr2:43173639:T:C	4.24989e-14	-3.24329e-10	-0.329823	0.00023119	-3.24329e-10	-0.292192
43173686	chr2:43173686:G:C	9.12233e-14	-3.24329e-10	0.434009	0.000555511	-3.24329e-10	0.584457
43173725	chr2:43173725:G:C	1.63957e-14	-3.24329e-10	-1.28228	8.88578e-05	-3.24329e-10	-1.24839
43173770	chr2:43173770:T:C	1.60273e-14	-3.24329e-10	-1.30501	8.29615e-05	-3.24329e-10	-1.31706
43173807	chr2:43173807:T:G	6.04978e-14	-3.24329e-10	0.0233051	0.000361146	-3.24329e-10	0.153851
43174940	chr2:43174940:C:T	1.62914e-14	-3.24329e-10	-1.28867	8.38816e-05	-3.24329e-10	-1.30603
43175539	chr2:43175539:G:A	1.98428e-14	-3.24329e-10	-1.09146	0.000102508	-3.24329e-10	-1.10549
43175660	chr2:43175660:G:C	2.13376e-14	-3.24329e-10	-1.01883	0.000107931	-3.24329e-10	-1.05394
43175898	chr2:43175898:T:G	3.44966e-14	-3.24329e-10	-0.538441	0.000192451	-3.24329e-10	-0.475591
43176302	chr2:43176302:C:T	1.53558e-14	-3.24329e-10	-1.34781	8.05292e-05	-3.24329e-10	-1.34681
43176386	chr2:43176386:C:A	4.16267e-14	-3.24329e-10	-0.35056	0.000240261	-3.24329e-10	-0.253706
43176979	chr2:43176979:C:T	2.19184e-14	-3.24329e-10	-0.991976	0.000118748	-3.24329e-10	-0.958428
43176986	chr2:43176986:G:T	3.24421e-15	-2.00814	-0.894292	2.35812e-05	-1.86668	-0.708303
43177470	chr2:43177470:C:T	1.06959e-13	-3.24329e-10	0.593146	0.000603082	-3.24329e-10	0.666622
43177502	chr2:43177502:G:T	3.60125e-15	-2.048	-0.750022	2.56946e-05	-1.94906	-0.540086
43177948	chr2:43177948:A:G	3.09978e-14	-3.24329e-10	-0.645386	0.000151267	-3.24329e-10	-0.716388
43178054	chr2:43178054:C:G	5.9958e-14	-3.24329e-10	0.0143428	0.000329769	-3.24329e-10	0.0629603
43178072	chr2:43178072:G:A	7.46341e-15	-2.06929	-3.46321e-10	5.23606e-05	-1.77728	-3.46321e-10
43178190	chr2:43178190:T:C	5.75515e-14	-3.24329e-10	-0.0266225	0.000298112	-3.24329e-10	-0.0379633
43178217	chr2:43178217:G:A	5.7322e-14	-3.24329e-10	-0.0306182	0.00031722	-3.24329e-10	0.0241655
43178357	chr2:43178357:A:G	2.17357e-14	-3.24329e-10	-1.00034	0.000110271	-3.24329e-10	-1.03249
43178421	chr2:43178421:G:A	1.58806e-14	-3.24329e-10	-1.3142	8.38468e-05	-3.24329e-10	-1.30644
43178722	chr2:43178722:C:T	2.08936e-14	-3.24329e-10	-1.03986	0.000108159	-3.24329e-10	-1.05183
43178956	chr2:43178956:C:T	1.55236e-14	-3.24329e-10	-1.33694	8.10905e-05	-3.24329e-10	-1.33987
43178998	chr2:43178998:C:T	1.55523e-14	-3.24329e-10	-1.33509	8.09858e-05	-3.24329e-10	-1.34116
43179195	chr2:43179195:C:G	2.92473e-14	-3.24329e-10	-0.703514	0.000143159	-3.24329e-10	-0.771476
43179327	chr2:43179327:T:C	3.23613e-14	-3.24329e-10	-0.602339	0.000178497	-3.24329e-10	-0.550858
43179469	chr2:43179469:C:T	5.37426e-14	-3.24329e-10	-0.0950954	0.000290596	-3.24329e-10	-0.0634982
43179723	chr2:43179723:A:G	1.54802e-14	-3.24329e-10	-1.33974	8.08997e-05	-3.24329e-10	-1.34222
43180286	chr2:43180286:G:A	1.76869e-14	-3.24329e-10	-1.20648	9.60671e-05	-3.24329e-10	-1.17038
43180897	chr2:43180897:GA:G	1.59885e-14	-3.24329e-10	-1.30743	8.17857e-05	-3.24329e-10	-1.33133
43181091	chr2:43181091:T:C	1.66966e-14	-3.24329e-10	-1.26409	9.03104e-05	-3.24329e-10	-1.23218
43181350	chr2:43181350:G:A	1.53523e-14	-3.24329e-10	-1.34804	8.06627e-05	-3.24329e-10	-1.34516
43181401	chr2:43181401:A:C	1.67469e-14	-3.24329e-10	-1.26109	9.0628e-05	-3.24329e-10	-1.22867
43181411	chr2:43181411:T:C	1.6719e-14	-3.24329e-10	-1.26275	9.04522e-05	-3.24329e-10	-1.23061
43181468	chr2:43181468:T:G	1.66688e-14	-3.24329e-10	-1.26576	9.01104e-05	-3.24329e-10	-1.2344
43181601	chr2:43181601:A:T	1.71322e-14	-3.24329e-10	-1.23834	9.30583e-05	-3.24329e-10	-1.2022
43181816	chr2:43181816:AG:A	8.92486e-15	-1.89046	-3.46321e-10	4.34705e-05	-1.96335	-3.46321e-10
43181856	chr2:43181856:A:G	1.53994e-14	-3.24329e-10	-1.34498	8.0427e-05	-3.24329e-10	-1.34808
43182105	chr2:43182105:G:C	1.60966e-14	-3.24329e-10	-1.30069	8.63829e-05	-3.24329e-10	-1.27664
43182182	chr2:43182182:A:G	1.71382e-14	-3.24329e-10	-1.23799	9.32313e-05	-3.24329e-10	-1.20035
43182193	chr2:43182193:C:T	1.69298e-14	-3.24329e-10	-1.25023	9.1764e-05	-3.24329e-10	-1.21621
43182375	chr2:43182375:A:G	1.69534e-14	-3.24329e-10	-1.24883	9.19255e-05	-3.24329e-10	-1.21445
43182400	chr2:43182400:T:C	1.67249e-14	-3.24329e-10	-1.26241	9.04896e-05	-3.24329e-10	-1.2302
43182413	chr2:43182413:G:A	1.37146e-14	-1.35046	-0.110381	8.09133e-05	-1.37359	0.0315417
43182568	chr2:43182568:A:G	1.66193e-14	-3.24329e-10	-1.26874	8.98551e-05	-3.24329e-10	-1.23723
43182696	chr2:43182696:G:A	1.53495e-14	-3.24329e-10	-1.34822	8.08642e-05	-3.24329e-10	-1.34266
43182907	chr2:43182907:A:T	1.68184e-14	-3.24329e-10	-1.25683	9.10728e-05	-3.24329e-10	-1.22377
43183030	chr2:43183030:A:C	1.68481e-14	-3.24329e-10	-1.25506	9.12681e-05	-3.24329e-10	-1.22163
43183089	chr2:43183089:C:T	3.62095e-14	-3.24329e-10	-0.489981	0.00020622	-3.24329e-10	-0.406489
43183154	chr2:43183154:G:A	1.55771e-14	-3.24329e-10	-1.3335	8.20707e-05	-3.24329e-10	-1.32785
43183284	chr2:43183284:T:C	1.5815e-14	-3.24329e-10	-1.31834	8.40722e-05	-3.24329e-10	-1.30376
43183336	chr2:43183336:A:G	1.6705e-14	-3.24329e-10	-1.26359	9.03594e-05	-3.24329e-10	-1.23164
43183470	chr2:43183470:A:T	2.62598e-15	-1.87249	-1.24136	1.86586e-05	-1.66389	-1.14524
43183547	chr2:43183547:T:C	3.45351e-15	-1.49988	-1.34003	3.12419e-05	-0.956904	-1.33677
43184646	chr2:43184646:A:T	4.33993e-15	-1.38779	-1.22366	4.35001e-05	-0.815913	-1.14675
43184681	chr2:43184681:C:T	3.02601e-15	-1.84944	-1.12262	2.22287e-05	-1.64646	-0.987584
43185039	chr2:43185039:G:A	2.93374e-14	-3.24329e-10	-0.700438	0.000170639	-3.24329e-10	-0.595882
43185388	chr2:43185388:T:C	1.5485e-14	-3.24329e-10	-1.33943	8.04577e-05	-3.24329e-10	-1.3477
43185392	chr2:43185392:T:C	2.5029e-15	-1.95431	-1.20754	1.7376e-05	-1.78208	-1.09826
43185523	chr2:43185523:C:G	5.12869e-14	-3.24329e-10	-0.141867	0.000274801	-3.24329e-10	-0.119385
43185545	chr2:43185545:T:G	1.91824e-14	-3.24329e-10	-1.12531	0.000103049	-3.24329e-10	-1.10023
43185643	chr2:43185643:A:G	3.77069e-15	-1.81594	-0.936106	2.89455e-05	-1.52956	-0.840452
43185975	chr2:43185975:T:C	4.63068e-15	-1.9792	-0.567396	3.59839e-05	-1.81791	-0.33445
43185979	chr2:43185979:A:T	4.79301e-15	-1.95921	-0.552931	3.76948e-05	-1.78793	-0.317985
43186034	chr2:43186034:C:G	4.89694e-15	-1.9608	-0.529888	3.83519e-05	-1.79081	-0.297816
43186039	chr2:43186039:T:C	1.7301e-14	-3.24329e-10	-1.22854	9.42724e-05	-3.24329e-10	-1.18924
43186090	chr2:43186090:C:G	1.61332e-14	-3.24329e-10	-1.29842	8.204e-05	-3.24329e-10	-1.32823
43186920	chr2:43186920:A:C	2.28679e-14	-3.24329e-10	-0.949568	0.000124664	-3.24329e-10	-0.909812
43187166	chr2:43187166:C:A	1.65679e-14	-3.24329e-10	-1.27183	8.92864e-05	-3.24329e-10	-1.24358
43187453	chr2:43187453:C:T	3.23175e-14	-3.24329e-10	-0.603692	0.000183375	-3.24329e-10	-0.523899
43187666	chr2:43187666:A:G	1.70964e-14	-3.24329e-10	-1.24044	8.78339e-05	-3.24329e-10	-1.25998
43188116	chr2:43188116:C:A	4.36122e-15	-1.2663	-1.34025	3.59216e-05	-0.844305	-1.30979
43188260	chr2:43188260:G:A	1.66917e-13	-3.24329e-10	1.0382	0.0010317	-3.24329e-10	1.20353
43188275	chr2:43188275:A:G	1.69124e-14	-3.24329e-10	-1.25126	9.13278e-05	-3.24329e-10	-1.22098
43188299	chr2:43188299:C:G	6.51807e-14	-3.24329e-10	0.0978607	0.000397037	-3.24329e-10	0.248599
43188330	chr2:43188330:C:G	1.53528e-14	-3.24329e-10	-1.348	8.07166e-05	-3.24329e-10	-1.34449
43188505	chr2:43188505:C:T	7.57693e-15	-2.05419	-3.46321e-10	3.84232e-05	-2.08677	-3.46321e-10
43188672	chr2:43188672:T:C	3.92582e-15	-1.58837	-1.12336	1.38301e-05	-1.95115	-1.15744
43188724	chr2:43188724:T:C	1.97037e-14	-3.24329e-10	-1.09849	0.000105542	-3.24329e-10	-1.07632
43188727	chr2:43188727:C:G	1.62778e-14	-3.24329e-10	-1.2895	8.44525e-05	-3.24329e-10	-1.29924
43189344	chr2:43189344:G:A	6.69213e-14	-3.24329e-10	0.124215	0.000451319	-3.24329e-10	0.376742
43189930	chr2:43189930:G:A	9.50049e-13	-3.24329e-10	2.77721	0.00720232	-3.24329e-10	3.14673
43190058	chr2:43190058:C:T	2.80768e-14	-3.24329e-10	-0.74436	0.000170541	-3.24329e-10	-0.596456
43190350	chr2:43190350:C:A	2.86294e-14	-3.24329e-10	-0.724867	0.000178762	-3.24329e-10	-0.549378
43190468	chr2:43190468:G:A	5.04448e-15	-1.15506	-1.30594	5.25047e-05	-0.442376	-1.33215
43190541	chr2:43190541:A:G	1.55351e-14	-3.24329e-10	-1.3362	8.22662e-05	-3.24329e-10	-1.32547
43191216	chr2:43191216:G:C	2.15889e-14	-3.24329e-10	-1.00712	0.000117817	-3.24329e-10	-0.966298
43191236	chr2:43191236:C:G	3.1303e-15	-2.00367	-0.9345	1.34174e-05	-1.98796	-1.15092
43191237	chr2:43191237:T:C	1.43123e-13	-3.24329e-10	0.884401	0.000862518	-3.24329e-10	1.02442
43191477	chr2:43191477:C:T	8.86152e-15	-1.54829	-0.349296	0.000178897	-0.677489	0.128867
43191586	chr2:43191586:C:G	2.94971e-14	-3.24329e-10	-0.695012	0.000152158	-3.24329e-10	-0.710515
43191844	chr2:43191844:G:A	1.5454e-14	-3.24329e-10	-1.34143	8.09007e-05	-3.24329e-10	-1.34221
43192017	chr2:43192017:G:T	1.54172e-14	-3.24329e-10	-1.34382	8.05175e-05	-3.24329e-10	-1.34696
43192077	chr2:43192077:C:T	2.21233e-13	-3.24329e-10	1.31992	0.00136506	-3.24329e-10	1.48352
43192164	chr2:43192164:A:G	2.21898e-14	-3.24329e-10	-0.979668	0.000125443	-3.24329e-10	-0.90358
43192344	chr2:43192344:G:C	2.33013e-14	-3.24329e-10	-0.930794	0.00013227	-3.24329e-10	-0.850588
43192559	chr2:43192559:T:C	2.26371e-14	-3.24329e-10	-0.959712	0.000134262	-3.24329e-10	-0.835641
43192580	chr2:43192580:G:T	1.75351e-14	-3.24329e-10	-1.2151	9.06543e-05	-3.24329e-10	-1.22838
43192585	chr2:43192585:A:G	6.20469e-14	-3.24329e-10	0.0485888	0.000349248	-3.24329e-10	0.120352
43192750	chr2:43192750:T:A	1.07921e-13	-3.24329e-10	0.602101	0.000639377	-3.24329e-10	0.725062
43192965	chr2:43192965:A:T	7.71662e-15	-2.03593	-3.46321e-10	4.74195e-05	-1.8764	-3.46321e-10
43192980	chr2:43192980:C:G	6.65774e-15	-2.07026	-0.113266	3.5641e-05	-2.0622	-0.0997302
43192987	chr2:43192987:G:A	2.21169e-14	-3.24329e-10	-0.982959	0.000117905	-3.24329e-10	-0.96555
43193808	chr2:43193808:A:G	1.93498e-14	-1.11662	-3.46321e-10	0.000113113	-1.00704	-3.46321e-10
43194067	chr2:43194067:C:T	1.57174e-14	-3.24329e-10	-1.32453	8.20453e-05	-3.24329e-10	-1.32816
43194072	chr2:43194072:A:T	3.54702e-14	-3.24329e-10	-0.510608	0.000167809	-3.24329e-10	-0.612603
43194081	chr2:43194081:T:G	7.61428e-14	-3.24329e-10	0.253308	0.000444112	-3.24329e-10	0.360644
43194205	chr2:43194205:A:T	3.07503e-15	-2.08295	-0.873042	3.07894e-05	-1.44743	-0.860825
43195182	chr2:43195182:G:A	7.56441e-15	-2.05585	-3.46321e-10	4.78265e-05	-1.86785	-3.46321e-10
43195295	chr2:43195295:C:T	2.36215e-14	-3.24329e-10	-0.917146	0.000116153	-3.24329e-10	-0.980521
43195320	chr2:43195320:T:A	3.74597e-15	-2.04502	-0.713604	4.60273e-05	-1.19752	-0.708679
43195418	chr2:43195418:G:A	3.81654e-15	-2.0496	-0.690353	4.60638e-05	-1.21977	-0.685631
43195421	chr2:43195421:C:A	8.09137e-15	-1.9885	-3.46321e-10	3.86855e-05	-2.07997	-3.46321e-10
43195517	chr2:43195517:C:T	2.64542e-14	-3.24329e-10	-0.803888	0.000148927	-3.24329e-10	-0.731972
43196040	chr2:43196040:T:C	4.67354e-15	-2.06429	-0.473095	5.30969e-05	-1.29572	-0.46759
43196193	chr2:43196193:T:A	1.73395e-14	-1.63616	0.409842	5.72673e-05	-1.9484	0.260694
43196194	chr2:43196194:T:A	2.01088e-14	-3.24329e-10	-1.07814	0.000102578	-3.24329e-10	-1.1048
43196265	chr2:43196265:G:A	1.5594e-14	-3.24329e-10	-1.33241	8.4835e-05	-3.24329e-10	-1.29472
43196290	chr2:43196290:A:C	4.00074e-14	-3.24329e-10	-0.390237	0.000252386	-3.24329e-10	-0.204472
43196393	chr2:43196393:T:C	2.42065e-14	-3.24329e-10	-0.89268	0.000121984	-3.24329e-10	-0.931542
43196437	chr2:43196437:T:C	1.0232e-14	-1.48155	-0.272233	2.34897e-05	-2.0048	-0.574066
43196475	chr2:43196475:A:T	1.92115e-14	-3.24329e-10	-1.12379	9.08773e-05	-3.24329e-10	-1.22592
43196657	chr2:43196657:CT:C	2.01725e-14	-3.24329e-10	-1.07498	0.000102885	-3.24329e-10	-1.10182
43196704	chr2:43196704:A:G	6.19578e-15	-0.930489	-1.32494	1.93387e-05	-1.42914	-1.34418
43196756	chr2:43196756:C:T	2.21426e-15	-2.03023	-1.25416	2.82919e-05	-1.15963	-1.23322
43196776	chr2:43196776:A:G	6.18302e-15	-0.916662	-1.34083	1.94713e-05	-1.41824	-1.34826
43197071	chr2:43197071:C:T	1.72608e-14	-3.24329e-10	-1.23087	9.64574e-05	-3.24329e-10	-1.16633
43197136	chr2:43197136:C:T	9.26547e-15	-0.88529	-0.967717	3.00221e-05	-1.31662	-1.01688
43197565	chr2:43197565:A:G	6.12477e-15	-1.10935	-1.15762	2.21952e-05	-1.56175	-1.0738
43197706	chr2:43197706:G:T	1.71435e-14	-3.24329e-10	-1.23768	8.66628e-05	-3.24329e-10	-1.27341
43197722	chr2:43197722:G:C	1.57219e-14	-3.24329e-10	-1.32424	8.3303e-05	-3.24329e-10	-1.31295
43197879	chr2:43197879:C:G	3.9852e-14	-3.24329e-10	-0.39413	0.000251321	-3.24329e-10	-0.208701
43197998	chr2:43197998:G:A	4.20921e-14	-3.24329e-10	-0.339441	0.00023398	-3.24329e-10	-0.280194
43198501	chr2:43198501:G:A	5.97053e-14	-3.24329e-10	0.0101187	0.000332723	-3.24329e-10	0.0718797
43198506	chr2:43198506:A:G	3.76172e-15	-1.60765	-1.14677	2.0074e-05	-1.9345	-0.801509
43199001	chr2:43199001:T:C	2.24987e-14	-0.965844	-3.46321e-10	7.26266e-05	-1.4501	-3.46321e-10
43199035	chr2:43199035:C:T	6.40692e-15	-1.47637	-0.745556	1.5613e-05	-1.9955	-0.99183
43199241	chr2:43199241:C:G	1.82969e-14	-3.24329e-10	-1.17257	0.00010011	-3.24329e-10	-1.12916
43199352	chr2:43199352:TCTC:T	9.10424e-15	-1.19234	-0.678221	1.53266e-05	-2.0674	-0.938437
43199478	chr2:43199478:C:T	1.66495e-14	-2.05107	0.784148	0.000113823	-1.69314	0.69236
43199588	chr2:43199588:C:T	4.23173e-14	-3.24329e-10	-0.334105	0.000267526	-3.24329e-10	-0.146214
43199740	chr2:43199740:C:G	4.99568e-15	-1.36062	-1.11011	1.20466e-05	-2.03841	-1.20824
43199835	chr2:43199835:G:A	1.55645e-14	-3.24329e-10	-1.33431	8.08863e-05	-3.24329e-10	-1.34239
43199905	chr2:43199905:G:A	6.91874e-15	-1.49341	-0.65166	1.89034e-05	-1.99782	-0.798269
43199917	chr2:43199917:A:G	4.87683e-14	-3.24329e-10	-0.192221	0.000318757	-3.24329e-10	0.0289988
43200028	chr2:43200028:TG:T	1.54791e-14	-3.24329e-10	-1.33981	8.09243e-05	-3.24329e-10	-1.34192
43200041	chr2:43200041:G:A	4.23431e-14	-3.24329e-10	-0.333497	0.000268784	-3.24329e-10	-0.141523
43200353	chr2:43200353:GCTTT:G	5.21123e-14	-1.9627	1.8368	0.000327255	-1.88768	1.94299
43200375	chr2:43200375:G:A	1.53694e-14	-3.24329e-10	-1.34692	8.08921e-05	-3.24329e-10	-1.34232
43200412	chr2:43200412:C:T	3.9761e-14	-3.24329e-10	-0.396414	0.000253162	-3.24329e-10	-0.201401
43200444	chr2:43200444:T:C	4.70567e-14	-3.24329e-10	-0.227948	0.000306579	-3.24329e-10	-0.00995637
43200570	chr2:43200570:T:C	1.28128e-13	-3.24329e-10	0.773726	0.000964068	-3.24329e-10	1.13573
43201319	chr2:43201319:C:G	1.54766e-14	-3.24329e-10	-1.33997	8.06109e-05	-3.24329e-10	-1.3458
43201512	chr2:43201512:T:C	3.1697e-15	-2.00814	-0.917528	1.9072e-05	-1.81099	-0.97622
43201740	chr2:43201740:T:G	3.85504e-14	-3.24329e-10	-0.427337	0.000214081	-3.24329e-10	-0.369079
43202285	chr2:43202285:T:C	1.40043e-14	-0.764475	-0.67546	0.000110919	-0.211626	-0.815001
43202811	chr2:43202811:C:T	3.03166e-14	-3.24329e-10	-0.667607	0.0001396	-3.24329e-10	-0.796652
43202896	chr2:43202896:A:G	2.37878e-15	-1.86612	-1.3466	5.08198e-05	-0.487703	-1.31944
43203063	chr2:43203063:C:G	5.05084e-14	-3.24329e-10	-0.157163	0.00028709	-3.24329e-10	-0.075635
43203103	chr2:43203103:G:A	1.79674e-14	-3.24329e-10	-1.19074	9.35464e-05	-3.24329e-10	-1.19697
43203301	chr2:43203301:G:A	2.19984e-15	-1.95475	-1.33617	3.61169e-05	-0.800411	-1.34826
43203487	chr2:43203487:G:A	1.96894e-14	-3.24329e-10	-1.09922	0.00010563	-3.24329e-10	-1.07549
43203686	chr2:43203686:C:T	2.52043e-14	-3.24329e-10	-0.852289	0.000137707	-3.24329e-10	-0.810307
43203991	chr2:43203991:C:T	6.97163e-14	-3.24329e-10	0.165132	0.000387119	-3.24329e-10	0.2233
43204156	chr2:43204156:G:A	1.77207e-14	-3.24329e-10	-1.20457	9.8814e-05	-3.24329e-10	-1.14219
43204198	chr2:43204198:C:T	1.82827e-14	-0.911606	-0.261742	0.000141276	-0.378593	-0.406125
43204330	chr2:43204330:G:T	7.50784e-15	-2.06335	-3.46321e-10	4.01382e-05	-2.0431	-3.46321e-10
43204384	chr2:43204384:G:A	1.95479e-14	-3.24329e-10	-1.10644	0.000100232	-3.24329e-10	-1.12794
43204385	chr2:43204385:C:A	1.53551e-14	-3.24329e-10	-1.34786	8.05028e-05	-3.24329e-10	-1.34714
43204595	chr2:43204595:G:A	1.97703e-13	1.20746	-3.46321e-10	0.000638807	0.724172	-3.46321e-10
43204723	chr2:43204723:G:A	2.31516e-15	-1.96433	-1.27549	3.32573e-05	-0.959873	-1.27128
43205163	chr2:43205163:A:C	6.08578e-14	0.0292372	-3.46321e-10	0.000355471	0.138012	-3.46321e-10
43205212	chr2:43205212:C:T	4.89194e-12	4.41604	-3.46321e-10	4.67687e-05	-1.89022	-3.46321e-10
43205788	chr2:43205788:T:G	3.27283e-15	-1.76778	-1.12587	1.47446e-05	-1.92816	-1.1164
43205823	chr2:43205823:C:T	3.07881e-15	-1.8856	-1.06916	5.54015e-05	-0.74646	-0.974365
43205836	chr2:43205836:G:A	2.19248e-15	-2.01762	-1.27665	2.76828e-05	-1.17413	-1.24049
43205854	chr2:43205854:C:T	3.15036e-15	-1.72643	-1.20536	1.40195e-05	-1.89717	-1.19782
43206078	chr2:43206078:T:C	1.56527e-14	-3.24329e-10	-1.32866	8.2074e-05	-3.24329e-10	-1.32781
43206156	chr2:43206156:G:A	1.54028e-14	-3.24329e-10	-1.34475	8.04857e-05	-3.24329e-10	-1.34735
43206740	chr2:43206740:C:T	3.30351e-15	-1.61052	-1.2738	1.38255e-05	-1.83883	-1.27009
43206848	chr2:43206848:A:G	4.08157e-15	-1.33783	-1.33499	1.59727e-05	-1.70174	-1.26281
43206951	chr2:43206951:G:A	1.55538e-14	-3.24329e-10	-1.335	8.10487e-05	-3.24329e-10	-1.34038
43206989	chr2:43206989:C:T	3.91347e-15	-1.50005	-1.21483	1.60473e-05	-1.75473	-1.20516
43206993	chr2:43206993:T:C	2.04258e-14	-3.24329e-10	-1.0625	0.000104497	-3.24329e-10	-1.08627
43207882	chr2:43207882:T:A	1.60526e-14	-3.24329e-10	-1.30343	8.24724e-05	-3.24329e-10	-1.32297
43207890	chr2:43207890:G:A	2.52479e-14	-3.24329e-10	-0.850559	0.000140447	-3.24329e-10	-0.790602
43208004	chr2:43208004:G:A	5.63362e-14	-3.24329e-10	-0.0479639	0.000274676	-3.24329e-10	-0.119838
43208176	chr2:43208176:A:G	2.62159e-14	-3.24329e-10	-0.812937	0.000146375	-3.24329e-10	-0.749262
43208187	chr2:43208187:T:C	2.59667e-14	-3.24329e-10	-0.822486	0.000144917	-3.24329e-10	-0.759269
43208196	chr2:43208196:G:A	3.96442e-15	-1.42048	-1.28146	2.09152e-05	-1.42878	-1.26617
43208254	chr2:43208254:G:A	2.77959e-14	-3.24329e-10	-0.754415	0.000155702	-3.24329e-10	-0.687486
43208318	chr2:43208318:G:A	2.07857e-15	-2.01738	-1.33025	1.73429e-05	-1.59411	-1.28813
43208378	chr2:43208378:G:A	2.71893e-14	-3.24329e-10	-0.77648	0.000151887	-3.24329e-10	-0.712294
43208599	chr2:43208599:C:T	1.86089e-14	-3.24329e-10	-1.15566	9.72633e-05	-3.24329e-10	-1.15801
43208635	chr2:43208635:G:A	4.4965e-15	-1.43021	-1.1458	3.51224e-05	-0.99674	-1.17985
43208747	chr2:43208747:T:G	4.69724e-15	-1.29347	-1.23885	3.87102e-05	-0.777898	-1.30143
43209091	chr2:43209091:G:A	6.22279e-14	-3.24329e-10	0.0515017	0.000464357	-3.24329e-10	0.405221
43209140	chr2:43209140:T:A	4.5857e-15	-1.30571	-1.25065	1.87902e-05	-1.57588	-1.22621
43209406	chr2:43209406:T:C	1.79797e-14	-3.24329e-10	-1.19006	9.77812e-05	-3.24329e-10	-1.1527
43209415	chr2:43209415:C:G	2.23769e-14	-3.24329e-10	-0.971275	0.000119536	-3.24329e-10	-0.951813
43209615	chr2:43209615:G:A	2.69877e-15	-1.7388	-1.3477	7.09504e-05	-0.170844	-1.30261
43209817	chr2:43209817:G:A	6.48333e-14	-3.24329e-10	0.0925181	0.000367784	-3.24329e-10	0.172064
43210056	chr2:43210056:C:G	1.36657e-13	-3.24329e-10	0.838172	0.000800212	-3.24329e-10	0.949445
43210251	chr2:43210251:T:C	2.9196e-15	-1.75003	-1.25783	6.61305e-05	-0.21807	-1.32573
43210576	chr2:43210576:G:C	1.70251e-14	-3.24329e-10	-1.24461	9.70816e-05	-3.24329e-10	-1.15988
43210615	chr2:43210615:C:T	2.40188e-14	-3.24329e-10	-0.900465	0.000121566	-3.24329e-10	-0.934978
43210643	chr2:43210643:A:G	2.2384e-14	-3.24329e-10	-0.970956	0.000114529	-3.24329e-10	-0.9946
43210680	chr2:43210680:G:A	2.01783e-14	-3.24329e-10	-1.07469	0.000109109	-3.24329e-10	-1.04309
43210808	chr2:43210808:A:T	1.72569e-14	-3.24329e-10	-1.23109	9.88803e-05	-3.24329e-10	-1.14152
43210883	chr2:43210883:A:G	4.14867e-15	-1.78718	-0.869338	7.80372e-05	-0.307228	-1.07102
43210945	chr2:43210945:A:G	2.64408e-14	-3.24329e-10	-0.804393	0.000166505	-3.24329e-10	-0.620408
43211161	chr2:43211161:C:T	2.47442e-14	-3.24329e-10	-0.870711	0.000154786	-3.24329e-10	-0.69339
43211595	chr2:43211595:T:C	2.29618e-14	-3.24329e-10	-0.945469	0.000141647	-3.24329e-10	-0.782092
43211723	chr2:43211723:T:G	1.61751e-14	-3.24329e-10	-1.29583	8.5097e-05	-3.24329e-10	-1.29164
43211806	chr2:43211806:C:T	1.65115e-14	-3.24329e-10	-1.27524	9.30962e-05	-3.24329e-10	-1.2018
43212088	chr2:43212088:G:C	1.63373e-14	-3.24329e-10	-1.28585	8.50456e-05	-3.24329e-10	-1.29224
43212193	chr2:43212193:T:C	8.50229e-15	-1.43669	-0.502274	0.00019116	0.205907	-0.688229
43212446	chr2:43212446:G:A	2.12792e-15	-2.08656	-1.2376	1.12389e-05	-2.08702	-1.22903
43212465	chr2:43212465:C:T	2.02108e-14	-3.24329e-10	-1.07308	0.000113276	-3.24329e-10	-1.00561
43213085	chr2:43213085:G:C	1.68765e-14	-3.24329e-10	-1.25338	9.55205e-05	-3.24329e-10	-1.17609
43213462	chr2:43213462:G:A	1.54015e-14	-3.24329e-10	-1.34483	8.0422e-05	-3.24329e-10	-1.34814
43213616	chr2:43213616:T:G	1.55275e-14	-3.24329e-10	-1.33669	8.19472e-05	-3.24329e-10	-1.32936
43213780	chr2:43213780:C:T	2.04518e-14	-3.24329e-10	-1.06123	0.000114795	-3.24329e-10	-0.992285
43214030	chr2:43214030:T:C	4.25603e-15	-1.72595	-0.905021	9.56548e-05	-0.399083	-0.775603
43214103	chr2:43214103:C:G	1.5361e-14	-3.24329e-10	-1.34747	8.08651e-05	-3.24329e-10	-1.34265
43214329	chr2:43214329:A:T	8.62751e-15	-1.92435	-3.46321e-10	4.20968e-05	-1.99546	-3.46321e-10
43214671	chr2:43214671:C:T	2.83016e-14	-3.24329e-10	-0.736383	0.000166926	-3.24329e-10	-0.617879
43214820	chr2:43214820:TA:T	6.90406e-15	-1.1053	-1.0419	2.74618e-05	-1.40051	-1.02213
43214885	chr2:43214885:T:C	4.04616e-14	-3.24329e-10	-0.378949	0.000226511	-3.24329e-10	-0.312638
43215159	chr2:43215159:C:A	4.68347e-15	-2.03948	-0.495781	5.91744e-05	-1.55258	-0.102366
43215325	chr2:43215325:C:T	1.73888e-14	-3.24329e-10	-1.22347	9.02749e-05	-3.24329e-10	-1.23257
43215444	chr2:43215444:T:C	2.09194e-15	-2.08727	-1.25394	2.64527e-05	-1.11327	-1.3468
43215739	chr2:43215739:G:C	1.59754e-14	-3.24329e-10	-1.30825	8.20287e-05	-3.24329e-10	-1.32836
43215874	chr2:43215874:G:C	2.00961e-14	-3.24329e-10	-1.07878	0.000112611	-3.24329e-10	-1.01149
43215950	chr2:43215950:G:C	1.11682e-13	-3.24329e-10	0.63635	0.000557802	-3.24329e-10	0.588573
43216056	chr2:43216056:T:C	1.70755e-14	-3.24329e-10	-1.24165	9.40374e-05	-3.24329e-10	-1.19174
43216481	chr2:43216481:T:C	1.00947e-13	-3.24329e-10	0.53529	0.000503568	-3.24329e-10	0.486287
43216840	chr2:43216840:C:G	1.92805e-14	-3.24329e-10	-1.12021	0.000107478	-3.24329e-10	-1.05814
43217056	chr2:43217056:G:C	8.07267e-15	-1.99082	-3.46321e-10	4.55858e-05	-1.91583	-3.46321e-10
43217494	chr2:43217494:ACACCT:A	6.84198e-14	-3.24329e-10	0.14636	0.000335741	-3.24329e-10	0.0809087
43218042	chr2:43218042:G:A	1.66313e-14	-1.26802	-3.46321e-10	6.24106e-05	-1.6017	-3.46321e-10
43218310	chr2:43218310:A:C	2.67515e-14	-3.24329e-10	-0.792713	0.000166256	-3.24329e-10	-0.621904
43218373	chr2:43218373:T:A	1.34119e-14	-0.59683	-0.886331	4.078e-05	-1.09626	-0.930981
43218985	chr2:43218985:C:G	1.60444e-14	-1.31939	0.0154437	0.000539835	0.465348	0.0904848
43219445	chr2:43219445:C:A	6.35173e-14	-1.04091	1.11292	0.00295104	1.00929	1.2452
43219477	chr2:43219477:G:A	5.65944e-15	-1.42829	-0.917691	0.000165725	0.163673	-0.788772
43219502	chr2:43219502:C:A	1.59423e-14	-3.24329e-10	-1.31033	8.28954e-05	-3.24329e-10	-1.31785
43219584	chr2:43219584:C:T	2.38304e-15	-1.942	-1.26893	1.10003e-05	-2.02552	-1.31199
43220043	chr2:43220043:T:C	1.59262e-14	-3.24329e-10	-1.31134	8.5228e-05	-3.24329e-10	-1.2901
43220248	chr2:43220248:G:GC	1.56546e-14	-3.24329e-10	-1.32853	8.26869e-05	-3.24329e-10	-1.32037
43220791	chr2:43220791:T:C	1.54001e-14	-3.24329e-10	-1.34493	8.11114e-05	-3.24329e-10	-1.33961
43221340	chr2:43221340:A:T	1.75744e-13	2.02479	-0.935063	0.000224475	0.61034	-0.932005
43221392	chr2:43221392:A:C	4.00947e-15	-2.00766	-0.682979	1.90955e-05	-2.0869	-0.699079
43221516	chr2:43221516:A:G	1.33035e-13	-3.24329e-10	0.811314	0.000697827	-3.24329e-10	0.812539
43221519	chr2:43221519:A:G	4.12107e-15	-1.85405	-0.809142	3.0105e-05	-1.88023	-0.450514
43221876	chr2:43221876:A:G	1.85709e-14	-3.24329e-10	-1.15771	0.000104386	-3.24329e-10	-1.08733
43221910	chr2:43221910:C:T	2.42036e-14	-3.24329e-10	-0.8928	0.00012335	-3.24329e-10	-0.920406
43222048	chr2:43222048:T:A	1.76415e-14	-3.24329e-10	-1.20905	9.2234e-05	-3.24329e-10	-1.2111
43222397	chr2:43222397:G:A	1.77199e-14	-3.24329e-10	-1.20461	0.000101292	-3.24329e-10	-1.11742
43222999	chr2:43222999:G:A	1.2998e-10	7.0634	0.63244	3.288e-05	-1.81608	-0.426485
43223762	chr2:43223762:AAT:A	3.86264e-14	-0.388984	-0.0363834	0.000276717	-0.0234941	-0.0889432
43223908	chr2:43223908:T:C	1.63775e-14	-3.24329e-10	-1.28339	8.5454e-05	-3.24329e-10	-1.28745
43225044	chr2:43225044:A:G	3.5461e-15	-1.88324	-0.930216	9.60512e-05	-0.260729	-0.909821
43225195	chr2:43225195:G:A	3.40136e-14	0.772229	-1.32477	0.000121341	0.287196	-1.22403
43225479	chr2:43225479:C:T	2.58026e-13	0.343003	1.13075	0.00103643	-1.22611e-05	1.20812
43225654	chr2:43225654:C:G	1.03276e-14	-0.680879	-1.06361	5.01182e-05	-0.802294	-1.01875
43225808	chr2:43225808:C:G	1.00231e-14	-1.77441	-3.46321e-10	4.71082e-05	-1.88298	-3.46321e-10
43225823	chr2:43225823:A:T	1.79226e-14	-3.24329e-10	-1.19324	9.48159e-05	-3.24329e-10	-1.18349
43226425	chr2:43226425:G:A	1.60406e-14	-3.24329e-10	-1.30418	8.56881e-05	-3.24329e-10	-1.28472
43226899	chr2:43226899:G:C	7.79846e-10	7.62	1.86755	0.000195082	-1.9926	1.53059
43227130	chr2:43227130:C:T	1.57597e-14	-3.24329e-10	-1.32184	8.38389e-05	-3.24329e-10	-1.30653
43227594	chr2:43227594:C:T	1.53779e-13	-3.24329e-10	0.956215	0.00303598	-3.24329e-10	2.28286
43227864	chr2:43227864:C:G	2.25264e-14	-3.24329e-10	-0.964615	0.000150019	-3.24329e-10	-0.724667
43228017	chr2:43228017:T:C	2.24923e-14	-3.24329e-10	-0.966129	0.000120563	-3.24329e-10	-0.943258
43228134	chr2:43228134:G:A	1.08516e-14	-1.69499	-3.46321e-10	6.55319e-05	-1.55289	-3.46321e-10
43228386	chr2:43228386:C:A	8.26761e-15	-1.96696	-3.46321e-10	3.9635e-05	-2.05572	-3.46321e-10
43228515	chr2:43228515:T:C	2.07574e-14	-0.958403	-0.0879948	4.27175e-05	-1.87443	-0.106397
43228537	chr2:43228537:T:C	1.86272e-14	-3.24329e-10	-1.15468	9.58894e-05	-3.24329e-10	-1.17224
43228586	chr2:43228586:T:C	1.57287e-14	-3.24329e-10	-1.32381	8.46767e-05	-3.24329e-10	-1.29659
43229063	chr2:43229063:T:C	1.63971e-14	-3.24329e-10	-1.2822	8.73168e-05	-3.24329e-10	-1.26589
43229291	chr2:43229291:C:A	5.14665e-10	7.50961	1.56236	5.32999e-05	-1.86735	0.107852
43229595	chr2:43229595:A:G	1.71763e-09	8.03081	2.24635	0.000251604	-2.02135	1.81378
43229737	chr2:43229737:G:A	1.5463e-14	-3.24329e-10	-1.34085	8.08981e-05	-3.24329e-10	-1.34224
43230060	chr2:43230060:C:A	1.26595e-13	-3.24329e-10	0.761688	0.00247088	-3.24329e-10	2.0769
43230932	chr2:43230932:A:G	7.36618e-15	-2.0824	-3.46321e-10	4.07006e-05	-2.02919	-3.46321e-10
43231472	chr2:43231472:T:C	1.07221e-12	-0.122386	3.02056	0.00353872	-0.576333	3.01242
43231956	chr2:43231956:T:TGTCTTTGTCCTCAGTTTCCC	3.97026e-14	-3.24329e-10	-0.397885	0.000219549	-3.24329e-10	-0.343854
43232464	chr2:43232464:C:T	4.35097e-14	-3.24329e-10	-0.306319	0.000218028	-3.24329e-10	-0.350808
43233211	chr2:43233211:C:G	1.66941e-14	-3.24329e-10	-1.26425	9.18172e-05	-3.24329e-10	-1.21563
43233582	chr2:43233582:C:T	2.55853e-14	-3.24329e-10	-0.837283	0.000133398	-3.24329e-10	-0.842091
43233734	chr2:43233734:A:G	3.28589e-14	-3.24329e-10	-0.58708	0.000166215	-3.24329e-10	-0.622149
43233980	chr2:43233980:C:T	5.91973e-09	8.20515	3.30935	0.000731555	-2.02802	2.88776
43234236	chr2:43234236:C:T	4.30641e-14	-3.24329e-10	-0.316613	0.000236679	-3.24329e-10	-0.268727
43234974	chr2:43234974:G:A	2.04169e-14	-3.24329e-10	-1.06294	0.000110734	-3.24329e-10	-1.0283
43235030	chr2:43235030:T:A	1.05388e-12	0.333155	2.54778	0.00191596	-0.659753	2.4823
43235339	chr2:43235339:G:A	9.51549e-11	7.31397	0.0699945	2.1871e-05	-1.84065	-0.809623
43235422	chr2:43235422:T:C	1.54643e-14	-3.24329e-10	-1.34077	8.16479e-05	-3.24329e-10	-1.33302
43235683	chr2:43235683:T:C	8.55446e-13	0.411459	2.26086	0.00135619	-0.721485	2.19849
43235775	chr2:43235775:C:A	1.64354e-14	-3.24329e-10	-1.27986	8.77175e-05	-3.24329e-10	-1.26131
43235960	chr2:43235960:C:T	1.623e-14	-3.24329e-10	-1.29244	8.85851e-05	-3.24329e-10	-1.25147
43235961	chr2:43235961:C:T	1.62473e-14	-3.24329e-10	-1.29138	8.87087e-05	-3.24329e-10	-1.25007
43236026	chr2:43236026:G:A	1.55493e-14	-3.24329e-10	-1.33528	8.23748e-05	-3.24329e-10	-1.32415
43236498	chr2:43236498:T:C	1.2022e-13	0.813783	-0.103759	9.62017e-05	-1.06149	-0.10749
43236517	chr2:43236517:C:T	1.65631e-14	-3.24329e-10	-1.27212	8.89187e-05	-3.24329e-10	-1.24771
43236776	chr2:43236776:C:T	9.70987e-15	-0.45844	-1.34772	3.62466e-05	-0.79797	-1.34712
43238327	chr2:43238327:A:G	2.00915e-14	-3.24329e-10	-1.079	0.000104736	-3.24329e-10	-1.08399
43238478	chr2:43238478:A:G	1.61454e-14	-3.24329e-10	-1.29767	8.44851e-05	-3.24329e-10	-1.29886
43238825	chr2:43238825:A:G	1.61705e-14	-3.24329e-10	-1.29611	8.81422e-05	-3.24329e-10	-1.25648
43238888	chr2:43238888:TGTGGGAGCTGGGGGTTG:T	1.56098e-14	-3.24329e-10	-1.3314	8.14972e-05	-3.24329e-10	-1.33486
43240142	chr2:43240142:C:G	1.57344e-14	-3.24329e-10	-1.32345	8.22902e-05	-3.24329e-10	-1.32518
43240166	chr2:43240166:A:G	1.80528e-14	-3.24329e-10	-1.186	9.79683e-05	-3.24329e-10	-1.15079
43240651	chr2:43240651:T:C	2.53783e-14	-3.24329e-10	-0.845408	0.000141613	-3.24329e-10	-0.782336
43240696	chr2:43240696:G:A	7.72477e-14	-0.629067	0.896782	0.000135576	-1.70628	0.880378
43241205	chr2:43241205:C:G	1.28518e-14	-0.459764	-1.06605	4.63641e-05	-0.841629	-1.05728
43241497	chr2:43241497:T:C	2.12217e-09	7.4093	3.07935	0.000607716	-1.8995	2.57378
43241606	chr2:43241606:G:A	1.87541e-13	0.0955981	1.05909	0.000490867	-0.475001	0.935742
43242199	chr2:43242199:C:T	1.70519e-14	-1.24304	-3.46321e-10	6.71921e-05	-1.52788	-3.46321e-10
43242303	chr2:43242303:G:A	8.69951e-14	-3.24329e-10	0.386549	0.000507651	-3.24329e-10	0.494362
43242406	chr2:43242406:T:C	1.8933e-14	-3.24329e-10	-1.13839	0.000104407	-3.24329e-10	-1.08713
43242476	chr2:43242476:G:A	4.51735e-06	18.3288	-0.176886	1.02544e-05	-2.07035	-1.33737
43242784	chr2:43242784:C:T	8.0264e-15	-1.99657	-3.46321e-10	4.67411e-05	-1.89081	-3.46321e-10
43242891	chr2:43242891:G:C	1.53626e-14	-3.24329e-10	-1.34737	8.08134e-05	-3.24329e-10	-1.34329
43243269	chr2:43243269:C:T	1.52791e-12	0.177919	3.07444	0.00390965	-0.377102	2.91287
43243491	chr2:43243491:C:T	7.61376e-14	-3.24329e-10	0.25324	0.000453351	-3.24329e-10	0.381234
43245117	chr2:43245117:G:GT	4.15291e-14	-0.352907	-3.46321e-10	0.000160483	-0.657244	-3.46321e-10
43245769	chr2:43245769:C:G	1.17674e-14	-0.266382	-1.34759	4.53724e-05	-0.572838	-1.34769
43246892	chr2:43246892:G:T	6.99395e-15	-0.92647	-1.20779	3.31751e-05	-1.05925	-1.17438
43247156	chr2:43247156:C:T	3.23639e-13	0.40063	1.2997	0.000543177	-0.773976	1.33598
43247252	chr2:43247252:A:T	2.64475e-14	-3.24329e-10	-0.804142	0.000148546	-3.24329e-10	-0.734534
43247421	chr2:43247421:T:G	2.76179e-14	-3.24329e-10	-0.760837	0.000160183	-3.24329e-10	-0.659113
43247814	chr2:43247814:G:A	1.53745e-14	-3.24329e-10	-1.34659	8.04993e-05	-3.24329e-10	-1.34718
43247999	chr2:43247999:C:T	1.94632e-14	-3.24329e-10	-1.11078	0.00010779	-3.24329e-10	-1.05524
43248323	chr2:43248323:G:A	1.74411e-14	-3.24329e-10	-1.22047	9.22468e-05	-3.24329e-10	-1.21096
43248455	chr2:43248455:C:T	1.63232e-14	0.0296299	-1.31635	6.13204e-05	-0.304575	-1.31475
43248677	chr2:43248677:T:C	3.894e-13	-3.24329e-10	1.8853	0.00624059	-3.24329e-10	3.0034
43248985	chr2:43248985:T:C	1.81402e-14	-3.24329e-10	-1.18117	9.94797e-05	-3.24329e-10	-1.13548
43249798	chr2:43249798:C:G	2.12531e-14	-3.24329e-10	-1.0228	0.000122943	-3.24329e-10	-0.923708
43250054	chr2:43250054:A:G	1.74306e-14	-3.24329e-10	-1.22107	9.5189e-05	-3.24329e-10	-1.17957
43250294	chr2:43250294:T:C	4.90375e-14	-0.186717	-3.46321e-10	0.000409204	0.278781	-3.46321e-10
43250589	chr2:43250589:G:A	2.44456e-14	-3.24329e-10	-0.882852	0.000136152	-3.24329e-10	-0.821657
43251879	chr2:43251879:T:C	1.63047e-14	-3.24329e-10	-1.28785	9.03792e-05	-3.24329e-10	-1.23142
43252411	chr2:43252411:C:T	1.5351e-14	-3.24329e-10	-1.34812	8.04711e-05	-3.24329e-10	-1.34753
43252499	chr2:43252499:G:A	7.6434e-15	-2.04546	-3.46321e-10	3.8407e-05	-2.08719	-3.46321e-10
43252716	chr2:43252716:G:A	2.16942e-14	-3.24329e-10	-1.00226	0.000126859	-3.24329e-10	-0.892357
43252816	chr2:43252816:C:A	1.53495e-14	-3.24329e-10	-1.34822	8.04293e-05	-3.24329e-10	-1.34805
43252958	chr2:43252958:T:C	1.43619e-14	-1.41472	-3.46321e-10	5.50541e-05	-1.72711	-3.46321e-10
43253016	chr2:43253016:TTCTTGATAA:T	2.48169e-14	-3.24329e-10	-0.867776	0.000131431	-3.24329e-10	-0.856948
43253178	chr2:43253178:G:A	1.57013e-13	-0.232544	1.20957	0.000241757	-1.44798	1.20049
43253874	chr2:43253874:G:A	2.16762e-10	6.5233	1.68395	0.00018618	-1.91338	1.40467
43253938	chr2:43253938:C:T	7.73965e-15	-2.03295	-3.46321e-10	3.85638e-05	-2.08312	-3.46321e-10
43253979	chr2:43253979:C:T	1.63668e-14	-3.24329e-10	-1.28405	8.62307e-05	-3.24329e-10	-1.27841
43254100	chr2:43254100:C:T	6.6457e-14	-3.24329e-10	0.117253	0.000393683	-3.24329e-10	0.240114
43254668	chr2:43254668:A:AG	1.92526e-14	-3.24329e-10	-1.12166	0.000110395	-3.24329e-10	-1.03137
43254747	chr2:43254747:G:T	1.73981e-14	-3.24329e-10	-1.22294	9.35119e-05	-3.24329e-10	-1.19734
43254890	chr2:43254890:C:T	9.71841e-15	-1.80528	-3.46321e-10	7.29052e-05	-1.44627	-3.46321e-10
43255226	chr2:43255226:G:A	1.60556e-14	-3.24329e-10	-1.30325	8.39086e-05	-3.24329e-10	-1.3057
43255905	chr2:43255905:G:A	2.02356e-13	0.370561	0.860167	0.00034534	-0.710964	0.820063
43256087	chr2:43256087:T:A	1.24191e-09	7.5154	2.43746	0.000361065	-1.82772	1.98135
43256098	chr2:43256098:A:C	1.70255e-14	-3.24329e-10	-1.24459	9.17825e-05	-3.24329e-10	-1.21601
43256271	chr2:43256271:G:A	3.1506e-14	-3.24329e-10	-0.629125	0.000163725	-3.24329e-10	-0.637244
43257094	chr2:43257094:T:G	2.42436e-14	-3.24329e-10	-0.891151	0.000128556	-3.24329e-10	-0.879065
43257703	chr2:43257703:A:G	2.13933e-14	-3.24329e-10	-1.01623	0.000118621	-3.24329e-10	-0.959502
43257729	chr2:43257729:C:T	2.17734e-14	-3.24329e-10	-0.998611	0.000120917	-3.24329e-10	-0.940328
43257819	chr2:43257819:C:T	8.51298e-14	-3.24329e-10	0.364875	0.00142911	-3.24329e-10	1.52938
43258119	chr2:43258119:A:G	1.60864e-14	-3.24329e-10	-1.30133	8.47276e-05	-3.24329e-10	-1.29599
43259444	chr2:43259444:C:T	1.6487e-14	-3.24329e-10	-1.27673	8.6418e-05	-3.24329e-10	-1.27624
43259565	chr2:43259565:C:T	2.30603e-13	0.16985	1.19155	0.000646644	-0.346948	1.08331
43259639	chr2:43259639:C:T	3.7958e-14	-3.24329e-10	-0.442821	0.000209123	-3.24329e-10	-0.392511
43259767	chr2:43259767:T:C	1.54764e-14	-3.24329e-10	-1.33999	8.26595e-05	-3.24329e-10	-1.3207
43260347	chr2:43260347:C:A	1.6792e-13	0.407278	0.63691	0.000273025	-0.642945	0.517075
43260780	chr2:43260780:T:C	1.66226e-14	-3.24329e-10	-1.26854	8.67661e-05	-3.24329e-10	-1.27222
43260787	chr2:43260787:C:G	3.82494e-14	-3.24329e-10	-0.435173	0.00021071	-3.24329e-10	-0.384949
43260950	chr2:43260950:G:GA	1.80447e-14	-3.24329e-10	-1.18645	0.000101222	-3.24329e-10	-1.11811
43261288	chr2:43261288:A:G	1.57207e-13	-3.24329e-10	0.978264	0.00267048	-3.24329e-10	2.15458
43261334	chr2:43261334:C:T	3.29725e-14	0.716027	-1.29966	6.69275e-05	-0.223713	-1.30811
43261420	chr2:43261420:C:T	2.85969e-14	-3.24329e-10	-0.726004	0.000148458	-3.24329e-10	-0.735132
43262174	chr2:43262174:T:C	2.73341e-14	0.143997	-0.915166	7.03274e-05	-0.56065	-0.921621
43262364	chr2:43262364:C:A	1.83634e-14	-3.24329e-10	-1.16894	9.76273e-05	-3.24329e-10	-1.15427
43262381	chr2:43262381:G:A	1.65313e-14	-3.24329e-10	-1.27405	8.91605e-05	-3.24329e-10	-1.24499
43262466	chr2:43262466:A:G	1.65537e-14	-3.24329e-10	-1.27269	8.93048e-05	-3.24329e-10	-1.24338
43262595	chr2:43262595:G:T	1.54662e-14	-3.24329e-10	-1.34065	8.09157e-05	-3.24329e-10	-1.34202
43263386	chr2:43263386:G:A	2.38105e-14	-3.24329e-10	-0.909174	0.000127507	-3.24329e-10	-0.887263
43263480	chr2:43263480:A:T	2.44966e-14	-0.217215	-0.663552	3.50929e-05	-1.50195	-0.675482
43263617	chr2:43263617:C:T	1.73917e-14	-3.24329e-10	-1.22331	9.4131e-05	-3.24329e-10	-1.19074
43263725	chr2:43263725:C:T	2.25077e-10	6.07358	2.17131	0.000449905	-1.64237	2.01598
43263764	chr2:43263764:G:A	1.93564e-14	-3.24329e-10	-1.11628	9.9316e-05	-3.24329e-10	-1.13713
43263897	chr2:43263897:A:AC	1.66294e-14	-3.24329e-10	-1.26813	8.94426e-05	-3.24329e-10	-1.24183
43263919	chr2:43263919:C:G	2.13085e-14	-1.02019	-3.46321e-10	7.74462e-05	-1.38585	-3.46321e-10
43264442	chr2:43264442:C:T	1.55319e-14	-3.24329e-10	-1.33641	8.14366e-05	-3.24329e-10	-1.33561
43264444	chr2:43264444:C:T	1.54567e-14	-3.24329e-10	-1.34126	8.07275e-05	-3.24329e-10	-1.34435
43264540	chr2:43264540:C:A	6.62496e-14	1.13083	-1.0167	0.000119859	0.0954881	-1.0446
43266040	chr2:43266040:A:G	7.09527e-14	0.182712	-3.46321e-10	0.000620283	0.694744	-3.46321e-10
43266604	chr2:43266604:A:G	4.86463e-14	-3.24329e-10	-0.194726	0.000530649	-3.24329e-10	0.53867
43267038	chr2:43267038:T:C	1.58611e-10	6.39432	1.50059	0.000222443	-1.65984	1.32907
43267605	chr2:43267605:T:C	4.20679e-13	-3.24329e-10	1.96257	0.00227591	-3.24329e-10	1.9947
43267727	chr2:43267727:C:CACCA	6.26273e-14	-3.24329e-10	0.0578988	0.000730252	-3.24329e-10	0.857958
43267851	chr2:43267851:A:C	1.62235e-14	-3.24329e-10	-1.29284	8.84422e-05	-3.24329e-10	-1.25308
43267870	chr2:43267870:C:T	1.69691e-14	-3.24329e-10	-1.24791	8.74053e-05	-3.24329e-10	-1.26488
43268715	chr2:43268715:A:T	8.51965e-14	-3.24329e-10	0.365659	0.00144848	-3.24329e-10	1.54284
43269745	chr2:43269745:A:C	1.53494e-14	-3.24329e-10	-1.34822	8.06e-05	-3.24329e-10	-1.34593
43269847	chr2:43269847:C:T	1.91102e-13	1.68838	-0.514873	6.18816e-05	-1.00546	-0.604746
43270170	chr2:43270170:G:A	1.94526e-14	-3.24329e-10	-1.11132	0.000103657	-3.24329e-10	-1.09434
43270910	chr2:43270910:G:C	2.10233e-14	-3.24329e-10	-1.03367	0.000115052	-3.24329e-10	-0.990048
43271021	chr2:43271021:C:T	1.08701e-14	-1.69329	-3.46321e-10	4.59477e-05	-1.90793	-3.46321e-10
43272019	chr2:43272019:T:C	2.10138e-14	-3.24329e-10	-1.03412	0.000116295	-3.24329e-10	-0.9793
43272242	chr2:43272242:G:C	1.56835e-14	-3.24329e-10	-1.32669	8.43334e-05	-3.24329e-10	-1.30065
43272474	chr2:43272474:T:C	1.82352e-14	-3.24329e-10	-1.17595	9.48455e-05	-3.24329e-10	-1.18318
43272530	chr2:43272530:A:G	2.16895e-13	-3.24329e-10	1.30011	0.00488231	-3.24329e-10	2.75794
43273123	chr2:43273123:T:C	7.69649e-10	6.61727	2.85712	0.000738988	-1.72035	2.5902
43273142	chr2:43273142:A:G	5.06431e-13	0.759669	1.38842	0.000884186	-0.251526	1.30076
43273144	chr2:43273144:G:T	1.98524e-14	-3.24329e-10	-1.09097	0.000109468	-3.24329e-10	-1.0398
43273193	chr2:43273193:G:A	2.50415e-14	-3.24329e-10	-0.858769	0.00013027	-3.24329e-10	-0.865825
43273665	chr2:43273665:A:G	1.03021e-12	1.37864	1.47957	0.000652855	-0.643072	1.389
43274055	chr2:43274055:C:T	1.85404e-14	-3.24329e-10	-1.15935	0.000101959	-3.24329e-10	-1.11086
43274446	chr2:43274446:T:C	3.89898e-15	-1.37034	-1.34824	1.11104e-05	-1.97931	-1.34824
43274547	chr2:43274547:G:A	3.90929e-10	7.26664	1.53033	0.000164396	-1.72935	1.0962
43274637	chr2:43274637:G:A	1.69091e-14	-3.24329e-10	-1.25145	9.04741e-05	-3.24329e-10	-1.23037
43274663	chr2:43274663:G:A	4.4701e-15	-2.00977	-0.572121	0.00011039	-0.481822	-0.549588
43274831	chr2:43274831:C:T	1.16782e-11	5.28184	0.00433033	0.000213454	-0.273615	-0.0983968
43275056	chr2:43275056:G:A	1.24981e-14	-0.347343	-1.20638	3.51255e-05	-0.949821	-1.22668
43275289	chr2:43275289:G:C	2.04221e-14	-3.24329e-10	-1.06269	0.000112285	-3.24329e-10	-1.01439
43275298	chr2:43275298:C:T	8.17955e-15	-1.97766	-3.46321e-10	4.60263e-05	-1.90622	-3.46321e-10
43275387	chr2:43275387:C:T	2.1571e-14	-3.24329e-10	-1.00795	0.000119735	-3.24329e-10	-0.950151
43275472	chr2:43275472:T:C	1.63669e-14	-3.24329e-10	-1.28404	8.55803e-05	-3.24329e-10	-1.28598
43275886	chr2:43275886:G:A	7.342e-15	-2.08569	-3.46321e-10	3.94125e-05	-2.06135	-3.46321e-10
43275940	chr2:43275940:C:T	9.32248e-15	-0.518637	-1.32824	2.79704e-05	-1.07025	-1.33404
43276588	chr2:43276588:T:C	1.56213e-14	-3.24329e-10	-1.33067	8.18997e-05	-3.24329e-10	-1.32994
43276644	chr2:43276644:G:T	1.59025e-14	-3.24329e-10	-1.31283	8.24196e-05	-3.24329e-10	-1.32361
43276772	chr2:43276772:CT:C	1.84595e-14	-3.24329e-10	-1.16372	0.000101124	-3.24329e-10	-1.11908
43277327	chr2:43277327:C:T	1.56079e-14	-3.24329e-10	-1.33152	8.18241e-05	-3.24329e-10	-1.33086
43277633	chr2:43277633:TTG:T	6.60459e-15	-0.845782	-1.34575	2.13382e-05	-1.33132	-1.34362
43277898	chr2:43277898:T:C	1.61656e-14	-3.24329e-10	-1.29642	8.45023e-05	-3.24329e-10	-1.29865
43277919	chr2:43277919:C:T	2.32612e-09	7.20424	3.37617	0.000987051	-1.77324	2.93254
43278076	chr2:43278076:G:A	9.03175e-10	7.16338	2.47099	0.000420782	-1.76556	2.07224
43278091	chr2:43278091:C:T	3.46272e-14	-0.534663	-3.46321e-10	0.000120163	-0.946582	-3.46321e-10
43278243	chr2:43278243:C:T	7.72567e-15	-2.03475	-3.46321e-10	3.8621e-05	-2.08164	-3.46321e-10
43278364	chr2:43278364:T:C	1.65848e-14	-3.24329e-10	-1.27082	8.65046e-05	-3.24329e-10	-1.27523
43278917	chr2:43278917:T:G	8.18833e-15	-0.708494	-1.2681	2.54464e-05	-1.21792	-1.28094
43280107	chr2:43280107:G:A	1.86164e-14	-3.24329e-10	-1.15526	9.93067e-05	-3.24329e-10	-1.13722
43280575	chr2:43280575:T:A	1.73348e-14	-3.24329e-10	-1.22659	9.53742e-05	-3.24329e-10	-1.17762
43280631	chr2:43280631:C:T	1.79405e-14	-3.24329e-10	-1.19224	9.75636e-05	-3.24329e-10	-1.15493
43280803	chr2:43280803:T:C	1.54841e-14	-3.24329e-10	-1.33949	8.16759e-05	-3.24329e-10	-1.33267
43281066	chr2:43281066:G:A	1.88378e-13	1.06087	0.0982807	4.69084e-05	-1.90446	0.0172267
43281380	chr2:43281380:T:C	7.37513e-15	-2.08119	-3.46321e-10	4.04056e-05	-2.03646	-3.46321e-10
43281699	chr2:43281699:A:T	1.0315e-14	-1.7457	-3.46321e-10	4.5198e-05	-1.92438	-3.46321e-10
43281752	chr2:43281752:T:C	2.15122e-13	-3.24329e-10	1.2919	0.00116316	-3.24329e-10	1.32346
43281854	chr2:43281854:C:T	5.881e-10	8.23628	0.969075	4.18608e-05	-1.79998	-0.201103
43282022	chr2:43282022:G:A	3.54441e-08	9.07951	4.22466	0.00149405	-1.95727	3.53108
43282337	chr2:43282337:A:C	1.29524e-14	-0.408238	-1.10978	3.68771e-05	-0.998506	-1.12933
43282478	chr2:43282478:A:G	1.15049e-12	2.64473	0.323906	7.38294e-05	-1.61607	0.182395
43282656	chr2:43282656:A:C	7.24213e-14	-3.24329e-10	0.203198	0.000384649	-3.24329e-10	0.216899
43282958	chr2:43282958:T:C	2.13099e-09	7.43503	3.05777	0.000867836	-1.83298	2.86355
43283671	chr2:43283671:C:T	1.08596e-13	-3.24329e-10	0.608332	0.000555877	-3.24329e-10	0.585116
43283741	chr2:43283741:T:C	1.6596e-14	-3.24329e-10	-1.27014	9.10875e-05	-3.24329e-10	-1.22361
43284151	chr2:43284151:C:T	1.02053e-14	-0.453768	-1.30263	2.96561e-05	-1.03406	-1.3117
43284196	chr2:43284196:C:T	2.04157e-14	-3.24329e-10	-1.063	0.000112286	-3.24329e-10	-1.01438
43284348	chr2:43284348:G:A	7.80925e-15	-2.02399	-3.46321e-10	5.13404e-05	-1.79695	-3.46321e-10
43284414	chr2:43284414:C:T	2.60779e-09	8.18698	2.50774	0.000311471	-2.07084	2.07672
43284424	chr2:43284424:C:G	3.42023e-14	-3.24329e-10	-0.547009	0.000187236	-3.24329e-10	-0.503062
43284619	chr2:43284619:C:T	1.65746e-14	-3.24329e-10	-1.27143	8.78498e-05	-3.24329e-10	-1.2598
43284763	chr2:43284763:G:A	1.53726e-14	-3.24329e-10	-1.34672	8.04133e-05	-3.24329e-10	-1.34825
43284963	chr2:43284963:T:C	3.09392e-13	-3.24329e-10	1.65531	0.00166824	-3.24329e-10	1.68409
43285625	chr2:43285625:G:A	1.10087e-12	2.92456	-3.46321e-10	0.00292924	2.24707	-3.46321e-10
43285721	chr2:43285721:T:C	1.071e-14	-0.367069	-1.34106	3.07371e-05	-0.965729	-1.34423
43286089	chr2:43286089:C:T	2.892e-14	-3.24329e-10	-0.714769	0.000146562	-3.24329e-10	-0.747981
43286583	chr2:43286583:A:G	1.56161e-14	0.0150605	-1.34606	3.17275e-05	-0.931862	-1.34639
43286897	chr2:43286897:G:A	1.01042e-14	-1.62356	-0.142786	0.000120895	-0.834281	-0.106226
43287087	chr2:43287087:G:A	2.02333e-14	0.271542	-1.34351	4.93967e-05	-0.509401	-1.32615
43287442	chr2:43287442:G:T	1.80296e-14	0.151855	-1.33914	4.52381e-05	-0.605781	-1.31771
43287559	chr2:43287559:A:C	1.53771e-14	-3.24329e-10	-1.34642	8.0893e-05	-3.24329e-10	-1.3423
43287592	chr2:43287592:C:T	1.54469e-14	-3.24329e-10	-1.3419	8.13907e-05	-3.24329e-10	-1.33617
43288288	chr2:43288288:C:T	3.25299e-14	-0.195627	-0.401516	3.86144e-05	-1.59878	-0.483022
43289007	chr2:43289007:G:A	2.05702e-13	0.837737	0.40939	0.000124106	-1.18775	0.273451
43289191	chr2:43289191:T:C	4.17654e-13	1.05424	0.90111	0.000217591	-1.06441	0.711591
43289255	chr2:43289255:G:A	2.14854e-14	-3.24329e-10	-1.01193	0.000115127	-3.24329e-10	-0.989399
43289390	chr2:43289390:T:C	1.53512e-14	-3.24329e-10	-1.34811	8.06519e-05	-3.24329e-10	-1.34529
43289486	chr2:43289486:G:A	9.30452e-15	-1.8488	-3.46321e-10	4.22276e-05	-1.99236	-3.46321e-10
43289983	chr2:43289983:T:G	1.60533e-14	-3.24329e-10	-1.30339	8.22734e-05	-3.24329e-10	-1.32538
43290172	chr2:43290172:C:T	6.07094e-14	0.0267974	-3.46321e-10	0.000185474	-0.512515	-3.46321e-10
43290199	chr2:43290199:T:C	5.80511e-15	-1.02931	-1.29126	1.0873e-05	-2.05618	-1.29297
43290501	chr2:43290501:T:A	5.55805e-14	-3.24329e-10	-0.0614704	0.000629784	-3.24329e-10	0.709945
43290522	chr2:43290522:C:T	1.86149e-14	-3.24329e-10	-1.15534	0.000101756	-3.24329e-10	-1.11285
43290830	chr2:43290830:T:C	1.61292e-14	0.0420601	-1.34073	4.13422e-05	-0.692613	-1.32093
43290918	chr2:43290918:C:T	8.48568e-15	-0.594935	-1.34599	2.55506e-05	-1.14707	-1.3477
43291122	chr2:43291122:G:A	8.37981e-15	-0.626499	-1.32698	2.52986e-05	-1.17204	-1.33264
43291175	chr2:43291175:C:T	3.30339e-14	-3.24329e-10	-0.581768	0.000183804	-3.24329e-10	-0.521563
43291228	chr2:43291228:T:A	2.76053e-14	-3.24329e-10	-0.761294	0.000140351	-3.24329e-10	-0.791286
43291704	chr2:43291704:A:G	1.68172e-14	-3.24329e-10	-1.2569	9.25944e-05	-3.24329e-10	-1.2072
43291793	chr2:43291793:AC:A	7.3362e-15	-2.08648	-3.46321e-10	3.86912e-05	-2.07982	-3.46321e-10
43292079	chr2:43292079:T:G	1.56308e-14	-3.24329e-10	-1.33006	8.24372e-05	-3.24329e-10	-1.32339
43293863	chr2:43293863:T:G	1.91268e-14	-3.24329e-10	-1.12821	0.00010476	-3.24329e-10	-1.08376
43294028	chr2:43294028:G:A	4.72833e-12	2.11111	2.27091	0.000953307	-1.04248	2.16698
43294374	chr2:43294374:A:G	8.07362e-15	-1.9907	-3.46321e-10	3.92948e-05	-2.06434	-3.46321e-10
43294925	chr2:43294925:C:T	1.57833e-14	-3.24329e-10	-1.32035	8.27141e-05	-3.24329e-10	-1.32004
43295301	chr2:43295301:C:G	1.55129e-14	-3.24329e-10	-1.33763	8.14626e-05	-3.24329e-10	-1.33529
43295724	chr2:43295724:CAG:C	7.94387e-10	7.08858	2.41744	0.000493538	-1.81733	2.2835
43296060	chr2:43296060:C:T	1.71733e-14	-3.24329e-10	-1.23594	9.28798e-05	-3.24329e-10	-1.20412
43296240	chr2:43296240:A:G	1.3488e-09	7.28651	2.74891	0.000663361	-1.84688	2.60877
43296327	chr2:43296327:G:C	9.14517e-10	7.66611	1.98074	0.000278828	-1.84098	1.73614
43296557	chr2:43296557:G:T	8.35274e-10	7.06988	2.48633	0.000530121	-1.81158	2.34925
43296951	chr2:43296951:C:T	2.1321e-14	-3.24329e-10	-1.01961	0.000121807	-3.24329e-10	-0.932995
43298731	chr2:43298731:C:G	5.0227e-14	-3.24329e-10	-0.162748	0.000247998	-3.24329e-10	-0.222012
43299247	chr2:43299247:A:T	3.39773e-12	2.0111	2.04046	0.000843873	-0.987378	1.98995
43299488	chr2:43299488:G:A	1.69122e-14	0.0825962	-1.33386	4.28656e-05	-0.668299	-1.30906
43299635	chr2:43299635:C:T	1.07045e-14	-1.70864	-3.46321e-10	4.91547e-05	-1.84046	-3.46321e-10
43299651	chr2:43299651:ACT:A	2.07602e-14	-3.24329e-10	-1.04626	0.000107929	-3.24329e-10	-1.05396
43299671	chr2:43299671:A:C	1.65245e-14	-3.24329e-10	-1.27446	8.50948e-05	-3.24329e-10	-1.29167
43299977	chr2:43299977:G:A	2.4774e-14	-3.24329e-10	-0.869508	0.000131338	-3.24329e-10	-0.857658
43300350	chr2:43300350:G:A	1.38863e-14	-1.4484	-3.46321e-10	0.000121024	-0.939442	-3.46321e-10
43300597	chr2:43300597:A:T	3.19736e-09	7.92688	2.97165	0.000636463	-1.87867	2.59916
43300805	chr2:43300805:CTGTT:C	1.89859e-14	-3.24329e-10	-1.1356	0.00010611	-3.24329e-10	-1.07096
43300918	chr2:43300918:C:A	1.95675e-06	17.7493	-0.434035	1.00744e-05	-2.07964	-1.34579
43301443	chr2:43301443:G:C	1.64285e-14	-3.24329e-10	-1.28028	8.96697e-05	-3.24329e-10	-1.2393
43302707	chr2:43302707:G:GA	3.37889e-14	-3.24329e-10	-0.559171	0.000179835	-3.24329e-10	-0.54339
43302923	chr2:43302923:A:C	1.63742e-13	-3.24329e-10	1.01899	0.000938021	-3.24329e-10	1.10834
43302986	chr2:43302986:G:C	1.71608e-14	-3.24329e-10	-1.23668	9.24553e-05	-3.24329e-10	-1.20871
43303000	chr2:43303000:T:C	1.63294e-14	0.0589965	-1.34533	4.13054e-05	-0.682455	-1.33198
43303102	chr2:43303102:G:C	1.88032e-14	0.198874	-1.34415	4.6065e-05	-0.576901	-1.32848
43303178	chr2:43303178:G:A	1.54259e-14	-3.24329e-10	-1.34325	8.04142e-05	-3.24329e-10	-1.34824
43303279	chr2:43303279:A:T	1.53696e-14	-3.24329e-10	-1.34691	8.05277e-05	-3.24329e-10	-1.34683
43303285	chr2:43303285:G:C	1.5703e-14	-3.24329e-10	-1.32545	8.21425e-05	-3.24329e-10	-1.32698
43303312	chr2:43303312:T:C	2.45917e-13	-3.24329e-10	1.42569	0.00143777	-3.24329e-10	1.53542
43303913	chr2:43303913:T:A	1.48059e-09	7.31448	2.81417	0.000605164	-1.77671	2.44678
43303917	chr2:43303917:C:G	1.63512e-14	-3.24329e-10	-1.285	8.69556e-05	-3.24329e-10	-1.27003
43304325	chr2:43304325:C:A	1.5493e-14	-3.24329e-10	-1.33891	8.10782e-05	-3.24329e-10	-1.34002
43304741	chr2:43304741:G:A	1.63898e-14	-3.24329e-10	-1.28264	8.47096e-05	-3.24329e-10	-1.2962
43304967	chr2:43304967:C:T	2.4961e-12	2.56132	1.18186	0.000245445	-1.40199	1.16963
43305163	chr2:43305163:C:T	1.33811e-14	-0.551884	-0.933571	2.14726e-05	-1.72841	-0.940245
43305212	chr2:43305212:CAACAAT:C	1.08735e-14	-0.360631	-1.33235	3.05836e-05	-0.972255	-1.34271
43305472	chr2:43305472:C:T	3.03467e-12	2.70942	1.22914	0.000244391	-1.45405	1.21739
43305641	chr2:43305641:A:C	2.90802e-13	2.42324	-0.829904	3.62949e-05	-1.07493	-1.06882
43306075	chr2:43306075:G:A	2.16683e-13	1.41347	-0.114334	4.38147e-05	-1.82273	-0.132733
43306099	chr2:43306099:GTC:G	2.14433e-14	-3.24329e-10	-1.01389	0.000117571	-3.24329e-10	-0.96839
43306461	chr2:43306461:C:T	2.13406e-14	-3.24329e-10	-1.01869	0.000116967	-3.24329e-10	-0.973538
43306628	chr2:43306628:G:A	1.57188e-14	-3.24329e-10	-1.32444	8.22223e-05	-3.24329e-10	-1.326
43306719	chr2:43306719:G:C	1.84204e-14	-3.24329e-10	-1.16584	9.99228e-05	-3.24329e-10	-1.13103
43307069	chr2:43307069:C:T	5.39634e-15	-1.34317	-1.05041	1.3367e-05	-2.08725	-1.05539
43307376	chr2:43307376:T:C	5.40764e-14	-3.24329e-10	-0.0889042	0.000300754	-3.24329e-10	-0.0291378
43307734	chr2:43307734:TTAAAGAA:T	1.56361e-14	-3.24329e-10	-1.32972	8.07685e-05	-3.24329e-10	-1.34384
43308762	chr2:43308762:A:C	2.40862e-15	-1.93231	-1.26793	1.19626e-05	-2.0201	-1.23355
43308850	chr2:43308850:T:C	2.34496e-14	-3.24329e-10	-0.924449	0.000135358	-3.24329e-10	-0.827508
43308932	chr2:43308932:G:C	1.99627e-14	-3.24329e-10	-1.08544	0.000101725	-3.24329e-10	-1.11316
43309043	chr2:43309043:G:T	1.82956e-14	-3.24329e-10	-1.17264	9.91753e-05	-3.24329e-10	-1.13854
43309218	chr2:43309218:C:A	1.55698e-14	-3.24329e-10	-1.33397	8.24859e-05	-3.24329e-10	-1.3228
43309246	chr2:43309246:T:C	7.61173e-15	-2.04961	-3.46321e-10	3.84164e-05	-2.08695	-3.46321e-10
43309548	chr2:43309548:C:T	1.21655e-14	-1.58069	-3.46321e-10	5.29643e-05	-1.76581	-3.46321e-10
43309706	chr2:43309706:G:A	7.3464e-15	-2.08509	-3.46321e-10	3.86283e-05	-2.08145	-3.46321e-10
43310572	chr2:43310572:C:A	3.58954e-15	-1.77631	-1.02497	0.00012746	0.159822	-1.04745
43310753	chr2:43310753:T:C	5.12763e-10	8.32137	0.746893	3.62197e-05	-1.82622	-0.319606
43310933	chr2:43310933:T:C	2.59129e-14	-3.24329e-10	-0.824563	0.000131558	-3.24329e-10	-0.855983
43311013	chr2:43311013:C:A	1.87146e-14	-3.24329e-10	-1.15	9.73174e-05	-3.24329e-10	-1.15745
43311038	chr2:43311038:T:C	3.83399e-14	-3.24329e-10	-0.43281	0.000201575	-3.24329e-10	-0.429272
43311358	chr2:43311358:T:C	2.02087e-14	-3.24329e-10	-1.07319	0.000114277	-3.24329e-10	-0.99681
43311496	chr2:43311496:C:T	7.77773e-15	-2.02804	-3.46321e-10	3.85052e-05	-2.08464	-3.46321e-10
43312562	chr2:43312562:C:T	9.62964e-15	-1.81446	-3.46321e-10	4.32977e-05	-1.96733	-3.46321e-10
43312986	chr2:43312986:T:G	3.36998e-15	-1.72255	-1.14184	1.24809e-05	-2.07678	-1.13445
43313271	chr2:43313271:C:T	2.6379e-13	-3.24329e-10	1.49585	0.00347086	-3.24329e-10	2.41673
43313437	chr2:43313437:G:A	1.99326e-14	-1.08694	-3.46321e-10	7.38579e-05	-1.43329	-3.46321e-10
43313892	chr2:43313892:G:C	1.70562e-14	-3.24329e-10	-1.24279	8.94173e-05	-3.24329e-10	-1.24212
43313932	chr2:43313932:C:T	1.79376e-10	8.01794	-3.46321e-10	6.39373e-05	-1.57753	-3.46321e-10
43314247	chr2:43314247:G:A	4.75633e-14	0.482454	-0.699695	2.00817e-05	-2.0173	-0.718322
43314273	chr2:43314273:A:G	5.47525e-14	0.890022	-0.966501	9.12409e-05	-0.225802	-0.996126
43314661	chr2:43314661:T:C	2.04753e-14	-3.24329e-10	-1.06008	0.00011179	-3.24329e-10	-1.01881
43315368	chr2:43315368:C:T	1.73622e-14	-0.353281	-0.871727	2.52175e-05	-1.62782	-0.880071
43315640	chr2:43315640:A:T	3.61865e-14	0.171741	-0.662355	7.89937e-05	-0.677916	-0.688147
43316416	chr2:43316416:C:A	7.13824e-15	-0.86331	-1.25053	1.17001e-05	-2.01564	-1.26019
43316632	chr2:43316632:T:C	1.83637e-14	-3.24329e-10	-1.16893	9.62909e-05	-3.24329e-10	-1.16806
43316875	chr2:43316875:C:T	1.05473e-14	-0.860768	-0.862666	1.72102e-05	-2.01363	-0.876299
43316953	chr2:43316953:A:G	2.17276e-15	-2.0607	-1.24261	1.27236e-05	-1.98132	-1.21065
43316978	chr2:43316978:C:T	3.15502e-15	-1.58207	-1.34823	9.97524e-06	-2.08718	-1.34814
43317113	chr2:43317113:A:T	1.79118e-14	-3.24329e-10	-1.19384	9.69765e-05	-3.24329e-10	-1.16096
43317140	chr2:43317140:C:T	1.53501e-14	-3.24329e-10	-1.34818	8.04687e-05	-3.24329e-10	-1.34756
43317189	chr2:43317189:A:G	1.64343e-13	0.540815	0.481837	0.000219784	-0.818675	0.475891
43318157	chr2:43318157:A:C	1.549e-14	-3.24329e-10	-1.3391	8.11854e-05	-3.24329e-10	-1.3387
43318162	chr2:43318162:C:T	1.87077e-14	-1.15037	-3.46321e-10	6.99664e-05	-1.48742	-3.46321e-10
43318200	chr2:43318200:T:C	2.16222e-14	-3.24329e-10	-1.00558	0.000123074	-3.24329e-10	-0.922647
43318507	chr2:43318507:A:G	3.15807e-14	-3.24329e-10	-0.626757	0.000182152	-3.24329e-10	-0.530588
43318600	chr2:43318600:G:T	2.06878e-14	-3.24329e-10	-1.04976	0.00010521	-3.24329e-10	-1.07948
43319011	chr2:43319011:T:C	2.6615e-14	-3.24329e-10	-0.797827	0.000138269	-3.24329e-10	-0.806229
43319485	chr2:43319485:T:C	2.37982e-10	7.23213	1.06851	6.32566e-05	-1.68951	0.101282
43319493	chr2:43319493:A:T	1.42568e-10	7.29455	0.493724	3.47845e-05	-1.67465	-0.511613
43319696	chr2:43319696:C:G	3.62957e-13	0.649595	1.16539	0.000405326	-0.874336	1.1436
43319778	chr2:43319778:G:C	1.81913e-14	-3.24329e-10	-1.17836	9.5388e-05	-3.24329e-10	-1.17748
43320989	chr2:43320989:G:A	4.13188e-14	0.703736	-1.06172	3.63364e-05	-1.06873	-1.07389
43321519	chr2:43321519:T:C	4.84681e-14	-3.24329e-10	-0.198396	0.000270256	-3.24329e-10	-0.136063
43321807	chr2:43321807:C:T	3.07558e-15	-1.66271	-1.2931	1.05306e-05	-2.08614	-1.29501
43322107	chr2:43322107:C:T	2.16171e-14	0.16338	-1.1692	5.20865e-05	-0.43438	-1.34815
43322259	chr2:43322259:T:C	1.89768e-14	-3.24329e-10	-1.13608	9.8839e-05	-3.24329e-10	-1.14194
43322299	chr2:43322299:A:T	1.08731e-13	0.199322	0.41025	0.000189741	-0.846434	0.356661
43322384	chr2:43322384:T:G	3.15951e-14	-0.166293	-0.460006	0.000100158	-0.634067	-0.494615
43322830	chr2:43322830:C:T	4.56618e-14	0.119223	-0.377262	0.000101121	-0.710881	-0.408231
43323069	chr2:43323069:C:T	2.42442e-14	-3.24329e-10	-0.891125	0.000218091	-3.24329e-10	-0.35052
43323336	chr2:43323336:G:A	1.83732e-14	-3.24329e-10	-1.16841	9.63345e-05	-3.24329e-10	-1.16761
43324403	chr2:43324403:C:T	1.6946e-14	-3.24329e-10	-1.24927	9.12595e-05	-3.24329e-10	-1.22172
43324723	chr2:43324723:T:C	2.30993e-14	-3.24329e-10	-0.939502	0.000126132	-3.24329e-10	-0.898102
43324754	chr2:43324754:A:G	3.74605e-14	-3.24329e-10	-0.456016	0.000202539	-3.24329e-10	-0.424498
43325321	chr2:43325321:G:C	7.19271e-10	7.56637	1.84032	0.000242305	-1.96314	1.71791
43325476	chr2:43325476:T:G	5.00683e-14	-3.24329e-10	-0.165913	0.00029577	-3.24329e-10	-0.0458509
43326150	chr2:43326150:G:A	5.67686e-14	-3.24329e-10	-0.0403184	0.000318939	-3.24329e-10	0.0295695
43326182	chr2:43326182:A:C	2.68974e-13	0.958928	0.556385	0.000185941	-0.99469	0.484691
43326451	chr2:43326451:G:C	3.44521e-14	-3.24329e-10	-0.539733	0.000175154	-3.24329e-10	-0.569764
43326810	chr2:43326810:T:C	5.16411e-15	-1.7188	-0.718773	0.000174743	0.125325	-0.697442
43326864	chr2:43326864:C:T	1.36449e-13	-3.24329e-10	0.836646	0.00269309	-3.24329e-10	2.16301
43327258	chr2:43327258:T:A	4.22822e-13	0.86873	1.09892	0.000333613	-0.945533	1.02008
43327815	chr2:43327815:C:T	1.55449e-14	-3.24329e-10	-1.33557	8.31138e-05	-3.24329e-10	-1.31522
43327833	chr2:43327833:C:A	4.56415e-13	1.09954	0.944556	0.000250254	-1.08056	0.867598
43327851	chr2:43327851:C:T	1.00741e-13	-3.24329e-10	0.53325	0.00174579	-3.24329e-10	1.72953
43327872	chr2:43327872:C:T	2.00906e-14	-3.24329e-10	-1.07905	0.000109612	-3.24329e-10	-1.03848
43328010	chr2:43328010:A:G	1.03992e-14	-0.740539	-0.997033	3.52539e-05	-1.16549	-1.00736
43328092	chr2:43328092:C:T	2.93506e-14	-3.24329e-10	-0.699989	0.000155964	-3.24329e-10	-0.685806
43328193	chr2:43328193:G:C	4.86506e-14	-3.24329e-10	-0.194637	0.000243755	-3.24329e-10	-0.239267
43328666	chr2:43328666:G:T	3.98569e-13	1.20306	0.705519	0.0001872	-1.13384	0.630585
43328791	chr2:43328791:G:A	3.7051e-14	-0.467008	-3.46321e-10	0.000308919	-0.00235216	-3.46321e-10
43329118	chr2:43329118:C:G	2.34609e-14	-3.24329e-10	-0.923965	0.000133277	-3.24329e-10	-0.843003
43329284	chr2:43329284:A:G	2.54269e-14	-3.24329e-10	-0.843493	0.000129178	-3.24329e-10	-0.874238
43329436	chr2:43329436:C:T	3.37849e-14	0.0152831	-0.57457	7.60283e-05	-0.802922	-0.601404
43329531	chr2:43329531:T:C	2.33264e-14	-3.24329e-10	-0.929714	0.000120885	-3.24329e-10	-0.940593
43329917	chr2:43329917:C:T	2.07492e-14	-3.24329e-10	-1.0468	0.000113419	-3.24329e-10	-1.00435
43330321	chr2:43330321:A:C	1.85976e-14	-3.24329e-10	-1.15627	9.78038e-05	-3.24329e-10	-1.15247
43330380	chr2:43330380:TAGG:T	1.53741e-14	-3.24329e-10	-1.34662	8.04661e-05	-3.24329e-10	-1.3476
43330458	chr2:43330458:G:C	5.60505e-10	8.58021	0.577083	3.07999e-05	-1.8425	-0.465422
43330561	chr2:43330561:C:T	1.70523e-14	-3.24329e-10	-1.24302	9.15942e-05	-3.24329e-10	-1.21806
43330662	chr2:43330662:T:C	5.23554e-14	-3.24329e-10	-0.121247	0.000290165	-3.24329e-10	-0.0649805
43331604	chr2:43331604:C:T	2.79325e-13	0.34669	1.20638	0.000396515	-0.879258	1.12654
43332783	chr2:43332783:A:C	3.53891e-14	-3.24329e-10	-0.512898	0.00018815	-3.24329e-10	-0.498193
43332954	chr2:43332954:T:C	1.56873e-14	-3.24329e-10	-1.32645	8.15511e-05	-3.24329e-10	-1.3342
43333451	chr2:43333451:T:G	1.01995e-14	-1.75696	-3.46321e-10	6.2327e-05	-1.60304	-3.46321e-10
43333486	chr2:43333486:T:C	1.53533e-14	-3.24329e-10	-1.34797	8.04236e-05	-3.24329e-10	-1.34812
43333754	chr2:43333754:C:T	2.8874e-14	-3.24329e-10	-0.71636	0.000151418	-3.24329e-10	-0.715385
43333984	chr2:43333984:T:C	2.90804e-14	-3.24329e-10	-0.709239	0.000170288	-3.24329e-10	-0.59794
43334022	chr2:43334022:C:A	1.41398e-12	4.41144	-1.23658	6.21291e-05	-0.323652	-1.28257
43334075	chr2:43334075:C:T	2.28681e-14	-3.24329e-10	-0.94956	0.000119104	-3.24329e-10	-0.955435
43334162	chr2:43334162:C:A	1.55775e-14	-3.24329e-10	-1.33348	8.09425e-05	-3.24329e-10	-1.34169
43334280	chr2:43334280:C:T	3.77275e-15	-1.67111	-1.08038	1.29999e-05	-2.08705	-1.08344
43334632	chr2:43334632:A:G	7.61208e-14	1.24908	-0.996058	1.88438e-05	-1.7569	-1.04235
43334641	chr2:43334641:G:A	1.18414e-13	1.94826	-1.25338	1.98793e-05	-1.47829	-1.26747
43334644	chr2:43334644:G:A	3.18487e-14	-3.24329e-10	-0.618305	0.000161133	-3.24329e-10	-0.653202
43334676	chr2:43334676:C:G	1.3916e-14	-1.76729	0.321024	0.000640703	0.379452	0.347683
43334707	chr2:43334707:G:A	1.03331e-13	-3.24329e-10	0.558638	0.00191359	-3.24329e-10	1.8213
43334736	chr2:43334736:C:G	1.68625e-14	-3.24329e-10	-1.25421	8.81074e-05	-3.24329e-10	-1.25687
43334850	chr2:43334850:C:T	1.72251e-13	0.258803	0.810845	0.000286192	-0.828153	0.749386
43334861	chr2:43334861:T:C	3.08584e-13	0.13218	1.52051	0.000662706	-0.742814	1.50371
43335045	chr2:43335045:A:T	1.63834e-14	-3.24329e-10	-1.28304	8.56438e-05	-3.24329e-10	-1.28524
43335091	chr2:43335091:C:T	1.86972e-13	0.120364	1.03129	0.000396394	-0.722648	0.969625
43335174	chr2:43335174:C:G	1.81672e-14	-3.24329e-10	-1.17968	9.99144e-05	-3.24329e-10	-1.13112
43335340	chr2:43335340:A:T	4.41396e-13	0.395553	1.61509	0.000601858	-0.932749	1.59734
43335356	chr2:43335356:AG:A	2.34957e-14	-3.24329e-10	-0.922487	0.000128804	-3.24329e-10	-0.877141
43335660	chr2:43335660:T:G	2.98749e-15	-1.66505	-1.31982	1.03307e-05	-2.08329	-1.31702
43335975	chr2:43335975:C:T	3.54357e-14	-3.24329e-10	-0.511581	0.000179991	-3.24329e-10	-0.542522
43336014	chr2:43336014:G:A	7.53147e-15	-2.06021	-3.46321e-10	3.84159e-05	-2.08696	-3.46321e-10
43336216	chr2:43336216:G:T	3.53837e-14	0.4089	-0.921951	7.41519e-05	-0.489913	-0.939403
43337347	chr2:43337347:T:C	1.91897e-15	-2.08143	-1.34608	1.06186e-05	-2.02461	-1.34822
43337608	chr2:43337608:C:T	2.04332e-14	-3.24329e-10	-1.06214	0.000112303	-3.24329e-10	-1.01423
43337878	chr2:43337878:T:G	1.89159e-14	-3.24329e-10	-1.1393	9.52992e-05	-3.24329e-10	-1.17841
43339007	chr2:43339007:A:G	2.80334e-09	8.8833	1.88372	0.000204793	-2.05238	1.63895
43339283	chr2:43339283:A:G	1.94027e-14	-3.24329e-10	-1.11389	0.000105843	-3.24329e-10	-1.07347
43339292	chr2:43339292:T:C	1.54872e-14	-3.24329e-10	-1.33929	8.19221e-05	-3.24329e-10	-1.32966
43339599	chr2:43339599:C:A	2.86768e-14	0.212728	-0.93594	6.2412e-05	-0.648583	-0.953091
43339802	chr2:43339802:C:T	2.06343e-12	1.14885	2.40397	0.00108503	-1.12815	2.38208
43339851	chr2:43339851:T:C	8.94717e-10	8.44029	1.18467	7.78461e-05	-1.91415	0.533455
43340079	chr2:43340079:T:C	3.14675e-09	8.11664	2.76594	0.000592001	-1.92513	2.5732
43340214	chr2:43340214:C:T	1.53505e-14	-3.24329e-10	-1.34815	8.05155e-05	-3.24329e-10	-1.34698
43341471	chr2:43341471:T:C	7.39633e-15	-2.07832	-3.46321e-10	3.85635e-05	-2.08313	-3.46321e-10
43341636	chr2:43341636:G:T	1.59873e-14	-3.24329e-10	-1.30751	8.34866e-05	-3.24329e-10	-1.31075
43342028	chr2:43342028:T:C	1.71947e-14	-3.24329e-10	-1.2347	8.79898e-05	-3.24329e-10	-1.25821
43342544	chr2:43342544:T:C	1.5865e-14	-3.24329e-10	-1.31519	8.21212e-05	-3.24329e-10	-1.32724
43342589	chr2:43342589:C:T	3.87063e-14	0.651563	-1.07486	7.01372e-05	-0.398012	-1.08697
43342646	chr2:43342646:A:T	1.74049e-14	-3.24329e-10	-1.22255	8.89163e-05	-3.24329e-10	-1.24774
43343092	chr2:43343092:A:C	2.8328e-14	-3.24329e-10	-0.735452	0.000168164	-3.24329e-10	-0.61049
43343443	chr2:43343443:G:A	1.56291e-14	-3.24329e-10	-1.33017	8.13446e-05	-3.24329e-10	-1.33674
43344208	chr2:43344208:G:A	1.55989e-14	-3.24329e-10	-1.3321	8.11346e-05	-3.24329e-10	-1.33932
43344908	chr2:43344908:A:G	8.96466e-13	0.390577	2.32858	0.0016802	-0.608931	2.30017
43346191	chr2:43346191:AG:A	2.11988e-14	-3.24329e-10	-1.02536	0.000107675	-3.24329e-10	-1.05632
43346531	chr2:43346531:C:T	7.7115e-13	0.460174	2.10841	0.00125311	-0.686922	2.08487
43346911	chr2:43346911:G:T	2.11065e-14	-3.24329e-10	-1.02972	0.000107229	-3.24329e-10	-1.06046
43347180	chr2:43347180:C:T	1.54248e-14	-3.24329e-10	-1.34332	8.11984e-05	-3.24329e-10	-1.33854
43347242	chr2:43347242:A:G	3.96626e-14	-3.24329e-10	-0.398893	0.000224905	-3.24329e-10	-0.319753
43347318	chr2:43347318:T:C	2.69426e-14	-3.24329e-10	-0.785595	0.000156883	-3.24329e-10	-0.679933
43347876	chr2:43347876:A:G	1.96419e-14	-3.24329e-10	-1.10164	0.000100008	-3.24329e-10	-1.13018
43348056	chr2:43348056:C:T	1.25549e-10	7.13199	0.52916	4.06104e-05	-1.53655	-0.49486
43348452	chr2:43348452:A:C	1.53519e-14	-3.24329e-10	-1.34806	8.05672e-05	-3.24329e-10	-1.34634
43349204	chr2:43349204:T:C	3.46499e-14	0.628812	-1.16282	6.1793e-05	-0.430373	-1.18127
43349552	chr2:43349552:G:A	7.25266e-15	-2.08572	-0.0122156	3.93092e-05	-2.07229	0.00831283
43349556	chr2:43349556:A:C	1.56821e-14	-3.24329e-10	-1.32678	8.33583e-05	-3.24329e-10	-1.31228
43349858	chr2:43349858:G:A	1.56708e-14	-1.28411	-0.0433987	6.54002e-05	-1.44936	-0.105548
43350476	chr2:43350476:G:A	2.89952e-15	-1.7984	-1.21635	1.15293e-05	-2.06668	-1.22386
43351524	chr2:43351524:T:C	1.57423e-14	-3.24329e-10	-1.32295	8.37427e-05	-3.24329e-10	-1.30768
43351672	chr2:43351672:A:G	1.61923e-14	-3.24329e-10	-1.29476	8.3374e-05	-3.24329e-10	-1.31209
43351911	chr2:43351911:C:T	2.16377e-14	-3.24329e-10	-1.00487	0.000109926	-3.24329e-10	-1.03563
43351966	chr2:43351966:G:C	2.20273e-14	-3.24329e-10	-0.987018	0.000120276	-3.24329e-10	-0.945645
43352708	chr2:43352708:G:A	2.23834e-14	-3.24329e-10	-0.970983	0.000117592	-3.24329e-10	-0.968212
43353217	chr2:43353217:T:C	2.45433e-14	-3.24329e-10	-0.878865	0.000229059	-3.24329e-10	-0.30145
43353548	chr2:43353548:T:G	7.34224e-15	-2.08566	-3.46321e-10	3.947e-05	-2.05989	-3.46321e-10
43353954	chr2:43353954:A:G	1.59982e-14	-1.30683	-3.46321e-10	0.000131838	-0.853859	-3.46321e-10
43354180	chr2:43354180:T:C	1.5481e-14	-3.24329e-10	-1.33969	8.08607e-05	-3.24329e-10	-1.3427
43354935	chr2:43354935:C:G	1.11508e-13	1.09375	-0.458953	2.29721e-05	-2.08698	-0.514168
43354964	chr2:43354964:A:T	1.2384e-11	5.60737	-0.262509	3.36198e-05	-1.87898	-0.341336
43355130	chr2:43355130:T:C	1.97138e-14	-3.24329e-10	-1.09798	0.000111876	-3.24329e-10	-1.01804
43355612	chr2:43355612:T:C	5.41332e-14	-3.24329e-10	-0.0878544	0.000510271	-3.24329e-10	0.49951
43355624	chr2:43355624:T:A	1.63652e-14	-3.24329e-10	-1.28414	8.52873e-05	-3.24329e-10	-1.28941
43355787	chr2:43355787:A:G	7.62838e-14	-3.24329e-10	0.255159	0.000430333	-3.24329e-10	0.329127
43355915	chr2:43355915:T:A	1.14346e-14	-1.64265	-3.46321e-10	4.92002e-05	-1.83953	-3.46321e-10
43355953	chr2:43355953:G:C	2.34343e-14	-3.24329e-10	-0.925102	0.000128391	-3.24329e-10	-0.880348
43356779	chr2:43356779:A:G	1.92764e-14	-3.24329e-10	-1.12042	0.000104657	-3.24329e-10	-1.08474
43356897	chr2:43356897:G:T	2.55476e-12	4.82928	-1.06287	1.65097e-05	-1.77503	-1.15646
43356982	chr2:43356982:T:C	7.80535e-15	-2.02449	-3.46321e-10	3.87093e-05	-2.07935	-3.46321e-10
43357181	chr2:43357181:T:C	2.99457e-14	0.0206062	-0.700524	6.19881e-05	-0.883626	-0.724863
43357783	chr2:43357783:T:C	2.77212e-14	-3.24329e-10	-0.757106	0.000145388	-3.24329e-10	-0.756026
43357833	chr2:43357833:A:C	4.24217e-14	0.32933	-0.660971	8.08578e-05	-0.656624	-0.686115
43358221	chr2:43358221:C:A	6.04505e-14	-3.24329e-10	0.0225236	0.000588286	-3.24329e-10	0.641782
43358387	chr2:43358387:TCTC:T	1.16951e-14	-1.62013	-3.46321e-10	5.15048e-05	-1.79376	-3.46321e-10
43358960	chr2:43358960:A:C	4.04937e-14	-3.24329e-10	-0.378156	0.000229753	-3.24329e-10	-0.298426
43359262	chr2:43359262:T:G	1.96293e-14	-3.24329e-10	-1.10228	0.000110824	-3.24329e-10	-1.02748
43359365	chr2:43359365:G:A	1.90496e-13	-3.24329e-10	1.17033	0.00103394	-3.24329e-10	1.2057
43359466	chr2:43359466:G:A	4.48362e-14	-3.24329e-10	-0.276285	0.000615605	-3.24329e-10	0.687173
43359661	chr2:43359661:T:C	3.17548e-14	-3.24329e-10	-0.621257	0.0001662	-3.24329e-10	-0.622241
43360052	chr2:43360052:T:G	3.87557e-14	-3.24329e-10	-0.422025	0.000218864	-3.24329e-10	-0.346983
43360268	chr2:43360268:C:T	7.60978e-15	-2.04987	-3.46321e-10	4.64749e-05	-1.89652	-3.46321e-10
43360365	chr2:43360365:C:T	2.76545e-14	0.316029	-1.07554	1.27992e-05	-2.08503	-1.10102
43360611	chr2:43360611:T:A	2.07177e-14	-3.24329e-10	-1.04832	0.00011545	-3.24329e-10	-0.986593
43361163	chr2:43361163:T:C	4.17151e-13	2.71592	-0.76177	3.07784e-05	-1.50595	-0.802671
43361229	chr2:43361229:G:C	2.77818e-14	0.398994	-1.15392	5.31173e-05	-0.589552	-1.17338
43361231	chr2:43361231:A:G	2.79858e-14	0.401696	-1.1493	5.34626e-05	-0.587452	-1.169
43361267	chr2:43361267:G:C	1.82905e-14	-3.24329e-10	-1.17292	9.61831e-05	-3.24329e-10	-1.16918
43361690	chr2:43361690:C:T	3.57542e-14	-0.502635	-3.46321e-10	0.000290952	-0.0622744	-3.46321e-10
43361925	chr2:43361925:A:T	4.82608e-13	3.29717	-1.19727	2.07131e-05	-1.37531	-1.32936
43361955	chr2:43361955:T:C	1.63329e-14	-3.24329e-10	-1.28612	8.5358e-05	-3.24329e-10	-1.28858
43362282	chr2:43362282:G:A	2.80938e-14	-0.743751	-3.46321e-10	0.000113066	-1.00746	-3.46321e-10
43363190	chr2:43363190:C:T	2.66263e-14	-3.24329e-10	-0.797401	0.000142532	-3.24329e-10	-0.775868
43363760	chr2:43363760:G:A	5.71803e-13	3.56628	-1.29679	3.31095e-05	-1.45266	-0.782948
43363817	chr2:43363817:C:T	1.5484e-14	-3.24329e-10	-1.33949	8.18709e-05	-3.24329e-10	-1.33029
43364079	chr2:43364079:A:T	3.10825e-15	-2.08682	-0.858422	1.55726e-05	-2.06374	-0.926177
43364434	chr2:43364434:GC:G	3.47021e-14	-3.24329e-10	-0.532501	0.000179239	-3.24329e-10	-0.546713
43364799	chr2:43364799:G:C	2.39663e-14	-0.902654	-3.46321e-10	9.79075e-05	-1.15141	-3.46321e-10
43365617	chr2:43365617:T:C	7.6421e-13	3.20119	-0.641654	2.96272e-05	-1.65824	-0.688498
43365802	chr2:43365802:G:C	1.57674e-14	-3.24329e-10	-1.32136	8.17903e-05	-3.24329e-10	-1.33127
43365861	chr2:43365861:A:G	0.000113265	19.828	1.54568	0.000115669	-2.03744	1.05274
43366603	chr2:43366603:T:C	1.78844e-14	-3.24329e-10	-1.19537	9.30723e-05	-3.24329e-10	-1.20205
43366952	chr2:43366952:C:T	2.96545e-13	2.94776	-1.33486	3.36305e-05	-1.23339	-0.986609
43367011	chr2:43367011:A:G	8.03164e-15	-1.99591	-3.46321e-10	3.96585e-05	-2.05513	-3.46321e-10
43367344	chr2:43367344:A:T	4.68998e-06	16.9056	1.28384	0.000114073	-2.08705	1.08846
43367632	chr2:43367632:G:A	3.5647e-14	-0.0261318	-0.479505	7.17089e-05	-0.92722	-0.535597
43367792	chr2:43367792:C:T	8.95051e-13	3.1848	-0.46722	3.58348e-05	-1.6373	-0.519209
43368263	chr2:43368263:G:T	2.58359e-14	-0.827537	-3.46321e-10	7.64542e-05	-1.39874	-3.46321e-10
43368321	chr2:43368321:T:C	3.11696e-15	-1.75098	-1.19147	1.19318e-05	-2.06678	-1.18944
43369607	chr2:43369607:T:G	8.68369e-14	1.55067	-1.16594	0.000134241	0.256041	-1.09184
43369621	chr2:43369621:C:A	2.12371e-14	-3.24329e-10	-1.02355	0.000111231	-3.24329e-10	-1.02382
43369695	chr2:43369695:C:T	4.7501e-14	-3.24329e-10	-0.218551	0.000261817	-3.24329e-10	-0.167786
43369936	chr2:43369936:G:T	1.76512e-14	-3.24329e-10	-1.2085	9.19455e-05	-3.24329e-10	-1.21424
43369947	chr2:43369947:G:T	1.57684e-13	-3.24329e-10	0.981292	0.000854905	-3.24329e-10	1.01556
43370003	chr2:43370003:C:T	1.41423e-06	17.2523	-0.261793	1.09131e-05	-2.05289	-1.29258
43370282	chr2:43370282:T:C	1.35936e-13	-3.24329e-10	0.832881	0.00288653	-3.24329e-10	2.23238
43370915	chr2:43370915:T:C	2.47495e-14	-3.24329e-10	-0.870496	0.00012943	-3.24329e-10	-0.87229
43371021	chr2:43371021:A:G	5.4314e-06	19.2283	-0.892117	1.04728e-05	-2.07996	-1.30669
43371152	chr2:43371152:T:A	2.21716e-15	-2.0872	-1.19587	1.15522e-05	-2.06024	-1.22832
43372113	chr2:43372113:G:A	3.36363e-14	0.0353302	-0.599027	1.99847e-05	-2.08644	-0.654024
43372876	chr2:43372876:G:A	1.53516e-14	-3.24329e-10	-1.34808	8.04245e-05	-3.24329e-10	-1.34811
43373258	chr2:43373258:T:A	1.42515e-13	-3.24329e-10	0.880148	0.00305471	-3.24329e-10	2.28901
43373582	chr2:43373582:T:A	1.33493e-06	17.2091	-0.276298	1.08811e-05	-2.05167	-1.29673
43373762	chr2:43373762:G:A	1.50236e-13	-3.24329e-10	0.932902	0.00320327	-3.24329e-10	2.33649
43373849	chr2:43373849:G:A	3.32349e-14	-3.24329e-10	-0.575701	0.000183519	-3.24329e-10	-0.523115
43373993	chr2:43373993:A:C	5.44022e-14	-3.24329e-10	-0.0828974	0.000348543	-3.24329e-10	0.118331
43374178	chr2:43374178:C:T	2.28295e-12	3.93659	-0.282663	4.30629e-05	-1.61859	-0.354179
43374705	chr2:43374705:A:G	2.35354e-14	-3.24329e-10	-0.920796	0.000134986	-3.24329e-10	-0.830259
43375127	chr2:43375127:G:C	1.62983e-14	-3.24329e-10	-1.28824	8.72734e-05	-3.24329e-10	-1.26639
43375276	chr2:43375276:A:T	1.52067e-12	3.74947	-0.501866	3.654e-05	-1.57333	-0.563694
43375321	chr2:43375321:A:G	1.77079e-14	0.0918107	-1.2971	4.071e-05	-0.723176	-1.30578
43375440	chr2:43375440:C:A	1.55661e-14	-3.24329e-10	-1.3342	8.20164e-05	-3.24329e-10	-1.32851
43375755	chr2:43375755:C:T	2.18162e-14	0.0423421	-1.03899	4.88459e-05	-0.772065	-1.0747
43375793	chr2:43375793:T:G	1.9803e-06	17.6566	-0.329373	1.0574e-05	-2.06982	-1.30722
43375831	chr2:43375831:G:A	4.55517e-14	-3.24329e-10	-0.260455	0.000260499	-3.24329e-10	-0.172833
43376228	chr2:43376228:C:G	7.72357e-07	16.7344	-0.348698	1.09432e-05	-2.03222	-1.3105
43376259	chr2:43376259:T:A	1.91355e-14	-3.24329e-10	-1.12776	0.000100673	-3.24329e-10	-1.12355
43376664	chr2:43376664:A:T	5.0082e-14	-3.24329e-10	-0.16564	0.000286605	-3.24329e-10	-0.0773267
43377602	chr2:43377602:G:A	1.26565e-06	17.1179	-0.238382	1.10281e-05	-2.04845	-1.28654
43377835	chr2:43377835:C:T	2.07258e-15	-2.08553	-1.26498	1.10019e-05	-2.04422	-1.29315
43378079	chr2:43378079:T:C	2.14123e-14	-1.01534	-3.46321e-10	7.97123e-05	-1.35701	-3.46321e-10
43378213	chr2:43378213:C:T	1.67253e-14	-3.24329e-10	-1.26238	8.64904e-05	-3.24329e-10	-1.2754
43378687	chr2:43378687:C:A	2.57468e-06	17.8263	-0.236653	1.07483e-05	-2.07301	-1.28767
43378785	chr2:43378785:T:C	2.1123e-15	-2.07411	-1.25742	1.13478e-05	-2.08443	-1.22198
43378953	chr2:43378953:C:T	3.60231e-14	0.37739	-0.87253	7.76308e-05	-0.492084	-0.891383
43378978	chr2:43378978:T:C	1.98508e-14	-3.24329e-10	-1.09106	0.000108443	-3.24329e-10	-1.04921
43380676	chr2:43380676:C:T	2.19739e-15	-2.06102	-1.23102	1.28667e-05	-1.98408	-1.19671
43381166	chr2:43381166:C:T	1.99972e-14	-3.24329e-10	-1.08371	0.000105112	-3.24329e-10	-1.0804
43381763	chr2:43381763:G:A	2.27042e-15	-2.04641	-1.21293	1.46767e-05	-1.84381	-1.20536
43381861	chr2:43381861:G:C	3.48857e-14	-3.24329e-10	-0.527224	0.000208632	-3.24329e-10	-0.394861
43382280	chr2:43382280:T:C	5.12938e-14	1.08818	-1.22992	9.82315e-05	0.0308773	-1.17898
43382782	chr2:43382782:G:A	1.53519e-14	-3.24329e-10	-1.34806	8.05526e-05	-3.24329e-10	-1.34652
43382888	chr2:43382888:C:T	3.72886e-05	19.4822	0.78046	5.53355e-05	-2.05622	0.334208
43383514	chr2:43383514:T:A	1.95329e-14	-3.24329e-10	-1.1072	0.00011004	-3.24329e-10	-1.03459
43383534	chr2:43383534:A:G	2.87832e-14	-3.24329e-10	-0.719511	0.000169682	-3.24329e-10	-0.601508
43384320	chr2:43384320:C:T	4.37497e-14	0.741856	-1.04267	9.15818e-05	-0.262211	-0.955987
43384832	chr2:43384832:TAAAC:T	1.95543e-14	-3.24329e-10	-1.1061	0.000101275	-3.24329e-10	-1.11759
43385241	chr2:43385241:T:C	1.72619e-14	-3.24329e-10	-1.2308	9.31776e-05	-3.24329e-10	-1.20092
43385459	chr2:43385459:T:C	2.20537e-14	-3.24329e-10	-0.985821	0.000120984	-3.24329e-10	-0.939776
43385697	chr2:43385697:G:A	2.98465e-14	-3.24329e-10	-0.683235	0.00016746	-3.24329e-10	-0.614688
43386443	chr2:43386443:C:G	2.26267e-06	18.1255	-0.664983	1.04752e-05	-2.07812	-1.30831
43386851	chr2:43386851:G:T	1.0178e-13	-0.0997877	0.643299	6.85282e-05	-2.08516	0.576971
43387071	chr2:43387071:G:C	2.09334e-15	-2.06689	-1.27365	1.17193e-05	-2.00398	-1.27022
43387584	chr2:43387584:C:T	1.53557e-14	-3.24329e-10	-1.34782	8.0425e-05	-3.24329e-10	-1.34811
43387644	chr2:43387644:A:G	1.69413e-14	-3.24329e-10	-1.24955	9.12366e-05	-3.24329e-10	-1.22198
43387735	chr2:43387735:G:A	1.5349e-14	-3.24329e-10	-1.34825	8.04149e-05	-3.24329e-10	-1.34823
43388489	chr2:43388489:A:G	1.56534e-14	-3.24329e-10	-1.32862	8.12987e-05	-3.24329e-10	-1.3373
43388869	chr2:43388869:T:G	5.64472e-13	1.70061	0.555974	7.05202e-05	-1.95513	0.475595
43389671	chr2:43389671:T:C	7.02726e-15	-0.953563	-1.17594	1.30843e-05	-2.03736	-1.12667
43389673	chr2:43389673:A:G	2.02585e-13	0.891117	0.34074	5.02949e-05	-2.08643	0.268906
43389689	chr2:43389689:A:G	3.61327e-14	-3.24329e-10	-0.492103	0.000182406	-3.24329e-10	-0.529197
43389938	chr2:43389938:A:G	3.84789e-14	-3.24329e-10	-0.429191	0.000213422	-3.24329e-10	-0.372162
43389939	chr2:43389939:T:C	2.38784e-14	-0.906329	-3.46321e-10	9.30379e-05	-1.20242	-3.46321e-10
43390020	chr2:43390020:T:A	2.34518e-15	-2.07903	-1.14791	1.79527e-05	-1.71139	-1.1363
43390594	chr2:43390594:G:A	2.18669e-15	-1.96929	-1.32762	1.03183e-05	-2.07555	-1.32596
43390646	chr2:43390646:A:G	3.65827e-14	-3.24329e-10	-0.479728	0.000217958	-3.24329e-10	-0.351127
43390792	chr2:43390792:C:A	1.05889e-13	0.583093	-3.46321e-10	0.000311204	0.00501758	-3.46321e-10
43391470	chr2:43391470:G:A	7.4048e-15	-2.07717	-3.46321e-10	4.14426e-05	-2.01112	-3.46321e-10
43391901	chr2:43391901:T:C	1.61498e-13	0.620286	0.384908	5.31014e-05	-2.07682	0.313596
43392136	chr2:43392136:A:G	2.54116e-14	-3.24329e-10	-0.844095	0.000134009	-3.24329e-10	-0.837522
43392216	chr2:43392216:T:C	1.75882e-14	-1.00519	-0.20689	0.000249331	-0.581065	0.364414
43392384	chr2:43392384:T:C	5.41411e-14	-3.24329e-10	-0.0877083	0.000311584	-3.24329e-10	0.00623898
43392597	chr2:43392597:T:G	1.5608e-14	-0.939092	-0.392426	0.000214539	-0.501911	0.134972
43393181	chr2:43393181:G:A	3.56107e-15	-1.55005	-1.25919	1.127e-05	-2.08675	-1.22654
43393687	chr2:43393687:A:G	1.38863e-12	3.13554	0.021232	4.20573e-05	-1.96877	-0.0276274
43394023	chr2:43394023:C:T	3.60714e-15	-1.66047	-1.13591	1.30247e-05	-2.08183	-1.08675
43394100	chr2:43394100:G:A	3.45522e-14	-0.536831	-3.46321e-10	0.000133676	-0.840015	-3.46321e-10
43394168	chr2:43394168:G:A	7.38263e-15	-2.08017	-3.46321e-10	4.10808e-05	-2.01989	-3.46321e-10
43394676	chr2:43394676:T:C	1.8086e-13	-3.24329e-10	1.11842	0.0039467	-3.24329e-10	2.5452
43395107	chr2:43395107:G:A	1.53613e-14	-3.24329e-10	-1.34745	8.07085e-05	-3.24329e-10	-1.34459
43395318	chr2:43395318:C:T	1.66165e-14	-3.24329e-10	-1.26891	8.91846e-05	-3.24329e-10	-1.24472
43395342	chr2:43395342:G:C	3.1169e-14	-3.24329e-10	-0.639877	0.000166933	-3.24329e-10	-0.617836
43395929	chr2:43395929:G:A	2.53947e-15	-1.91073	-1.23662	1.11027e-05	-2.08698	-1.24127
43396002	chr2:43396002:C:G	1.57549e-14	-3.24329e-10	-1.32215	8.42923e-05	-3.24329e-10	-1.30114
43396347	chr2:43396347:G:A	2.94209e-15	-1.84083	-1.15936	1.34581e-05	-2.02325	-1.11259
43396684	chr2:43396684:G:A	3.20196e-15	-1.87852	-1.03702	1.35018e-05	-2.08573	-1.04688
43396868	chr2:43396868:TA:T	1.61189e-14	-3.24329e-10	-1.29931	8.56017e-05	-3.24329e-10	-1.28573
43396893	chr2:43396893:T:C	3.01494e-15	-1.80598	-1.16974	1.31157e-05	-2.03801	-1.12361
43397113	chr2:43397113:A:C	5.70232e-07	17.0394	-0.957121	1.04336e-05	-2.04232	-1.34809
43397529	chr2:43397529:T:C	1.64529e-14	-3.24329e-10	-1.2788	8.78731e-05	-3.24329e-10	-1.25954
43397939	chr2:43397939:T:C	2.52451e-12	2.95319	0.801308	8.51059e-05	-2.00117	0.709637
43398045	chr2:43398045:T:A	3.2967e-15	-1.73356	-1.15282	1.30317e-05	-2.06248	-1.10556
43398265	chr2:43398265:C:T	2.06249e-15	-2.04792	-1.30747	1.09961e-05	-2.03346	-1.30443
43398303	chr2:43398303:C:T	1.56194e-14	-3.24329e-10	-1.33079	8.25142e-05	-3.24329e-10	-1.32246
43398720	chr2:43398720:G:A	7.52988e-15	-2.06042	-3.46321e-10	4.71288e-05	-1.88255	-3.46321e-10
43399053	chr2:43399053:T:C	2.68176e-14	-0.790243	-3.46321e-10	0.000106633	-1.06604	-3.46321e-10
43399073	chr2:43399073:C:T	4.59469e-15	-1.35962	-1.19478	1.23549e-05	-2.06844	-1.15294
43399111	chr2:43399111:T:C	1.60845e-14	-3.24329e-10	-1.30145	8.5199e-05	-3.24329e-10	-1.29044
43399382	chr2:43399382:T:C	2.13459e-07	16.1105	-1.01082	1.01321e-05	-2.08484	-1.33489
43399529	chr2:43399529:G:T	2.68701e-07	16.2915	-0.961717	1.02276e-05	-2.08628	-1.32406
43399602	chr2:43399602:G:A	1.539e-14	-3.24329e-10	-1.34558	8.11685e-05	-3.24329e-10	-1.3389
43400224	chr2:43400224:G:T	1.64434e-12	2.60743	0.718367	7.18402e-05	-2.04144	0.580452
43400239	chr2:43400239:T:C	3.38265e-15	-1.70553	-1.15511	1.29046e-05	-2.0699	-1.10795
43400521	chr2:43400521:C:T	2.78739e-15	-1.8432	-1.211	1.17338e-05	-2.08366	-1.1893
43400916	chr2:43400916:C:T	3.74938e-15	-1.56638	-1.19133	1.21762e-05	-2.08721	-1.14874
43401332	chr2:43401332:G:A	1.65102e-14	-3.24329e-10	-1.27533	8.85228e-05	-3.24329e-10	-1.25217
43402621	chr2:43402621:G:A	2.35226e-15	-1.87622	-1.34771	9.98783e-06	-2.08638	-1.34768
43402792	chr2:43402792:G:T	1.79677e-07	15.914	-0.986595	1.02155e-05	-2.08158	-1.32995
43402865	chr2:43402865:G:A	1.77305e-14	-3.24329e-10	-1.20401	9.39643e-05	-3.24329e-10	-1.19252
43403083	chr2:43403083:T:C	2.30134e-15	-2.02864	-1.21717	1.45535e-05	-1.87884	-1.17876
43403296	chr2:43403296:A:G	4.79343e-14	-3.24329e-10	-0.20947	0.000273376	-3.24329e-10	-0.124584
43403320	chr2:43403320:C:T	2.36787e-15	-2.07263	-1.14468	1.76926e-05	-1.76567	-1.09662
43403337	chr2:43403337:G:A	1.54402e-14	-3.24329e-10	-1.34233	8.06969e-05	-3.24329e-10	-1.34473
43403341	chr2:43403341:A:G	2.02203e-15	-2.03175	-1.34345	2.2193e-05	-1.2912	-1.34445
43403354	chr2:43403354:T:C	2.32086e-15	-2.06427	-1.1731	1.65759e-05	-1.79921	-1.12828
43403518	chr2:43403518:C:T	2.68723e-11	5.30059	0.81896	0.000108532	-1.71102	0.662629
43404467	chr2:43404467:A:G	1.95508e-13	-3.24329e-10	1.1963	0.00434622	-3.24329e-10	2.64163
43404542	chr2:43404542:T:C	2.66711e-14	-3.24329e-10	-0.79572	0.000139631	-3.24329e-10	-0.796427
43404699	chr2:43404699:T:C	1.90522e-14	-3.24329e-10	-1.13212	9.95224e-05	-3.24329e-10	-1.13505
43404772	chr2:43404772:ATCTGAGT:A	1.90456e-13	-3.24329e-10	1.17012	0.00431815	-3.24329e-10	2.63515
43404956	chr2:43404956:C:A	1.62504e-14	-3.24329e-10	-1.29119	8.63648e-05	-3.24329e-10	-1.27685
43405061	chr2:43405061:G:A	9.95594e-13	2.32563	0.498404	5.54971e-05	-2.08401	0.364908
43405096	chr2:43405096:G:A	4.02009e-15	-1.43375	-1.25425	1.14337e-05	-2.07881	-1.22005
43405165	chr2:43405165:T:C	1.61886e-14	-3.24329e-10	-1.29499	8.36064e-05	-3.24329e-10	-1.30931
43405811	chr2:43405811:C:T	1.30801e-13	1.69055	-0.896173	1.23709e-05	-2.07945	-1.14063
43406129	chr2:43406129:T:C	1.03509e-07	15.5168	-1.1409	1.01133e-05	-2.07384	-1.34773
43406183	chr2:43406183:G:T	4.19864e-14	-3.24329e-10	-0.341955	0.000239237	-3.24329e-10	-0.257977
43406510	chr2:43406510:A:C	1.57626e-14	-1.32166	-3.46321e-10	0.000116996	-0.97329	-3.46321e-10
43406585	chr2:43406585:C:A	4.32513e-15	-1.43921	-1.17565	1.2396e-05	-2.08627	-1.13178
43406689	chr2:43406689:A:G	4.3985e-15	-1.38916	-1.20888	1.19708e-05	-2.08358	-1.16938
43406707	chr2:43406707:T:C	3.39139e-15	-1.5435	-1.31457	1.029e-05	-2.08661	-1.31765
43406996	chr2:43406996:C:A	4.31857e-15	-1.47037	-1.14601	1.27927e-05	-2.08709	-1.09947
43407329	chr2:43407329:T:C	2.05327e-14	-0.409971	-0.647311	6.12777e-05	-1.41211	-0.207905
43407488	chr2:43407488:C:T	1.53504e-14	-3.24329e-10	-1.34816	8.05785e-05	-3.24329e-10	-1.3462
43407783	chr2:43407783:T:C	1.76389e-14	-1.24513	0.0359335	5.34909e-05	-1.70579	-0.0501317
43407805	chr2:43407805:G:C	4.31677e-14	-3.24329e-10	-0.314209	0.000392113	-3.24329e-10	0.236119
43407846	chr2:43407846:A:T	1.02274e-14	-1.75423	-3.46321e-10	6.35186e-05	-1.5841	-3.46321e-10
43407937	chr2:43407937:G:C	3.82562e-15	-1.48993	-1.24765	1.14053e-05	-2.08724	-1.21411
43408004	chr2:43408004:G:A	4.31011e-15	-1.34473	-1.27361	1.12179e-05	-2.07378	-1.24414
43408610	chr2:43408610:C:T	1.73821e-14	-3.24329e-10	-1.22386	9.06331e-05	-3.24329e-10	-1.22861
43410011	chr2:43410011:C:T	2.27914e-13	-3.24329e-10	1.34967	0.00123384	-3.24329e-10	1.38245
43410335	chr2:43410335:T:C	2.65661e-15	-1.81762	-1.28463	1.15716e-05	-2.03124	-1.25564
43410875	chr2:43410875:T:A	1.63645e-14	-3.24329e-10	-1.28419	8.59665e-05	-3.24329e-10	-1.28147
43410948	chr2:43410948:G:T	1.53964e-14	-3.24329e-10	-1.34517	8.11641e-05	-3.24329e-10	-1.33896
43411046	chr2:43411046:C:T	7.03291e-15	-1.64206	-0.486637	2.79433e-05	-1.89044	-0.51481
43411699	chr2:43411699:A:C	1.66064e-14	-0.661442	-0.60807	5.37293e-05	-1.59811	-0.153363
43411749	chr2:43411749:T:C	1.7452e-14	-0.661126	-0.558724	5.72532e-05	-1.59879	-0.0891608
43411808	chr2:43411808:T:C	5.83951e-15	-1.71341	-0.601248	2.62815e-05	-1.83896	-0.627612
43412342	chr2:43412342:A:C	1.75834e-14	-3.24329e-10	-1.21235	9.27284e-05	-3.24329e-10	-1.20576
43413064	chr2:43413064:G:A	2.69501e-15	-1.90062	-1.18728	1.25253e-05	-2.02953	-1.17815
43413428	chr2:43413428:A:G	1.81371e-13	-3.24329e-10	1.12124	0.0040551	-3.24329e-10	2.5723
43414096	chr2:43414096:T:C	1.60023e-14	-3.24329e-10	-1.30657	8.35533e-05	-3.24329e-10	-1.30995
43414488	chr2:43414488:A:G	4.10626e-14	0.284139	-0.648342	2.84491e-05	-1.67247	-0.714849
43415534	chr2:43415534:A:G	1.56948e-14	-3.24329e-10	-1.32597	8.14898e-05	-3.24329e-10	-1.33495
43415737	chr2:43415737:C:T	1.67507e-14	-3.24329e-10	-1.26086	8.75555e-05	-3.24329e-10	-1.26316
43415866	chr2:43415866:C:T	3.77554e-15	-1.54037	-1.21039	1.19341e-05	-2.08571	-1.17033
43415893	chr2:43415893:TC:T	3.2973e-15	-1.58362	-1.30258	1.03913e-05	-2.08724	-1.30722
43415898	chr2:43415898:C:G	3.28266e-15	-1.58048	-1.31017	1.0317e-05	-2.08722	-1.31442
43416225	chr2:43416225:T:C	1.19061e-13	-3.24329e-10	0.700331	0.000639183	-3.24329e-10	0.724759
43416339	chr2:43416339:GT:G	2.44985e-14	-3.24329e-10	-0.880691	0.000130302	-3.24329e-10	-0.865574
43416415	chr2:43416415:T:C	1.53602e-14	-3.24329e-10	-1.34752	8.04192e-05	-3.24329e-10	-1.34818
43416674	chr2:43416674:A:G	1.6426e-14	-3.24329e-10	-1.28043	8.8926e-05	-3.24329e-10	-1.24763
43416726	chr2:43416726:C:A	3.93332e-15	-1.5792	-1.13062	1.31886e-05	-2.08652	-1.06956
43417345	chr2:43417345:C:T	2.72928e-14	-3.24329e-10	-0.772679	0.000144011	-3.24329e-10	-0.76554
43417417	chr2:43417417:C:T	1.91854e-14	-1.42454	0.299389	6.82807e-05	-1.83985	0.328044
43417717	chr2:43417717:T:TA	2.22827e-14	-3.24329e-10	-0.975494	0.000124078	-3.24329e-10	-0.914524
43418142	chr2:43418142:T:C	3.60646e-13	-3.24329e-10	1.80859	0.0089115	-3.24329e-10	3.35967
43418433	chr2:43418433:T:C	2.22599e-14	-3.24329e-10	-0.976514	0.000123941	-3.24329e-10	-0.915629
43418635	chr2:43418635:CTA:C	1.53689e-14	-3.24329e-10	-1.34696	8.07494e-05	-3.24329e-10	-1.34408
43418672	chr2:43418672:G:C	4.86194e-15	-1.30451	-1.19335	1.23687e-05	-2.06945	-1.15082
43418780	chr2:43418780:C:T	2.1215e-14	-3.24329e-10	-1.02459	0.000113474	-3.24329e-10	-1.00386
43419000	chr2:43419000:A:G	6.25369e-13	1.65124	0.707801	7.27636e-05	-2.0866	0.638383
43419029	chr2:43419029:T:A	1.32453e-13	1.24615	-0.439216	1.72871e-05	-2.04377	-0.841702
43419470	chr2:43419470:T:C	2.02659e-14	-3.24329e-10	-1.07036	0.000107648	-3.24329e-10	-1.05656
43419649	chr2:43419649:T:A	1.86092e-14	-3.24329e-10	-1.15565	9.78928e-05	-3.24329e-10	-1.15156
43420325	chr2:43420325:G:A	3.51117e-14	0.716586	-1.23735	4.86944e-05	-0.610674	-1.23919
43420388	chr2:43420388:G:C	1.6055e-14	-3.24329e-10	-1.30328	8.38085e-05	-3.24329e-10	-1.3069
43420428	chr2:43420428:T:A	9.14321e-14	1.50053	-1.06424	1.10642e-05	-2.06499	-1.26673
43421037	chr2:43421037:A:G	1.95098e-13	2.50348	-1.30929	2.02133e-05	-1.70838	-1.02071
43421700	chr2:43421700:G:C	1.53655e-14	-3.24329e-10	-1.34718	8.04216e-05	-3.24329e-10	-1.34815
43421863	chr2:43421863:T:C	1.55113e-14	-3.24329e-10	-1.33774	8.21178e-05	-3.24329e-10	-1.32728
43422089	chr2:43422089:C:T	2.62882e-13	2.33832	-0.845921	1.23765e-05	-2.08587	-1.13376
43422265	chr2:43422265:T:A	5.48232e-12	4.52998	-3.46321e-10	3.87217e-05	-2.07903	-3.46321e-10
43422611	chr2:43422611:T:C	1.54771e-14	-3.24329e-10	-1.33994	8.15114e-05	-3.24329e-10	-1.33469
43422641	chr2:43422641:A:C	1.11172e-14	-1.3742	-0.296605	3.60141e-05	-1.87747	-0.274049
43422781	chr2:43422781:A:G	1.63095e-14	-3.24329e-10	-1.28755	8.69994e-05	-3.24329e-10	-1.26953
43422828	chr2:43422828:T:G	6.12485e-15	-1.54499	-0.721962	7.26199e-05	-1.17491	-0.275279
43423167	chr2:43423167:AGTCCTAT:A	2.92632e-13	2.49253	-0.892919	1.19566e-05	-2.08246	-1.17169
43423274	chr2:43423274:G:C	4.72852e-09	12.004	-0.71413	1.61852e-05	-1.80812	-1.14321
43423389	chr2:43423389:T:C	1.59679e-13	-3.24329e-10	0.993862	0.000919764	-3.24329e-10	1.08869
43423396	chr2:43423396:C:G	9.22451e-15	-1.47536	-0.382082	0.000121029	-1.09139	0.151987
43423456	chr2:43423456:G:A	7.62159e-15	-2.04832	-3.46321e-10	4.77633e-05	-1.86917	-3.46321e-10
43423645	chr2:43423645:G:T	2.94984e-13	2.48088	-0.873258	1.20982e-05	-2.08276	-1.15961
43423716	chr2:43423716:T:C	4.58841e-14	-3.24329e-10	-0.253184	0.000423177	-3.24329e-10	0.312358
43423843	chr2:43423843:C:A	1.53857e-14	-3.24329e-10	-1.34587	8.11032e-05	-3.24329e-10	-1.33971
43424105	chr2:43424105:T:C	1.53935e-14	-3.24329e-10	-1.34536	8.05153e-05	-3.24329e-10	-1.34698
43424481	chr2:43424481:C:T	1.53503e-14	-3.24329e-10	-1.34816	8.04442e-05	-3.24329e-10	-1.34787
43424727	chr2:43424727:G:A	1.64746e-14	-3.24329e-10	-1.27749	8.81674e-05	-3.24329e-10	-1.25619
43424856	chr2:43424856:G:A	2.97325e-14	-3.24329e-10	-0.687062	0.000155116	-3.24329e-10	-0.691259
43424978	chr2:43424978:T:C	4.369e-13	2.84199	-0.841589	1.32467e-05	-2.02262	-1.12906
43425030	chr2:43425030:G:C	4.66556e-13	3.3029	-1.23683	1.12107e-05	-1.97088	-1.34768
43425259	chr2:43425259:A:C	2.16195e-09	11.2158	-0.708631	1.8599e-05	-1.69395	-1.11837
43425861	chr2:43425861:C:G	1.93927e-13	2.23573	-1.04755	1.09974e-05	-2.08178	-1.256
43426360	chr2:43426360:C:A	5.05869e-09	12.4059	-1.04861	1.3381e-05	-1.79385	-1.34774
43426466	chr2:43426466:T:A	1.697e-14	-3.24329e-10	-1.24786	9.12824e-05	-3.24329e-10	-1.22147
43426600	chr2:43426600:A:T	3.99418e-14	-3.24329e-10	-0.391878	0.000227092	-3.24329e-10	-0.310076
43427279	chr2:43427279:G:A	9.08997e-15	-1.36826	-0.503866	0.000117845	-0.957216	-0.00884526
43427732	chr2:43427732:G:A	1.029e-12	3.01399	-0.156953	3.19794e-05	-2.0187	-0.251638
43427849	chr2:43427849:C:T	1.41604e-13	-3.24329e-10	0.873735	0.000740905	-3.24329e-10	0.87244
43428724	chr2:43428724:C:A	1.5563e-14	-3.24329e-10	-1.33441	8.10951e-05	-3.24329e-10	-1.33981
43429067	chr2:43429067:C:T	1.53536e-14	-3.24329e-10	-1.34795	8.042e-05	-3.24329e-10	-1.34817
43429619	chr2:43429619:A:C	3.01566e-14	-3.24329e-10	-0.672897	0.000172555	-3.24329e-10	-0.584718
43429699	chr2:43429699:A:C	1.66902e-14	-3.24329e-10	-1.26448	8.92132e-05	-3.24329e-10	-1.2444
43430802	chr2:43430802:T:C	2.68091e-14	-3.24329e-10	-0.790562	0.000141914	-3.24329e-10	-0.78021
43430836	chr2:43430836:GA:G	1.78037e-14	-3.24329e-10	-1.1999	9.31847e-05	-3.24329e-10	-1.20085
43430951	chr2:43430951:G:A	1.90886e-14	-3.24329e-10	-1.13021	0.000106415	-3.24329e-10	-1.06809
43430998	chr2:43430998:A:T	1.73905e-14	-3.24329e-10	-1.22338	9.3392e-05	-3.24329e-10	-1.19863
43431022	chr2:43431022:C:T	1.8945e-14	-3.24329e-10	-1.13776	0.000102702	-3.24329e-10	-1.1036
43431562	chr2:43431562:T:G	1.79083e-14	-3.24329e-10	-1.19404	9.62592e-05	-3.24329e-10	-1.16839
43432831	chr2:43432831:G:T	2.83875e-09	11.9999	-1.22036	1.62366e-05	-1.63022	-1.31794
43433195	chr2:43433195:C:T	3.90931e-14	-3.24329e-10	-0.413355	0.000340972	-3.24329e-10	0.0963678
43433301	chr2:43433301:G:A	2.20784e-14	-3.24329e-10	-0.984701	0.000117261	-3.24329e-10	-0.971025
43433347	chr2:43433347:C:T	2.21428e-14	-0.981791	-3.46321e-10	8.10271e-05	-1.34065	-3.46321e-10
43433456	chr2:43433456:G:A	6.99309e-15	-1.5272	-0.607178	8.32895e-05	-1.1609	-0.152206
43434308	chr2:43434308:A:C	1.53497e-14	-3.24329e-10	-1.34821	8.05186e-05	-3.24329e-10	-1.34694
43434929	chr2:43434929:G:A	3.30567e-14	-0.185458	-0.39562	0.00060839	0.566064	0.10932
43435180	chr2:43435180:C:T	3.05313e-14	-0.567628	-0.0929233	0.00057911	0.125227	0.500833
43435331	chr2:43435331:C:T	1.61833e-14	-3.24329e-10	-1.29532	8.62925e-05	-3.24329e-10	-1.27769
43435420	chr2:43435420:T:C	1.72482e-14	-3.24329e-10	-1.23159	9.03568e-05	-3.24329e-10	-1.23167
43435611	chr2:43435611:T:C	9.71983e-15	-1.80513	-3.46321e-10	4.35979e-05	-1.96042	-3.46321e-10
43435772	chr2:43435772:A:C	1.59854e-09	10.9669	-0.761553	1.87736e-05	-1.67127	-1.13171
43436380	chr2:43436380:T:C	1.59193e-14	-3.24329e-10	-1.31177	8.54821e-05	-3.24329e-10	-1.28712
43436400	chr2:43436400:C:T	5.44615e-14	-3.24329e-10	-0.0818086	0.000684534	-3.24329e-10	0.793306
43436622	chr2:43436622:C:T	4.13925e-15	-1.32003	-1.33875	3.32213e-05	-0.903588	-1.32865
43436625	chr2:43436625:T:C	2.33943e-14	-3.24329e-10	-0.926811	0.000134632	-3.24329e-10	-0.832887
43436709	chr2:43436709:C:T	3.67875e-09	11.7407	-0.701959	1.72787e-05	-1.78772	-1.09823
43436868	chr2:43436868:C:T	4.61094e-09	11.9714	-0.706782	1.66775e-05	-1.82018	-1.10119
43437593	chr2:43437593:T:C	9.72781e-15	-1.80431	-3.46321e-10	4.35852e-05	-1.96071	-3.46321e-10
43437712	chr2:43437712:C:G	1.83746e-14	-3.24329e-10	-1.16834	9.95835e-05	-3.24329e-10	-1.13444
43437723	chr2:43437723:G:A	3.6282e-14	-3.24329e-10	-0.487981	0.000195109	-3.24329e-10	-0.461871
43438039	chr2:43438039:C:T	4.17321e-09	11.8812	-0.716263	1.68047e-05	-1.80718	-1.1066
43438106	chr2:43438106:G:C	2.35899e-15	-1.90137	-1.31969	2.45117e-05	-1.1881	-1.34818
43438159	chr2:43438159:G:A	1.01884e-13	-3.24329e-10	0.544538	0.00188123	-3.24329e-10	1.80425
43438171	chr2:43438171:G:A	1.5349e-14	-3.24329e-10	-1.34825	8.04153e-05	-3.24329e-10	-1.34823
43438363	chr2:43438363:A:T	2.30284e-14	-3.24329e-10	-0.942572	0.000132511	-3.24329e-10	-0.848765
43438804	chr2:43438804:G:A	8.35342e-07	17.5639	-1.09986	1.03836e-05	-2.06223	-1.33298
43438859	chr2:43438859:T:C	2.86734e-15	-1.67811	-1.34781	1.01053e-05	-2.07426	-1.34812
43439248	chr2:43439248:A:G	2.28198e-14	-3.24329e-10	-0.951673	0.000131024	-3.24329e-10	-0.860054
43439597	chr2:43439597:G:GT	6.99339e-14	1.40765	-1.2394	3.48541e-05	-0.922412	-1.26185
43439741	chr2:43439741:T:C	2.20442e-14	-3.24329e-10	-0.986252	0.00012256	-3.24329e-10	-0.926832
43439852	chr2:43439852:T:C	2.92959e-09	11.6032	-0.792116	1.67517e-05	-1.76601	-1.15093
43440110	chr2:43440110:T:C	1.61709e-14	-3.24329e-10	-1.29609	8.59635e-05	-3.24329e-10	-1.28151
43440128	chr2:43440128:A:T	1.536e-14	-3.24329e-10	-1.34754	8.04347e-05	-3.24329e-10	-1.34799
43440326	chr2:43440326:T:C	3.52687e-09	11.7043	-0.707667	1.73673e-05	-1.77956	-1.10128
43440995	chr2:43440995:A:T	1.63235e-14	-3.24329e-10	-1.2867	8.40214e-05	-3.24329e-10	-1.30436
43441037	chr2:43441037:T:C	2.10252e-09	11.2971	-0.817774	1.73212e-05	-1.71716	-1.16634
43441580	chr2:43441580:A:C	2.2055e-14	-3.24329e-10	-0.985763	0.000126153	-3.24329e-10	-0.897936
43442095	chr2:43442095:T:C	5.80866e-14	-3.24329e-10	-0.0173668	0.000325743	-3.24329e-10	0.0506767
43442193	chr2:43442193:T:C	2.05496e-14	-3.24329e-10	-1.05646	0.00011153	-3.24329e-10	-1.02114
43442308	chr2:43442308:T:C	2.58538e-14	-3.24329e-10	-0.826844	0.000136357	-3.24329e-10	-0.820153
43442579	chr2:43442579:AG:A	6.0104e-14	-3.24329e-10	0.0167749	0.00034849	-3.24329e-10	0.118179
43442712	chr2:43442712:T:C	3.26143e-09	11.5842	-0.665802	1.82247e-05	-1.75889	-1.07377
43442813	chr2:43442813:A:G	2.1552e-14	-3.24329e-10	-1.00884	0.000114636	-3.24329e-10	-0.99367
43443005	chr2:43443005:G:C	1.92689e-15	-2.07797	-1.34543	1.49572e-05	-1.68406	-1.34618
43443044	chr2:43443044:C:T	6.79474e-09	12.855	-1.20269	1.30354e-05	-1.84192	-1.32584
43443074	chr2:43443074:T:C	8.95107e-15	-1.88753	-3.46321e-10	4.14381e-05	-2.01123	-3.46321e-10
43443190	chr2:43443190:G:T	2.9145e-15	-1.66135	-1.34825	2.0683e-05	-1.35995	-1.34617
43443310	chr2:43443310:A:T	4.84544e-14	1.03462	-1.23329	2.79367e-05	-1.1484	-1.25709
43443693	chr2:43443693:A:C	1.54791e-14	-3.24329e-10	-1.33981	8.08516e-05	-3.24329e-10	-1.34282
43443959	chr2:43443959:CCA:C	1.53728e-08	11.9668	0.501969	5.75861e-05	-2.0459	0.363754
43444018	chr2:43444018:C:T	8.97881e-09	13.1238	-1.19275	1.2558e-05	-1.87577	-1.3293
43444037	chr2:43444037:C:T	1.70527e-08	11.9653	0.607246	6.37225e-05	-2.04619	0.465299
43445144	chr2:43445144:T:C	1.42313e-13	-3.24329e-10	0.878726	0.00237631	-3.24329e-10	2.03787
43445457	chr2:43445457:G:T	1.73233e-14	-3.24329e-10	-1.22725	9.53027e-05	-3.24329e-10	-1.17837
43445572	chr2:43445572:C:T	2.06267e-14	-3.24329e-10	-1.05272	0.000108148	-3.24329e-10	-1.05193
43445656	chr2:43445656:A:G	5.91904e-09	12.3112	-0.796807	1.52258e-05	-1.85857	-1.15387
43445815	chr2:43445815:A:G	1.55402e-14	-3.24329e-10	-1.33587	8.11134e-05	-3.24329e-10	-1.33958
43445845	chr2:43445845:G:A	7.9435e-14	-3.24329e-10	0.295637	0.000425429	-3.24329e-10	0.317665
43445980	chr2:43445980:C:T	2.25561e-14	-3.24329e-10	-0.963297	0.000120077	-3.24329e-10	-0.9473
43446134	chr2:43446134:C:A	1.08542e-07	13.5272	0.896175	8.50574e-05	-2.0675	0.775398
43446177	chr2:43446177:C:G	1.08903e-13	1.81345	-1.2023	4.3806e-05	-0.726593	-1.22907
43446328	chr2:43446328:A:T	1.73822e-14	-3.24329e-10	-1.22385	9.40412e-05	-3.24329e-10	-1.1917
43446751	chr2:43446751:T:C	2.23214e-15	-1.92809	-1.34825	1.14424e-05	-1.94987	-1.34824
43446839	chr2:43446839:A:G	5.28783e-09	12.113	-0.711367	1.65436e-05	-1.82925	-1.10018
43447103	chr2:43447103:G:T	2.64669e-15	-1.88337	-1.22263	2.77379e-05	-1.3939	-1.01874
43447139	chr2:43447139:T:C	3.27639e-09	11.691	-0.768044	1.69832e-05	-1.76787	-1.13533
43447729	chr2:43447729:AT:A	1.53562e-14	-3.24329e-10	-1.34778	8.0754e-05	-3.24329e-10	-1.34402
43448153	chr2:43448153:C:A	2.22289e-15	-2.00749	-1.27301	1.25369e-05	-1.93138	-1.27537
43448822	chr2:43448822:C:T	8.64397e-15	-1.92244	-3.46321e-10	4.05339e-05	-2.03329	-3.46321e-10
43449294	chr2:43449294:T:G	2.13931e-09	11.274	-0.777305	1.78754e-05	-1.71256	-1.13945
43449608	chr2:43449608:G:A	4.51687e-14	0.97448	-1.24338	2.57001e-05	-1.22242	-1.26652
43449651	chr2:43449651:C:A	7.42694e-09	12.937	-1.19564	1.28626e-05	-1.85263	-1.32847
43449799	chr2:43449799:A:T	3.01467e-09	11.5554	-0.715672	1.79015e-05	-1.74713	-1.10341
43450134	chr2:43450134:G:C	3.12485e-09	11.6065	-0.730861	1.75749e-05	-1.75595	-1.11301
43450242	chr2:43450242:A:C	3.59932e-14	-3.24329e-10	-0.495971	0.000191123	-3.24329e-10	-0.482514
43450301	chr2:43450301:C:G	7.59549e-09	13.0063	-1.24251	1.30354e-05	-1.86201	-1.30575
43450865	chr2:43450865:G:A	2.67753e-14	-3.24329e-10	-0.791821	0.000141022	-3.24329e-10	-0.786515
43451108	chr2:43451108:T:C	4.21486e-14	-3.24329e-10	-0.338101	0.000234327	-3.24329e-10	-0.278712
43451248	chr2:43451248:C:T	2.96108e-09	11.5662	-0.744455	1.75945e-05	-1.74642	-1.12143
43451478	chr2:43451478:C:T	1.16635e-06	17.5319	-0.734019	1.04591e-05	-2.05958	-1.32838
43451562	chr2:43451562:A:T	1.76582e-14	-3.24329e-10	-1.2081	9.52151e-05	-3.24329e-10	-1.17929
43451587	chr2:43451587:T:C	2.76057e-09	11.5401	-0.788445	1.71883e-05	-1.74337	-1.14783
43452000	chr2:43452000:G:A	7.01987e-09	13.032	-1.3471	1.56297e-05	-1.87075	-1.11551
43452335	chr2:43452335:T:C	2.16296e-14	-3.24329e-10	-1.00524	0.000117729	-3.24329e-10	-0.967044
43452827	chr2:43452827:T:A	2.81598e-13	-3.24329e-10	1.56118	0.007363	-3.24329e-10	3.16879
43452894	chr2:43452894:A:G	3.18587e-14	-3.24329e-10	-0.617992	0.000161067	-3.24329e-10	-0.653613
43453179	chr2:43453179:C:T	3.3289e-09	11.6324	-0.693506	1.79339e-05	-1.75706	-1.09168
43454389	chr2:43454389:C:A	1.53637e-14	-3.24329e-10	-1.3473	8.08513e-05	-3.24329e-10	-1.34282
43454521	chr2:43454521:G:C	1.56197e-14	-3.24329e-10	-1.33077	8.17288e-05	-3.24329e-10	-1.33202
43455105	chr2:43455105:T:G	1.53641e-14	-3.24329e-10	-1.34727	8.05722e-05	-3.24329e-10	-1.34628
43455457	chr2:43455457:G:C	2.80839e-09	11.5938	-0.824934	1.68153e-05	-1.74347	-1.16967
43455496	chr2:43455496:G:A	1.16927e-08	13.4842	-1.28904	1.29116e-05	-1.91162	-1.26569
43455522	chr2:43455522:A:T	2.43222e-15	-1.8792	-1.3113	2.6919e-05	-1.22503	-1.21757
43455767	chr2:43455767:C:A	1.60642e-14	-3.24329e-10	-1.30271	8.66542e-05	-3.24329e-10	-1.27351
43455797	chr2:43455797:C:T	1.69466e-13	-3.24329e-10	1.05335	0.00293899	-3.24329e-10	2.25039
43456125	chr2:43456125:T:C	1.53757e-14	-3.24329e-10	-1.34651	8.05217e-05	-3.24329e-10	-1.3469
43456232	chr2:43456232:T:C	1.55695e-14	-3.24329e-10	-1.33399	8.12418e-05	-3.24329e-10	-1.338
43456746	chr2:43456746:A:C	4.38074e-08	12.3278	1.18822	0.000113807	-2.06332	1.0624
43456875	chr2:43456875:C:T	2.08145e-14	-1.33616	0.292514	0.000319541	-0.926435	0.957891
43457993	chr2:43457993:C:T	3.18453e-14	-3.24329e-10	-0.618412	0.000163321	-3.24329e-10	-0.639716
43458393	chr2:43458393:A:G	1.54726e-14	-3.24329e-10	-1.34023	8.12132e-05	-3.24329e-10	-1.33835
43458486	chr2:43458486:C:T	3.81548e-09	11.9947	-0.91942	1.50049e-05	-1.80404	-1.22302
43458598	chr2:43458598:T:C	2.09476e-15	-1.99715	-1.34271	1.198e-05	-1.91057	-1.34162
43459068	chr2:43459068:C:T	2.33806e-15	-1.89335	-1.33664	1.07747e-05	-2.02331	-1.33493
43459206	chr2:43459206:C:T	2.72752e-14	-3.24329e-10	-0.773324	0.000152249	-3.24329e-10	-0.709915
43459514	chr2:43459514:G:A	8.02797e-15	-1.99637	-3.46321e-10	3.88269e-05	-2.07632	-3.46321e-10
43459846	chr2:43459846:A:T	2.85929e-09	11.7534	-0.966647	1.51851e-05	-1.76544	-1.24968
43459910	chr2:43459910:G:A	3.58559e-14	-3.24329e-10	-0.499793	0.000186942	-3.24329e-10	-0.504632
43460403	chr2:43460403:T:C	2.49488e-09	11.6237	-0.973282	1.53859e-05	-1.7537	-1.24828
43460740	chr2:43460740:C:T	2.19173e-09	11.5121	-0.991209	1.55593e-05	-1.72872	-1.26206
43460830	chr2:43460830:T:G	2.49774e-15	-1.98875	-1.17517	1.17624e-05	-2.087	-1.18353
43460926	chr2:43460926:G:C	2.47787e-14	-3.24329e-10	-0.869318	0.000130622	-3.24329e-10	-0.863122
43461185	chr2:43461185:C:A	6.81749e-09	12.9884	-1.33272	1.43731e-05	-1.86248	-1.2076
43461357	chr2:43461357:C:T	8.37536e-15	-1.68275	-0.271261	4.93264e-05	-1.59173	-0.245243
43461380	chr2:43461380:T:C	5.44942e-14	-3.24329e-10	-0.0812079	0.000285705	-3.24329e-10	-0.0804706
43461539	chr2:43461539:T:C	7.54651e-15	-2.05822	-3.46321e-10	3.84183e-05	-2.0869	-3.46321e-10
43461932	chr2:43461932:A:G	5.93261e-09	11.3162	0.200461	4.83823e-05	-1.72241	-0.133889
43462165	chr2:43462165:T:C	1.88138e-14	-3.24329e-10	-1.14471	9.62171e-05	-3.24329e-10	-1.16882
43462891	chr2:43462891:C:T	4.99542e-08	12.6215	1.02578	9.63276e-05	-2.07242	0.904743
43463697	chr2:43463697:TCCAATGGTG:T	1.31313e-07	14.0953	0.518481	5.97456e-05	-2.06056	0.415219
43463721	chr2:43463721:C:T	2.41858e-07	14.2619	0.962673	9.21201e-05	-2.0557	0.843358
43463896	chr2:43463896:C:T	1.68204e-13	2.08234	-1.03646	1.11035e-05	-2.08718	-1.24099
43464541	chr2:43464541:C:T	7.50855e-15	-2.06326	-3.46321e-10	4.69181e-05	-1.88703	-3.46321e-10
43465026	chr2:43465026:T:C	1.54984e-14	-3.24329e-10	-1.33856	8.19654e-05	-3.24329e-10	-1.32913
43465463	chr2:43465463:A:G	4.75035e-14	-3.24329e-10	-0.218499	0.000272299	-3.24329e-10	-0.12853
43465676	chr2:43465676:G:A	6.53471e-14	-3.24329e-10	0.100412	0.000363996	-3.24329e-10	0.161711
43466411	chr2:43466411:C:A	1.56219e-14	-3.24329e-10	-1.33063	8.14779e-05	-3.24329e-10	-1.3351
43466416	chr2:43466416:A:G	2.35185e-14	-3.24329e-10	-0.921514	0.000135679	-3.24329e-10	-0.825141
43466909	chr2:43466909:A:G	2.27986e-09	11.5488	-0.988476	1.52388e-05	-1.75483	-1.25676
43467382	chr2:43467382:G:C	1.73722e-14	-3.24329e-10	-1.22443	9.3899e-05	-3.24329e-10	-1.19321
43467431	chr2:43467431:A:G	3.35425e-09	11.7554	-0.808923	1.62467e-05	-1.79168	-1.15586
43468009	chr2:43468009:C:T	2.00685e-15	-2.0362	-1.34653	1.28567e-05	-1.83567	-1.34589
43468149	chr2:43468149:A:G	1.7804e-14	-3.24329e-10	-1.19988	9.57753e-05	-3.24329e-10	-1.17343
43468398	chr2:43468398:T:C	4.33999e-14	-3.24329e-10	-0.308844	0.000247532	-3.24329e-10	-0.223892
43468903	chr2:43468903:G:A	5.47797e-14	-3.24329e-10	-0.0759826	0.000303994	-3.24329e-10	-0.0184236
43469076	chr2:43469076:T:C	1.4032e-12	3.55545	-0.388237	3.04067e-05	-1.90142	-0.419352
43469221	chr2:43469221:GC:G	2.46131e-13	-3.24329e-10	1.42656	0.00618454	-3.24329e-10	2.99438
43469818	chr2:43469818:G:A	1.53492e-14	-3.24329e-10	-1.34824	8.0496e-05	-3.24329e-10	-1.34722
43470002	chr2:43470002:G:A	1.5552e-14	-3.24329e-10	-1.33511	8.23872e-05	-3.24329e-10	-1.324
43470275	chr2:43470275:G:T	1.97987e-14	-3.24329e-10	-1.09369	0.000103584	-3.24329e-10	-1.09504
43470321	chr2:43470321:T:G	5.89919e-14	-3.24329e-10	-0.00190264	0.000566901	-3.24329e-10	0.604753
43470584	chr2:43470584:A:G	2.34766e-06	18.6772	-1.17984	1.04866e-05	-2.08548	-1.29986
43470750	chr2:43470750:G:A	8.5646e-15	-1.93167	-3.46321e-10	5.11671e-05	-1.80033	-3.46321e-10
43470836	chr2:43470836:C:A	2.38167e-15	-1.88957	-1.32193	1.10752e-05	-2.01207	-1.31865
43470889	chr2:43470889:A:T	1.98285e-06	18.5048	-1.17635	1.04936e-05	-2.08311	-1.30156
43471265	chr2:43471265:T:C	1.59592e-14	-3.24329e-10	-1.30926	8.28575e-05	-3.24329e-10	-1.31831
43471351	chr2:43471351:C:G	1.5974e-14	-3.24329e-10	-1.30834	8.29259e-05	-3.24329e-10	-1.31748
43471614	chr2:43471614:G:A	0.75448	29.6493	0.528402	1.03975e-05	-2.05695	-1.33692
43472260	chr2:43472260:T:C	8.18261e-07	17.7171	-1.27373	1.15561e-05	-2.06619	-1.22203
43472267	chr2:43472267:A:G	2.08558e-08	12.5297	0.24416	4.58307e-05	-2.08669	0.176215
43472323	chr2:43472323:A:C	3.94765e-14	-3.24329e-10	-0.403595	0.000202128	-3.24329e-10	-0.426528
43472696	chr2:43472696:C:T	3.99269e-14	-3.24329e-10	-0.392252	0.000457409	-3.24329e-10	0.390147
43473452	chr2:43473452:C:A	3.464e-14	-3.24329e-10	-0.534294	0.000183862	-3.24329e-10	-0.521247
43473569	chr2:43473569:T:C	1.06137e-14	-1.71716	-3.46321e-10	4.74766e-05	-1.8752	-3.46321e-10
43473674	chr2:43473674:T:G	1.64265e-14	-3.24329e-10	-1.28041	8.75388e-05	-3.24329e-10	-1.26335
43473688	chr2:43473688:A:C	9.5604e-09	12.6474	-0.653594	1.68134e-05	-1.96436	-0.948893
43473736	chr2:43473736:G:A	1.50664e-13	-3.24329e-10	0.935751	0.00332799	-3.24329e-10	2.37469
43473885	chr2:43473885:G:A	5.11288e-15	-2.01774	-0.429795	5.47309e-05	-1.88714	0.154136
43474012	chr2:43474012:T:C	9.44216e-09	12.6998	-0.718441	1.59108e-05	-1.97104	-0.997391
43474074	chr2:43474074:G:A	1.06056e-08	12.7806	-0.683023	1.62695e-05	-1.97181	-0.974335
43474720	chr2:43474720:T:C	1.94782e-14	-3.24329e-10	-1.11001	0.000101748	-3.24329e-10	-1.11294
43474812	chr2:43474812:G:T	6.04269e-09	12.3255	-0.790484	1.56706e-05	-1.93191	-1.05174
43475012	chr2:43475012:A:G	7.76334e-09	12.4703	-0.684654	1.66831e-05	-1.94831	-0.97272
43475014	chr2:43475014:C:A	1.14071e-13	0.657516	-3.46321e-10	0.000375152	0.191899	-3.46321e-10
43475375	chr2:43475375:TGCCA:T	6.61665e-15	-1.98096	-0.208754	7.76275e-05	-1.82619	0.442676
43476166	chr2:43476166:C:T	1.6281e-13	-3.24329e-10	1.01328	0.00358936	-3.24329e-10	2.4503
43476220	chr2:43476220:G:A	2.15843e-13	-3.24329e-10	1.29525	0.00522549	-3.24329e-10	2.82587
43476545	chr2:43476545:G:C	1.11036e-08	13.0542	-0.910704	1.33668e-05	-1.98765	-1.155
43476672	chr2:43476672:T:C	1.76138e-14	-3.24329e-10	-1.21062	9.16457e-05	-3.24329e-10	-1.2175
43476709	chr2:43476709:C:T	1.61075e-14	-3.24329e-10	-1.30001	8.31106e-05	-3.24329e-10	-1.31526
43476953	chr2:43476953:A:G	9.45356e-09	13.1855	-1.20289	1.22627e-05	-1.89271	-1.33616
43477813	chr2:43477813:C:T	1.37408e-13	-3.24329e-10	0.843653	0.0028871	-3.24329e-10	2.23258
43477937	chr2:43477937:A:G	2.63104e-15	-1.77893	-1.33299	1.05807e-05	-2.04534	-1.33106
43478032	chr2:43478032:TC:T	1.92846e-14	-3.24329e-10	-1.12	0.000100553	-3.24329e-10	-1.12475
43478126	chr2:43478126:A:G	1.40134e-08	13.2236	-0.84736	1.32163e-05	-2.08686	-1.06712
43478147	chr2:43478147:T:C	1.10158e-08	13.0291	-0.893608	1.27638e-05	-2.08726	-1.10156
43478192	chr2:43478192:TAA:T	1.8977e-14	-3.24329e-10	-1.13607	9.98403e-05	-3.24329e-10	-1.13186
43478863	chr2:43478863:T:C	9.07283e-09	12.777	-0.835544	1.33541e-05	-2.08574	-1.05786
43479105	chr2:43479105:T:C	1.36199e-08	13.2018	-0.854079	1.3152e-05	-2.087	-1.07186
43479180	chr2:43479180:C:T	1.10188e-08	13.1017	-0.965849	1.21281e-05	-2.08726	-1.15265
43479479	chr2:43479479:A:G	5.14964e-14	-3.24329e-10	-0.137791	0.000284519	-3.24329e-10	-0.0846299
43479520	chr2:43479520:T:A	1.55314e-14	-3.24329e-10	-1.33644	8.14542e-05	-3.24329e-10	-1.33539
43480246	chr2:43480246:C:T	1.6777e-06	18.1524	-0.991054	1.00966e-05	-2.07719	-1.34605
43480275	chr2:43480275:C:T	1.80284e-14	-3.24329e-10	-1.18735	9.40697e-05	-3.24329e-10	-1.1914
43480525	chr2:43480525:T:A	1.69832e-14	-3.24329e-10	-1.24708	9.12864e-05	-3.24329e-10	-1.22143
43480544	chr2:43480544:G:A	1.59502e-14	-3.24329e-10	-1.30983	8.25391e-05	-3.24329e-10	-1.32216
43482842	chr2:43482842:G:T	1.41557e-13	-3.24329e-10	0.873401	0.00195819	-3.24329e-10	1.84434
43483305	chr2:43483305:A:G	4.73975e-08	13.0499	0.544908	5.96606e-05	-2.08611	0.43935
43483586	chr2:43483586:T:G	1.54339e-14	-3.24329e-10	-1.34273	8.08995e-05	-3.24329e-10	-1.34222
43483668	chr2:43483668:A:G	2.79272e-08	12.9829	0.0829228	3.81777e-05	-2.08681	-0.00637181
43483927	chr2:43483927:T:C	4.58948e-14	1.07511	-1.32807	3.4417e-05	-0.859042	-1.33784
43484228	chr2:43484228:G:C	1.76655e-14	-3.24329e-10	-1.20769	9.53778e-05	-3.24329e-10	-1.17759
43484529	chr2:43484529:T:C	1.76083e-14	-3.24329e-10	-1.21093	9.46458e-05	-3.24329e-10	-1.18529
43485024	chr2:43485024:T:G	5.70546e-09	12.2801	-0.802464	1.56149e-05	-1.9285	-1.05871
43485646	chr2:43485646:G:T	2.1991e-08	13.6779	-0.851038	1.33238e-05	-2.02322	-1.12266
43485658	chr2:43485658:T:C	1.5741e-14	-3.24329e-10	-1.32303	8.2022e-05	-3.24329e-10	-1.32844
43485690	chr2:43485690:T:C	1.82924e-14	-3.24329e-10	-1.17282	9.90925e-05	-3.24329e-10	-1.13938
43485985	chr2:43485985:C:G	1.23065e-14	-1.4189	-0.150276	0.000171449	-1.07241	0.481265
43485997	chr2:43485997:T:C	1.53489e-14	-3.24329e-10	-1.34826	8.04152e-05	-3.24329e-10	-1.34823
43486261	chr2:43486261:T:C	2.18409e-14	-0.995519	-3.46321e-10	7.09797e-05	-1.47304	-3.46321e-10
43486669	chr2:43486669:A:C	8.26449e-09	12.5037	-0.655545	1.69672e-05	-1.95351	-0.950643
43487321	chr2:43487321:C:T	2.48991e-14	-3.24329e-10	-0.86447	0.000126757	-3.24329e-10	-0.893156
43487389	chr2:43487389:G:C	6.20187e-14	-3.24329e-10	0.0481334	0.000347924	-3.24329e-10	0.116552
43487589	chr2:43487589:C:T	5.54461e-14	1.2334	-1.29729	3.95074e-05	-0.744515	-1.31443
43487967	chr2:43487967:G:A	3.71456e-15	-1.66694	-1.1001	1.28819e-05	-2.07774	-1.10187
43488281	chr2:43488281:C:T	1.03925e-14	-1.12812	-0.610099	0.000150884	-0.6263	-0.0926189
43488327	chr2:43488327:G:A	1.74012e-14	-3.24329e-10	-1.22276	9.28431e-05	-3.24329e-10	-1.20452
43488559	chr2:43488559:G:A	1.54326e-14	-3.24329e-10	-1.34282	8.12727e-05	-3.24329e-10	-1.33762
43488665	chr2:43488665:A:G	1.53527e-14	-3.24329e-10	-1.34801	8.04161e-05	-3.24329e-10	-1.34822
43488954	chr2:43488954:C:G	1.93407e-14	-3.24329e-10	-1.11709	0.000100974	-3.24329e-10	-1.12057
43489078	chr2:43489078:C:T	1.56781e-14	-3.24329e-10	-1.32704	8.33396e-05	-3.24329e-10	-1.31251
43489124	chr2:43489124:T:C	4.32129e-15	-1.26902	-1.34672	3.475e-05	-0.845087	-1.34216
43490511	chr2:43490511:T:C	1.01458e-14	-1.66004	-0.102203	4.98056e-05	-1.74716	-0.0801497
43490524	chr2:43490524:A:C	6.1489e-15	-0.92304	-1.33999	5.23184e-05	-0.432567	-1.34552
43491454	chr2:43491454:T:C	5.68091e-15	-1.56957	-0.772618	1.8099e-05	-2.08613	-0.753452
43491587	chr2:43491587:G:A	6.79782e-14	-3.24329e-10	0.139885	0.000911999	-3.24329e-10	1.08021
43491845	chr2:43491845:G:A	4.66638e-15	-1.56722	-0.9717	4.95081e-05	-1.25209	-0.581202
43492005	chr2:43492005:T:C	1.56985e-14	-3.24329e-10	-1.32574	8.39364e-05	-3.24329e-10	-1.30537
43492297	chr2:43492297:A:T	1.59327e-14	-3.24329e-10	-1.31093	8.45128e-05	-3.24329e-10	-1.29853
43492380	chr2:43492380:G:C	1.49801e-13	-3.24329e-10	0.930007	0.00318161	-3.24329e-10	2.32971
43492667	chr2:43492667:G:A	1.97537e-14	-3.24329e-10	-1.09596	0.000102308	-3.24329e-10	-1.10745
43493253	chr2:43493253:C:A	6.72232e-14	-3.24329e-10	0.128717	0.000905125	-3.24329e-10	1.07264
43494369	chr2:43494369:C:T	8.95355e-15	-1.82381	-0.0634407	6.73417e-05	-1.48168	-0.0439752
43494499	chr2:43494499:T:C	4.09653e-14	-0.366576	-3.46321e-10	0.000353484	0.132407	-3.46321e-10
43494615	chr2:43494615:T:G	1.21687e-14	-1.58044	-3.46321e-10	5.34431e-05	-1.75681	-3.46321e-10
43494762	chr2:43494762:C:G	2.20495e-14	-3.24329e-10	-0.986011	0.000120108	-3.24329e-10	-0.94704
43494815	chr2:43494815:G:A	1.16503e-08	12.4812	-0.289679	2.69794e-05	-2.07185	-0.368509
43495843	chr2:43495843:C:A	1.09101e-08	13.4647	-1.33881	1.44247e-05	-1.91104	-1.15545
43495879	chr2:43495879:T:C	1.55388e-14	-3.24329e-10	-1.33596	8.2475e-05	-3.24329e-10	-1.32294
43496144	chr2:43496144:C:G	1.4557e-06	17.9548	-0.93532	1.01056e-05	-2.07409	-1.34826
43496309	chr2:43496309:G:A	3.30968e-15	-2.0018	-0.880654	3.07913e-05	-1.8615	-0.4467
43496730	chr2:43496730:G:A	5.64716e-14	-3.24329e-10	-0.0455633	0.000709722	-3.24329e-10	0.829442
43496838	chr2:43496838:T:C	7.19303e-14	1.54327	-1.34687	4.61936e-05	-0.554371	-1.34822
43497022	chr2:43497022:A:C	2.22768e-13	-3.24329e-10	1.32683	0.00120043	-3.24329e-10	1.355
43497173	chr2:43497173:A:G	9.95123e-14	0.520979	-3.46321e-10	0.000339819	0.0929824	-3.46321e-10
43497393	chr2:43497393:G:A	3.22029e-14	-3.24329e-10	-0.607245	0.000181234	-3.24329e-10	-0.535644
43497505	chr2:43497505:A:G	4.95634e-13	1.71363	0.412905	5.4047e-05	-2.07555	0.329969
43497533	chr2:43497533:T:C	1.81121e-14	-3.24329e-10	-1.18272	9.81974e-05	-3.24329e-10	-1.14845
43497543	chr2:43497543:G:A	3.86312e-09	11.9668	-0.879133	1.53058e-05	-1.86615	-1.14106
43497771	chr2:43497771:G:C	1.15498e-13	2.00979	-1.33984	6.45485e-05	-0.222283	-1.34573
43498082	chr2:43498082:A:G	9.64211e-14	1.04098	-0.551552	1.69125e-05	-2.06935	-0.838024
43498295	chr2:43498295:GA:G	2.07419e-14	-3.24329e-10	-1.04715	0.000107191	-3.24329e-10	-1.06082
43498352	chr2:43498352:T:C	1.82402e-14	-3.24329e-10	-1.17567	0.000101507	-3.24329e-10	-1.11531
43498485	chr2:43498485:T:C	1.58709e-08	13.8355	-1.33482	1.35382e-05	-1.95415	-1.17577
43498867	chr2:43498867:G:A	1.537e-14	-3.24329e-10	-1.34689	8.10211e-05	-3.24329e-10	-1.34072
43499189	chr2:43499189:T:C	1.80355e-08	13.358	-0.729413	1.49261e-05	-2.01919	-1.01313
43499305	chr2:43499305:G:C	2.92552e-14	-3.24329e-10	-0.703246	0.000163705	-3.24329e-10	-0.637367
43499341	chr2:43499341:T:A	1.56741e-14	-3.24329e-10	-1.32729	8.33046e-05	-3.24329e-10	-1.31293
43499488	chr2:43499488:T:C	1.28733e-08	13.0133	-0.721951	1.53904e-05	-1.99536	-1.00633
43499741	chr2:43499741:A:T	6.81325e-14	-3.24329e-10	0.142152	0.000903861	-3.24329e-10	1.07124
43500292	chr2:43500292:C:T	1.9438e-14	-3.24329e-10	-1.11207	0.000105115	-3.24329e-10	-1.08037
43500293	chr2:43500293:T:C	1.53579e-14	-3.24329e-10	-1.34767	8.06775e-05	-3.24329e-10	-1.34497
43500941	chr2:43500941:T:C	1.00621e-14	-1.77053	-3.46321e-10	4.46888e-05	-1.93571	-3.46321e-10
43501043	chr2:43501043:A:C	1.53527e-14	-3.24329e-10	-1.34801	8.0603e-05	-3.24329e-10	-1.3459
43501330	chr2:43501330:AAAAAAAAAAG:A	3.82e-14	-0.634398	0.197931	0.000746641	-0.0573905	0.937544
43501969	chr2:43501969:T:A	1.18119e-08	12.9472	-0.741868	1.52542e-05	-1.99029	-1.02029
43502081	chr2:43502081:A:G	6.5555e-15	-0.856	-1.343	5.70407e-05	-0.344623	-1.34704
43502209	chr2:43502209:T:A	2.43274e-13	-3.24329e-10	1.41489	0.00144922	-3.24329e-10	1.54335
43502211	chr2:43502211:T:C	2.33319e-14	-3.24329e-10	-0.929482	0.000118999	-3.24329e-10	-0.956319
43503068	chr2:43503068:G:C	3.94076e-15	-1.3865	-1.32143	2.97626e-05	-1.00982	-1.33236
43503072	chr2:43503072:A:C	4.2588e-15	-1.30895	-1.32136	3.27487e-05	-0.914255	-1.33231
43503404	chr2:43503404:T:C	1.55702e-14	-3.24329e-10	-1.33394	8.12451e-05	-3.24329e-10	-1.33796
43503432	chr2:43503432:T:C	1.89854e-14	-3.24329e-10	-1.13563	9.90027e-05	-3.24329e-10	-1.14028
43503849	chr2:43503849:C:A	1.69593e-14	-3.24329e-10	-1.24849	9.12263e-05	-3.24329e-10	-1.22209
43504044	chr2:43504044:C:T	2.56428e-14	-3.24329e-10	-0.835038	0.000134635	-3.24329e-10	-0.832867
43504102	chr2:43504102:T:C	1.55553e-14	-3.24329e-10	-1.3349	8.2469e-05	-3.24329e-10	-1.32301
43504158	chr2:43504158:T:C	2.08384e-14	-3.24329e-10	-1.0425	0.000113127	-3.24329e-10	-1.00692
43504607	chr2:43504607:T:C	2.40053e-14	-3.24329e-10	-0.901026	0.000123939	-3.24329e-10	-0.915638
43504769	chr2:43504769:A:G	7.40827e-09	12.4636	-0.724763	1.60428e-05	-1.94673	-1.01344
43505095	chr2:43505095:C:T	1.28209e-08	13.1153	-0.827977	1.41294e-05	-2.0002	-1.08698
43505349	chr2:43505349:T:C	1.01161e-08	12.8071	-0.75675	1.52223e-05	-1.97764	-1.03503
43505551	chr2:43505551:G:A	1.53533e-14	-3.24329e-10	-1.34797	8.06053e-05	-3.24329e-10	-1.34587
43505684	chr2:43505684:T:C	1.18785e-08	12.925	-0.714104	1.55753e-05	-1.98665	-1.0031
43505819	chr2:43505819:C:T	3.20036e-15	-1.67744	-1.2386	1.1292e-05	-2.08176	-1.22957
43505889	chr2:43505889:G:T	2.45254e-09	11.4202	-0.786851	1.76801e-05	-1.77927	-1.08373
43506556	chr2:43506556:T:C	1.54806e-14	-3.24329e-10	-1.33972	8.16849e-05	-3.24329e-10	-1.33256
43507708	chr2:43507708:C:T	3.1712e-09	11.5717	-0.681398	1.85736e-05	-1.80078	-1.01291
43507739	chr2:43507739:A:C	1.58987e-14	-3.24329e-10	-1.31306	8.32489e-05	-3.24329e-10	-1.3136
43508031	chr2:43508031:G:T	1.87126e-14	-3.24329e-10	-1.15011	0.000101768	-3.24329e-10	-1.11273
43508214	chr2:43508214:T:C	1.27348e-08	12.8643	-0.583737	1.72544e-05	-1.98147	-0.9059
43509032	chr2:43509032:T:C	1.03513e-08	12.7845	-0.711154	1.57796e-05	-1.97562	-1.00109
43509141	chr2:43509141:C:A	1.53547e-14	-3.24329e-10	-1.34788	8.04984e-05	-3.24329e-10	-1.34719
43509377	chr2:43509377:G:A	1.5541e-14	-3.24329e-10	-1.33582	8.21032e-05	-3.24329e-10	-1.32745
43509830	chr2:43509830:T:C	1.22639e-08	12.9065	-0.663645	1.62027e-05	-1.98348	-0.966771
43509924	chr2:43509924:C:T	4.33592e-14	1.03707	-1.34686	3.32864e-05	-0.882035	-1.34825
43510301	chr2:43510301:T:C	8.21799e-14	0.329609	-3.46321e-10	0.000284372	-0.0851479	-3.46321e-10
43510313	chr2:43510313:G:C	1.65058e-14	-3.24329e-10	-1.27559	8.53824e-05	-3.24329e-10	-1.28829
43510830	chr2:43510830:G:A	2.51645e-14	-3.24329e-10	-0.853866	0.000133695	-3.24329e-10	-0.839871
43511034	chr2:43511034:T:C	6.79801e-15	-1.8814	-0.281277	4.24709e-05	-1.72548	-0.261136
43511256	chr2:43511256:C:T	3.42709e-15	-1.53133	-1.31627	2.4799e-05	-1.19641	-1.32822
43511695	chr2:43511695:T:C	8.93054e-14	-3.24329e-10	0.41276	0.0013004	-3.24329e-10	1.435
43511727	chr2:43511727:A:C	2.96974e-14	-3.24329e-10	-0.688241	0.000155961	-3.24329e-10	-0.685828
43511982	chr2:43511982:C:T	1.44792e-08	13.1086	-0.699721	1.54996e-05	-2.00162	-0.992997
43512197	chr2:43512197:T:G	2.8265e-14	-3.24329e-10	-0.737676	0.000147642	-3.24329e-10	-0.740644
43512598	chr2:43512598:A:G	8.26092e-09	12.5213	-0.673572	1.66067e-05	-1.95368	-0.971945
43512748	chr2:43512748:T:C	2.1477e-08	13.6467	-0.843502	1.35027e-05	-2.07976	-1.05279
43513207	chr2:43513207:G:A	6.134e-15	-0.917205	-1.34825	2.18333e-05	-1.30443	-1.34756
43513272	chr2:43513272:C:T	2.08751e-15	-2.08727	-1.25606	1.22864e-05	-1.97251	-1.25443
43513481	chr2:43513481:C:G	2.32751e-14	-3.24329e-10	-0.931917	0.000128144	-3.24329e-10	-0.88228
43513628	chr2:43513628:G:T	1.31005e-13	-0.153731	0.949663	0.00034311	-0.823693	0.926312
43513966	chr2:43513966:A:G	1.35298e-08	12.8788	-0.537669	1.78155e-05	-1.99526	-0.860106
43514301	chr2:43514301:A:G	4.76487e-15	-1.29328	-1.22475	1.176e-05	-2.05897	-1.21176
43515757	chr2:43515757:T:C	3.08008e-14	-3.24329e-10	-0.651761	0.000165125	-3.24329e-10	-0.62873
43515784	chr2:43515784:T:C	6.84938e-10	10.1542	-0.796409	2.05794e-05	-1.5932	-1.11794
43515873	chr2:43515873:T:C	1.64718e-14	-0.0754478	-1.2022	2.28984e-05	-1.40079	-1.20358
43516109	chr2:43516109:G:A	4.29802e-08	13.2481	0.24885	4.38284e-05	-2.08677	0.131616
43516283	chr2:43516283:A:G	1.56894e-14	-3.24329e-10	-1.32632	8.29702e-05	-3.24329e-10	-1.31695
43516352	chr2:43516352:C:T	3.27024e-09	11.8223	-0.901199	1.51899e-05	-1.7849	-1.22991
43516437	chr2:43516437:T:C	2.36617e-14	-3.24329e-10	-0.915442	0.000126153	-3.24329e-10	-0.897936
43516659	chr2:43516659:T:C	1.21461e-13	-3.24329e-10	0.720294	0.00243472	-3.24329e-10	2.06216
43516911	chr2:43516911:G:A	2.08402e-09	11.1434	-0.672858	1.96326e-05	-1.70132	-1.05692
43516960	chr2:43516960:T:C	1.81545e-14	-1.18038	-3.46321e-10	7.74072e-05	-1.38635	-3.46321e-10
43517322	chr2:43517322:T:C	2.53608e-14	0.491952	-1.33805	3.60807e-05	-0.810789	-1.33888
43517327	chr2:43517327:C:A	4.21147e-14	-0.338904	-3.46321e-10	0.000162053	-0.647505	-3.46321e-10
43517467	chr2:43517467:A:G	1.81035e-14	-3.24329e-10	-1.18319	9.75113e-05	-3.24329e-10	-1.15546
43517830	chr2:43517830:A:T	1.76668e-14	-3.24329e-10	-1.20762	9.23031e-05	-3.24329e-10	-1.21035
43517832	chr2:43517832:A:C	1.77847e-14	-1.20097	-3.46321e-10	7.35112e-05	-1.43799	-3.46321e-10
43518720	chr2:43518720:T:G	5.27732e-15	-1.06865	-1.34723	4.11066e-05	-0.671043	-1.34822
43518923	chr2:43518923:T:C	1.39851e-09	10.7431	-0.671511	2.09273e-05	-1.64478	-1.0496
43519697	chr2:43519697:C:T	2.17605e-13	-3.24329e-10	1.30338	0.0045111	-3.24329e-10	2.67886
43521175	chr2:43521175:G:A	1.8181e-14	-3.24329e-10	-1.17892	0.000101403	-3.24329e-10	-1.11632
43521228	chr2:43521228:ACAAGAAGGCAGGCAGG:A	1.55408e-09	11.3393	-1.16224	1.46247e-05	-1.71668	-1.33603
43521282	chr2:43521282:G:A	7.38912e-15	-2.07929	-3.46321e-10	4.11176e-05	-2.01899	-3.46321e-10
43521490	chr2:43521490:A:C	1.58063e-14	-3.24329e-10	-1.3189	8.41395e-05	-3.24329e-10	-1.30296
43521777	chr2:43521777:G:C	6.52479e-14	-3.24329e-10	0.0988917	0.000714049	-3.24329e-10	0.835519
43521799	chr2:43521799:T:C	2.20087e-14	-3.24329e-10	-0.987865	0.000120913	-3.24329e-10	-0.940364
43521815	chr2:43521815:A:G	2.11941e-14	-3.24329e-10	-1.02558	0.000112871	-3.24329e-10	-1.00918
43522180	chr2:43522180:T:C	7.39656e-15	-2.07829	-3.46321e-10	4.12558e-05	-2.01564	-3.46321e-10
43522297	chr2:43522297:T:G	3.91986e-09	12.4403	-1.33805	1.09695e-05	-2.02094	-1.31938
43522303	chr2:43522303:A:G	1.54892e-14	-3.24329e-10	-1.33916	8.07898e-05	-3.24329e-10	-1.34358
43523085	chr2:43523085:G:C	2.37937e-09	11.728	-1.12492	1.39205e-05	-1.77419	-1.32788
43523126	chr2:43523126:A:G	1.58902e-12	1.81679	1.47478	0.000166494	-2.07096	1.45048
43523227	chr2:43523227:T:C	6.20836e-14	-3.24329e-10	0.0491793	0.000343286	-3.24329e-10	0.103133
43523255	chr2:43523255:A:G	1.59394e-14	-3.24329e-10	-1.31051	8.50608e-05	-3.24329e-10	-1.29207
43523767	chr2:43523767:A:G	2.53645e-14	-3.24329e-10	-0.845951	0.000130689	-3.24329e-10	-0.862608
43523928	chr2:43523928:T:TG	1.80535e-14	-3.24329e-10	-1.18596	9.49435e-05	-3.24329e-10	-1.18215
43523929	chr2:43523929:T:G	1.79684e-14	-3.24329e-10	-1.19069	9.4491e-05	-3.24329e-10	-1.18693
43524230	chr2:43524230:T:A	1.93834e-14	-3.24329e-10	-1.11489	9.95979e-05	-3.24329e-10	-1.13429
43524246	chr2:43524246:T:A	2.26785e-13	-3.24329e-10	1.3447	0.00526661	-3.24329e-10	2.83371
43524266	chr2:43524266:A:G	1.68067e-14	-3.24329e-10	-1.25752	8.94654e-05	-3.24329e-10	-1.24158
43524341	chr2:43524341:T:C	3.18532e-09	12.2424	-1.34761	1.14817e-05	-2.0074	-1.28728
43525247	chr2:43525247:A:G	5.12422e-15	-1.10288	-1.34244	3.95612e-05	-0.710752	-1.34683
43525785	chr2:43525785:G:A	1.56863e-14	-3.24329e-10	-1.32651	8.16163e-05	-3.24329e-10	-1.3334
43525802	chr2:43525802:A:G	1.55903e-14	-3.24329e-10	-1.33265	8.12104e-05	-3.24329e-10	-1.33839
43526607	chr2:43526607:A:C	4.47702e-09	12.3323	-1.09715	1.28587e-05	-1.86275	-1.31866
43526767	chr2:43526767:A:G	4.07141e-15	-1.4307	-1.24461	1.12352e-05	-2.0824	-1.23398
43526774	chr2:43526774:A:C	9.44796e-09	12.8938	-0.91184	1.33153e-05	-1.96242	-1.1841
43526850	chr2:43526850:C:T	2.10857e-15	-2.06538	-1.26792	1.32221e-05	-1.88012	-1.27342
43527303	chr2:43527303:T:A	1.82321e-14	-3.24329e-10	-1.17612	9.83023e-05	-3.24329e-10	-1.14738
43527516	chr2:43527516:T:C	4.46497e-09	12.3465	-1.11406	1.27742e-05	-1.86364	-1.32436
43527561	chr2:43527561:G:A	3.59578e-14	-3.24329e-10	-0.496956	0.000191252	-3.24329e-10	-0.481839
43527710	chr2:43527710:T:C	3.83715e-14	-3.24329e-10	-0.431986	0.000204676	-3.24329e-10	-0.414002
43527853	chr2:43527853:C:T	2.04727e-14	0.174806	-1.23502	2.21361e-05	-1.37408	-1.26414
43528250	chr2:43528250:C:T	1.02786e-08	13.0723	-1.00608	1.23217e-05	-1.92804	-1.29603
43528277	chr2:43528277:C:A	1.89832e-14	-3.24329e-10	-1.13575	0.0001027	-3.24329e-10	-1.10361
43528392	chr2:43528392:A:C	7.42778e-09	12.7306	-0.989123	1.28378e-05	-1.89819	-1.28485
43528893	chr2:43528893:C:T	1.00745e-08	13.0343	-0.988115	1.24727e-05	-1.92271	-1.28917
43529589	chr2:43529589:T:A	1.78056e-13	-3.24329e-10	1.1028	0.00404865	-3.24329e-10	2.57071
43529791	chr2:43529791:T:C	5.17714e-15	-1.09424	-1.3408	3.9958e-05	-0.701638	-1.34596
43530018	chr2:43530018:A:G	1.54187e-14	-3.24329e-10	-1.34372	8.11591e-05	-3.24329e-10	-1.33902
43530154	chr2:43530154:A:T	2.31048e-09	11.5095	-0.935881	1.44994e-05	-1.80343	-1.25789
43530366	chr2:43530366:C:T	2.10949e-14	-3.24329e-10	-1.03027	0.000118879	-3.24329e-10	-0.957329
43530385	chr2:43530385:T:C	2.10998e-14	-3.24329e-10	-1.03004	0.000118911	-3.24329e-10	-0.957055
43530444	chr2:43530444:AT:A	1.32574e-13	-3.24329e-10	0.807836	0.00242534	-3.24329e-10	2.05829
43530866	chr2:43530866:TG:T	8.27669e-09	12.9866	-1.13691	1.18833e-05	-1.92417	-1.33613
43530883	chr2:43530883:T:C	5.03756e-15	-1.12778	-1.3346	3.8693e-05	-0.737875	-1.3419
43531060	chr2:43531060:A:G	3.60536e-09	12.1721	-1.15343	1.29241e-05	-1.83864	-1.3377
43531486	chr2:43531486:A:T	3.6278e-09	12.0772	-1.05237	1.35573e-05	-1.82678	-1.30173
43531729	chr2:43531729:TG:T	1.9002e-14	-3.24329e-10	-1.13476	0.00010315	-3.24329e-10	-1.09925
43532242	chr2:43532242:G:A	5.99416e-09	12.7118	-1.18482	1.20637e-05	-1.9	-1.34523
43532570	chr2:43532570:C:G	6.19574e-09	12.7166	-1.15651	1.21776e-05	-1.89525	-1.34058
43532641	chr2:43532641:T:C	1.56227e-14	-3.24329e-10	-1.33058	8.13484e-05	-3.24329e-10	-1.33669
43532730	chr2:43532730:T:C	2.2645e-14	-3.24329e-10	-0.959363	0.000124175	-3.24329e-10	-0.913743
43533233	chr2:43533233:G:T	4.93227e-15	-1.15949	-1.32402	3.72737e-05	-0.782808	-1.33434
43533257	chr2:43533257:G:A	1.90197e-14	-3.24329e-10	-1.13383	9.99801e-05	-3.24329e-10	-1.13046
43533280	chr2:43533280:C:T	4.71742e-14	-0.225456	-3.46321e-10	0.000418596	0.301475	-3.46321e-10
43533318	chr2:43533318:G:T	1.56245e-14	-3.24329e-10	-1.33046	8.25227e-05	-3.24329e-10	-1.32236
43533729	chr2:43533729:A:G	4.90112e-09	12.284	-0.95835	1.38092e-05	-1.89543	-1.21467
43533827	chr2:43533827:C:T	5.2945e-15	-1.09872	-1.31392	4.03677e-05	-0.710731	-1.32667
43533890	chr2:43533890:A:G	1.99122e-14	-3.24329e-10	-1.08797	0.00010463	-3.24329e-10	-1.085
43534039	chr2:43534039:T:C	1.60291e-14	-3.24329e-10	-1.3049	8.56246e-05	-3.24329e-10	-1.28546
43534160	chr2:43534160:A:G	1.18574e-08	13.4288	-1.21964	1.10286e-05	-1.99069	-1.34425
43534513	chr2:43534513:C:T	5.36355e-09	12.6191	-1.20327	1.22885e-05	-1.87945	-1.34731
43534633	chr2:43534633:G:A	1.92471e-14	-3.24329e-10	-1.12194	0.000107669	-3.24329e-10	-1.05637
43534919	chr2:43534919:A:G	6.25328e-13	2.41186	-0.0528814	3.61851e-05	-2.01617	-0.130611
43534963	chr2:43534963:T:C	4.41055e-14	-3.24329e-10	-0.292717	0.000221713	-3.24329e-10	-0.334048
43535056	chr2:43535056:A:G	4.23644e-15	-1.49718	-1.1384	1.24786e-05	-2.08679	-1.12463
43535077	chr2:43535077:T:C	1.14947e-13	-3.24329e-10	0.665167	0.00130979	-3.24329e-10	1.44219
43535848	chr2:43535848:C:G	2.37249e-09	11.7755	-1.17533	1.37823e-05	-1.76793	-1.34412
43535879	chr2:43535879:G:T	3.75864e-14	-3.24329e-10	-0.452659	0.000196212	-3.24329e-10	-0.456235
43536027	chr2:43536027:T:C	1.45496e-07	15.2091	-0.492712	2.58708e-05	-1.88576	-0.596559
43536044	chr2:43536044:C:T	1.57443e-14	-3.24329e-10	-1.32282	8.32782e-05	-3.24329e-10	-1.31324
43536092	chr2:43536092:G:A	5.66011e-09	12.3796	-0.909907	1.38789e-05	-1.84994	-1.25512
43536661	chr2:43536661:A:G	1.5735e-14	-3.24329e-10	-1.32341	8.16467e-05	-3.24329e-10	-1.33303
43537045	chr2:43537045:T:C	6.21856e-09	12.8309	-1.26716	1.38647e-05	-1.84875	-1.25733
43537686	chr2:43537686:A:G	1.69818e-09	11.5423	-1.27654	1.31411e-05	-1.81155	-1.34814
43537689	chr2:43537689:G:A	3.7176e-15	-1.42068	-1.34555	2.89216e-05	-1.02311	-1.34773
43537871	chr2:43537871:T:C	1.68272e-14	-1.2563	-3.46321e-10	5.76009e-05	-1.68189	-3.46321e-10
43537919	chr2:43537919:G:A	6.51761e-14	0.0977906	-3.46321e-10	0.000598784	0.659469	-3.46321e-10
43537958	chr2:43537958:T:G	4.01816e-15	-1.34204	-1.34644	2.99923e-05	-0.993462	-1.34103
43538207	chr2:43538207:T:C	2.65781e-14	-3.24329e-10	-0.799215	0.000138848	-3.24329e-10	-0.80205
43538553	chr2:43538553:T:C	1.5447e-14	-3.24329e-10	-1.34189	8.05448e-05	-3.24329e-10	-1.34662
43538971	chr2:43538971:T:C	5.12575e-13	2.31231	-0.152163	3.22764e-05	-2.02845	-0.232649
43538992	chr2:43538992:A:G	7.39687e-14	-3.24329e-10	0.22434	0.000432147	-3.24329e-10	0.333334
43539015	chr2:43539015:T:C	3.15948e-13	-3.24329e-10	1.67627	0.00428524	-3.24329e-10	2.6275
43539533	chr2:43539533:T:C	1.15084e-14	-1.63622	-3.46321e-10	5.0638e-05	-1.81073	-3.46321e-10
43539635	chr2:43539635:C:T	3.53741e-14	-0.513323	-3.46321e-10	0.000273899	-0.122672	-3.46321e-10
43539833	chr2:43539833:A:T	5.67689e-15	-0.995148	-1.34775	4.49089e-05	-0.582928	-1.34787
43539900	chr2:43539900:G:A	1.82197e-14	-1.89009	0.713287	0.000164642	-1.35017	0.71851
43540050	chr2:43540050:T:C	1.21083e-11	6.62127	-1.29892	2.41319e-05	-1.21872	-1.33318
43540239	chr2:43540239:A:G	4.3382e-14	-3.24329e-10	-0.309257	0.00024122	-3.24329e-10	-0.249721
43540835	chr2:43540835:T:C	1.55897e-14	-3.24329e-10	-1.33269	8.12458e-05	-3.24329e-10	-1.33795
43541311	chr2:43541311:CTTT:C	2.89216e-14	-3.24329e-10	-0.714714	0.000152183	-3.24329e-10	-0.710345
43541393	chr2:43541393:A:G	2.06021e-14	-3.24329e-10	-1.05391	0.000109372	-3.24329e-10	-1.04068
43541757	chr2:43541757:G:C	3.9796e-14	-0.395535	-3.46321e-10	0.000315333	0.0181976	-3.46321e-10
43541972	chr2:43541972:C:T	1.80459e-13	-3.24329e-10	1.1162	0.00413935	-3.24329e-10	2.59286
43542257	chr2:43542257:C:T	1.90154e-14	-1.68103	0.546975	0.000108212	-1.59571	0.544372
43542717	chr2:43542717:T:A	1.53704e-14	-3.24329e-10	-1.34686	8.07541e-05	-3.24329e-10	-1.34402
43543111	chr2:43543111:G:C	1.04305e-13	-3.24329e-10	0.568018	0.0011349	-3.24329e-10	1.29887
43543148	chr2:43543148:G:C	7.68732e-15	-2.03973	-3.46321e-10	3.85256e-05	-2.08411	-3.46321e-10
43543543	chr2:43543543:CCTGA:C	9.73073e-14	-3.24329e-10	0.498572	0.00052541	-3.24329e-10	0.528747
43543631	chr2:43543631:G:A	7.28571e-14	-3.24329e-10	0.209198	0.000390229	-3.24329e-10	0.231303
43544131	chr2:43544131:C:T	2.46107e-14	-0.876121	-3.46321e-10	8.68792e-05	-1.27091	-3.46321e-10
43544982	chr2:43544982:C:T	2.42597e-14	-1.28095	0.390463	6.68352e-05	-1.90901	0.375803
43545074	chr2:43545074:T:G	1.54761e-14	-3.24329e-10	-1.34001	8.15505e-05	-3.24329e-10	-1.33421
43545090	chr2:43545090:T:C	5.31388e-15	-1.06853	-1.34045	3.10058e-05	-0.962165	-1.33909
43545160	chr2:43545160:A:G	4.95872e-15	-1.13855	-1.33961	3.34051e-05	-0.886873	-1.33985
43545252	chr2:43545252:A:G	4.94968e-15	-1.14043	-1.33955	3.35201e-05	-0.883246	-1.34004
43545272	chr2:43545272:T:C	5.90081e-14	-3.24329e-10	-0.00162796	0.000340188	-3.24329e-10	0.0940666
43545328	chr2:43545328:T:A	1.55799e-14	-3.24329e-10	-1.33332	8.28582e-05	-3.24329e-10	-1.3183
43545624	chr2:43545624:T:G	1.66709e-14	-3.24329e-10	-1.26563	8.825e-05	-3.24329e-10	-1.25526
43546463	chr2:43546463:G:A	1.97161e-14	-3.24329e-10	-1.09787	0.000101474	-3.24329e-10	-1.11563
43546707	chr2:43546707:G:C	1.53645e-14	-3.24329e-10	-1.34724	8.04254e-05	-3.24329e-10	-1.3481
43546772	chr2:43546772:A:G	1.45341e-14	-0.763403	-0.6394	2.0592e-05	-2.07114	-0.639385
43546929	chr2:43546929:T:G	2.56656e-14	-3.24329e-10	-0.834149	0.000135223	-3.24329e-10	-0.828507
43547764	chr2:43547764:T:C	6.20682e-15	-0.967449	-1.2862	2.71993e-05	-1.09084	-1.34139
43547815	chr2:43547815:C:T	1.8907e-14	-3.24329e-10	-1.13977	9.8914e-05	-3.24329e-10	-1.14118
43548058	chr2:43548058:T:G	1.33488e-13	-3.24329e-10	0.814707	0.00157977	-3.24329e-10	1.6296
43548068	chr2:43548068:A:G	4.94837e-15	-1.14549	-1.33476	3.35686e-05	-0.879158	-1.34268
43548170	chr2:43548170:C:A	0.0427039	26.7525	0.55348	1.01588e-05	-2.08727	-1.32982
43548451	chr2:43548451:T:C	1.69377e-14	-3.24329e-10	-1.24976	8.84963e-05	-3.24329e-10	-1.25247
43548544	chr2:43548544:T:A	5.40564e-15	-1.07467	-1.31719	3.11887e-05	-0.947541	-1.34783
43548719	chr2:43548719:GA:G	1.53129e-13	-3.24329e-10	0.951982	0.00200339	-3.24329e-10	1.86716
43548919	chr2:43548919:G:A	8.10598e-14	-3.24329e-10	0.315885	0.000826777	-3.24329e-10	0.982103
43549400	chr2:43549400:C:T	5.1706e-14	-3.24329e-10	-0.133728	0.000285491	-3.24329e-10	-0.0812203
43549450	chr2:43549450:T:C	7.57033e-15	-2.05507	-3.46321e-10	3.84042e-05	-2.08726	-3.46321e-10
43549567	chr2:43549567:T:A	1.02526e-14	-1.75177	-3.46321e-10	7.15391e-05	-1.46519	-3.46321e-10
43549655	chr2:43549655:G:GT	1.7184e-13	-3.24329e-10	1.06726	0.00383414	-3.24329e-10	2.51627
43549714	chr2:43549714:T:C	1.02733e-14	-0.401707	-1.34805	1.48998e-05	-1.68939	-1.34469
43549844	chr2:43549844:T:C	1.54445e-14	-3.24329e-10	-1.34205	8.0637e-05	-3.24329e-10	-1.34547
43549965	chr2:43549965:AC:A	2.50776e-09	11.8923	-1.23672	1.45337e-05	-1.7787	-1.28026
43549969	chr2:43549969:A:G	1.59578e-14	-3.24329e-10	-1.30935	8.17733e-05	-3.24329e-10	-1.33148
43550515	chr2:43550515:T:A	1.10563e-14	-0.350926	-1.32538	2.02491e-05	-1.38076	-1.34656
43550825	chr2:43550825:C:T	0.0146113	25.5947	0.638804	1.03899e-05	-2.07801	-1.31658
43551295	chr2:43551295:G:A	1.53883e-14	-3.24329e-10	-1.34569	8.09082e-05	-3.24329e-10	-1.34212
43551331	chr2:43551331:A:C	2.93597e-09	11.9786	-1.1654	1.36139e-05	-1.80327	-1.32108
43551547	chr2:43551547:A:G	1.55275e-14	-3.24329e-10	-1.33669	8.0774e-05	-3.24329e-10	-1.34378
43552020	chr2:43552020:T:C	1.81945e-14	-3.24329e-10	-1.17818	0.000100481	-3.24329e-10	-1.12547
43552149	chr2:43552149:A:G	1.55142e-14	-3.24329e-10	-1.33755	8.19228e-05	-3.24329e-10	-1.32965
43552526	chr2:43552526:T:C	6.42087e-15	-0.936778	-1.28297	2.73942e-05	-1.07992	-1.34518
43552888	chr2:43552888:C:G	5.6014e-14	-3.24329e-10	-0.0537	0.000309881	-3.24329e-10	0.000755245
43553322	chr2:43553322:T:C	7.00264e-15	-0.851555	-1.28146	2.47293e-05	-1.18696	-1.34049
43553629	chr2:43553629:T:C	3.79507e-14	-3.24329e-10	-0.443014	0.0003348	-3.24329e-10	0.0781012
43553803	chr2:43553803:T:C	5.76974e-15	-1.0042	-1.32247	2.90207e-05	-1.02064	-1.34678
43554221	chr2:43554221:C:T	1.10251e-14	-0.372541	-1.30659	2.06561e-05	-1.35921	-1.34821
43554404	chr2:43554404:A:T	1.67514e-14	-1.26082	-3.46321e-10	6.73432e-05	-1.52563	-3.46321e-10
43554869	chr2:43554869:G:A	1.89386e-14	-3.24329e-10	-1.1381	9.89065e-05	-3.24329e-10	-1.14126
43555005	chr2:43555005:G:A	4.11348e-14	-3.24329e-10	-0.362446	0.00021426	-3.24329e-10	-0.36824
43555052	chr2:43555052:G:C	8.20974e-15	-1.97398	-3.46321e-10	3.93114e-05	-2.06392	-3.46321e-10
43555620	chr2:43555620:T:C	1.54808e-14	-3.24329e-10	-1.3397	8.06915e-05	-3.24329e-10	-1.3448
43555729	chr2:43555729:C:T	2.85226e-14	-0.23473	-0.493876	4.02941e-05	-1.53275	-0.506472
43556002	chr2:43556002:A:G	5.2999e-15	-1.11371	-1.29791	3.4852e-05	-1.00704	-1.17728
43556155	chr2:43556155:A:T	1.01087e-14	-0.421919	-1.34399	2.10647e-05	-1.40761	-1.28022
43556575	chr2:43556575:C:G	1.75227e-14	-3.24329e-10	-1.2158	9.0523e-05	-3.24329e-10	-1.22983
43556698	chr2:43556698:G:A	9.95004e-14	0.52086	-3.46321e-10	0.00033237	0.0708181	-3.46321e-10
43556769	chr2:43556769:C:G	1.76094e-14	-3.24329e-10	-1.21087	9.64559e-05	-3.24329e-10	-1.16635
43556820	chr2:43556820:T:C	1.62887e-14	-3.24329e-10	-1.28883	8.66575e-05	-3.24329e-10	-1.27347
43556834	chr2:43556834:A:G	4.14494e-13	-3.24329e-10	1.94776	0.0114853	-3.24329e-10	3.61339
43557064	chr2:43557064:T:C	5.8116e-15	-1.03303	-1.28641	3.33067e-05	-1.08014	-1.14953
43557161	chr2:43557161:C:T	1.57588e-14	-3.24329e-10	-1.3219	8.37212e-05	-3.24329e-10	-1.30794
43557558	chr2:43557558:A:G	7.33576e-15	-2.08654	-3.46321e-10	3.95363e-05	-2.05821	-3.46321e-10
43558370	chr2:43558370:T:C	1.91061e-14	-3.24329e-10	-1.12929	0.000105521	-3.24329e-10	-1.07652
43558663	chr2:43558663:A:G	5.04568e-15	-1.12888	-1.33189	3.18436e-05	-0.927661	-1.34694
43559023	chr2:43559023:A:G	8.71319e-15	-1.91446	-3.46321e-10	4.05342e-05	-2.03329	-3.46321e-10
43559062	chr2:43559062:A:G	4.60611e-14	-3.24329e-10	-0.249333	0.000532024	-3.24329e-10	0.541256
43559154	chr2:43559154:G:C	1.93258e-14	-3.24329e-10	-1.11786	0.000105089	-3.24329e-10	-1.08063
43559446	chr2:43559446:C:T	2.14521e-15	-2.05007	-1.26599	1.3639e-05	-1.86079	-1.26171
43559583	chr2:43559583:C:T	5.1315e-14	-3.24329e-10	-0.141319	0.000257289	-3.24329e-10	-0.185233
43559679	chr2:43559679:G:A	0.0727766	27.114	0.72507	1.07398e-05	-2.0594	-1.30207
43559968	chr2:43559968:T:C	4.31272e-10	10.1702	-1.27499	1.64448e-05	-1.74997	-1.18546
43560437	chr2:43560437:G:A	1.20031e-14	-0.458001	-1.13614	2.33648e-05	-1.31381	-1.27038
43560521	chr2:43560521:G:A	1.31913e-14	-1.49974	-3.46321e-10	5.48804e-05	-1.73027	-3.46321e-10
43560552	chr2:43560552:G:C	1.54575e-14	-3.24329e-10	-1.34121	8.05832e-05	-3.24329e-10	-1.34614
43560619	chr2:43560619:G:C	8.69404e-15	-0.719043	-1.19762	2.76384e-05	-1.10304	-1.31319
43560860	chr2:43560860:C:T	8.03349e-15	-0.730994	-1.26469	2.69185e-05	-1.10375	-1.33887
43562092	chr2:43562092:T:C	6.38724e-15	-1.90007	-0.324933	4.36012e-05	-1.64145	-0.318892
43562432	chr2:43562432:G:A	9.76793e-14	0.502388	-3.46321e-10	0.000284523	-0.0846182	-3.46321e-10
43562741	chr2:43562741:A:T	1.53516e-14	-3.24329e-10	-1.34808	8.04622e-05	-3.24329e-10	-1.34764
43563120	chr2:43563120:T:C	5.61344e-15	-1.0408	-1.31334	3.15633e-05	-1.07832	-1.20511
43563208	chr2:43563208:A:T	1.36019e-14	-1.30614	-0.162952	0.000117989	-0.795073	-0.169765
43563794	chr2:43563794:G:C	2.04353e-14	-3.24329e-10	-1.06204	0.000107537	-3.24329e-10	-1.0576
43563902	chr2:43563902:T:A	9.95631e-15	-1.7811	-3.46321e-10	6.84413e-05	-1.50946	-3.46321e-10
43564379	chr2:43564379:C:T	7.39894e-15	-2.07796	-3.46321e-10	3.84848e-05	-2.08517	-3.46321e-10
43564424	chr2:43564424:T:C	8.99337e-15	-0.787638	-1.09518	2.6421e-05	-1.3615	-1.09977
43564521	chr2:43564521:T:G	1.53907e-14	-3.24329e-10	-1.34554	8.04684e-05	-3.24329e-10	-1.34757
43564600	chr2:43564600:T:C	1.61518e-14	-3.24329e-10	-1.29727	8.59345e-05	-3.24329e-10	-1.28185
43564627	chr2:43564627:A:G	4.31554e-15	-1.28337	-1.33371	4.51911e-05	-0.673043	-1.25149
43565166	chr2:43565166:G:A	1.04715e-12	-3.24329e-10	2.87453	0.03164	-3.24329e-10	4.62674
43565407	chr2:43565407:G:A	2.77653e-15	-2.05783	-1.00027	1.44303e-05	-2.07241	-0.993693
43565980	chr2:43565980:C:T	1.05996e-14	-0.452998	-1.26549	2.35539e-05	-1.2363	-1.33984
43566876	chr2:43566876:T:C	1.54871e-14	-3.24329e-10	-1.3393	8.19611e-05	-3.24329e-10	-1.32919
43567937	chr2:43567937:T:A	7.50993e-15	-0.839153	-1.22392	2.63537e-05	-1.14677	-1.31706
43568941	chr2:43568941:A:G	1.69225e-14	-3.24329e-10	-1.25066	8.99355e-05	-3.24329e-10	-1.23634
43568996	chr2:43568996:T:A	7.69292e-10	10.7343	-1.26039	3.80489e-05	-1.83395	-0.262605
43569168	chr2:43569168:G:T	1.86253e-14	-3.24329e-10	-1.15478	9.79603e-05	-3.24329e-10	-1.15087
43569299	chr2:43569299:T:C	1.93377e-14	-3.24329e-10	-1.11725	0.000101624	-3.24329e-10	-1.11415
43569436	chr2:43569436:T:G	1.82179e-14	-3.24329e-10	-1.1769	9.93308e-05	-3.24329e-10	-1.13698
43569548	chr2:43569548:G:A	1.61546e-14	-3.24329e-10	-1.2971	8.65359e-05	-3.24329e-10	-1.27487
43569672	chr2:43569672:T:A	8.74892e-14	-3.24329e-10	0.392213	0.000974753	-3.24329e-10	1.14675
43570008	chr2:43570008:C:A	1.81372e-14	-3.24329e-10	-1.18134	9.8232e-05	-3.24329e-10	-1.1481
43570079	chr2:43570079:A:C	2.4845e-14	-3.24329e-10	-0.866645	0.000191717	-3.24329e-10	-0.479412
43570480	chr2:43570480:C:T	9.90252e-15	-0.529692	-1.25682	1.54783e-05	-1.73128	-1.26471
43570571	chr2:43570571:G:A	1.02781e-14	-0.405453	-1.34384	2.44239e-05	-1.28511	-1.25476
43571653	chr2:43571653:G:A	1.02016e-14	-0.408577	-1.34818	2.39605e-05	-1.27033	-1.28869
43571931	chr2:43571931:C:T	1.44126e-14	-1.90786	0.496661	0.000103013	-1.60659	0.506021
43572236	chr2:43572236:G:A	6.2035e-14	-3.24329e-10	0.0483963	0.00080546	-3.24329e-10	0.955982
43572636	chr2:43572636:T:C	1.04549e-14	-0.39225	-1.33998	2.01788e-05	-1.4732	-1.2576
43572698	chr2:43572698:T:C	9.5968e-15	-1.81787	-3.46321e-10	6.2028e-05	-1.60785	-3.46321e-10
43573008	chr2:43573008:C:T	1.7814e-14	-3.24329e-10	-1.19932	9.76977e-05	-3.24329e-10	-1.15355
43573034	chr2:43573034:G:C	1.56991e-14	-3.24329e-10	-1.3257	8.12974e-05	-3.24329e-10	-1.33732
43573054	chr2:43573054:G:A	4.56061e-14	-3.24329e-10	-0.259261	0.000434625	-3.24329e-10	0.339052
43573115	chr2:43573115:C:A	2.17749e-13	-3.24329e-10	1.30404	0.00427298	-3.24329e-10	2.62464
43573349	chr2:43573349:T:C	4.61314e-14	-3.24329e-10	-0.247808	0.000441799	-3.24329e-10	0.355424
43573704	chr2:43573704:G:A	2.20523e-14	-3.24329e-10	-0.985883	0.000115422	-3.24329e-10	-0.98684
43573712	chr2:43573712:ATAC:A	1.61262e-14	-3.24329e-10	-1.29886	8.44083e-05	-3.24329e-10	-1.29977
43573720	chr2:43573720:T:C	1.77683e-14	-3.24329e-10	-1.20188	9.33571e-05	-3.24329e-10	-1.199
43573750	chr2:43573750:T:C	1.01936e-14	-0.668425	-1.08911	2.65065e-05	-1.31781	-1.14023
43573887	chr2:43573887:T:C	4.67305e-14	-3.24329e-10	-0.234905	0.00045003	-3.24329e-10	0.373882
43574018	chr2:43574018:A:C	1.80223e-14	-3.24329e-10	-1.18769	9.47396e-05	-3.24329e-10	-1.1843
43574150	chr2:43574150:A:G	2.18805e-13	-3.24329e-10	1.30888	0.00429837	-3.24329e-10	2.63056
43574573	chr2:43574573:A:G	9.02251e-15	-0.541298	-1.33828	2.24165e-05	-1.37355	-1.25208
43574849	chr2:43574849:C:T	1.97718e-14	-3.24329e-10	-1.09505	0.000107881	-3.24329e-10	-1.05441
43575014	chr2:43575014:T:C	1.87584e-14	-3.24329e-10	-1.14766	0.000101922	-3.24329e-10	-1.11123
43575208	chr2:43575208:T:A	7.82436e-15	-1.04903	-0.973035	4.06485e-05	-1.00862	-1.02185
43575241	chr2:43575241:C:G	1.23135e-14	-1.17415	-0.394454	8.03234e-05	-0.917124	-0.432246
43575363	chr2:43575363:T:C	3.45637e-15	-1.5567	-1.28238	1.07188e-05	-2.08516	-1.27827
43575684	chr2:43575684:A:G	1.58738e-14	-3.24329e-10	-1.31463	8.42197e-05	-3.24329e-10	-1.302
43575700	chr2:43575700:A:C	3.98142e-15	-1.76649	-0.931173	2.70291e-05	-1.5138	-0.924714
43575851	chr2:43575851:A:G	1.60811e-14	-3.24329e-10	-1.30166	8.59846e-05	-3.24329e-10	-1.28126
43576089	chr2:43576089:T:A	7.45655e-15	-0.727248	-1.34296	2.54375e-05	-1.2312	-1.26801
43576232	chr2:43576232:A:T	5.41693e-14	-3.24329e-10	-0.0871871	0.000303206	-3.24329e-10	-0.0210179
43576329	chr2:43576329:T:A	7.27533e-14	-3.24329e-10	0.207772	0.000780862	-3.24329e-10	0.924967
43576587	chr2:43576587:G:A	3.33307e-11	7.5944	-1.25947	3.79787e-05	-1.48707	-0.611336
43576673	chr2:43576673:A:G	1.03757e-14	-0.614133	-1.1257	2.43091e-05	-1.37316	-1.17142
43576758	chr2:43576758:A:C	9.51438e-15	-0.488772	-1.33773	2.12171e-05	-1.4292	-1.25143
43577090	chr2:43577090:T:C	9.0035e-15	-0.828068	-1.05362	3.05676e-05	-1.20722	-1.10827
43577195	chr2:43577195:C:T	8.03495e-15	-1.9955	-3.46321e-10	4.61392e-05	-1.90377	-3.46321e-10
43577265	chr2:43577265:A:G	3.95259e-14	-3.24329e-10	-0.402347	0.000211893	-3.24329e-10	-0.379351
43577352	chr2:43577352:G:A	2.89772e-14	-3.24329e-10	-0.712791	0.000152507	-3.24329e-10	-0.708219
43577526	chr2:43577526:G:T	4.19601e-14	-3.24329e-10	-0.342583	0.000392361	-3.24329e-10	0.236751
43577794	chr2:43577794:A:C	7.57988e-11	8.43701	-1.28047	1.34876e-05	-1.7854	-1.34826
43577955	chr2:43577955:A:G	7.80768e-14	-3.24329e-10	0.278391	0.000850301	-3.24329e-10	1.01016
43578089	chr2:43578089:C:T	1.00949e-10	7.85914	-0.41607	3.11517e-05	-1.74604	-0.550519
43578238	chr2:43578238:G:A	4.22691e-11	7.85947	-1.28696	3.29758e-05	-1.54574	-0.693915
43578600	chr2:43578600:C:T	1.06295e-10	8.03497	-0.540301	2.68817e-05	-1.77884	-0.66514
43578733	chr2:43578733:A:C	4.0988e-13	-3.24329e-10	1.93656	0.0113319	-3.24329e-10	3.59995
43578954	chr2:43578954:C:G	7.58995e-15	-0.776697	-1.27578	3.05074e-05	-1.20303	-1.11443
43579033	chr2:43579033:C:T	1.15577e-14	-0.396384	-1.23557	1.69073e-05	-1.66337	-1.24432
43579214	chr2:43579214:C:T	6.28682e-11	8.25501	-1.28551	1.45723e-05	-1.71332	-1.34299
43579599	chr2:43579599:A:T	1.55096e-14	-3.24329e-10	-1.33784	8.0676e-05	-3.24329e-10	-1.34499
43579714	chr2:43579714:T:C	1.56375e-14	-3.24329e-10	-1.32963	8.11185e-05	-3.24329e-10	-1.33952
43579840	chr2:43579840:A:T	2.08158e-14	-3.24329e-10	-1.04359	0.000112296	-3.24329e-10	-1.01429
43579951	chr2:43579951:T:C	8.05433e-11	7.76891	-0.551661	2.77587e-05	-1.73626	-0.675619
43580007	chr2:43580007:C:T	5.19371e-14	-3.24329e-10	-0.129269	0.000272959	-3.24329e-10	-0.126111
43580117	chr2:43580117:C:T	5.01928e-14	-3.24329e-10	-0.16343	0.000490602	-3.24329e-10	0.460201
43580163	chr2:43580163:T:A	1.70702e-14	-3.24329e-10	-1.24197	9.14035e-05	-3.24329e-10	-1.22015
43580173	chr2:43580173:C:T	1.94779e-14	-3.24329e-10	-1.11002	0.000108063	-3.24329e-10	-1.05272
43580307	chr2:43580307:G:A	1.69411e-14	-3.24329e-10	-1.24956	8.68904e-05	-3.24329e-10	-1.27078
43580407	chr2:43580407:AAC:A	3.11518e-15	-1.6068	-1.33622	1.01201e-05	-2.08624	-1.33466
43580422	chr2:43580422:T:C	5.92488e-11	8.19209	-1.28189	3.09975e-05	-1.62539	-0.676138
43580496	chr2:43580496:CCTTTT:C	5.96349e-11	8.20082	-1.28413	3.06724e-05	-1.62848	-0.683584
43580711	chr2:43580711:T:C	7.42986e-11	7.5903	-0.453753	2.9404e-05	-1.80068	-0.553621
43580895	chr2:43580895:C:A	1.35024e-10	8.25488	-0.520976	2.65281e-05	-1.80923	-0.647996
43580926	chr2:43580926:C:T	1.12828e-14	-1.73091	0.0748852	5.47664e-05	-1.82058	0.0882295
43581035	chr2:43581035:A:G	1.82246e-14	-3.24329e-10	-1.17653	9.3868e-05	-3.24329e-10	-1.19354
43581351	chr2:43581351:A:G	6.81863e-11	7.732	-0.681307	2.49649e-05	-1.73116	-0.786804
43581950	chr2:43581950:A:G	1.90981e-14	-3.24329e-10	-1.12971	0.000103883	-3.24329e-10	-1.09217
43581960	chr2:43581960:G:T	1.86708e-14	-3.24329e-10	-1.15234	0.000101357	-3.24329e-10	-1.11678
43582072	chr2:43582072:T:C	1.67014e-14	-3.24329e-10	-1.26381	8.58708e-05	-3.24329e-10	-1.28259
43582208	chr2:43582208:G:C	3.99375e-06	18.6015	-0.572834	1.04171e-05	-2.0842	-1.30778
43582217	chr2:43582217:C:T	1.53844e-14	-3.24329e-10	-1.34595	8.08726e-05	-3.24329e-10	-1.34256
43582374	chr2:43582374:G:A	1.39279e-14	-0.21612	-1.22929	1.86778e-05	-1.57006	-1.23804
43582898	chr2:43582898:C:T	1.61418e-14	-3.24329e-10	-1.29789	8.44897e-05	-3.24329e-10	-1.2988
43582957	chr2:43582957:C:T	2.7382e-14	-3.24329e-10	-0.769415	0.000138944	-3.24329e-10	-0.801362
43582978	chr2:43582978:T:A	1.57606e-14	-3.24329e-10	-1.32179	8.47201e-05	-3.24329e-10	-1.29608
43583207	chr2:43583207:T:C	7.3825e-15	-2.08019	-3.46321e-10	4.04468e-05	-2.03544	-3.46321e-10
43583228	chr2:43583228:C:T	3.67253e-14	-3.24329e-10	-0.475836	0.000191316	-3.24329e-10	-0.481507
43583425	chr2:43583425:C:T	3.3124e-11	7.03411	-0.705403	2.92554e-05	-1.51281	-0.846555
43583507	chr2:43583507:T:C	3.96113e-11	7.72025	-1.21268	1.55796e-05	-1.73454	-1.25493
43583520	chr2:43583520:A:T	1.53649e-14	-3.24329e-10	-1.34721	8.07006e-05	-3.24329e-10	-1.34469
43583600	chr2:43583600:T:C	1.19374e-11	6.57768	-1.26955	1.99883e-05	-1.4307	-1.30959
43583809	chr2:43583809:G:A	2.01291e-15	-2.08067	-1.29905	1.27608e-05	-1.88733	-1.30173
43583901	chr2:43583901:A:G	2.52282e-14	-3.24329e-10	-0.851339	0.000132106	-3.24329e-10	-0.851827
43584100	chr2:43584100:C:T	2.97063e-11	6.95707	-0.737262	2.87947e-05	-1.50383	-0.871406
43584173	chr2:43584173:G:A	1.54421e-14	-3.24329e-10	-1.34221	8.05975e-05	-3.24329e-10	-1.34596
43584402	chr2:43584402:C:T	1.53624e-14	-3.24329e-10	-1.34738	8.06763e-05	-3.24329e-10	-1.34499
43584476	chr2:43584476:G:C	1.8782e-13	-3.24329e-10	1.15618	0.00357115	-3.24329e-10	2.44521
43585041	chr2:43585041:G:A	6.89438e-11	7.75578	-0.694031	2.40393e-05	-1.77041	-0.785331
43585056	chr2:43585056:C:T	2.1301e-14	-3.24329e-10	-1.02055	0.000114003	-3.24329e-10	-0.99921
43585178	chr2:43585178:G:A	1.23179e-10	8.35709	-0.714998	2.1716e-05	-1.8404	-0.816982
43585471	chr2:43585471:T:C	1.55432e-14	-3.24329e-10	-1.33568	8.29876e-05	-3.24329e-10	-1.31674
43585566	chr2:43585566:AGATAGATAGAT:A	1.67334e-14	-3.24329e-10	-1.26189	0.000108172	-3.24329e-10	-1.05171
43585568	chr2:43585568:AT:A	2.08262e-14	-3.24329e-10	-1.04309	9.88189e-05	-3.24329e-10	-1.14214
43585574	chr2:43585574:AGAT:A	7.77713e-15	-2.02811	-3.46321e-10	4.0102e-05	-2.044	-3.46321e-10
43586028	chr2:43586028:G:A	2.20228e-14	-3.24329e-10	-0.987223	0.00011419	-3.24329e-10	-0.997567
43586162	chr2:43586162:A:G	1.89424e-14	-3.24329e-10	-1.1379	0.000102968	-3.24329e-10	-1.10101
43586179	chr2:43586179:C:T	1.68363e-14	-3.24329e-10	-1.25576	8.64788e-05	-3.24329e-10	-1.27553
43587223	chr2:43587223:C:T	3.84046e-14	-3.24329e-10	-0.431124	0.00021283	-3.24329e-10	-0.37494
43587845	chr2:43587845:C:T	6.77786e-11	8.35661	-1.31191	1.42404e-05	-1.74003	-1.33932
43587908	chr2:43587908:A:G	1.92088e-14	-3.24329e-10	-1.12393	0.000104506	-3.24329e-10	-1.08618
43587984	chr2:43587984:G:A	1.73439e-14	-3.24329e-10	-1.22606	9.06426e-05	-3.24329e-10	-1.22851
43588806	chr2:43588806:A:G	1.67433e-10	9.28898	-1.33994	1.2342e-05	-1.90306	-1.31936
43588897	chr2:43588897:T:C	1.92451e-14	-3.24329e-10	-1.12205	0.000104721	-3.24329e-10	-1.08414
43589333	chr2:43589333:C:A	1.62041e-14	-3.24329e-10	-1.29404	8.35932e-05	-3.24329e-10	-1.30947
43589825	chr2:43589825:G:A	2.66314e-14	-3.24329e-10	-0.797211	0.000236695	-3.24329e-10	-0.268658
43589937	chr2:43589937:C:G	2.22056e-10	9.53132	-1.29994	1.17736e-05	-1.92418	-1.3454
43590107	chr2:43590107:A:G	8.84208e-15	-1.89978	-3.46321e-10	4.14474e-05	-2.01101	-3.46321e-10
43590639	chr2:43590639:C:T	1.70897e-14	-3.24329e-10	-1.24083	8.85741e-05	-3.24329e-10	-1.25159
43590724	chr2:43590724:C:T	3.64482e-14	-3.24329e-10	-0.483409	0.000365701	-3.24329e-10	0.166384
43590791	chr2:43590791:A:G	2.04768e-14	-3.24329e-10	-1.06001	0.000109313	-3.24329e-10	-1.04122
43590811	chr2:43590811:CT:C	8.39319e-15	-0.699728	-1.25215	1.44544e-05	-1.80318	-1.26125
43590938	chr2:43590938:T:C	1.5393e-14	-3.24329e-10	-1.34539	8.10047e-05	-3.24329e-10	-1.34092
43591341	chr2:43591341:C:T	1.51956e-14	-0.679209	-0.679087	3.95401e-05	-1.33932	-0.718794
43591421	chr2:43591421:ACTTTT:A	2.07347e-14	-3.24329e-10	-1.04749	0.000110159	-3.24329e-10	-1.0335
43592514	chr2:43592514:T:C	2.03857e-14	-3.24329e-10	-1.06447	0.000108762	-3.24329e-10	-1.04627
43593214	chr2:43593214:G:A	1.54148e-14	-3.24329e-10	-1.34397	8.04651e-05	-3.24329e-10	-1.34761
43593229	chr2:43593229:T:C	1.90873e-14	-3.24329e-10	-1.13028	0.0001002	-3.24329e-10	-1.12827
43593307	chr2:43593307:G:C	9.63826e-15	-1.81356	-3.46321e-10	4.34579e-05	-1.96364	-3.46321e-10
43593410	chr2:43593410:A:T	1.39068e-14	-0.165019	-1.28191	1.8049e-05	-1.5463	-1.29604
43593669	chr2:43593669:C:T	1.8845e-14	-3.24329e-10	-1.14305	0.000102473	-3.24329e-10	-1.10583
43594047	chr2:43594047:T:G	8.11174e-15	-0.730085	-1.2559	1.4156e-05	-1.81944	-1.26585
43594321	chr2:43594321:T:C	3.48834e-14	-3.24329e-10	-0.52729	0.000194136	-3.24329e-10	-0.466874
43594478	chr2:43594478:G:A	5.14005e-10	9.85884	-0.788151	1.4597e-05	-1.71083	-1.34379
43594778	chr2:43594778:A:G	4.553e-14	-3.24329e-10	-0.26093	0.000253434	-3.24329e-10	-0.200327
43594867	chr2:43594867:A:G	1.45988e-10	9.01694	-1.20496	1.25694e-05	-1.87272	-1.33145
43595172	chr2:43595172:G:A	3.72744e-14	-3.24329e-10	-0.460996	0.000376722	-3.24329e-10	0.196075
43595379	chr2:43595379:C:A	7.97326e-15	-0.733126	-1.27008	1.39878e-05	-1.81912	-1.27812
43596006	chr2:43596006:C:T	1.53796e-14	-3.24329e-10	-1.34626	8.04358e-05	-3.24329e-10	-1.34797
43596018	chr2:43596018:C:G	2.1101e-13	-3.24329e-10	1.2726	0.00493405	-3.24329e-10	2.76848
43596203	chr2:43596203:G:C	1.85489e-13	-3.24329e-10	1.14369	0.0042717	-3.24329e-10	2.62434
43596861	chr2:43596861:TAATG:T	2.2872e-13	-3.24329e-10	1.3532	0.00545273	-3.24329e-10	2.86844
43597434	chr2:43597434:A:G	2.07691e-14	-3.24329e-10	-1.04584	0.000113611	-3.24329e-10	-1.00265
43598021	chr2:43598021:A:G	1.89721e-14	-3.24329e-10	-1.13633	0.000136688	-3.24329e-10	-0.81773
43598160	chr2:43598160:G:C	7.00278e-06	19.2874	-0.697109	1.07509e-05	-2.08654	-1.2739
43598297	chr2:43598297:C:G	2.23525e-10	8.83263	-0.594655	2.29146e-05	-1.91329	-0.690365
43598406	chr2:43598406:G:C	1.68725e-14	-3.24329e-10	-1.25361	9.18613e-05	-3.24329e-10	-1.21515
43598773	chr2:43598773:G:C	3.59669e-10	9.84726	-1.13363	1.1735e-05	-1.97213	-1.30073
43598797	chr2:43598797:G:C	2.90383e-10	9.64487	-1.14522	1.19214e-05	-1.95093	-1.30616
43598941	chr2:43598941:A:C	1.11502e-14	-0.430878	-1.23697	1.64439e-05	-1.68738	-1.2481
43599014	chr2:43599014:G:C	1.66431e-14	-3.24329e-10	-1.26731	8.9326e-05	-3.24329e-10	-1.24314
43599855	chr2:43599855:A:T	1.70878e-14	-3.24329e-10	-1.24094	9.3188e-05	-3.24329e-10	-1.20081
43599918	chr2:43599918:G:A	1.5853e-14	-3.24329e-10	-1.31594	8.4275e-05	-3.24329e-10	-1.30135
43599979	chr2:43599979:G:A	2.03792e-14	-3.24329e-10	-1.06479	0.000107213	-3.24329e-10	-1.06062
43600132	chr2:43600132:G:C	4.30131e-14	-3.24329e-10	-0.317797	0.000217239	-3.24329e-10	-0.354433
43600217	chr2:43600217:A:G	1.93315e-14	-3.24329e-10	-1.11757	0.000101546	-3.24329e-10	-1.11492
43600288	chr2:43600288:G:A	1.94455e-14	-3.24329e-10	-1.11169	0.000102163	-3.24329e-10	-1.10886
43600558	chr2:43600558:C:T	5.77935e-15	-1.03531	-1.2897	1.30623e-05	-1.8746	-1.29111
43601348	chr2:43601348:TTGA:T	1.61163e-14	-3.24329e-10	-1.29947	8.64649e-05	-3.24329e-10	-1.27569
43601636	chr2:43601636:C:G	1.55117e-14	-3.24329e-10	-1.33771	9.21785e-05	-3.24329e-10	-1.2117
43601719	chr2:43601719:C:T	1.53527e-14	-3.24329e-10	-1.34801	8.052e-05	-3.24329e-10	-1.34693
43601917	chr2:43601917:A:G	3.22968e-11	7.2806	-0.977182	1.96074e-05	-1.56054	-1.19898
43602074	chr2:43602074:T:A	1.63475e-14	-3.24329e-10	-1.28523	8.74987e-05	-3.24329e-10	-1.26381
43602401	chr2:43602401:T:C	6.64458e-15	-1.30328	-0.882222	1.9073e-05	-1.90191	-0.885246
43602480	chr2:43602480:C:T	3.11428e-14	-3.24329e-10	-0.64072	0.000159727	-3.24329e-10	-0.661965
43602814	chr2:43602814:G:A	1.53708e-14	-3.24329e-10	-1.34683	8.04155e-05	-3.24329e-10	-1.34823
43602837	chr2:43602837:C:T	3.08169e-14	-3.24329e-10	-0.651238	0.000163885	-3.24329e-10	-0.636265
43602839	chr2:43602839:C:A	3.97291e-14	-0.397219	-3.46321e-10	0.000354951	0.136548	-3.46321e-10
43603160	chr2:43603160:C:T	8.52364e-15	-1.93646	-3.46321e-10	3.88172e-05	-2.07657	-3.46321e-10
43603485	chr2:43603485:T:C	3.32302e-15	-1.5352	-1.34322	2.33759e-05	-1.24769	-1.33603
43603714	chr2:43603714:C:G	1.89177e-14	-3.24329e-10	-1.13921	0.000104819	-3.24329e-10	-1.0832
43603807	chr2:43603807:A:C	2.7932e-14	-3.24329e-10	-0.749528	0.000143383	-3.24329e-10	-0.769911
43603944	chr2:43603944:T:C	1.99043e-10	8.94748	-0.825504	1.59398e-05	-1.89632	-1.07029
43604180	chr2:43604180:A:G	1.15983e-10	8.64698	-1.06508	1.40874e-05	-1.85693	-1.23322
43604559	chr2:43604559:A:G	1.5514e-14	-3.24329e-10	-1.33756	8.17535e-05	-3.24329e-10	-1.33172
43604685	chr2:43604685:G:A	3.24407e-11	7.28485	-0.976984	1.96136e-05	-1.55887	-1.20034
43604910	chr2:43604910:C:T	4.06987e-11	7.47904	-0.944387	1.91531e-05	-1.60484	-1.17813
43604977	chr2:43604977:G:A	8.14693e-15	-0.643645	-1.33802	1.39415e-05	-1.75957	-1.34099
43605427	chr2:43605427:C:T	3.19184e-15	-1.60414	-1.31456	1.03501e-05	-2.08634	-1.3121
43605496	chr2:43605496:A:G	1.67777e-14	-3.24329e-10	-1.25925	9.13755e-05	-3.24329e-10	-1.22045
43605676	chr2:43605676:G:A	1.62357e-14	-3.24329e-10	-1.29209	8.77988e-05	-3.24329e-10	-1.26038
43605783	chr2:43605783:G:A	1.65669e-14	-3.24329e-10	-1.27189	8.99972e-05	-3.24329e-10	-1.23565
43605874	chr2:43605874:A:G	2.1514e-10	9.14033	-0.940585	1.42905e-05	-1.93769	-1.13815
43605900	chr2:43605900:G:A	3.79337e-11	7.42085	-0.956552	1.92483e-05	-1.59662	-1.18139
43606119	chr2:43606119:C:T	1.19377e-10	8.6383	-1.02756	1.44855e-05	-1.79327	-1.26901
43606765	chr2:43606765:C:A	1.60001e-14	-3.24329e-10	-1.30671	8.62196e-05	-3.24329e-10	-1.27853
43606945	chr2:43606945:ATTGAG:A	1.67481e-14	-3.24329e-10	-1.26102	9.12562e-05	-3.24329e-10	-1.22176
43606979	chr2:43606979:T:C	1.77205e-10	8.72513	-0.719372	1.77118e-05	-1.87491	-0.986288
43607024	chr2:43607024:A:G	2.27049e-10	8.96276	-0.70914	1.7306e-05	-1.90577	-0.978604
43607213	chr2:43607213:T:C	1.89599e-10	8.78288	-0.709512	1.76555e-05	-1.88427	-0.980117
43607386	chr2:43607386:T:TA	1.7088e-14	-3.24329e-10	-1.24093	8.7264e-05	-3.24329e-10	-1.26649
43607549	chr2:43607549:C:T	4.71274e-15	-1.36696	-1.16207	1.25269e-05	-2.04737	-1.16018
43607585	chr2:43607585:G:A	1.70361e-14	-3.24329e-10	-1.24397	9.31164e-05	-3.24329e-10	-1.20158
43607785	chr2:43607785:A:G	7.10541e-14	-3.24329e-10	0.18414	0.000411726	-3.24329e-10	0.284926
43607874	chr2:43607874:C:T	8.79165e-15	-1.9055	-3.46321e-10	6.1894e-05	-1.61001	-3.46321e-10
43607968	chr2:43607968:C:G	1.66119e-14	-3.24329e-10	-1.26918	9.03569e-05	-3.24329e-10	-1.23166
43608591	chr2:43608591:A:G	1.71374e-14	-3.24329e-10	-1.23804	9.37376e-05	-3.24329e-10	-1.19493
43608724	chr2:43608724:G:T	1.66645e-14	-3.24329e-10	-1.26602	9.07059e-05	-3.24329e-10	-1.22781
43608813	chr2:43608813:A:T	2.53151e-11	7.20499	-1.14514	1.79547e-05	-1.54479	-1.30279
43609449	chr2:43609449:G:A	1.64678e-14	-3.24329e-10	-1.27789	8.93518e-05	-3.24329e-10	-1.24285
43609548	chr2:43609548:C:T	3.59078e-15	-1.73875	-1.06219	2.28455e-05	-1.5317	-1.07498
43609855	chr2:43609855:G:A	2.9337e-14	-3.24329e-10	-0.700453	0.00015867	-3.24329e-10	-0.668608
43610454	chr2:43610454:A:C	1.98441e-14	-3.24329e-10	-1.0914	0.00010929	-3.24329e-10	-1.04143
43610544	chr2:43610544:G:T	1.57586e-14	-3.24329e-10	-1.32192	8.35165e-05	-3.24329e-10	-1.31039
43610691	chr2:43610691:G:A	2.55177e-13	-3.24329e-10	1.46265	0.00143306	-3.24329e-10	1.53213
43611163	chr2:43611163:C:A	1.58921e-13	-3.24329e-10	0.989104	0.00321128	-3.24329e-10	2.33899
43611377	chr2:43611377:T:G	3.37603e-11	7.21879	-0.87105	2.01275e-05	-1.63545	-1.0979
43611660	chr2:43611660:T:C	1.60215e-14	-3.24329e-10	-1.30537	8.49177e-05	-3.24329e-10	-1.29375
43611677	chr2:43611677:C:G	1.54258e-14	-3.24329e-10	-1.34326	8.12723e-05	-3.24329e-10	-1.33763
43611824	chr2:43611824:G:A	1.59553e-14	-1.30951	-3.46321e-10	6.41028e-05	-1.57494	-3.46321e-10
43611845	chr2:43611845:C:T	1.62933e-14	-3.24329e-10	-1.28855	8.75249e-05	-3.24329e-10	-1.26351
43611951	chr2:43611951:T:G	2.28475e-11	7.14642	-1.18913	1.68791e-05	-1.59515	-1.3142
43612131	chr2:43612131:G:A	1.82419e-14	-3.24329e-10	-1.17558	9.3868e-05	-3.24329e-10	-1.19354
43612135	chr2:43612135:A:C	2.39385e-14	-3.24329e-10	-0.903813	0.00013275	-3.24329e-10	-0.846967
43612222	chr2:43612222:A:G	2.66877e-14	-3.24329e-10	-0.795101	0.000147649	-3.24329e-10	-0.740592
43612494	chr2:43612494:C:T	2.15446e-14	-3.24329e-10	-1.00918	0.000113353	-3.24329e-10	-1.00492
43612718	chr2:43612718:A:G	1.72221e-14	-3.24329e-10	-1.23311	9.50324e-05	-3.24329e-10	-1.18121
43612757	chr2:43612757:G:A	2.34206e-11	7.17465	-1.19258	1.68189e-05	-1.59696	-1.31597
43612909	chr2:43612909:G:A	1.65988e-11	6.87267	-1.23489	1.78013e-05	-1.52232	-1.33384
43613222	chr2:43613222:G:A	1.30468e-09	11.3345	-1.33237	1.37623e-05	-1.96603	-1.14747
43613285	chr2:43613285:A:G	2.95898e-15	-1.7998	-1.19465	1.83391e-05	-1.61433	-1.21207
43613307	chr2:43613307:G:C	1.63639e-14	-3.24329e-10	-1.28422	8.88024e-05	-3.24329e-10	-1.24902
43613753	chr2:43613753:T:C	1.69973e-14	-3.24329e-10	-1.24625	8.8082e-05	-3.24329e-10	-1.25716
43613980	chr2:43613980:A:G	2.32059e-11	7.18443	-1.21157	1.65972e-05	-1.60206	-1.32414
43614130	chr2:43614130:C:T	4.25796e-11	7.46383	-0.884003	1.90135e-05	-1.67814	-1.11214
43614530	chr2:43614530:T:C	7.57031e-15	-2.05507	-3.46321e-10	3.84988e-05	-2.0848	-3.46321e-10
43614919	chr2:43614919:C:T	1.78525e-14	-3.24329e-10	-1.19716	9.2757e-05	-3.24329e-10	-1.20545
43615166	chr2:43615166:G:A	1.57146e-14	-3.24329e-10	-1.32471	8.32368e-05	-3.24329e-10	-1.31374
43615169	chr2:43615169:A:G	1.64603e-14	-3.24329e-10	-1.27835	8.945e-05	-3.24329e-10	-1.24175
43615472	chr2:43615472:G:T	1.59927e-14	-3.24329e-10	-1.30717	8.3822e-05	-3.24329e-10	-1.30674
43615552	chr2:43615552:C:T	1.04293e-10	8.82385	-1.3482	1.68447e-05	-1.80449	-1.1069
43615573	chr2:43615573:G:A	0.115221	27.8859	0.41272	1.0288e-05	-2.06459	-1.33987
43615958	chr2:43615958:C:G	8.93021e-14	-3.24329e-10	0.412723	0.000518126	-3.24329e-10	0.514787
43615989	chr2:43615989:C:T	3.05796e-15	-1.79888	-1.16267	1.22281e-05	-2.07332	-1.15837
43615998	chr2:43615998:A:C	1.56568e-10	8.66795	-0.78601	1.63361e-05	-1.86673	-1.07532
43616429	chr2:43616429:T:C	2.72689e-14	-3.24329e-10	-0.773555	0.000163852	-3.24329e-10	-0.63647
43616521	chr2:43616521:C:T	2.00733e-14	-3.24329e-10	-1.07991	0.000107796	-3.24329e-10	-1.0552
43616734	chr2:43616734:A:G	1.54199e-14	-1.34364	-3.46321e-10	6.51899e-05	-1.55813	-3.46321e-10
43616811	chr2:43616811:G:C	6.93764e-15	-0.797376	-1.34496	1.73841e-05	-1.53486	-1.34501
43616825	chr2:43616825:A:G	1.64328e-14	-3.24329e-10	-1.28002	8.47583e-05	-3.24329e-10	-1.29563
43616939	chr2:43616939:T:G	1.65375e-14	-3.24329e-10	-1.27367	8.52346e-05	-3.24329e-10	-1.29002
43617234	chr2:43617234:A:T	4.52578e-14	-3.24329e-10	-0.266927	0.00022807	-3.24329e-10	-0.30578
43617309	chr2:43617309:A:G	1.01405e-10	8.79563	-1.34806	1.73115e-05	-1.79675	-1.08731
43617501	chr2:43617501:G:C	6.90672e-10	9.86622	-0.500102	1.92352e-05	-1.98249	-0.796201
43617664	chr2:43617664:A:G	2.1984e-10	9.45753	-1.23618	1.16943e-05	-1.92823	-1.3481
43617694	chr2:43617694:G:A	3.34124e-10	8.85186	-0.211894	2.96854e-05	-1.90337	-0.441406
43617876	chr2:43617876:T:G	2.81097e-14	-3.24329e-10	-0.743186	0.000149305	-3.24329e-10	-0.729437
43617939	chr2:43617939:C:G	3.79243e-14	-3.24329e-10	-0.44371	0.000221337	-3.24329e-10	-0.335747
43618190	chr2:43618190:A:T	4.67118e-10	8.7726	0.202433	4.47057e-05	-1.90059	-0.0347357
43618270	chr2:43618270:A:T	9.51674e-14	-3.24329e-10	0.476336	0.000954354	-3.24329e-10	1.1256
43618563	chr2:43618563:G:A	1.98605e-14	-3.24329e-10	-1.09057	0.00010957	-3.24329e-10	-1.03887
43618627	chr2:43618627:AC:A	6.5279e-14	-3.24329e-10	0.0993677	0.000375472	-3.24329e-10	0.192753
43618667	chr2:43618667:CAGCA:C	3.58999e-14	-3.24329e-10	-0.498568	0.000208706	-3.24329e-10	-0.394507
43618755	chr2:43618755:G:A	1.68728e-14	-3.24329e-10	-1.2536	8.70561e-05	-3.24329e-10	-1.26888
43618770	chr2:43618770:T:C	7.14528e-14	-3.24329e-10	0.189735	0.000412169	-3.24329e-10	0.286002
43618811	chr2:43618811:C:T	3.10049e-14	-3.24329e-10	-0.645156	0.0001785	-3.24329e-10	-0.550844
43618901	chr2:43618901:A:T	1.56787e-10	8.4734	-0.590057	1.95698e-05	-1.85206	-0.909383
43619130	chr2:43619130:G:A	1.06976e-13	-3.24329e-10	0.593306	0.00131243	-3.24329e-10	1.4442
43619292	chr2:43619292:A:G	3.25414e-14	-3.24329e-10	-0.596788	0.000199558	-3.24329e-10	-0.439326
43619414	chr2:43619414:G:T	2.33499e-10	8.5059	-0.224271	3.08355e-05	-1.85202	-0.454745
43619536	chr2:43619536:A:C	1.0491e-10	8.82401	-1.34246	1.55964e-05	-1.80535	-1.18304
43619585	chr2:43619585:T:A	1.74017e-14	-3.24329e-10	-1.22273	8.92056e-05	-3.24329e-10	-1.24449
43619602	chr2:43619602:A:G	2.42952e-15	-1.95135	-1.24025	1.11349e-05	-2.08386	-1.24149
43619992	chr2:43619992:C:G	3.00693e-14	-3.24329e-10	-0.675798	0.000182893	-3.24329e-10	-0.526528
43621276	chr2:43621276:T:G	1.79333e-10	9.0027	-0.985008	2.98814e-05	-1.9955	-0.342693
43621437	chr2:43621437:A:G	4.27212e-15	-1.53918	-1.08801	1.31444e-05	-2.08045	-1.07899
43621525	chr2:43621525:T:C	1.3983e-10	8.5597	-0.790822	1.46067e-05	-2.0095	-1.04445
43621687	chr2:43621687:CAG:C	9.63484e-14	-3.24329e-10	0.488668	0.000520255	-3.24329e-10	0.518887
43621796	chr2:43621796:A:C	1.05681e-09	9.73273	0.0587351	3.49072e-05	-2.08214	-0.100599
43621914	chr2:43621914:A:G	1.782e-14	-3.24329e-10	-1.19898	9.28101e-05	-3.24329e-10	-1.20488
43622144	chr2:43622144:A:T	3.70627e-14	-3.24329e-10	-0.466692	0.000204725	-3.24329e-10	-0.413762
43622267	chr2:43622267:A:C	4.36585e-10	9.48418	-0.576745	1.89926e-05	-2.07347	-0.717917
43622286	chr2:43622286:T:C	1.9188e-14	-3.24329e-10	-1.12502	0.000100609	-3.24329e-10	-1.12419
43622905	chr2:43622905:A:G	2.01745e-14	-3.24329e-10	-1.07488	0.00011002	-3.24329e-10	-1.03477
43623081	chr2:43623081:C:T	1.23328e-10	8.80722	-1.16392	2.87052e-05	-1.80462	-0.573737
43623218	chr2:43623218:G:C	5.61089e-11	8.18243	-1.32668	1.18374e-05	-1.93277	-1.3314
43623379	chr2:43623379:G:C	1.67091e-14	-3.24329e-10	-1.26335	9.00558e-05	-3.24329e-10	-1.235
43623438	chr2:43623438:C:T	7.57297e-15	-2.05472	-3.46321e-10	4.35035e-05	-1.96259	-3.46321e-10
43623451	chr2:43623451:T:C	1.75749e-14	0.0920489	-1.30488	4.87807e-05	-0.504581	-1.34352
43623653	chr2:43623653:T:G	6.49016e-14	-3.24329e-10	0.0935696	0.000373289	-3.24329e-10	0.18692
43623795	chr2:43623795:G:A	1.84843e-14	-3.24329e-10	-1.16238	0.000118729	-3.24329e-10	-0.958588
43624025	chr2:43624025:A:T	1.80999e-14	-3.24329e-10	-1.1834	9.86522e-05	-3.24329e-10	-1.14383
43624107	chr2:43624107:C:A	5.94088e-12	5.9413	-1.33099	1.42661e-05	-1.78936	-1.28818
43624845	chr2:43624845:AAGAG:A	6.45468e-14	1.3837	-1.29561	1.20377e-05	-2.08536	-1.16203
43624915	chr2:43624915:G:A	1.59155e-14	-3.24329e-10	-1.31201	8.42065e-05	-3.24329e-10	-1.30216
43625059	chr2:43625059:T:C	2.95488e-14	0.107328	-0.800588	8.12638e-05	-0.53897	-0.798761
43625334	chr2:43625334:AG:A	1.71149e-14	-3.24329e-10	-1.23935	9.30569e-05	-3.24329e-10	-1.20222
43625450	chr2:43625450:A:T	2.44851e-15	-1.90184	-1.28198	2.01288e-05	-1.3997	-1.33358
43625480	chr2:43625480:A:G	3.14553e-14	0.709657	-1.34039	1.10155e-05	-2.06698	-1.26915
43625929	chr2:43625929:G:C	3.19641e-14	-0.61469	-3.46321e-10	9.29395e-05	-1.20348	-3.46321e-10
43625990	chr2:43625990:A:G	1.65041e-14	-3.24329e-10	-1.2757	8.91734e-05	-3.24329e-10	-1.24485
43626042	chr2:43626042:C:T	3.28383e-14	0.726834	-1.31454	3.91714e-05	-0.766849	-1.30063
43626371	chr2:43626371:C:T	4.95856e-15	-1.13232	-1.34587	1.06432e-05	-2.04056	-1.32995
43626543	chr2:43626543:A:G	2.05621e-14	-3.24329e-10	-1.05585	0.000107416	-3.24329e-10	-1.05873
43626577	chr2:43626577:A:T	3.83988e-14	0.910706	-1.34198	1.01799e-05	-2.08067	-1.33435
43626831	chr2:43626831:T:C	2.5927e-15	-1.85222	-1.27439	1.86261e-05	-1.49372	-1.31715
43626842	chr2:43626842:C:A	3.61949e-14	0.857299	-1.34768	4.11413e-05	-0.672228	-1.34619
43627063	chr2:43627063:A:G	1.71576e-14	-3.24329e-10	-1.23686	9.333e-05	-3.24329e-10	-1.19929
43627281	chr2:43627281:G:A	1.63486e-14	-3.24329e-10	-1.28516	8.80906e-05	-3.24329e-10	-1.25707
43627307	chr2:43627307:AC:A	1.55229e-14	-3.24329e-10	-1.33698	8.08747e-05	-3.24329e-10	-1.34253
43627376	chr2:43627376:G:C	1.6575e-14	-3.24329e-10	-1.27141	8.9647e-05	-3.24329e-10	-1.23955
43627568	chr2:43627568:A:G	2.089e-15	-2.0658	-1.27681	1.2634e-05	-1.91998	-1.27906
43627775	chr2:43627775:T:C	2.16985e-15	-2.03284	-1.27181	1.37314e-05	-1.84142	-1.27433
43627843	chr2:43627843:A:G	2.68425e-14	-3.24329e-10	-0.789314	0.000139442	-3.24329e-10	-0.797782
43627897	chr2:43627897:T:A	2.53432e-13	-3.24329e-10	1.45579	0.00135359	-3.24329e-10	1.47508
43628011	chr2:43628011:A:C	2.81178e-06	18.9767	-1.29891	1.31557e-05	-2.08047	-1.07811
43628160	chr2:43628160:A:C	1.64648e-14	-3.24329e-10	-1.27808	8.90339e-05	-3.24329e-10	-1.24641
43628341	chr2:43628341:G:T	1.68959e-14	-3.24329e-10	-1.25223	9.19079e-05	-3.24329e-10	-1.21464
43628504	chr2:43628504:G:A	9.59117e-15	-1.08939	-0.729067	2.28754e-05	-2.03226	-0.573105
43628942	chr2:43628942:G:A	3.77414e-14	0.587513	-1.03606	1.27725e-05	-2.06248	-1.12565
43629165	chr2:43629165:T:C	1.69455e-14	-3.24329e-10	-1.2493	8.49108e-05	-3.24329e-10	-1.29383
43629359	chr2:43629359:C:T	1.64219e-14	-3.24329e-10	-1.28069	8.88392e-05	-3.24329e-10	-1.2486
43629788	chr2:43629788:A:G	6.29596e-14	1.31039	-1.2472	1.01204e-05	-2.0861	-1.33478
43629847	chr2:43629847:G:C	1.37015e-14	-1.4618	-3.46321e-10	5.74952e-05	-1.68373	-3.46321e-10
43629901	chr2:43629901:C:T	4.28076e-14	0.805001	-1.12759	1.08237e-05	-2.07405	-1.27964
43630208	chr2:43630208:A:G	1.53503e-14	-3.24329e-10	-1.34817	8.10482e-05	-3.24329e-10	-1.34039
43630467	chr2:43630467:T:C	1.53598e-14	-3.24329e-10	-1.34755	8.16735e-05	-3.24329e-10	-1.3327
43630726	chr2:43630726:A:T	2.81121e-14	-3.24329e-10	-0.743101	0.000155516	-3.24329e-10	-0.688683
43630893	chr2:43630893:T:C	3.38344e-14	-0.406018	-0.151806	5.09305e-05	-1.65292	-0.152048
43631032	chr2:43631032:A:T	8.19545e-15	-1.97572	-3.46321e-10	3.95307e-05	-2.05835	-3.46321e-10
43631091	chr2:43631091:A:G	1.70502e-14	-3.24329e-10	-1.24314	9.63919e-05	-3.24329e-10	-1.16701
43631440	chr2:43631440:T:C	2.46262e-15	-1.99135	-1.18673	2.8093e-05	-1.15912	-1.24079
43631490	chr2:43631490:A:G	1.10043e-13	1.43095	-0.809381	1.48887e-05	-2.08089	-0.953938
43631596	chr2:43631596:C:T	2.14048e-14	-3.24329e-10	-1.01569	0.000111212	-3.24329e-10	-1.02399
43631928	chr2:43631928:T:C	1.56736e-14	-3.24329e-10	-1.32732	8.35387e-05	-3.24329e-10	-1.31012
43631951	chr2:43631951:A:C	4.00469e-14	0.80528	-1.19453	1.0662e-05	-2.07527	-1.29347
43632106	chr2:43632106:T:C	8.10127e-15	-1.21447	-0.772808	2.19482e-05	-2.05882	-0.58793
43632466	chr2:43632466:G:T	3.26511e-15	-1.84562	-1.05038	2.38776e-05	-1.62141	-0.941083
43632585	chr2:43632585:T:C	1.93291e-14	-3.24329e-10	-1.11769	0.000106782	-3.24329e-10	-1.06464
43632858	chr2:43632858:C:T	1.5362e-14	-3.24329e-10	-1.3474	8.05667e-05	-3.24329e-10	-1.34635
43633103	chr2:43633103:C:G	2.39421e-14	-3.24329e-10	-0.903664	0.000131406	-3.24329e-10	-0.857136
43633269	chr2:43633269:CTG:C	2.84266e-15	-2.06394	-0.970617	3.62355e-05	-1.23758	-0.90781
43633398	chr2:43633398:C:T	1.64208e-14	-3.24329e-10	-1.28075	8.99141e-05	-3.24329e-10	-1.23658
43633509	chr2:43633509:G:A	2.56768e-15	-2.06587	-1.07043	3.30644e-05	-1.22521	-1.01176
43633619	chr2:43633619:T:A	2.87185e-15	-2.0655	-0.958842	3.69177e-05	-1.23086	-0.895886
43633739	chr2:43633739:A:G	2.72597e-15	-2.07254	-1.00394	3.72867e-05	-1.17916	-0.937632
43634057	chr2:43634057:G:A	1.6174e-14	-3.24329e-10	-1.2959	8.79686e-05	-3.24329e-10	-1.25845
43634085	chr2:43634085:A:T	2.84885e-15	-2.05511	-0.977282	3.2433e-05	-1.33812	-0.918136
43634394	chr2:43634394:G:A	1.43024e-14	-1.41887	-3.46321e-10	5.95255e-05	-1.64903	-3.46321e-10
43634909	chr2:43634909:C:G	1.54475e-14	-3.24329e-10	-1.34186	8.13018e-05	-3.24329e-10	-1.33726
43634978	chr2:43634978:A:G	4.18332e-14	-0.345613	-3.46321e-10	0.000113113	-1.00705	-3.46321e-10
43635174	chr2:43635174:C:T	3.46803e-14	0.631462	-1.16459	1.3704e-05	-2.08726	-1.03049
43635522	chr2:43635522:A:G	4.75915e-14	1.03781	-1.25445	4.5361e-05	-0.65796	-1.26282
43636194	chr2:43636194:G:A	2.83535e-15	-2.02274	-1.0144	2.77709e-05	-1.45593	-0.955517
43636315	chr2:43636315:A:C	9.60358e-14	1.5432	-1.05778	8.251e-05	-0.25108	-1.07143
43636358	chr2:43636358:T:TGA	8.61574e-15	-1.5003	-0.425412	3.39576e-05	-1.74274	-0.467581
43636727	chr2:43636727:G:A	2.02137e-15	-2.02727	-1.34826	1.69768e-05	-1.55535	-1.34823
43636761	chr2:43636761:T:C	2.99172e-14	-0.680867	-3.46321e-10	0.000115672	-0.984673	-3.46321e-10
43636950	chr2:43636950:T:C	1.78673e-06	18.4998	-1.27543	1.29332e-05	-1.99677	-1.17886
43637204	chr2:43637204:C:A	1.74625e-14	-3.24329e-10	-1.21925	9.68288e-05	-3.24329e-10	-1.16249
43637251	chr2:43637251:G:T	2.74356e-14	-3.24329e-10	-0.767459	0.000148672	-3.24329e-10	-0.733686
43637387	chr2:43637387:A:G	1.90664e-15	-2.0858	-1.34816	2.33511e-05	-1.23657	-1.34822
43637845	chr2:43637845:G:A	1.62475e-14	-3.24329e-10	-1.29136	8.84394e-05	-3.24329e-10	-1.25311
43638243	chr2:43638243:C:A	1.60457e-14	-1.30386	-3.46321e-10	0.000106188	-1.07022	-3.46321e-10
43638486	chr2:43638486:T:C	1.55861e-14	-3.24329e-10	-1.33292	8.33071e-05	-3.24329e-10	-1.3129
43638639	chr2:43638639:T:G	1.92659e-15	-2.08462	-1.33894	2.3112e-05	-1.2563	-1.33878
43638743	chr2:43638743:G:A	2.23461e-15	-2.08003	-1.19521	1.27976e-05	-1.97464	-1.21154
43639203	chr2:43639203:T:C	1.96737e-15	-2.06956	-1.33305	2.26389e-05	-1.27262	-1.34315
43639272	chr2:43639272:T:G	2.68046e-15	-2.08662	-1.00669	1.46876e-05	-2.03595	-1.01248
43639356	chr2:43639356:C:T	8.32907e-15	-1.44203	-0.517523	3.26054e-05	-1.69267	-0.558282
43639460	chr2:43639460:C:CTT	1.95806e-14	-3.24329e-10	-1.10476	0.000101726	-3.24329e-10	-1.11315
43639713	chr2:43639713:A:G	2.26552e-15	-1.92498	-1.33651	1.52047e-05	-1.67478	-1.33904
43639771	chr2:43639771:C:G	3.65478e-15	-1.47059	-1.31268	2.62134e-05	-1.17539	-1.29377
43639989	chr2:43639989:G:A	1.7634e-14	-3.24329e-10	-1.20948	9.1582e-05	-3.24329e-10	-1.2182
43640041	chr2:43640041:A:G	1.87906e-14	-1.14594	-3.46321e-10	8.28278e-05	-1.31867	-3.46321e-10
43640068	chr2:43640068:T:C	7.94147e-15	-2.08724	0.0800324	7.4744e-05	-1.54968	0.128321
43640258	chr2:43640258:G:C	1.53802e-14	-3.24329e-10	-1.34622	8.14724e-05	-3.24329e-10	-1.33517
43640297	chr2:43640297:C:T	2.38645e-15	-2.07686	-1.13264	1.37194e-05	-1.96399	-1.15264
43640337	chr2:43640337:G:A	2.18457e-15	-2.08406	-1.21382	1.20701e-05	-2.03103	-1.21367
43640346	chr2:43640346:C:T	1.91578e-14	-3.24329e-10	-1.12659	0.000105482	-3.24329e-10	-1.07689
43640421	chr2:43640421:C:G	2.09857e-15	-2.0109	-1.32715	1.62578e-05	-1.61985	-1.32702
43641395	chr2:43641395:G:A	1.95013e-15	-2.07758	-1.33383	2.43249e-05	-1.20008	-1.34385
43642419	chr2:43642419:T:C	7.40699e-15	-2.07688	-3.46321e-10	4.29383e-05	-1.97567	-3.46321e-10
43642839	chr2:43642839:G:A	3.0611e-15	-2.08438	-0.876147	1.84272e-05	-1.99682	-0.824785
43642933	chr2:43642933:T:G	5.56346e-15	-1.63769	-0.725394	2.28283e-05	-1.84533	-0.762102
43643363	chr2:43643363:C:A	1.989e-14	-3.24329e-10	-1.08908	0.000105493	-3.24329e-10	-1.07679
43643493	chr2:43643493:T:C	1.64612e-14	-3.24329e-10	-1.2783	8.77991e-05	-3.24329e-10	-1.26038
43643566	chr2:43643566:A:G	1.47854e-14	-1.38566	-3.46321e-10	6.12188e-05	-1.62098	-3.46321e-10
43643632	chr2:43643632:G:A	1.53589e-14	-3.24329e-10	-1.34761	8.05631e-05	-3.24329e-10	-1.34639
43643725	chr2:43643725:T:C	8.26093e-15	-1.96777	-3.46321e-10	5.08594e-05	-1.80637	-3.46321e-10
43643863	chr2:43643863:A:G	8.31805e-15	-1.71272	-0.248152	7.54644e-05	-1.19804	-0.213734
43644448	chr2:43644448:CTCCA:C	2.29682e-15	-1.92171	-1.32607	1.39138e-05	-1.77694	-1.3256
43644640	chr2:43644640:A:T	8.85488e-15	-1.78162	-0.116709	8.11451e-05	-1.31119	-0.0279984
43644844	chr2:43644844:T:C	2.46647e-15	-1.82899	-1.34752	1.1902e-05	-1.91124	-1.34749
43644893	chr2:43644893:A:G	3.21353e-15	-1.59801	-1.31393	1.07849e-05	-2.08566	-1.27162
43645044	chr2:43645044:A:T	2.09709e-14	-3.24329e-10	-1.03617	0.000114461	-3.24329e-10	-0.995197
43645135	chr2:43645135:T:C	9.23806e-15	-1.71944	-0.136527	8.76902e-05	-1.2129	-0.0487184
43645528	chr2:43645528:A:G	1.95503e-13	-3.24329e-10	1.19627	0.00103569	-3.24329e-10	1.20739
43646005	chr2:43646005:A:C	2.49174e-15	-1.81806	-1.34826	1.17731e-05	-1.92136	-1.34826
43646979	chr2:43646979:T:C	2.18252e-15	-2.08724	-1.21159	3.52433e-05	-0.976545	-1.19661
43648032	chr2:43648032:G:T	7.49486e-15	-2.06508	-3.46321e-10	4.15755e-05	-2.00792	-3.46321e-10
43648150	chr2:43648150:G:A	2.80297e-15	-2.05169	-0.996937	3.46492e-05	-1.27681	-0.913351
43648184	chr2:43648184:G:T	1.53861e-14	-3.24329e-10	-1.34584	8.0787e-05	-3.24329e-10	-1.34362
43648238	chr2:43648238:G:T	2.6195e-14	-0.813733	-3.46321e-10	0.000229133	-0.301127	-3.46321e-10
43648295	chr2:43648295:T:A	1.85421e-14	-3.24329e-10	-1.15926	9.69302e-05	-3.24329e-10	-1.16144
43648319	chr2:43648319:G:A	1.74891e-14	-3.24329e-10	-1.21773	9.50264e-05	-3.24329e-10	-1.18128
43648337	chr2:43648337:T:C	2.9579e-14	-0.692236	-3.46321e-10	9.77486e-05	-1.15303	-3.46321e-10
43648525	chr2:43648525:G:A	1.90578e-14	-3.24329e-10	-1.13183	9.8859e-05	-3.24329e-10	-1.14174
43648745	chr2:43648745:T:C	1.12035e-13	0.831335	-0.191826	4.7884e-05	-2.05961	0.192958
43648957	chr2:43648957:T:C	2.89372e-14	-3.24329e-10	-0.714174	0.000164632	-3.24329e-10	-0.631718
43649685	chr2:43649685:G:A	2.83755e-15	-2.03639	-0.999976	1.42784e-05	-2.08487	-0.991811
43650502	chr2:43650502:T:C	4.57472e-14	-3.24329e-10	-0.256172	0.000245382	-3.24329e-10	-0.232617
43650726	chr2:43650726:A:T	2.78556e-13	-3.24329e-10	1.55032	0.00153437	-3.24329e-10	1.60044
43650803	chr2:43650803:G:A	2.28171e-15	-1.98896	-1.26542	2.02418e-05	-1.50845	-1.21924
43650831	chr2:43650831:G:A	4.76513e-14	-3.24329e-10	-0.215391	0.000265622	-3.24329e-10	-0.153358
43650896	chr2:43650896:T:C	2.17985e-15	-1.98815	-1.3119	1.57673e-05	-1.66579	-1.3117
43650966	chr2:43650966:G:C	2.3558e-15	-1.88972	-1.3327	1.42355e-05	-1.74958	-1.33011
43651282	chr2:43651282:T:A	1.54933e-14	-3.24329e-10	-1.33889	8.16175e-05	-3.24329e-10	-1.33339
43651362	chr2:43651362:C:T	3.88387e-14	-3.24329e-10	-0.419885	0.000205769	-3.24329e-10	-0.408676
43651430	chr2:43651430:G:A	2.18907e-14	-3.24329e-10	-0.993241	0.000122305	-3.24329e-10	-0.928914
43651462	chr2:43651462:C:T	1.78673e-14	-3.24329e-10	-1.19633	9.63406e-05	-3.24329e-10	-1.16754
43651856	chr2:43651856:A:C	5.08025e-14	-3.24329e-10	-0.151356	0.000272786	-3.24329e-10	-0.126742
43651863	chr2:43651863:G:A	1.38183e-14	-0.392391	-1.06092	2.50898e-05	-1.55724	-0.955728
43651903	chr2:43651903:T:A	1.40966e-14	-0.332382	-1.10098	2.47482e-05	-1.52386	-1.00282
43652129	chr2:43652129:C:T	2.212e-14	-0.982818	-3.46321e-10	8.99051e-05	-1.23668	-3.46321e-10
43652243	chr2:43652243:T:G	1.56967e-14	-0.214729	-1.11113	2.6008e-05	-1.46057	-1.01645
43652470	chr2:43652470:C:T	1.66635e-14	-0.0376878	-1.22839	2.55025e-05	-1.28849	-1.20817
43652713	chr2:43652713:C:T	1.76688e-14	0.0232772	-1.23078	2.64477e-05	-1.25042	-1.20985
43652714	chr2:43652714:C:T	2.9177e-14	-0.0821515	-0.62377	2.58712e-05	-2.07083	-0.41147
43652837	chr2:43652837:T:C	2.81073e-14	-0.0800551	-0.663218	2.47664e-05	-2.07149	-0.45446
43652984	chr2:43652984:A:C	2.09131e-14	-3.24329e-10	-1.03893	0.000116433	-3.24329e-10	-0.978117
43653041	chr2:43653041:T:C	2.73792e-14	0.231673	-1.00119	3.93305e-05	-1.12813	-0.935304
43653182	chr2:43653182:T:C	2.4223e-15	-1.93468	-1.25991	1.47031e-05	-1.78599	-1.26138
43653350	chr2:43653350:A:G	2.49385e-14	0.146969	-1.00986	3.68909e-05	-1.18257	-0.944903
43653487	chr2:43653487:T:C	1.98167e-15	-2.07605	-1.31931	1.04674e-05	-2.06914	-1.31803
43653509	chr2:43653509:C:T	3.25575e-14	-3.24329e-10	-0.596295	0.000179984	-3.24329e-10	-0.542562
43653546	chr2:43653546:G:T	2.88813e-14	0.249365	-0.965473	4.13881e-05	-1.11627	-0.896173
43653712	chr2:43653712:G:T	7.45791e-15	-0.949973	-1.12005	2.2749e-05	-1.44176	-1.16915
43653999	chr2:43653999:A:C	2.11629e-14	-3.24329e-10	-1.02705	0.000117968	-3.24329e-10	-0.965018
43654022	chr2:43654022:G:A	2.27515e-14	-0.243402	-0.711269	2.38747e-05	-2.05208	-0.510537
43654064	chr2:43654064:C:T	1.77756e-14	-3.24329e-10	-1.20148	9.57813e-05	-3.24329e-10	-1.17336
43654249	chr2:43654249:C:T	3.57627e-15	-2.0736	-0.731379	1.92387e-05	-2.07133	-0.707179
43654620	chr2:43654620:G:A	2.52767e-14	0.0166298	-0.866047	3.85244e-05	-1.29778	-0.786357
43654932	chr2:43654932:C:T	1.74736e-14	-3.24329e-10	-1.21861	9.10428e-05	-3.24329e-10	-1.2241
43654933	chr2:43654933:G:A	1.85426e-14	0.11727	-1.2765	2.70838e-05	-1.17603	-1.26047
43655468	chr2:43655468:G:C	1.99239e-15	-2.04319	-1.34678	2.07834e-05	-1.36442	-1.33685
43655488	chr2:43655488:G:A	1.96286e-15	-2.05685	-1.34805	2.20572e-05	-1.3004	-1.34139
43655664	chr2:43655664:G:T	2.23791e-14	-3.24329e-10	-0.971176	0.000124172	-3.24329e-10	-0.913765
43655783	chr2:43655783:C:A	3.16893e-14	0.306333	-0.929656	2.1182e-05	-2.08209	-0.60019
43655904	chr2:43655904:T:C	1.8887e-14	-3.24329e-10	-1.14083	0.000120447	-3.24329e-10	-0.944218
43656028	chr2:43656028:G:A	1.94296e-15	-2.0686	-1.34649	2.11264e-05	-1.34628	-1.33863
43656200	chr2:43656200:G:A	7.52745e-15	-2.06075	-3.46321e-10	4.09328e-05	-2.0235	-3.46321e-10
43656572	chr2:43656572:A:G	2.27996e-14	0.106819	-1.05938	3.23149e-05	-1.22421	-1.03569
43656717	chr2:43656717:A:C	1.76594e-14	0.0297699	-1.2378	2.52985e-05	-1.27901	-1.22568
43656807	chr2:43656807:T:C	2.01607e-14	-3.24329e-10	-1.07557	0.000131733	-3.24329e-10	-0.854657
43656931	chr2:43656931:A:C	1.83797e-14	-0.276932	-0.891122	2.08974e-05	-2.05177	-0.644035
43656968	chr2:43656968:G:A	1.96483e-14	-0.222443	-0.878871	2.10754e-05	-2.0587	-0.628621
43657013	chr2:43657013:C:T	2.79379e-14	0.504011	-1.25333	1.29199e-05	-2.04367	-1.13299
43657478	chr2:43657478:G:T	2.02946e-14	-0.158613	-0.910335	2.01505e-05	-2.06413	-0.668075
43657621	chr2:43657621:A:G	1.32206e-14	-0.311658	-1.18587	1.37943e-05	-2.07592	-1.03526
43657716	chr2:43657716:C:A	2.55224e-13	2.75674	-1.2939	0.000423061	1.60609	-1.29401
43657758	chr2:43657758:G:A	4.06056e-15	-2.01182	-0.666163	2.02316e-05	-2.0862	-0.641984
43657799	chr2:43657799:G:A	1.94217e-14	-0.170039	-0.94287	1.93849e-05	-2.063	-0.707936
43657918	chr2:43657918:T:C	2.64391e-15	-2.078	-1.02904	2.84298e-05	-1.36635	-1.02165
43658064	chr2:43658064:T:C	4.14985e-15	-1.9986	-0.657629	2.04492e-05	-2.08417	-0.63332
43658284	chr2:43658284:C:T	1.08079e-14	-0.372981	-1.32605	1.06147e-05	-2.07167	-1.30152
43658347	chr2:43658347:T:G	8.24908e-15	-1.9692	-3.46321e-10	3.85423e-05	-2.08367	-3.46321e-10
43658389	chr2:43658389:T:C	2.04424e-15	-2.03731	-1.32696	1.35366e-05	-1.80536	-1.32468
43658440	chr2:43658440:G:A	1.02167e-14	-0.512871	-1.24241	1.30248e-05	-2.05301	-1.11557
43658541	chr2:43658541:T:C	3.54125e-14	-3.24329e-10	-0.512237	0.000190203	-3.24329e-10	-0.487338
43658596	chr2:43658596:G:A	1.07773e-14	-0.476578	-1.22528	1.33086e-05	-2.05636	-1.09066
43658751	chr2:43658751:G:A	4.01409e-15	-2.02807	-0.661423	2.03099e-05	-2.08727	-0.637051
43659321	chr2:43659321:T:C	3.4779e-15	-1.97401	-0.858863	2.03323e-05	-2.08166	-0.64156
43659880	chr2:43659880:T:A	2.51603e-14	-3.24329e-10	-0.854036	0.000171354	-3.24329e-10	-0.591701
43660183	chr2:43660183:GA:G	2.91449e-14	-3.24329e-10	-0.70702	0.00020474	-3.24329e-10	-0.413689
43660511	chr2:43660511:C:T	8.05478e-15	-1.99304	-3.46321e-10	3.85455e-05	-2.08359	-3.46321e-10
43660541	chr2:43660541:A:C	9.83043e-15	-1.79382	-3.46321e-10	4.14584e-05	-2.01074	-3.46321e-10
43666130	chr2:43666130:C:T	1.67e-14	-3.24329e-10	-1.26389	8.58358e-05	-3.24329e-10	-1.28299
43666295	chr2:43666295:G:A	3.8891e-15	-1.79217	-0.928955	1.45994e-05	-2.08672	-0.96773
43666726	chr2:43666726:G:A	1.01102e-13	0.536824	-3.46321e-10	0.000305198	-0.0144692	-3.46321e-10
43666739	chr2:43666739:T:C	5.32857e-15	-1.94037	-0.465854	3.23143e-05	-2.07256	-0.187362
43667097	chr2:43667097:T:C	1.81043e-14	-3.24329e-10	-1.18315	0.000113604	-3.24329e-10	-1.00271
43667132	chr2:43667132:T:C	3.46866e-15	-1.92138	-0.914152	1.92889e-05	-2.06654	-0.70936
43667290	chr2:43667290:A:G	2.8052e-15	-1.85533	-1.1925	1.39946e-05	-2.03762	-1.05914
43667457	chr2:43667457:A:G	2.11268e-14	-3.24329e-10	-1.02876	0.000109019	-3.24329e-10	-1.04391
43667763	chr2:43667763:T:G	1.64961e-14	-3.24329e-10	-1.27618	9.54831e-05	-3.24329e-10	-1.17648
43667811	chr2:43667811:T:C	1.53961e-14	-3.24329e-10	-1.34519	8.05251e-05	-3.24329e-10	-1.34686
43667890	chr2:43667890:T:C	1.56248e-14	-3.24329e-10	-1.33044	8.13767e-05	-3.24329e-10	-1.33634
43668124	chr2:43668124:C:T	5.6209e-14	1.14443	-1.19466	1.59231e-05	-1.83691	-1.13075
43668134	chr2:43668134:G:A	3.86967e-13	-3.24329e-10	1.87904	0.00212207	-3.24329e-10	1.92472
43668275	chr2:43668275:A:G	1.81567e-14	-3.24329e-10	-1.18026	0.000114031	-3.24329e-10	-0.998963
43668327	chr2:43668327:T:C	4.96219e-14	1.06716	-1.24204	1.47363e-05	-1.85686	-1.18825
43668616	chr2:43668616:C:A	1.95827e-14	-3.24329e-10	-1.10466	0.000106992	-3.24329e-10	-1.06268
43668649	chr2:43668649:A:G	1.60179e-14	-3.24329e-10	-1.3056	8.27769e-05	-3.24329e-10	-1.31928
43668930	chr2:43668930:G:A	7.3324e-15	-2.087	-3.46321e-10	3.91817e-05	-2.06722	-3.46321e-10
43669234	chr2:43669234:A:G	1.68855e-14	-3.24329e-10	-1.25284	0.000101715	-3.24329e-10	-1.11326
43669729	chr2:43669729:G:A	1.53492e-14	-3.24329e-10	-1.34824	8.04757e-05	-3.24329e-10	-1.34748
43669761	chr2:43669761:C:T	1.69333e-14	-3.24329e-10	-1.25002	8.89359e-05	-3.24329e-10	-1.24752
43669864	chr2:43669864:C:G	5.59926e-14	0.978674	-1.03276	2.08071e-05	-1.85731	-0.842828
43669905	chr2:43669905:G:A	4.51957e-14	0.936439	-1.20474	1.48838e-05	-1.8833	-1.15186
43670139	chr2:43670139:C:CA	4.52677e-14	0.954073	-1.22078	1.46883e-05	-1.88413	-1.16425
43670361	chr2:43670361:C:G	5.06668e-14	1.05757	-1.2116	1.52205e-05	-1.85965	-1.15313
43670441	chr2:43670441:T:C	9.80207e-14	0.117782	0.388094	0.000251748	-0.584152	0.377149
43670590	chr2:43670590:T:A	1.76829e-14	-3.24329e-10	-1.2067	0.000109248	-3.24329e-10	-1.04181
43671177	chr2:43671177:G:A	1.87581e-14	-3.24329e-10	-1.14768	0.000101806	-3.24329e-10	-1.11236
43671282	chr2:43671282:T:C	4.56184e-14	0.939713	-1.1987	1.49917e-05	-1.88944	-1.1385
43671714	chr2:43671714:A:G	3.60441e-14	-3.24329e-10	-0.494559	0.000187469	-3.24329e-10	-0.501817
43671723	chr2:43671723:T:C	1.78823e-14	-3.24329e-10	-1.19549	9.55548e-05	-3.24329e-10	-1.17573
43671827	chr2:43671827:G:A	6.11852e-14	1.06541	-1.0308	2.07919e-05	-1.8599	-0.840969
43672541	chr2:43672541:T:C	2.53781e-14	-3.24329e-10	-0.845415	0.000135404	-3.24329e-10	-0.827172
43672779	chr2:43672779:C:A	4.67378e-14	0.609091	-0.84384	2.37163e-05	-1.9524	-0.616869
43672835	chr2:43672835:A:G	2.2238e-14	-3.24329e-10	-0.977499	0.000150831	-3.24329e-10	-0.719273
43672838	chr2:43672838:T:A	3.16279e-15	-1.62165	-1.3062	1.17017e-05	-2.04282	-1.23288
43673159	chr2:43673159:C:T	2.85256e-14	-3.24329e-10	-0.728499	0.000210895	-3.24329e-10	-0.384072
43673296	chr2:43673296:A:T	3.2187e-15	-1.57997	-1.33035	1.03903e-05	-2.06389	-1.33066
43673490	chr2:43673490:C:T	1.79024e-14	-3.24329e-10	-1.19437	9.10566e-05	-3.24329e-10	-1.22395
43673491	chr2:43673491:G:A	1.92642e-14	-3.24329e-10	-1.12105	0.000104832	-3.24329e-10	-1.08307
43673891	chr2:43673891:C:G	1.55524e-14	-3.24329e-10	-1.33509	8.14636e-05	-3.24329e-10	-1.33528
43674073	chr2:43674073:T:A	2.04351e-14	-3.24329e-10	-1.06205	0.000105327	-3.24329e-10	-1.07836
43674474	chr2:43674474:T:A	4.51593e-15	-1.37235	-1.19934	1.30513e-05	-2.08592	-1.08063
43674648	chr2:43674648:C:A	3.98016e-15	-1.96001	-0.737966	1.90351e-05	-2.07364	-0.715507
43674651	chr2:43674651:C:T	3.93826e-15	-1.96724	-0.741327	1.89266e-05	-2.07593	-0.718934
43674712	chr2:43674712:T:C	4.4805e-15	-1.33798	-1.24159	1.23053e-05	-2.08724	-1.13816
43674756	chr2:43674756:A:G	3.85909e-15	-1.3816	-1.34727	1.00634e-05	-2.08646	-1.34007
43674776	chr2:43674776:G:A	4.53225e-15	-1.33332	-1.23477	1.24211e-05	-2.08726	-1.12877
43674791	chr2:43674791:T:C	3.62001e-15	-1.44544	-1.34739	1.00963e-05	-2.08287	-1.34039
43674933	chr2:43674933:C:T	1.40601e-13	-3.24329e-10	0.866623	0.000769363	-3.24329e-10	0.910132
43674991	chr2:43674991:A:C	2.83307e-14	-3.24329e-10	-0.735357	0.000209125	-3.24329e-10	-0.3925
43675372	chr2:43675372:G:C	3.54116e-15	-1.46698	-1.34787	1.01041e-05	-2.0805	-1.34199
43675618	chr2:43675618:C:G	6.00701e-15	-1.60652	-0.679854	2.47101e-05	-1.81471	-0.71351
43675624	chr2:43675624:A:C	2.83631e-15	-1.69012	-1.34667	1.86214e-05	-1.46496	-1.34616
43675709	chr2:43675709:C:A	1.76513e-14	-3.24329e-10	-1.20849	9.86226e-05	-3.24329e-10	-1.14413
43675895	chr2:43675895:G:A	1.5422e-14	-1.34351	-3.46321e-10	6.68331e-05	-1.53323	-3.46321e-10
43675927	chr2:43675927:A:G	3.91291e-15	-1.41721	-1.29781	1.13427e-05	-2.08507	-1.22179
43675993	chr2:43675993:A:G	3.51737e-14	-3.24329e-10	-0.519003	0.000182444	-3.24329e-10	-0.528989
43676123	chr2:43676123:C:A	4.1092e-15	-1.95035	-0.715722	1.95322e-05	-2.0702	-0.693165
43676344	chr2:43676344:T:C	4.85731e-15	-1.21062	-1.2882	1.15739e-05	-2.07888	-1.2078
43676367	chr2:43676367:G:C	2.55617e-14	-3.24329e-10	-0.838207	0.000183413	-3.24329e-10	-0.523689
43676381	chr2:43676381:G:A	2.56412e-14	-3.24329e-10	-0.835103	0.000131862	-3.24329e-10	-0.853674
43676385	chr2:43676385:C:T	2.93012e-14	-3.24329e-10	-0.701672	0.000221502	-3.24329e-10	-0.335001
43676433	chr2:43676433:T:A	2.39253e-14	-3.24329e-10	-0.904364	0.000127507	-3.24329e-10	-0.887257
43676648	chr2:43676648:T:A	3.62086e-15	-1.93468	-0.857909	1.82144e-05	-1.97096	-0.862257
43676704	chr2:43676704:G:A	1.94493e-14	-3.24329e-10	-1.11149	0.000103041	-3.24329e-10	-1.1003
43676999	chr2:43676999:A:G	4.80758e-15	-1.53517	-0.973935	1.47132e-05	-2.07507	-0.971614
43677048	chr2:43677048:C:T	1.67933e-14	-3.24329e-10	-1.25832	9.26844e-05	-3.24329e-10	-1.20623
43677169	chr2:43677169:G:C	3.79373e-15	-1.41699	-1.32896	1.00671e-05	-2.08464	-1.34152
43677625	chr2:43677625:G:A	2.02904e-15	-2.02837	-1.34337	1.00281e-05	-2.08723	-1.34281
43678038	chr2:43678038:C:T	2.12653e-13	2.21156	-0.9312	3.34321e-05	-1.51066	-0.715251
43678221	chr2:43678221:C:G	8.00925e-15	-0.739939	-1.25877	1.57515e-05	-1.73303	-1.24547
43678245	chr2:43678245:G:T	2.1066e-15	-2.02395	-1.31028	1.3182e-05	-1.84859	-1.30799
43678796	chr2:43678796:G:A	3.40043e-14	-3.24329e-10	-0.552816	0.000266983	-3.24329e-10	-0.148245
43678798	chr2:43678798:C:G	2.02426e-14	-3.24329e-10	-1.07151	0.000101799	-3.24329e-10	-1.11243
43679396	chr2:43679396:A:C	9.3768e-15	-0.732981	-1.10808	1.45317e-05	-2.08271	-0.976383
43679605	chr2:43679605:C:G	1.11696e-13	1.43812	-0.801643	2.96195e-05	-1.79833	-0.548672
43679650	chr2:43679650:C:A	4.388e-15	-1.9771	-0.623331	2.39504e-05	-1.91888	-0.640566
43679758	chr2:43679758:G:A	3.27367e-15	-1.98073	-0.912661	1.58026e-05	-2.07972	-0.895532
43679877	chr2:43679877:G:A	1.55627e-14	-3.24329e-10	-1.33442	8.09927e-05	-3.24329e-10	-1.34107
43680022	chr2:43680022:T:TG	4.00267e-15	-1.50691	-1.18543	1.18518e-05	-2.07875	-1.1842
43680152	chr2:43680152:T:A	3.52792e-14	0.653743	-1.16975	1.60345e-05	-1.93326	-1.02743
43680266	chr2:43680266:A:G	2.56691e-14	-3.24329e-10	-0.834016	0.000142644	-3.24329e-10	-0.77508
43680368	chr2:43680368:TG:T	1.2015e-13	0.905521	-0.196084	5.82766e-05	-1.94656	0.276329
43680491	chr2:43680491:C:A	5.62805e-10	10.4781	-1.31674	1.16921e-05	-2.08726	-1.18927
43680657	chr2:43680657:T:A	3.35106e-14	0.656785	-1.22423	1.37936e-05	-1.94022	-1.171
43680707	chr2:43680707:G:A	1.54228e-14	-3.24329e-10	-1.34345	8.05198e-05	-3.24329e-10	-1.34693
43680799	chr2:43680799:C:T	3.30681e-14	0.629725	-1.21046	1.39242e-05	-1.94753	-1.15427
43680816	chr2:43680816:T:C	3.84627e-14	0.776846	-1.20646	1.44883e-05	-1.91228	-1.1498
43680993	chr2:43680993:A:G	2.21205e-15	-1.94872	-1.33666	1.02814e-05	-2.0693	-1.3358
43681179	chr2:43681179:A:G	2.0985e-15	-1.99147	-1.34661	1.01014e-05	-2.07533	-1.34743
43681218	chr2:43681218:T:C	1.5919e-14	-3.24329e-10	-1.31179	8.3046e-05	-3.24329e-10	-1.31604
43681338	chr2:43681338:T:C	4.45419e-15	-1.90897	-0.676491	2.06517e-05	-2.05434	-0.653294
43681405	chr2:43681405:T:C	8.05192e-15	-0.951279	-1.04211	1.77922e-05	-1.83788	-1.01879
43681499	chr2:43681499:C:T	4.46641e-14	-3.24329e-10	-0.280133	0.000225406	-3.24329e-10	-0.317527
43681550	chr2:43681550:T:C	3.60355e-14	0.794358	-1.28916	1.33825e-05	-1.89654	-1.24494
43681623	chr2:43681623:A:G	7.4932e-15	-0.98442	-1.08089	1.68346e-05	-1.85339	-1.05861
43681646	chr2:43681646:A:G	7.51322e-15	-2.06264	-3.46321e-10	3.84651e-05	-2.08568	-3.46321e-10
43681881	chr2:43681881:A:C	8.48716e-15	-0.592504	-1.34824	1.55083e-05	-1.64582	-1.34823
43681998	chr2:43681998:C:T	7.46295e-15	-1.58989	-0.479456	2.36145e-05	-2.04758	-0.525985
43682129	chr2:43682129:C:T	2.10469e-15	-2.02913	-1.306	1.43197e-05	-1.73077	-1.34303
43682184	chr2:43682184:A:T	2.3318e-15	-2.04154	-1.19112	1.64627e-05	-1.7085	-1.22584
43682625	chr2:43682625:A:G	2.00596e-14	0.16342	-1.24401	4.28422e-05	-0.729836	-1.24807
43682714	chr2:43682714:A:G	8.45529e-15	-1.104	-0.840505	3.24164e-05	-1.38791	-0.868856
43682834	chr2:43682834:T:G	1.54642e-14	-3.24329e-10	-1.34077	8.05501e-05	-3.24329e-10	-1.34655
43682841	chr2:43682841:C:T	2.3129e-15	-1.93599	-1.3048	1.07162e-05	-2.07123	-1.29244
43682902	chr2:43682902:C:A	5.35628e-15	-1.09115	-1.30988	1.04006e-05	-2.04992	-1.34365
43682993	chr2:43682993:A:G	1.56061e-14	-3.24329e-10	-1.33164	8.14024e-05	-3.24329e-10	-1.33603
43683124	chr2:43683124:T:G	1.84965e-13	-3.24329e-10	1.14087	0.000937114	-3.24329e-10	1.10737
43683240	chr2:43683240:C:T	1.30765e-14	-1.50849	-3.46321e-10	5.59081e-05	-1.71172	-3.46321e-10
43683652	chr2:43683652:T:A	2.00818e-15	-2.0498	-1.33228	3.05279e-05	-1.13463	-1.18216
43683695	chr2:43683695:A:T	2.27872e-15	-2.08054	-1.17515	1.4447e-05	-1.91788	-1.14706
43683766	chr2:43683766:A:G	6.30667e-15	-0.912012	-1.32568	2.01252e-05	-1.39504	-1.33842
43684177	chr2:43684177:T:C	3.45885e-15	-2.08297	-0.755398	4.63172e-05	-1.42615	-0.473764
43684222	chr2:43684222:C:G	1.55124e-14	-3.24329e-10	-1.33766	8.30071e-05	-3.24329e-10	-1.31651
43684282	chr2:43684282:C:A	2.38169e-15	-1.92747	-1.28403	1.09712e-05	-2.07288	-1.26727
43684616	chr2:43684616:C:T	1.51575e-14	-1.36081	-3.46321e-10	6.41474e-05	-1.57425	-3.46321e-10
43684628	chr2:43684628:A:T	1.96903e-14	-3.24329e-10	-1.09918	9.8387e-05	-3.24329e-10	-1.14652
43684666	chr2:43684666:A:G	2.82625e-14	-3.24329e-10	-0.737765	0.000209363	-3.24329e-10	-0.39136
43684733	chr2:43684733:A:G	2.18735e-14	-3.24329e-10	-0.994026	0.000107966	-3.24329e-10	-1.05362
43684827	chr2:43684827:A:AG	1.97624e-14	-3.24329e-10	-1.09552	0.000105542	-3.24329e-10	-1.07633
43684850	chr2:43684850:A:G	1.6186e-14	-3.24329e-10	-1.29516	8.60304e-05	-3.24329e-10	-1.28073
43684870	chr2:43684870:G:T	2.72151e-14	-3.24329e-10	-0.77553	0.000200393	-3.24329e-10	-0.43515
43684877	chr2:43684877:C:G	2.62418e-14	-3.24329e-10	-0.811947	0.000192065	-3.24329e-10	-0.477596
43685094	chr2:43685094:G:A	1.64067e-14	-3.24329e-10	-1.28161	8.51556e-05	-3.24329e-10	-1.29095
43685406	chr2:43685406:T:C	2.55928e-15	-1.96251	-1.17707	2.85872e-05	-1.44361	-0.938863
43685596	chr2:43685596:G:T	1.91886e-15	-2.08418	-1.34339	3.3753e-05	-0.882	-1.33436
43686275	chr2:43686275:C:G	5.10755e-15	-1.1131	-1.33548	1.73326e-05	-1.5384	-1.34445
43686611	chr2:43686611:T:A	5.40744e-15	-1.13675	-1.25478	1.64659e-05	-1.747	-1.18714
43686908	chr2:43686908:G:A	1.57009e-14	-3.24329e-10	-1.32559	8.31183e-05	-3.24329e-10	-1.31517
43686980	chr2:43686980:ATT:A	2.09336e-15	-2.04463	-1.2959	2.33397e-05	-1.23822	-1.34706
43687139	chr2:43687139:T:C	2.03561e-15	-2.0297	-1.33881	2.54495e-05	-1.29447	-1.20426
43687236	chr2:43687236:G:C	8.68297e-15	-0.654525	-1.26341	2.21669e-05	-1.43822	-1.19861
43687304	chr2:43687304:G:A	1.56007e-14	-3.24329e-10	-1.33199	8.12045e-05	-3.24329e-10	-1.33846
43687325	chr2:43687325:T:G	1.61457e-14	-3.24329e-10	-1.29765	8.39124e-05	-3.24329e-10	-1.30566
43687630	chr2:43687630:C:G	1.71789e-14	-3.24329e-10	-1.23562	8.68531e-05	-3.24329e-10	-1.27121
43687908	chr2:43687908:C:T	1.67893e-14	-3.24329e-10	-1.25856	9.03964e-05	-3.24329e-10	-1.23123
43688593	chr2:43688593:G:A	3.70815e-15	-1.54472	-1.22405	3.62753e-05	-0.924243	-1.22005
43688807	chr2:43688807:G:A	1.7163e-14	-3.24329e-10	-1.23655	8.68099e-05	-3.24329e-10	-1.27171
43689210	chr2:43689210:C:T	1.69562e-14	-3.24329e-10	-1.24867	8.59499e-05	-3.24329e-10	-1.28167
43689226	chr2:43689226:A:C	2.99121e-14	-3.24329e-10	-0.681039	0.000159986	-3.24329e-10	-0.660347
43689599	chr2:43689599:A:G	2.62698e-15	-1.76832	-1.34515	1.51071e-05	-1.78531	-1.23495
43689816	chr2:43689816:C:T	2.01914e-15	-2.08711	-1.28952	1.39308e-05	-1.83278	-1.26855
43690170	chr2:43690170:G:A	2.02468e-14	-3.24329e-10	-1.07131	0.000100542	-3.24329e-10	-1.12485
43690562	chr2:43690562:T:G	2.92706e-14	-3.24329e-10	-0.702718	0.000217808	-3.24329e-10	-0.351816
43690564	chr2:43690564:C:A	2.81192e-15	-2.08516	-0.960275	1.72464e-05	-1.88429	-1.00354
43690648	chr2:43690648:T:G	1.90203e-14	-1.13379	-3.46321e-10	7.83942e-05	-1.37368	-3.46321e-10
43691549	chr2:43691549:G:T	1.54181e-14	-3.24329e-10	-1.34376	8.05365e-05	-3.24329e-10	-1.34672
43692213	chr2:43692213:C:T	1.61817e-14	-3.24329e-10	-1.29542	8.40863e-05	-3.24329e-10	-1.30359
43692777	chr2:43692777:C:T	1.65289e-14	-3.24329e-10	-1.27419	8.55531e-05	-3.24329e-10	-1.28629
43692795	chr2:43692795:G:C	1.96937e-15	-2.08509	-1.31649	1.25992e-05	-1.89406	-1.30774
43692815	chr2:43692815:AG:A	1.96e-15	-2.08553	-1.32083	1.25828e-05	-1.88965	-1.31346
43692979	chr2:43692979:T:G	1.73416e-14	-3.24329e-10	-1.22619	9.47219e-05	-3.24329e-10	-1.18449
43693199	chr2:43693199:A:G	2.56749e-15	-2.07613	-1.06025	1.6055e-05	-1.93997	-1.01944
43693218	chr2:43693218:C:T	9.16843e-14	1.58223	-1.14318	1.38424e-05	-1.77052	-1.33717
43693658	chr2:43693658:A:G	5.15671e-14	-3.24329e-10	-0.136417	0.00042817	-3.24329e-10	0.32409
43693708	chr2:43693708:A:G	3.23505e-15	-1.92902	-0.97624	2.96264e-05	-1.7088	-0.637963
43694152	chr2:43694152:T:A	2.15372e-14	-3.24329e-10	-1.00952	0.000108268	-3.24329e-10	-1.05083
43694271	chr2:43694271:C:T	2.80692e-14	-3.24329e-10	-0.74463	0.000204134	-3.24329e-10	-0.416655
43694350	chr2:43694350:A:T	2.61697e-15	-1.80225	-1.31504	1.71989e-05	-1.76248	-1.1281
43694600	chr2:43694600:A:G	2.41525e-14	-3.24329e-10	-0.894913	0.000141435	-3.24329e-10	-0.783588
43694619	chr2:43694619:G:A	2.52947e-14	-3.24329e-10	-0.848707	0.000138196	-3.24329e-10	-0.806757
43694816	chr2:43694816:A:T	1.91146e-15	-2.08506	-1.34637	1.48241e-05	-1.69154	-1.34764
43695381	chr2:43695381:C:T	7.46919e-15	-2.06852	-3.46321e-10	4.1868e-05	-2.00091	-3.46321e-10
43695770	chr2:43695770:A:G	7.33259e-15	-2.08697	-3.46321e-10	3.9605e-05	-2.05648	-3.46321e-10
43695789	chr2:43695789:C:A	2.51247e-15	-1.81573	-1.3423	1.02632e-05	-2.07826	-1.3286
43696194	chr2:43696194:C:T	1.53713e-14	-3.24329e-10	-1.3468	8.05761e-05	-3.24329e-10	-1.34623
43696197	chr2:43696197:G:T	1.63952e-14	-3.24329e-10	-1.28231	8.44336e-05	-3.24329e-10	-1.29947
43696894	chr2:43696894:C:T	2.09747e-14	-3.24329e-10	-1.03599	0.000107522	-3.24329e-10	-1.05774
43696990	chr2:43696990:A:T	1.5354e-14	-3.24329e-10	-1.34792	8.06476e-05	-3.24329e-10	-1.34534
43697032	chr2:43697032:T:A	2.50185e-15	-1.82193	-1.34034	1.62009e-05	-1.74141	-1.20895
43697090	chr2:43697090:A:C	2.8182e-14	-3.24329e-10	-0.74062	0.000205357	-3.24329e-10	-0.410682
43697432	chr2:43697432:T:C	1.86016e-14	-3.24329e-10	-1.15605	0.000104566	-3.24329e-10	-1.08561
43697455	chr2:43697455:TC:T	1.67007e-14	-3.24329e-10	-1.26385	8.91774e-05	-3.24329e-10	-1.2448
43698037	chr2:43698037:G:A	2.72781e-14	-3.24329e-10	-0.773217	0.000197088	-3.24329e-10	-0.451783
43698401	chr2:43698401:C:A	2.13906e-15	-1.97731	-1.34163	1.74444e-05	-1.58118	-1.29523
43698704	chr2:43698704:G:C	2.85252e-14	-3.24329e-10	-0.728514	0.000159676	-3.24329e-10	-0.662288
43698719	chr2:43698719:A:C	1.67321e-14	-3.24329e-10	-1.26197	8.93712e-05	-3.24329e-10	-1.24263
43698932	chr2:43698932:G:A	2.48187e-15	-1.82953	-1.34076	1.6241e-05	-1.73299	-1.2149
43699768	chr2:43699768:C:T	1.73069e-14	-3.24329e-10	-1.22819	9.06807e-05	-3.24329e-10	-1.22809
43699804	chr2:43699804:T:A	2.52104e-15	-1.80712	-1.34751	1.51281e-05	-1.75657	-1.26231
43699834	chr2:43699834:C:T	5.40891e-14	-3.24329e-10	-0.0886697	0.000305155	-3.24329e-10	-0.0146119
43699888	chr2:43699888:A:G	7.71195e-15	-2.03653	-3.46321e-10	3.88362e-05	-2.07608	-3.46321e-10
43700235	chr2:43700235:A:G	1.87607e-10	8.0628	-3.46321e-10	0.000100103	-1.12923	-3.46321e-10
43700897	chr2:43700897:G:A	7.63586e-14	-3.24329e-10	0.256139	0.000389471	-3.24329e-10	0.229359
43701077	chr2:43701077:T:G	1.59582e-14	-3.24329e-10	-1.30933	8.58501e-05	-3.24329e-10	-1.28283
43701314	chr2:43701314:T:C	2.68592e-15	-1.74724	-1.34404	1.47312e-05	-1.81506	-1.23041
43701589	chr2:43701589:A:AT	2.53964e-14	-3.24329e-10	-0.844695	0.000180097	-3.24329e-10	-0.541937
43701612	chr2:43701612:C:A	1.63992e-14	-3.24329e-10	-1.28207	8.51104e-05	-3.24329e-10	-1.29148
43701629	chr2:43701629:A:G	2.54358e-15	-1.82092	-1.32481	1.10315e-05	-2.07478	-1.2599
43701638	chr2:43701638:C:T	2.68555e-14	-3.24329e-10	-0.788832	0.000193215	-3.24329e-10	-0.471626
43701851	chr2:43701851:T:C	2.73627e-15	-1.72807	-1.34464	1.44544e-05	-1.82975	-1.23469
43701857	chr2:43701857:A:T	2.45143e-15	-1.85619	-1.32644	1.77001e-05	-1.69642	-1.16544
43702003	chr2:43702003:A:G	6.19454e-14	-3.24329e-10	0.0469506	0.000328286	-3.24329e-10	0.0584532
43702053	chr2:43702053:C:G	1.54874e-14	-3.24329e-10	-1.33928	8.11206e-05	-3.24329e-10	-1.33949
43702055	chr2:43702055:C:T	1.92043e-14	-3.24329e-10	-1.12417	0.00010709	-3.24329e-10	-1.06176
43702314	chr2:43702314:T:A	2.10958e-14	-3.24329e-10	-1.03023	0.000116355	-3.24329e-10	-0.978782
43702661	chr2:43702661:A:G	2.35166e-14	-3.24329e-10	-0.921594	0.000115468	-3.24329e-10	-0.98644
43702844	chr2:43702844:G:A	2.60633e-15	-1.77344	-1.34792	1.46292e-05	-1.7923	-1.26011
43702920	chr2:43702920:C:G	1.75477e-14	-3.24329e-10	-1.21438	9.64225e-05	-3.24329e-10	-1.16669
43702936	chr2:43702936:C:T	1.99169e-15	-2.08669	-1.30363	1.28284e-05	-1.87511	-1.30866
43702993	chr2:43702993:C:T	1.86697e-14	-3.24329e-10	-1.1524	9.95346e-05	-3.24329e-10	-1.13493
43703114	chr2:43703114:A:T	2.62667e-15	-1.8104	-1.30319	1.78417e-05	-1.74899	-1.10491
43703177	chr2:43703177:G:A	2.4407e-15	-1.84272	-1.3443	1.62706e-05	-1.71436	-1.23171
43703310	chr2:43703310:C:G	1.62121e-14	-3.24329e-10	-1.29354	8.42372e-05	-3.24329e-10	-1.30179
43703389	chr2:43703389:A:G	4.47313e-14	-3.24329e-10	-0.278628	0.000248731	-3.24329e-10	-0.21906
43703477	chr2:43703477:G:C	2.66285e-15	-1.77396	-1.32594	1.6154e-05	-1.78996	-1.16331
43703594	chr2:43703594:A:C	8.04365e-14	-3.24329e-10	0.308166	0.000409755	-3.24329e-10	0.280127
43703690	chr2:43703690:T:C	1.63011e-14	-3.24329e-10	-1.28807	8.46467e-05	-3.24329e-10	-1.29695
43703703	chr2:43703703:TCTTA:T	1.97744e-14	-3.24329e-10	-1.09491	0.000110919	-3.24329e-10	-1.02663
43703738	chr2:43703738:C:G	1.57423e-14	-3.24329e-10	-1.32295	8.15889e-05	-3.24329e-10	-1.33374
43703773	chr2:43703773:A:T	3.92536e-15	-1.919	-0.792845	3.96631e-05	-1.65966	-0.395352
43704037	chr2:43704037:T:C	2.16167e-15	-2.04932	-1.2591	2.59624e-05	-1.35659	-1.1222
43704250	chr2:43704250:G:T	9.02779e-14	-3.24329e-10	0.423591	0.000456561	-3.24329e-10	0.388291
43704389	chr2:43704389:C:T	1.78424e-14	-3.24329e-10	-1.19772	9.73237e-05	-3.24329e-10	-1.15739
43704553	chr2:43704553:C:T	1.57227e-14	-3.24329e-10	-1.3242	8.17348e-05	-3.24329e-10	-1.33195
43704745	chr2:43704745:A:C	1.59148e-14	-3.24329e-10	-1.31205	8.22047e-05	-3.24329e-10	-1.32622
43704800	chr2:43704800:T:C	1.76201e-14	-3.24329e-10	-1.21026	9.68833e-05	-3.24329e-10	-1.16192
43704925	chr2:43704925:C:A	2.18428e-14	-3.24329e-10	-0.99543	0.000113109	-3.24329e-10	-1.00708
43704984	chr2:43704984:A:T	2.39758e-15	-1.90083	-1.30401	1.05768e-05	-2.05125	-1.32552
43705055	chr2:43705055:C:A	1.57859e-14	-3.24329e-10	-1.32018	8.32372e-05	-3.24329e-10	-1.31374
43705406	chr2:43705406:C:A	1.54729e-14	-3.24329e-10	-1.34021	8.06213e-05	-3.24329e-10	-1.34567
43705472	chr2:43705472:G:A	1.54158e-14	-3.24329e-10	-1.34391	8.04645e-05	-3.24329e-10	-1.34762
43705729	chr2:43705729:CT:C	1.58274e-14	-3.24329e-10	-1.31756	8.24685e-05	-3.24329e-10	-1.32301
43705761	chr2:43705761:A:G	2.80952e-15	-1.96829	-1.078	5.68373e-05	-0.963142	-0.732096
43705911	chr2:43705911:A:G	1.64183e-14	-3.24329e-10	-1.2809	8.51978e-05	-3.24329e-10	-1.29046
43706328	chr2:43706328:C:T	2.26255e-14	-3.24329e-10	-0.960224	0.000123313	-3.24329e-10	-0.920705
43706522	chr2:43706522:C:T	1.5509e-14	-3.24329e-10	-1.33788	8.09952e-05	-3.24329e-10	-1.34104
43706669	chr2:43706669:C:T	1.55502e-14	-3.24329e-10	-1.33523	8.11875e-05	-3.24329e-10	-1.33867
43706924	chr2:43706924:A:G	1.54174e-14	-3.24329e-10	-1.34381	8.14543e-05	-3.24329e-10	-1.33539
43706969	chr2:43706969:G:A	2.13976e-14	-3.24329e-10	-1.01602	0.000116167	-3.24329e-10	-0.980406
43706997	chr2:43706997:A:C	3.63207e-14	-3.24329e-10	-0.486913	0.000186211	-3.24329e-10	-0.50855
43707003	chr2:43707003:C:T	1.73518e-14	-3.24329e-10	-1.22561	8.82933e-05	-3.24329e-10	-1.25477
43707037	chr2:43707037:A:T	1.88213e-14	-3.24329e-10	-1.14431	9.49107e-05	-3.24329e-10	-1.18249
43707953	chr2:43707953:T:C	2.85528e-14	-3.24329e-10	-0.727548	0.000164921	-3.24329e-10	-0.629965
43708135	chr2:43708135:C:T	1.9116e-14	-3.24329e-10	-1.12878	9.66851e-05	-3.24329e-10	-1.16397
43708333	chr2:43708333:C:G	2.91544e-15	-1.68487	-1.32441	2.75273e-05	-1.12547	-1.29479
43708579	chr2:43708579:T:C	2.61447e-14	-3.24329e-10	-0.815654	0.000136386	-3.24329e-10	-0.819942
43708597	chr2:43708597:T:C	7.38799e-15	-0.972598	-1.10685	4.38635e-05	-0.805644	-1.14871
43708734	chr2:43708734:T:C	7.84197e-15	-0.868642	-1.15117	4.05228e-05	-0.79922	-1.23435
43709073	chr2:43709073:T:C	2.21653e-14	-3.24329e-10	-0.980773	0.000125452	-3.24329e-10	-0.903509
43709219	chr2:43709219:T:G	3.79316e-15	-1.43278	-1.31332	1.19506e-05	-2.08712	-1.16753
43709223	chr2:43709223:T:G	4.99395e-15	-1.19078	-1.2803	2.74039e-05	-1.17728	-1.24747
43709396	chr2:43709396:G:A	6.73049e-15	-0.917348	-1.25531	2.42747e-05	-1.37457	-1.17142
43709696	chr2:43709696:C:T	1.69364e-14	-3.24329e-10	-1.24984	8.43758e-05	-3.24329e-10	-1.30015
43709813	chr2:43709813:T:C	3.1351e-15	-1.80537	-1.13127	1.7615e-05	-2.00824	-0.85844
43709834	chr2:43709834:C:T	1.53502e-14	-3.24329e-10	-1.34818	8.04349e-05	-3.24329e-10	-1.34798
43709835	chr2:43709835:A:G	4.5236e-15	-1.337	-1.23299	1.36047e-05	-2.08707	-1.03794
43709947	chr2:43709947:C:T	1.5522e-14	-3.24329e-10	-1.33705	8.04309e-05	-3.24329e-10	-1.34803
43709954	chr2:43709954:T:G	3.38653e-14	-0.55691	-3.46321e-10	0.000126399	-0.895989	-3.46321e-10
43710060	chr2:43710060:G:A	2.33817e-14	-3.24329e-10	-0.92735	0.00012045	-3.24329e-10	-0.944194
43710361	chr2:43710361:T:C	5.04146e-15	-1.2394	-1.2222	2.80326e-05	-1.22367	-1.17839
43710806	chr2:43710806:A:G	3.23256e-14	-3.24329e-10	-0.603442	0.000166014	-3.24329e-10	-0.62336
43710829	chr2:43710829:A:G	1.52357e-14	-0.575664	-0.779995	5.60888e-05	-0.924519	-0.783976
43710926	chr2:43710926:C:T	1.53496e-14	-3.24329e-10	-1.34821	8.0485e-05	-3.24329e-10	-1.34736
43710928	chr2:43710928:G:A	1.5188e-14	-0.578382	-0.780416	5.59153e-05	-0.927204	-0.78439
43710956	chr2:43710956:T:C	2.28759e-14	-3.24329e-10	-0.94922	0.000134215	-3.24329e-10	-0.835989
43711135	chr2:43711135:C:T	4.98465e-14	-0.170353	-3.46321e-10	0.000193122	-0.472111	-3.46321e-10
43711464	chr2:43711464:T:C	1.55292e-14	-3.24329e-10	-1.33658	8.10537e-05	-3.24329e-10	-1.34032
43711666	chr2:43711666:C:T	9.13294e-15	-0.628571	-1.23884	3.40048e-05	-0.967954	-1.24098
43711749	chr2:43711749:C:T	1.54514e-14	-3.24329e-10	-1.3416	8.09273e-05	-3.24329e-10	-1.34188
43711786	chr2:43711786:C:T	1.26078e-14	-1.05856	-0.48643	4.9277e-05	-1.3207	-0.517269
43711851	chr2:43711851:G:A	4.4264e-14	-3.24329e-10	-0.289131	0.000244098	-3.24329e-10	-0.23786
43711940	chr2:43711940:A:G	2.73198e-15	-1.72602	-1.34826	1.01176e-05	-2.07366	-1.3475
43712386	chr2:43712386:A:G	1.32528e-14	-0.167767	-1.32732	8.19161e-05	0.0138885	-1.34363
43712567	chr2:43712567:G:T	1.92788e-14	-3.24329e-10	-1.1203	0.000107456	-3.24329e-10	-1.05835
43712689	chr2:43712689:T:C	8.47374e-15	-0.822709	-1.11962	1.65171e-05	-1.82259	-1.10844
43712719	chr2:43712719:C:T	1.82903e-14	-3.24329e-10	-1.17293	0.000101322	-3.24329e-10	-1.11712
43713122	chr2:43713122:A:G	1.72594e-14	-0.408263	-0.822684	6.23216e-05	-0.776621	-0.826503
43713127	chr2:43713127:T:C	6.26852e-14	0.0588234	-3.46321e-10	0.000418794	0.301947	-3.46321e-10
43713140	chr2:43713140:A:G	2.49218e-14	-3.24329e-10	-0.863561	0.000130338	-3.24329e-10	-0.865303
43713290	chr2:43713290:G:T	2.18304e-14	-3.24329e-10	-0.996001	0.000132222	-3.24329e-10	-0.850951
43713393	chr2:43713393:G:T	5.28922e-15	-1.18876	-1.22487	2.59143e-05	-1.19478	-1.28586
43713629	chr2:43713629:T:A	1.7328e-14	-0.365993	-0.860986	6.22549e-05	-0.739484	-0.864711
43713989	chr2:43713989:T:C	3.10086e-14	-3.24329e-10	-0.645038	0.000167038	-3.24329e-10	-0.617211
43714277	chr2:43714277:C:T	1.00249e-13	1.86087	-1.33252	4.64493e-05	-0.5812	-1.31587
43714437	chr2:43714437:A:G	2.38586e-15	-2.05255	-1.15719	1.34587e-05	-2.08724	-1.04857
43714627	chr2:43714627:A:G	1.77996e-14	-1.20013	-3.46321e-10	6.4213e-05	-1.57323	-3.46321e-10
43714632	chr2:43714632:G:T	1.74262e-14	-3.24329e-10	-1.22133	8.94177e-05	-3.24329e-10	-1.24211
43714635	chr2:43714635:A:G	2.00822e-14	-3.24329e-10	-1.07947	0.000112338	-3.24329e-10	-1.01392
43714805	chr2:43714805:A:G	7.97016e-15	-1.18646	-0.817139	2.66839e-05	-2.08096	-0.37041
43714897	chr2:43714897:G:A	1.53633e-14	-3.24329e-10	-1.34732	8.06339e-05	-3.24329e-10	-1.34551
43714986	chr2:43714986:A:C	1.75225e-14	-3.24329e-10	-1.21582	9.08195e-05	-3.24329e-10	-1.22656
43715126	chr2:43715126:A:G	1.8453e-14	-3.24329e-10	-1.16407	9.18185e-05	-3.24329e-10	-1.21562
43715149	chr2:43715149:A:G	1.96155e-14	-3.24329e-10	-1.10298	0.000105172	-3.24329e-10	-1.07983
43715156	chr2:43715156:A:G	1.59069e-14	-3.24329e-10	-1.31255	8.2411e-05	-3.24329e-10	-1.32371
43715334	chr2:43715334:G:A	2.54817e-15	-1.89548	-1.24845	1.53219e-05	-1.79822	-1.20793
43715367	chr2:43715367:A:T	1.8255e-14	-3.24329e-10	-1.17486	9.3317e-05	-3.24329e-10	-1.19943
43715396	chr2:43715396:G:T	1.53496e-14	-3.24329e-10	-1.34821	8.12073e-05	-3.24329e-10	-1.33843
43715406	chr2:43715406:C:G	2.17995e-14	-3.24329e-10	-0.997417	0.000123011	-3.24329e-10	-0.923159
43715613	chr2:43715613:A:G	2.08955e-14	-3.24329e-10	-1.03977	0.000105964	-3.24329e-10	-1.07233
43715830	chr2:43715830:A:G	2.78879e-15	-1.86979	-1.1839	1.72878e-05	-1.76737	-1.11806
43715899	chr2:43715899:GA:G	2.11527e-14	-3.24329e-10	-1.02753	0.000108115	-3.24329e-10	-1.05224
43715919	chr2:43715919:A:G	3.53963e-15	-1.81611	-0.999173	2.28254e-05	-1.69879	-0.908763
43716167	chr2:43716167:G:A	3.96613e-14	-0.398927	-3.46321e-10	0.000145186	-0.757417	-3.46321e-10
43716386	chr2:43716386:A:G	1.35534e-14	-0.13663	-1.33603	1.37189e-05	-1.82706	-1.2896
43716551	chr2:43716551:C:T	5.97993e-15	-1.01328	-1.27762	2.27789e-05	-1.35068	-1.25892
43716599	chr2:43716599:T:C	1.53766e-14	-3.24329e-10	-1.34646	8.04281e-05	-3.24329e-10	-1.34807
43716739	chr2:43716739:C:T	1.73452e-14	-3.24329e-10	-1.22599	9.52283e-05	-3.24329e-10	-1.17915
43716840	chr2:43716840:C:T	1.84096e-14	-3.24329e-10	-1.16643	8.97683e-05	-3.24329e-10	-1.2382
43717010	chr2:43717010:G:A	2.93095e-14	-3.24329e-10	-0.701389	0.000157867	-3.24329e-10	-0.67368
43717052	chr2:43717052:G:T	7.38731e-15	-2.07954	-3.46321e-10	4.00631e-05	-2.04498	-3.46321e-10
43717186	chr2:43717186:G:A	1.70705e-14	-3.24329e-10	-1.24195	8.51778e-05	-3.24329e-10	-1.29069
43717391	chr2:43717391:C:G	1.53812e-14	-3.24329e-10	-1.34616	8.04371e-05	-3.24329e-10	-1.34796
43717513	chr2:43717513:G:A	7.33248e-15	-2.08699	-3.46321e-10	3.86769e-05	-2.08019	-3.46321e-10
43717646	chr2:43717646:T:A	6.93134e-15	-0.82728	-1.31597	1.05414e-05	-2.0322	-1.34792
43717728	chr2:43717728:C:A	2.09546e-14	-0.114508	-0.922437	2.49426e-05	-1.55476	-0.964093
43718117	chr2:43718117:C:T	6.25471e-15	-0.901988	-1.34398	1.06054e-05	-2.04853	-1.32554
43718153	chr2:43718153:A:T	6.12204e-15	-0.921887	-1.34552	1.06054e-05	-2.05268	-1.32139
43718252	chr2:43718252:A:G	5.36221e-15	-1.11767	-1.28226	1.55588e-05	-1.76563	-1.22517
43718353	chr2:43718353:C:T	3.53427e-14	0.8308	-1.34501	6.55521e-05	-0.204531	-1.34805
43718532	chr2:43718532:C:T	1.59631e-14	-3.24329e-10	-1.30902	8.27787e-05	-3.24329e-10	-1.31926
43718644	chr2:43718644:G:A	3.59374e-14	-3.24329e-10	-0.497524	0.000185913	-3.24329e-10	-0.510153
43718864	chr2:43718864:A:T	1.82052e-14	-3.24329e-10	-1.17759	9.4869e-05	-3.24329e-10	-1.18293
43718906	chr2:43718906:C:T	4.11499e-14	0.975291	-1.33737	7.44696e-05	-0.0805269	-1.34451
43720204	chr2:43720204:T:C	4.64484e-14	-3.24329e-10	-0.240961	0.000305102	-3.24329e-10	-0.0147856
43720531	chr2:43720531:A:G	5.14495e-14	-3.24329e-10	-0.138702	0.000266703	-3.24329e-10	-0.149294
43720621	chr2:43720621:T:C	2.51311e-14	0.0709305	-0.926128	3.08722e-05	-1.41211	-0.893465
43720805	chr2:43720805:A:G	2.73089e-15	-2.07046	-1.00422	1.57179e-05	-1.86568	-1.11496
43721163	chr2:43721163:C:G	2.30609e-14	-3.24329e-10	-0.941165	0.000125504	-3.24329e-10	-0.903097
43721272	chr2:43721272:A:G	1.73577e-14	-3.24329e-10	-1.22527	8.58011e-05	-3.24329e-10	-1.2834
43721459	chr2:43721459:A:G	6.667e-15	-0.850082	-1.33205	1.06288e-05	-2.03185	-1.34002
43722639	chr2:43722639:C:T	1.6162e-14	-3.24329e-10	-1.29664	8.38547e-05	-3.24329e-10	-1.30635
43722781	chr2:43722781:G:A	4.12358e-14	-3.24329e-10	-0.359994	0.000248759	-3.24329e-10	-0.218947
43722808	chr2:43722808:A:T	5.74429e-15	-1.03779	-1.29331	1.02535e-05	-2.06147	-1.34634
43722919	chr2:43722919:A:G	1.83254e-14	-3.24329e-10	-1.17101	0.000103366	-3.24329e-10	-1.09715
43722998	chr2:43722998:T:G	1.03049e-14	-2.05559	0.308909	7.92902e-05	-1.64833	0.28601
43723118	chr2:43723118:C:G	6.30053e-15	-0.947629	-1.29104	1.04081e-05	-2.04688	-1.34597
43723162	chr2:43723162:A:G	1.92987e-14	0.0928559	-1.21212	2.26642e-05	-1.38361	-1.23103
43723674	chr2:43723674:C:T	1.84481e-14	0.0618923	-1.22624	2.19994e-05	-1.40036	-1.24405
43723790	chr2:43723790:G:A	8.23365e-15	-0.653196	-1.31788	1.97544e-05	-1.46383	-1.28822
43723837	chr2:43723837:A:G	1.94059e-14	-1.11372	-3.46321e-10	6.95285e-05	-1.49369	-3.46321e-10
43723838	chr2:43723838:C:T	1.86717e-14	-3.24329e-10	-1.1523	9.9862e-05	-3.24329e-10	-1.13164
43723872	chr2:43723872:T:A	1.16534e-14	-0.611362	-1.01235	6.58777e-05	-0.499174	-1.04846
43724002	chr2:43724002:T:G	2.62624e-14	-0.811165	-3.46321e-10	9.36988e-05	-1.19535	-3.46321e-10
43724112	chr2:43724112:AGAGCAGGTTGTCAAGGAGGACTTACCAAGGTAAGTCTG:A	1.19041e-14	-0.490908	-1.11151	6.79654e-05	-0.374154	-1.14228
43724253	chr2:43724253:G:A	1.55331e-14	-3.24329e-10	-1.33633	8.17036e-05	-3.24329e-10	-1.33233
43724382	chr2:43724382:A:G	3.84783e-14	-3.24329e-10	-0.429206	0.000197447	-3.24329e-10	-0.449962
43724468	chr2:43724468:A:C	1.93533e-14	-3.24329e-10	-1.11644	0.000109516	-3.24329e-10	-1.03936
43724732	chr2:43724732:A:G	4.59781e-15	-1.20789	-1.34583	1.03763e-05	-2.08323	-1.31268
43724934	chr2:43724934:C:T	1.71854e-14	-3.24329e-10	-1.23524	8.95944e-05	-3.24329e-10	-1.24014
43725269	chr2:43725269:G:C	5.891e-15	-0.9744	-1.33148	1.0406e-05	-2.05244	-1.3406
43725278	chr2:43725278:T:G	1.67763e-14	-3.24329e-10	-1.25933	8.94417e-05	-3.24329e-10	-1.24184
43725400	chr2:43725400:A:G	4.12997e-14	-3.24329e-10	-0.358447	0.000211776	-3.24329e-10	-0.379904
43725831	chr2:43725831:A:G	6.06566e-15	-0.956683	-1.31998	1.03841e-05	-2.04929	-1.34586
43725926	chr2:43725926:T:C	1.7727e-14	-3.24329e-10	-1.20421	9.93771e-05	-3.24329e-10	-1.13651
43726525	chr2:43726525:A:G	6.8617e-15	-0.809144	-1.3442	1.13896e-05	-2.01489	-1.28784
43726613	chr2:43726613:C:T	9.49888e-15	-0.554514	-1.27361	1.15892e-05	-1.9426	-1.34275
43726774	chr2:43726774:A:G	2.12596e-14	-3.24329e-10	-1.02249	0.000109436	-3.24329e-10	-1.04009
43726941	chr2:43726941:A:G	1.76713e-14	-3.24329e-10	-1.20736	9.20655e-05	-3.24329e-10	-1.21293
43726969	chr2:43726969:T:A	1.7161e-14	-3.24329e-10	-1.23666	8.94702e-05	-3.24329e-10	-1.24153
43727185	chr2:43727185:G:A	1.63424e-14	-3.24329e-10	-1.28554	8.85589e-05	-3.24329e-10	-1.25176
43727249	chr2:43727249:C:T	2.35876e-15	-2.05779	-1.16338	2.33876e-05	-1.44841	-1.13481
43727251	chr2:43727251:A:T	1.58168e-14	-3.24329e-10	-1.31823	8.30815e-05	-3.24329e-10	-1.31561
43727653	chr2:43727653:C:T	1.99652e-14	0.195267	-1.28058	2.2587e-05	-1.32472	-1.29334
43727816	chr2:43727816:T:C	3.68793e-14	-3.24329e-10	-0.47165	0.000189643	-3.24329e-10	-0.490289
43727870	chr2:43727870:C:G	3.69838e-14	-3.24329e-10	-0.468821	0.000190181	-3.24329e-10	-0.487453
43727871	chr2:43727871:T:C	3.685e-14	-3.24329e-10	-0.472447	0.000189501	-3.24329e-10	-0.491039
43728050	chr2:43728050:A:C	1.75643e-13	-3.24329e-10	1.08915	0.000828882	-3.24329e-10	0.984646
43728541	chr2:43728541:T:G	1.9435e-14	-3.24329e-10	-1.11223	0.000101072	-3.24329e-10	-1.1196
43728644	chr2:43728644:C:G	3.68833e-14	-3.24329e-10	-0.471543	0.000189647	-3.24329e-10	-0.49027
43728994	chr2:43728994:T:A	2.67073e-14	-3.24329e-10	-0.794364	0.000145462	-3.24329e-10	-0.755515
43729865	chr2:43729865:A:G	1.65483e-14	-3.24329e-10	-1.27302	8.63336e-05	-3.24329e-10	-1.27721
43730570	chr2:43730570:T:G	1.76777e-14	-3.24329e-10	-1.207	9.49491e-05	-3.24329e-10	-1.18209
43731722	chr2:43731722:A:G	1.6267e-14	-3.24329e-10	-1.29017	8.49045e-05	-3.24329e-10	-1.2939
43731949	chr2:43731949:A:G	1.82984e-14	-3.24329e-10	-1.17249	0.000103267	-3.24329e-10	-1.09812
43732408	chr2:43732408:C:T	6.06089e-13	3.63377	-1.30604	0.000110809	0.32023	-1.34785
43732557	chr2:43732557:T:C	1.55118e-14	-3.24329e-10	-1.3377	8.15329e-05	-3.24329e-10	-1.33442
43732661	chr2:43732661:C:A	7.79707e-15	-0.825104	-1.20045	2.8739e-05	-1.16045	-1.21673
43732904	chr2:43732904:A:C	1.54112e-14	-0.00594896	-1.33826	1.89425e-05	-1.45055	-1.34347
43732959	chr2:43732959:T:G	2.0614e-14	-3.24329e-10	-1.05333	0.000119907	-3.24329e-10	-0.948717
43732969	chr2:43732969:T:TC	1.44734e-14	-0.071882	-1.33511	1.83524e-05	-1.48445	-1.34122
43732997	chr2:43732997:C:T	2.14372e-14	-3.24329e-10	-1.01417	0.000111881	-3.24329e-10	-1.018
43733600	chr2:43733600:G:A	1.09889e-14	-0.334962	-1.34746	2.54956e-05	-1.15662	-1.34031
43733681	chr2:43733681:G:A	4.72629e-13	3.4054	-1.3264	9.67288e-05	0.177936	-1.34146
43733691	chr2:43733691:C:T	1.70397e-14	-3.24329e-10	-1.24376	8.50424e-05	-3.24329e-10	-1.29228
43733786	chr2:43733786:G:A	5.43103e-13	3.54698	-1.32898	0.00010831	0.289522	-1.33996
43733817	chr2:43733817:A:G	4.09775e-15	-1.36337	-1.30549	1.61893e-05	-1.62602	-1.32506
43734310	chr2:43734310:A:G	5.57011e-13	3.56051	-1.31723	0.000106004	0.27363	-1.34559
43734613	chr2:43734613:A:G	1.12292e-14	-0.320193	-1.34059	1.60973e-05	-1.61167	-1.34511
43734691	chr2:43734691:G:C	4.70904e-14	-3.24329e-10	-0.227232	0.000240865	-3.24329e-10	-0.251193
43735335	chr2:43735335:A:G	1.5639e-14	-3.24329e-10	-1.32953	8.26668e-05	-3.24329e-10	-1.32061
43735423	chr2:43735423:G:T	6.45605e-14	0.989256	-0.900956	3.36383e-05	-1.09964	-1.12013
43735639	chr2:43735639:T:C	1.64972e-14	-3.24329e-10	-1.27611	8.72795e-05	-3.24329e-10	-1.26632
43735851	chr2:43735851:C:T	1.61185e-14	-3.24329e-10	-1.29934	8.51464e-05	-3.24329e-10	-1.29106
43736145	chr2:43736145:T:G	1.96481e-14	-3.24329e-10	-1.10132	0.000105669	-3.24329e-10	-1.07512
43736416	chr2:43736416:C:T	1.95697e-14	-3.24329e-10	-1.10532	0.000105224	-3.24329e-10	-1.07934
43736449	chr2:43736449:C:T	1.53974e-14	-3.24329e-10	-1.3451	8.18741e-05	-3.24329e-10	-1.33025
43736575	chr2:43736575:T:C	8.04025e-15	-1.99484	-3.46321e-10	3.85475e-05	-2.08354	-3.46321e-10
43736827	chr2:43736827:A:C	1.57179e-14	-3.24329e-10	-1.3245	8.47013e-05	-3.24329e-10	-1.2963
43737008	chr2:43737008:C:T	7.06341e-15	-0.862761	-1.26161	2.46775e-05	-1.23283	-1.29671
43737604	chr2:43737604:C:T	1.66704e-14	-3.24329e-10	-1.26567	8.84993e-05	-3.24329e-10	-1.25244
43737630	chr2:43737630:A:C	1.91081e-14	-3.24329e-10	-1.12919	0.000102616	-3.24329e-10	-1.10444
43737868	chr2:43737868:C:T	1.58445e-14	0.029405	-1.34589	1.93239e-05	-1.42618	-1.34791
43737887	chr2:43737887:T:C	8.44667e-15	-0.614356	-1.33117	2.20656e-05	-1.37374	-1.26768
43738159	chr2:43738159:G:A	3.27068e-14	-3.24329e-10	-0.591717	0.000162888	-3.24329e-10	-0.642371
43738306	chr2:43738306:C:T	3.71061e-14	-3.24329e-10	-0.465522	0.000189719	-3.24329e-10	-0.489887
43738639	chr2:43738639:A:T	1.75473e-14	-3.24329e-10	-1.2144	9.63516e-05	-3.24329e-10	-1.16743
43738640	chr2:43738640:G:A	5.21355e-15	-1.10617	-1.32187	2.04946e-05	-1.41613	-1.29914
43739138	chr2:43739138:G:A	1.66483e-14	-3.24329e-10	-1.26699	8.83282e-05	-3.24329e-10	-1.25437
43739198	chr2:43739198:A:G	2.37694e-14	-3.24329e-10	-0.910902	0.000125284	-3.24329e-10	-0.904845
43739310	chr2:43739310:C:G	1.70106e-14	-1.24547	-3.46321e-10	0.000165856	-0.62431	-3.46321e-10
43739501	chr2:43739501:T:C	1.85009e-14	-3.24329e-10	-1.16148	9.99808e-05	-3.24329e-10	-1.13045
43739748	chr2:43739748:T:G	1.46498e-13	2.15931	-1.25159	3.73762e-05	-0.767554	-1.34684
43740067	chr2:43740067:A:G	2.90698e-14	-3.24329e-10	-0.709601	0.000148793	-3.24329e-10	-0.732872
43740350	chr2:43740350:A:G	2.17252e-15	-1.96903	-1.33438	1.03566e-05	-2.08222	-1.31559
43740383	chr2:43740383:A:G	1.74406e-13	2.36882	-1.28674	4.19195e-05	-0.652054	-1.34763
43740434	chr2:43740434:G:A	1.73856e-14	-3.24329e-10	-1.22366	9.25369e-05	-3.24329e-10	-1.20782
43740533	chr2:43740533:G:C	1.87858e-14	-3.24329e-10	-1.1462	0.000100248	-3.24329e-10	-1.12779
43740885	chr2:43740885:C:T	9.25294e-15	-0.644075	-1.21029	3.39032e-05	-0.987449	-1.22447
43740911	chr2:43740911:G:A	7.7192e-15	-2.03559	-3.46321e-10	4.3053e-05	-1.973	-3.46321e-10
43741028	chr2:43741028:G:A	7.81063e-15	-0.97445	-1.04937	1.97854e-05	-1.58486	-1.16563
43741080	chr2:43741080:G:A	2.00437e-14	-3.24329e-10	-1.08139	0.0001079	-3.24329e-10	-1.05422
43741101	chr2:43741101:A:G	1.84296e-14	-3.24329e-10	-1.16534	0.000103433	-3.24329e-10	-1.09651
43741177	chr2:43741177:G:A	7.23991e-15	-0.919484	-1.18021	2.74961e-05	-1.22462	-1.19677
43741192	chr2:43741192:G:A	1.13603e-14	-0.302666	-1.34651	3.11357e-05	-0.951973	-1.3451
43741361	chr2:43741361:C:T	1.59726e-14	-3.24329e-10	-1.30843	8.61976e-05	-3.24329e-10	-1.27879
43741373	chr2:43741373:C:G	3.98035e-15	-1.35315	-1.34478	1.57571e-05	-1.62993	-1.34821
43741576	chr2:43741576:C:T	2.59229e-14	-3.24329e-10	-0.824176	0.000119938	-3.24329e-10	-0.948459
43741713	chr2:43741713:T:C	1.86489e-14	-3.24329e-10	-1.15351	9.96271e-05	-3.24329e-10	-1.134
43741717	chr2:43741717:C:T	7.86849e-15	-0.771259	-1.24518	2.95375e-05	-1.09288	-1.25689
43741940	chr2:43741940:G:T	3.31933e-14	0.12413	-0.701084	4.33453e-05	-1.38182	-0.58441
43742449	chr2:43742449:A:T	2.055e-15	-2.02449	-1.33454	1.00703e-05	-2.08726	-1.33858
43743113	chr2:43743113:A:T	1.50865e-14	-0.340563	-1.02494	2.3431e-05	-1.63487	-0.946499
43743148	chr2:43743148:A:G	1.70063e-14	-0.24118	-1.00454	3.808e-05	-1.03577	-1.05997
43743200	chr2:43743200:A:G	7.39582e-15	-2.07839	-3.46321e-10	3.84404e-05	-2.08632	-3.46321e-10
43743210	chr2:43743210:C:T	1.59222e-14	-3.24329e-10	-1.31159	8.40486e-05	-3.24329e-10	-1.30404
43743449	chr2:43743449:AATAC:A	1.55144e-14	-3.24329e-10	-1.33753	8.15486e-05	-3.24329e-10	-1.33423
43744153	chr2:43744153:C:T	7.78517e-15	-1.00484	-1.02224	1.97277e-05	-1.60926	-1.14414
43744550	chr2:43744550:G:T	1.29077e-14	-0.235878	-1.2856	3.32704e-05	-0.927295	-1.30347
43744741	chr2:43744741:A:G	2.03992e-14	0.184125	-1.24793	2.41111e-05	-1.35859	-1.19417
43744947	chr2:43744947:A:G	3.00527e-14	-3.24329e-10	-0.676351	0.000153722	-3.24329e-10	-0.700286
43745293	chr2:43745293:G:A	8.77853e-15	-0.881097	-1.0259	2.14615e-05	-1.52244	-1.14673
43745346	chr2:43745346:A:G	4.5394e-14	-3.24329e-10	-0.263922	0.00023332	-3.24329e-10	-0.28302
43745451	chr2:43745451:G:A	1.79473e-14	-3.24329e-10	-1.19186	8.85501e-05	-3.24329e-10	-1.25186
43745527	chr2:43745527:G:A	1.10967e-14	-0.397014	-1.27564	1.69154e-05	-1.64991	-1.2573
43745569	chr2:43745569:A:G	2.75278e-14	0.111727	-0.875832	3.53168e-05	-1.39724	-0.773832
43746027	chr2:43746027:C:A	1.56913e-14	-3.24329e-10	-1.32619	8.20442e-05	-3.24329e-10	-1.32817
43746048	chr2:43746048:G:A	3.19066e-14	-3.24329e-10	-0.61649	0.0001635	-3.24329e-10	-0.638617
43746385	chr2:43746385:C:T	1.95892e-15	-2.08184	-1.32507	1.04791e-05	-2.05344	-1.3326
43746653	chr2:43746653:T:TA	1.80865e-14	-3.24329e-10	-1.18414	9.41868e-05	-3.24329e-10	-1.19015
43746690	chr2:43746690:C:T	3.83035e-14	-0.433761	-3.46321e-10	0.00050445	0.488037	-3.46321e-10
43746804	chr2:43746804:A:G	2.89926e-14	-3.24329e-10	-0.712262	0.000166978	-3.24329e-10	-0.617572
43746812	chr2:43746812:T:C	1.70198e-14	0.0720573	-1.31698	4.18223e-05	-0.673344	-1.32866
43746901	chr2:43746901:C:T	2.34619e-14	0.0847068	-1.00863	3.00335e-05	-1.40503	-0.92809
43746964	chr2:43746964:T:C	7.738e-14	1.25878	-0.989354	5.92864e-05	-0.827477	-0.825574
43747260	chr2:43747260:T:A	1.9155e-14	-3.24329e-10	-1.12674	0.000102322	-3.24329e-10	-1.10731
43747298	chr2:43747298:A:G	1.57311e-14	-3.24329e-10	-1.32366	8.22427e-05	-3.24329e-10	-1.32576
43747329	chr2:43747329:C:T	1.96891e-14	-3.24329e-10	-1.09924	0.000100716	-3.24329e-10	-1.12312
43747376	chr2:43747376:G:A	1.7118e-14	-3.24329e-10	-1.23917	9.07683e-05	-3.24329e-10	-1.22712
43747482	chr2:43747482:G:C	1.55176e-14	-3.24329e-10	-1.33733	8.18657e-05	-3.24329e-10	-1.33035
43747827	chr2:43747827:A:G	1.7137e-14	-3.24329e-10	-1.23806	9.08746e-05	-3.24329e-10	-1.22595
43748042	chr2:43748042:C:A	1.45582e-12	4.0097	-0.80568	0.000353264	0.57817	-0.446386
43748307	chr2:43748307:A:T	5.82819e-13	3.509	-1.22042	0.000101396	0.224134	-1.34054
43748311	chr2:43748311:T:G	2.75935e-14	-3.24329e-10	-0.76172	0.000131886	-3.24329e-10	-0.853493
43748508	chr2:43748508:C:T	7.7691e-15	-2.02915	-3.46321e-10	3.85318e-05	-2.08395	-3.46321e-10
43748571	chr2:43748571:C:T	1.54742e-14	-3.24329e-10	-1.34013	8.15479e-05	-3.24329e-10	-1.33424
43748624	chr2:43748624:A:T	1.08366e-13	-3.24329e-10	0.60621	0.000488165	-3.24329e-10	0.455221
43748818	chr2:43748818:A:G	8.08033e-13	3.78852	-1.17322	0.000122963	0.402809	-1.32635
43748855	chr2:43748855:C:G	1.84248e-14	-3.24329e-10	-1.16561	0.000104347	-3.24329e-10	-1.08771
43748949	chr2:43748949:T:G	1.65757e-12	4.28669	-0.95288	0.000355094	0.900871	-0.76392
43749045	chr2:43749045:C:A	1.60683e-14	-3.24329e-10	-1.30245	8.40044e-05	-3.24329e-10	-1.30456
43749249	chr2:43749249:A:T	1.89791e-14	-3.24329e-10	-1.13596	0.000108088	-3.24329e-10	-1.05249
43749431	chr2:43749431:G:A	8.32792e-14	-3.24329e-10	0.342897	0.000377657	-3.24329e-10	0.198556
43749783	chr2:43749783:G:T	4.86536e-14	-3.24329e-10	-0.194575	0.000248684	-3.24329e-10	-0.21925
43750370	chr2:43750370:G:C	1.95714e-14	-3.24329e-10	-1.10523	0.000105233	-3.24329e-10	-1.07925
43750524	chr2:43750524:C:T	1.90948e-14	-3.24329e-10	-1.12988	0.000102537	-3.24329e-10	-1.10521
43751179	chr2:43751179:T:C	8.3215e-15	-0.850173	-1.11029	3.15477e-05	-1.15249	-1.13145
43751419	chr2:43751419:G:T	9.44976e-15	-0.904208	-0.929105	3.51998e-05	-1.21432	-0.960075
43751450	chr2:43751450:T:C	5.14152e-14	-3.24329e-10	-0.139368	0.000251887	-3.24329e-10	-0.206449
43751977	chr2:43751977:T:A	2.16589e-14	-3.24329e-10	-1.00389	0.000118567	-3.24329e-10	-0.959955
43752057	chr2:43752057:G:C	1.67465e-14	-3.24329e-10	-1.26111	8.74603e-05	-3.24329e-10	-1.26425
43752092	chr2:43752092:C:G	1.93697e-14	-3.24329e-10	-1.11559	0.00010783	-3.24329e-10	-1.05488
43752461	chr2:43752461:G:A	7.51002e-14	0.239522	-3.46321e-10	0.00025651	-0.188263	-3.46321e-10
43753065	chr2:43753065:C:T	3.92433e-15	-1.36514	-1.34696	3.60935e-05	-0.804433	-1.34489
43753297	chr2:43753297:A:G	2.06858e-14	-3.24329e-10	-1.04985	0.000119124	-3.24329e-10	-0.95527
43753492	chr2:43753492:T:C	3.00371e-15	-2.06715	-0.912301	2.33546e-05	-1.64171	-0.942927
43753538	chr2:43753538:T:C	3.61018e-14	-3.24329e-10	-0.49296	0.000185837	-3.24329e-10	-0.51056
43754429	chr2:43754429:T:C	1.54793e-14	-3.24329e-10	-1.3398	8.05695e-05	-3.24329e-10	-1.34631
43754727	chr2:43754727:G:T	1.84479e-14	-3.24329e-10	-1.16435	9.94707e-05	-3.24329e-10	-1.13557
43754756	chr2:43754756:C:G	1.8655e-14	-3.24329e-10	-1.15319	9.77857e-05	-3.24329e-10	-1.15265
43755349	chr2:43755349:G:A	1.54544e-14	-3.24329e-10	-1.34141	8.18054e-05	-3.24329e-10	-1.33109
43755498	chr2:43755498:C:A	3.9459e-14	-3.24329e-10	-0.404039	0.000203076	-3.24329e-10	-0.42185
43755585	chr2:43755585:T:C	1.97774e-14	-3.24329e-10	-1.09476	0.000111393	-3.24329e-10	-1.02236
43756077	chr2:43756077:C:T	1.60705e-14	-3.24329e-10	-1.30232	8.55327e-05	-3.24329e-10	-1.28653
43756196	chr2:43756196:T:C	2.015e-14	-3.24329e-10	-1.0761	0.000113764	-3.24329e-10	-1.00131
43756217	chr2:43756217:G:T	1.65198e-14	-3.24329e-10	-1.27474	8.62925e-05	-3.24329e-10	-1.27769
43756218	chr2:43756218:TAATGAG:T	4.3297e-14	-3.24329e-10	-0.311219	0.000200334	-3.24329e-10	-0.435444
43756254	chr2:43756254:G:A	3.90375e-15	-1.37109	-1.34627	1.5889e-05	-1.62763	-1.34218
43756362	chr2:43756362:G:A	3.94026e-14	-3.24329e-10	-0.405471	0.000202777	-3.24329e-10	-0.423324
43756444	chr2:43756444:C:T	2.69137e-14	-3.24329e-10	-0.786667	0.00013922	-3.24329e-10	-0.799374
43756543	chr2:43756543:A:G	1.95333e-14	-3.24329e-10	-1.10718	0.000111452	-3.24329e-10	-1.02183
43756664	chr2:43756664:C:G	1.53624e-14	-3.24329e-10	-1.34738	8.09202e-05	-3.24329e-10	-1.34197
43756689	chr2:43756689:T:C	2.73459e-15	-1.82263	-1.25069	1.67436e-05	-1.94542	-0.971994
43756816	chr2:43756816:G:A	3.62659e-15	-1.44738	-1.34363	1.48365e-05	-1.69126	-1.34708
43756892	chr2:43756892:T:C	2.26628e-14	-3.24329e-10	-0.958579	0.000121328	-3.24329e-10	-0.93693
43757166	chr2:43757166:T:C	1.54378e-14	-3.24329e-10	-1.34249	8.07647e-05	-3.24329e-10	-1.34389
43757763	chr2:43757763:TA:T	8.38987e-14	1.68328	-1.33298	3.94607e-05	-0.770097	-1.29003
43757848	chr2:43757848:AAAT:A	8.94036e-14	0.633975	-0.220117	0.000265961	0.00443763	-0.15652
43758299	chr2:43758299:C:A	3.95737e-14	-3.24329e-10	-0.401138	0.000203428	-3.24329e-10	-0.420122
43758442	chr2:43758442:G:A	3.86404e-14	-3.24329e-10	-0.425004	0.000198551	-3.24329e-10	-0.444385
43758613	chr2:43758613:G:A	2.28205e-14	-3.24329e-10	-0.951641	0.000134768	-3.24329e-10	-0.831877
43758801	chr2:43758801:C:A	8.78203e-14	1.64293	-1.24694	3.91109e-05	-0.764048	-1.30498
43759824	chr2:43759824:T:C	3.50116e-14	-3.24329e-10	-0.523622	0.000180268	-3.24329e-10	-0.540989
43760061	chr2:43760061:G:A	3.83423e-14	-3.24329e-10	-0.432749	0.000194904	-3.24329e-10	-0.462925
43760355	chr2:43760355:T:TA	2.64785e-14	-0.80297	-3.46321e-10	5.02347e-05	-1.81873	-3.46321e-10
43760505	chr2:43760505:G:A	2.20535e-14	-3.24329e-10	-0.985833	0.000115182	-3.24329e-10	-0.988918
43760510	chr2:43760510:A:C	3.76213e-14	-3.24329e-10	-0.451732	0.000193752	-3.24329e-10	-0.46885
43760512	chr2:43760512:A:G	3.76478e-14	-3.24329e-10	-0.451027	0.000193814	-3.24329e-10	-0.468533
43760589	chr2:43760589:C:T	1.8607e-14	-3.24329e-10	-1.15576	9.7146e-05	-3.24329e-10	-1.15922
43760749	chr2:43760749:CTT:C	3.21003e-15	-2.07129	-0.841734	2.4683e-05	-1.66953	-0.859784
43761006	chr2:43761006:G:GTA	3.85305e-14	-3.24329e-10	-0.427851	0.000198334	-3.24329e-10	-0.445481
43761221	chr2:43761221:G:A	3.93311e-14	-3.24329e-10	-0.407287	0.000202415	-3.24329e-10	-0.425112
43761385	chr2:43761385:T:C	1.19526e-13	2.04978	-1.34555	4.78506e-05	-0.52268	-1.34467
43761435	chr2:43761435:A:G	3.34593e-14	-3.24329e-10	-0.568973	0.000171504	-3.24329e-10	-0.590822
43761507	chr2:43761507:T:C	3.3769e-14	-3.24329e-10	-0.559759	0.000174086	-3.24329e-10	-0.575881
43761700	chr2:43761700:A:C	3.63266e-14	-3.24329e-10	-0.486752	0.000187077	-3.24329e-10	-0.503909
43761800	chr2:43761800:T:C	1.86465e-14	-3.24329e-10	-1.15364	9.61495e-05	-3.24329e-10	-1.16953
43761962	chr2:43761962:C:CT	4.02719e-14	-3.24329e-10	-0.383649	0.000207074	-3.24329e-10	-0.402354
43761991	chr2:43761991:A:G	3.67252e-15	-1.68413	-1.0943	2.73636e-05	-1.34677	-1.07944
43762088	chr2:43762088:T:C	4.04274e-14	-3.24329e-10	-0.379795	0.000207867	-3.24329e-10	-0.398534
43762128	chr2:43762128:G:A	1.50778e-14	-1.36608	-3.46321e-10	6.49379e-05	-1.562	-3.46321e-10
43762225	chr2:43762225:TACATG:T	3.64098e-14	-3.24329e-10	-0.484464	0.000208099	-3.24329e-10	-0.397419
43762402	chr2:43762402:C:T	1.86275e-14	-3.24329e-10	-1.15466	9.51975e-05	-3.24329e-10	-1.17948
43762546	chr2:43762546:C:T	1.85253e-14	-3.24329e-10	-1.16016	9.47113e-05	-3.24329e-10	-1.1846
43762801	chr2:43762801:G:A	1.83673e-14	-3.24329e-10	-1.16873	9.39612e-05	-3.24329e-10	-1.19255
43762817	chr2:43762817:C:G	6.96998e-14	1.50341	-1.33851	3.45115e-05	-0.845927	-1.34821
43762981	chr2:43762981:T:A	1.89913e-14	-3.24329e-10	-1.13532	9.69359e-05	-3.24329e-10	-1.16138
43763008	chr2:43763008:CAGA:C	1.90226e-14	-3.24329e-10	-1.13368	0.000102798	-3.24329e-10	-1.10266
43763061	chr2:43763061:C:T	1.88547e-14	-3.24329e-10	-1.14254	9.62833e-05	-3.24329e-10	-1.16814
43763274	chr2:43763274:A:G	1.48636e-14	-1.38038	-3.46321e-10	6.43918e-05	-1.57044	-3.46321e-10
43763364	chr2:43763364:T:C	2.17134e-14	0.345505	-1.34688	4.31935e-05	-0.645855	-1.32389
43763410	chr2:43763410:T:C	1.5044e-14	-0.0509731	-1.31735	3.84298e-05	-0.789405	-1.29719
43763642	chr2:43763642:G:A	1.57569e-14	-3.24329e-10	-1.32202	8.36325e-05	-3.24329e-10	-1.309
43763689	chr2:43763689:C:T	2.64224e-15	-1.81073	-1.29695	1.23372e-05	-1.96548	-1.25733
43763690	chr2:43763690:G:A	3.12179e-15	-2.07768	-0.863214	2.31726e-05	-1.70356	-0.888899
43763874	chr2:43763874:G:A	1.92924e-14	-3.24329e-10	-1.11959	9.63029e-05	-3.24329e-10	-1.16793
43764038	chr2:43764038:G:A	1.54849e-14	-3.24329e-10	-1.33944	8.05558e-05	-3.24329e-10	-1.34648
43764116	chr2:43764116:A:G	2.06489e-14	-3.24329e-10	-1.05164	0.000112447	-3.24329e-10	-1.01295
43764171	chr2:43764171:C:T	2.49901e-13	2.43361	-0.991846	5.94818e-05	-0.428122	-1.22164
43764218	chr2:43764218:A:C	3.47506e-15	-1.59249	-1.2412	6.44924e-05	-0.349922	-1.21896
43764705	chr2:43764705:C:T	1.77398e-14	-3.24329e-10	-1.20349	8.95162e-05	-3.24329e-10	-1.24101
43764714	chr2:43764714:T:G	1.77028e-14	-3.24329e-10	-1.20558	8.93554e-05	-3.24329e-10	-1.24281
43764978	chr2:43764978:C:A	1.76735e-14	-3.24329e-10	-1.20723	8.92036e-05	-3.24329e-10	-1.24451
43765203	chr2:43765203:A:G	1.8782e-14	-3.24329e-10	-1.1464	0.00010141	-3.24329e-10	-1.11626
43765310	chr2:43765310:T:C	1.54182e-14	-3.24329e-10	-1.34375	8.04136e-05	-3.24329e-10	-1.34825
43765313	chr2:43765313:G:A	1.66112e-14	-3.24329e-10	-1.26923	8.67682e-05	-3.24329e-10	-1.27219
43765950	chr2:43765950:G:C	1.67978e-14	-3.24329e-10	-1.25805	8.54575e-05	-3.24329e-10	-1.28741
43766012	chr2:43766012:G:A	2.06717e-14	-3.24329e-10	-1.05054	0.000112578	-3.24329e-10	-1.01178
43766089	chr2:43766089:T:A	1.72496e-14	-3.24329e-10	-1.23151	8.73706e-05	-3.24329e-10	-1.26527
43766105	chr2:43766105:G:A	1.87433e-14	-3.24329e-10	-1.14846	0.000101184	-3.24329e-10	-1.11849
43766119	chr2:43766119:C:T	2.06581e-14	-3.24329e-10	-1.0512	0.0001125	-3.24329e-10	-1.01248
43766224	chr2:43766224:C:A	1.61346e-14	-3.24329e-10	-1.29834	8.61115e-05	-3.24329e-10	-1.27979
43766236	chr2:43766236:T:C	1.60686e-14	-3.24329e-10	-1.30244	8.66603e-05	-3.24329e-10	-1.27344
43766309	chr2:43766309:G:C	5.35318e-13	3.42559	-1.22203	9.59918e-05	0.168304	-1.33947
43766411	chr2:43766411:C:G	1.09336e-14	-1.68746	-3.46321e-10	5.02208e-05	-1.819	-3.46321e-10
43767241	chr2:43767241:C:G	1.72007e-14	-3.24329e-10	-1.23435	8.71603e-05	-3.24329e-10	-1.26768
43767384	chr2:43767384:T:G	1.5349e-14	-3.24329e-10	-1.34825	8.0717e-05	-3.24329e-10	-1.34448
43767558	chr2:43767558:T:A	3.15477e-13	2.88252	-1.20774	6.92056e-05	-0.162795	-1.33555
43767731	chr2:43767731:T:G	1.5418e-14	-3.24329e-10	-1.34377	8.04157e-05	-3.24329e-10	-1.34822
43767862	chr2:43767862:C:T	1.55018e-14	-3.24329e-10	-1.33835	8.22347e-05	-3.24329e-10	-1.32585
43768185	chr2:43768185:T:A	1.72885e-14	-3.24329e-10	-1.22926	9.23753e-05	-3.24329e-10	-1.20957
43768352	chr2:43768352:T:C	1.39946e-14	-0.0966067	-1.34402	2.78884e-05	-1.06794	-1.33928
43768478	chr2:43768478:C:G	2.73284e-14	0.570928	-1.3423	6.16846e-05	-0.280097	-1.3333
43768490	chr2:43768490:T:TA	1.54919e-14	-3.24329e-10	-1.33898	8.04991e-05	-3.24329e-10	-1.34719
43768615	chr2:43768615:G:C	1.66674e-14	-3.24329e-10	-1.26585	8.67041e-05	-3.24329e-10	-1.27293
43768808	chr2:43768808:T:G	1.55283e-14	-3.24329e-10	-1.33664	8.05896e-05	-3.24329e-10	-1.34606
43768930	chr2:43768930:A:G	2.07159e-14	-3.24329e-10	-1.0484	0.000112837	-3.24329e-10	-1.00949
43768966	chr2:43768966:A:G	2.26115e-14	-3.24329e-10	-0.960841	0.00012174	-3.24329e-10	-0.933545
43769092	chr2:43769092:G:A	1.53845e-14	-3.24329e-10	-1.34594	8.04344e-05	-3.24329e-10	-1.34799
43769425	chr2:43769425:T:G	1.58401e-14	-3.24329e-10	-1.31676	8.25293e-05	-3.24329e-10	-1.32228
43769626	chr2:43769626:A:AG	5.18327e-14	1.21694	-1.34822	6.78667e-05	-0.176717	-1.34117
43769737	chr2:43769737:C:T	1.71365e-14	-3.24329e-10	-1.23809	8.90565e-05	-3.24329e-10	-1.24616
43769786	chr2:43769786:G:A	1.65119e-13	2.28451	-1.25714	4.76932e-05	-0.534663	-1.33598
43769939	chr2:43769939:T:C	4.86836e-13	3.06171	-0.95308	9.07323e-05	-0.0754223	-1.1521
43769969	chr2:43769969:G:A	2.01387e-14	-3.24329e-10	-1.07666	0.00010306	-3.24329e-10	-1.10012
43770089	chr2:43770089:A:G	3.47228e-13	2.93829	-1.16761	7.41795e-05	-0.136158	-1.29279
43770220	chr2:43770220:C:T	2.68692e-13	2.64501	-1.13075	6.39512e-05	-0.30599	-1.27132
43770233	chr2:43770233:GC:G	2.69484e-13	2.57062	-1.05342	6.40772e-05	-0.350959	-1.22438
43770329	chr2:43770329:T:C	3.2282e-13	2.75856	-1.06077	6.73116e-05	-0.264246	-1.26185
43770450	chr2:43770450:G:A	2.6218e-13	2.6458	-1.15607	6.29646e-05	-0.306844	-1.28601
43770458	chr2:43770458:C:T	1.88709e-14	-3.24329e-10	-1.14168	0.000101925	-3.24329e-10	-1.1112
43770473	chr2:43770473:G:A	2.37609e-13	2.5304	-1.13907	5.93253e-05	-0.376231	-1.27617
43770871	chr2:43770871:T:C	2.45835e-13	2.60583	-1.18047	6.06581e-05	-0.330661	-1.29952
43770964	chr2:43770964:C:T	1.98751e-14	-3.24329e-10	-1.08983	0.000107949	-3.24329e-10	-1.05378
43771422	chr2:43771422:C:G	1.54522e-14	-3.24329e-10	-1.34155	8.04589e-05	-3.24329e-10	-1.34768
43771486	chr2:43771486:C:A	2.34303e-13	2.55093	-1.17362	5.89279e-05	-0.363341	-1.29578
43771491	chr2:43771491:C:T	2.68132e-13	2.75737	-1.2452	6.17714e-05	-0.267072	-1.34492
43771587	chr2:43771587:G:A	2.28877e-14	0.398969	-1.34767	4.24399e-05	-0.642439	-1.3449
43771818	chr2:43771818:TC:T	3.35137e-15	-1.61282	-1.25711	1.10515e-05	-1.98534	-1.34752
43771990	chr2:43771990:C:T	1.84375e-14	0.183071	-1.34799	4.56737e-05	-0.569109	-1.3448
43772043	chr2:43772043:C:T	2.03631e-13	2.47467	-1.23766	5.52198e-05	-0.398481	-1.32563
43772065	chr2:43772065:G:A	1.80043e-14	-3.24329e-10	-1.18869	0.000100108	-3.24329e-10	-1.12918
43772173	chr2:43772173:C:T	1.53788e-14	-3.24329e-10	-1.34631	8.04274e-05	-3.24329e-10	-1.34808
43772672	chr2:43772672:G:A	1.53897e-14	-3.24329e-10	-1.34561	8.04245e-05	-3.24329e-10	-1.34811
43772787	chr2:43772787:A:G	3.51213e-14	-3.24329e-10	-0.520495	0.0001778	-3.24329e-10	-0.554772
43772825	chr2:43772825:G:A	2.72532e-14	-3.24329e-10	-0.77413	0.000141032	-3.24329e-10	-0.786443
43773356	chr2:43773356:C:T	2.27623e-12	4.98971	-1.33874	0.000243991	0.926096	-1.1644
43773387	chr2:43773387:C:G	1.53913e-14	-3.24329e-10	-1.3455	8.07698e-05	-3.24329e-10	-1.34383
43773836	chr2:43773836:G:T	2.6191e-14	-3.24329e-10	-0.813885	0.000135587	-3.24329e-10	-0.825822
43774303	chr2:43774303:G:C	3.44283e-14	-3.24329e-10	-0.540423	0.000179623	-3.24329e-10	-0.544571
43774352	chr2:43774352:G:T	1.83123e-14	-3.24329e-10	-1.17173	9.5251e-05	-3.24329e-10	-1.17892
43774447	chr2:43774447:A:G	2.99662e-14	-3.24329e-10	-0.679232	0.000164257	-3.24329e-10	-0.634002
43774790	chr2:43774790:T:TAC	1.54582e-14	-3.24329e-10	-1.34116	8.04479e-05	-3.24329e-10	-1.34782
43775015	chr2:43775015:C:G	8.04487e-15	-1.99427	-3.46321e-10	4.83514e-05	-1.85694	-3.46321e-10
43775484	chr2:43775484:C:CT	7.62822e-15	-2.05618	0.00873183	5.58562e-05	-1.58714	-0.125515
43775596	chr2:43775596:C:T	1.5512e-14	-3.24329e-10	-1.33769	8.06024e-05	-3.24329e-10	-1.3459
43775602	chr2:43775602:A:G	1.88634e-14	-3.24329e-10	-1.14208	9.75903e-05	-3.24329e-10	-1.15465
43775604	chr2:43775604:C:A	1.87385e-14	-3.24329e-10	-1.14872	9.69702e-05	-3.24329e-10	-1.16103
43776083	chr2:43776083:C:T	1.60451e-14	-3.24329e-10	-1.3039	8.73728e-05	-3.24329e-10	-1.26525
43776454	chr2:43776454:A:T	1.74693e-14	-3.24329e-10	-1.21885	8.84808e-05	-3.24329e-10	-1.25265
43776960	chr2:43776960:T:G	2.50045e-13	2.77557	-1.33323	0.000207569	0.946777	-1.34674
43777029	chr2:43777029:A:G	1.90901e-14	-3.24329e-10	-1.13013	0.000103185	-3.24329e-10	-1.09891
43777262	chr2:43777262:G:A	1.70482e-14	-3.24329e-10	-1.24326	8.6569e-05	-3.24329e-10	-1.27449
43778175	chr2:43778175:T:C	1.90312e-14	-3.24329e-10	-1.13322	0.000102845	-3.24329e-10	-1.10221
43778591	chr2:43778591:C:G	6.9929e-15	-0.800072	-1.33433	1.94596e-05	-1.42178	-1.34531
43779089	chr2:43779089:C:A	1.62872e-14	-3.24329e-10	-1.28892	8.80878e-05	-3.24329e-10	-1.2571
43779118	chr2:43779118:G:A	1.90611e-14	-3.24329e-10	-1.13165	0.000103018	-3.24329e-10	-1.10053
43779325	chr2:43779325:A:C	5.37819e-15	-1.55828	-0.83867	1.48682e-05	-2.08334	-0.952864
43779516	chr2:43779516:C:T	1.26272e-14	-0.210775	-1.33267	3.14817e-05	-0.945555	-1.34047
43779936	chr2:43779936:A:G	9.15291e-13	3.43415	-0.694207	0.000119657	0.0353587	-0.986157
43779957	chr2:43779957:G:T	1.61213e-14	-3.24329e-10	-1.29916	8.39987e-05	-3.24329e-10	-1.30463
43779988	chr2:43779988:G:A	2.56873e-12	5.12004	-1.34818	0.000228069	0.922325	-1.22811
43780080	chr2:43780080:C:T	4.1244e-14	-3.24329e-10	-0.359796	0.000236454	-3.24329e-10	-0.26968
43780171	chr2:43780171:G:A	1.58605e-14	-3.24329e-10	-1.31547	8.1745e-05	-3.24329e-10	-1.33183
43780613	chr2:43780613:C:T	1.5959e-14	-3.24329e-10	-1.30928	8.29534e-05	-3.24329e-10	-1.31715
43780733	chr2:43780733:C:T	6.18953e-14	0.831197	-0.785055	0.000105309	-0.336329	-0.742206
43780761	chr2:43780761:A:C	7.34798e-15	-2.08488	-3.46321e-10	4.10875e-05	-2.01973	-3.46321e-10
43780825	chr2:43780825:A:G	1.95592e-14	-3.24329e-10	-1.10586	0.000105169	-3.24329e-10	-1.07986
43780923	chr2:43780923:G:T	5.71992e-13	3.01325	-0.743423	9.19344e-05	-0.190235	-1.02412
43780952	chr2:43780952:T:G	1.97905e-14	-3.24329e-10	-1.0941	0.000102251	-3.24329e-10	-1.108
43781089	chr2:43781089:A:G	5.33706e-15	-1.19068	-1.21395	1.99847e-05	-1.5065	-1.23397
43781106	chr2:43781106:A:G	9.36522e-15	-2.03916	0.196862	7.08674e-05	-1.53236	0.0577441
43781229	chr2:43781229:C:T	1.56682e-14	-3.24329e-10	-1.32767	8.30554e-05	-3.24329e-10	-1.31592
43781359	chr2:43781359:T:A	1.92088e-14	-3.24329e-10	-1.12393	0.000104299	-3.24329e-10	-1.08817
43781426	chr2:43781426:A:G	7.53361e-15	-2.06677	0.00684314	5.27411e-05	-1.63797	-0.132063
43781522	chr2:43781522:C:T	4.44297e-14	-3.24329e-10	-0.285394	0.000246392	-3.24329e-10	-0.228509
43781546	chr2:43781546:A:G	2.33201e-14	-3.24329e-10	-0.929986	0.000134957	-3.24329e-10	-0.830477
43781606	chr2:43781606:TC:T	2.23739e-13	1.80761	-0.476426	7.69962e-05	-0.736141	-0.655534
43781847	chr2:43781847:C:T	4.263e-15	-1.61374	-1.01559	1.27676e-05	-2.08394	-1.10458
43781955	chr2:43781955:A:G	1.59882e-14	-3.24329e-10	-1.30745	8.69724e-05	-3.24329e-10	-1.26984
43781958	chr2:43781958:A:C	4.95292e-14	-0.142666	-0.0340746	0.000171996	-0.715174	0.127215
43782244	chr2:43782244:C:T	1.26793e-14	-0.204293	-1.33504	3.1533e-05	-0.942239	-1.34216
43782260	chr2:43782260:A:G	2.12588e-14	-3.24329e-10	-1.02253	0.00011385	-3.24329e-10	-1.00055
43782277	chr2:43782277:A:T	6.37355e-14	0.889309	-0.81387	0.000107364	-0.291362	-0.767843
43782696	chr2:43782696:T:C	9.84924e-15	-1.79191	-3.46321e-10	5.97157e-05	-1.64584	-3.46321e-10
43782713	chr2:43782713:G:A	5.13619e-15	-1.28353	-1.15947	1.95508e-05	-1.57924	-1.18317
43782791	chr2:43782791:A:T	2.4801e-14	-3.24329e-10	-0.868418	0.000128233	-3.24329e-10	-0.881586
43782905	chr2:43782905:C:T	1.68421e-14	-3.24329e-10	-1.25542	9.2602e-05	-3.24329e-10	-1.20712
43783125	chr2:43783125:TTTTC:T	1.60279e-14	-3.24329e-10	-1.30497	8.72673e-05	-3.24329e-10	-1.26646
43783202	chr2:43783202:C:A	4.86367e-15	-1.96492	-0.532591	4.36663e-05	-1.30971	-0.649149
43783449	chr2:43783449:A:G	1.75787e-14	-3.24329e-10	-1.21261	9.4138e-05	-3.24329e-10	-1.19067
43783481	chr2:43783481:G:A	6.62263e-13	3.15465	-0.738289	0.000101378	-0.0983699	-1.01821
43783808	chr2:43783808:T:C	1.53492e-14	-3.24329e-10	-1.34824	8.04607e-05	-3.24329e-10	-1.34766
43784181	chr2:43784181:C:T	2.77874e-15	-2.07083	-0.986477	2.01364e-05	-1.64445	-1.08845
43784526	chr2:43784526:G:A	1.56401e-14	-3.24329e-10	-1.32946	8.09453e-05	-3.24329e-10	-1.34166
43784591	chr2:43784591:C:T	7.40554e-15	-2.05543	-0.0216416	5.42857e-05	-1.59219	-0.148983
43785067	chr2:43785067:G:A	6.2365e-14	1.288	-1.2343	7.60184e-05	-0.133184	-1.27127
43785129	chr2:43785129:C:G	2.94812e-15	-2.07543	-0.922706	2.07559e-05	-1.66501	-1.03759
43785261	chr2:43785261:T:C	5.98221e-15	-2.05017	-0.240343	4.4955e-05	-1.56526	-0.364505
43785449	chr2:43785449:T:C	1.76595e-14	-3.24329e-10	-1.20803	9.49234e-05	-3.24329e-10	-1.18236
43785548	chr2:43785548:A:G	3.04987e-14	-3.24329e-10	-0.661617	0.000172021	-3.24329e-10	-0.587814
43785612	chr2:43785612:T:C	4.65441e-15	-2.05778	-0.483705	3.45991e-05	-1.59489	-0.596708
43785690	chr2:43785690:T:C	2.28318e-15	-2.08	-1.17373	1.6501e-05	-1.67916	-1.25285
43785744	chr2:43785744:T:G	3.15926e-15	-2.07081	-0.858159	2.2475e-05	-1.64267	-0.980359
43785765	chr2:43785765:A:G	2.31083e-15	-2.08624	-1.15546	1.54917e-05	-1.76596	-1.22917
43786184	chr2:43786184:C:T	1.55354e-14	-3.24329e-10	-1.33618	8.06524e-05	-3.24329e-10	-1.34528
43786462	chr2:43786462:G:A	2.45707e-14	-3.24329e-10	-0.877749	0.000127052	-3.24329e-10	-0.890838
43786472	chr2:43786472:A:G	1.54621e-14	-3.24329e-10	-1.34091	8.2128e-05	-3.24329e-10	-1.32715
43786488	chr2:43786488:T:G	9.32799e-15	-1.84628	-3.46321e-10	4.28696e-05	-1.97727	-3.46321e-10
43786509	chr2:43786509:C:G	9.87171e-15	-1.78963	-3.46321e-10	6.1058e-05	-1.62361	-3.46321e-10
43786570	chr2:43786570:G:A	9.74044e-15	-1.80302	-3.46321e-10	6.01835e-05	-1.63803	-3.46321e-10
43786646	chr2:43786646:A:G	1.54097e-14	-3.24329e-10	-1.34431	8.07523e-05	-3.24329e-10	-1.34405
43786659	chr2:43786659:C:T	3.57841e-14	-3.24329e-10	-0.501798	0.000204022	-3.24329e-10	-0.417206
43786698	chr2:43786698:T:C	5.00931e-13	2.94063	-0.803462	8.06563e-05	-0.279566	-1.06567
43786768	chr2:43786768:G:A	2.87696e-15	-1.68654	-1.33603	1.2682e-05	-1.86999	-1.32526
43787162	chr2:43787162:A:G	3.1196e-15	-2.08283	-0.858764	2.08654e-05	-1.71714	-0.980202
43787460	chr2:43787460:T:G	1.54556e-14	-3.24329e-10	-1.34133	8.04728e-05	-3.24329e-10	-1.34751
43787580	chr2:43787580:T:A	1.10003e-12	4.18179	-1.258	0.000425275	1.61504	-1.29774
43787798	chr2:43787798:T:G	1.88584e-14	-3.24329e-10	-1.14234	0.000102378	-3.24329e-10	-1.10676
43787907	chr2:43787907:C:T	8.15996e-14	-3.24329e-10	0.322522	0.000407056	-3.24329e-10	0.27352
43787924	chr2:43787924:T:G	1.61932e-14	-3.24329e-10	-1.29471	8.85076e-05	-3.24329e-10	-1.25234
43787981	chr2:43787981:T:C	3.89749e-12	4.18879	-3.46321e-10	3.84254e-05	-2.08671	-3.46321e-10
43788017	chr2:43788017:A:G	7.33488e-15	-2.08666	-3.46321e-10	3.94683e-05	-2.05993	-3.46321e-10
43788119	chr2:43788119:C:T	1.62485e-14	-3.24329e-10	-1.2913	8.89106e-05	-3.24329e-10	-1.2478
43788121	chr2:43788121:T:C	1.5642e-14	-3.24329e-10	-1.32935	8.2294e-05	-3.24329e-10	-1.32513
43788158	chr2:43788158:T:G	1.86188e-14	-3.24329e-10	-1.15513	0.000101264	-3.24329e-10	-1.1177
43788252	chr2:43788252:A:C	6.22807e-14	0.906905	-0.854555	0.00010071	-0.316085	-0.807097
43788256	chr2:43788256:T:C	1.86424e-14	-3.24329e-10	-1.15386	0.000101406	-3.24329e-10	-1.1163
43788270	chr2:43788270:A:G	4.75447e-14	1.11842	-1.33605	6.73746e-05	-0.18049	-1.34467
43788411	chr2:43788411:G:T	2.3531e-15	-2.06875	-1.15482	1.7792e-05	-1.60452	-1.25216
43788458	chr2:43788458:G:A	2.44974e-15	-2.07053	-1.11279	1.82061e-05	-1.61339	-1.22028
43788789	chr2:43788789:A:T	1.62973e-12	4.56298	-1.24611	0.000595019	1.94165	-1.28849
43788844	chr2:43788844:G:T	1.5349e-14	-3.24329e-10	-1.34825	8.04127e-05	-3.24329e-10	-1.34826
43788987	chr2:43788987:A:G	1.55055e-14	-3.24329e-10	-1.33811	8.19451e-05	-3.24329e-10	-1.32938
43789049	chr2:43789049:G:A	1.90701e-14	-3.24329e-10	-1.13118	9.67059e-05	-3.24329e-10	-1.16376
43789292	chr2:43789292:C:T	2.55054e-14	-3.24329e-10	-0.840411	0.000131838	-3.24329e-10	-0.853855
43789293	chr2:43789293:G:A	1.65442e-14	-3.24329e-10	-1.27327	9.05406e-05	-3.24329e-10	-1.22963
43789369	chr2:43789369:G:A	1.73222e-14	-3.24329e-10	-1.22731	9.04755e-05	-3.24329e-10	-1.23035
43789412	chr2:43789412:A:G	3.78952e-15	-2.07775	-0.669312	2.56319e-05	-1.67808	-0.813509
43789463	chr2:43789463:G:A	2.6152e-15	-2.07978	-1.03818	1.82019e-05	-1.67002	-1.16388
43789465	chr2:43789465:A:C	1.88323e-14	-3.24329e-10	-1.14373	0.000101689	-3.24329e-10	-1.11352
43789928	chr2:43789928:G:C	4.13001e-15	-1.33866	-1.32236	1.65428e-05	-1.59861	-1.33087
43789985	chr2:43789985:A:G	3.30009e-15	-2.07685	-0.808496	2.27451e-05	-1.6753	-0.935785
43790001	chr2:43790001:G:A	4.60032e-15	-1.32122	-1.23195	1.817e-05	-1.58536	-1.2503
43790038	chr2:43790038:C:T	3.86603e-15	-2.06036	-0.666713	2.76637e-05	-1.57528	-0.840027
43790049	chr2:43790049:T:C	3.66131e-15	-2.06665	-0.714832	2.57083e-05	-1.60744	-0.881175
43790104	chr2:43790104:A:G	2.53229e-14	-3.24329e-10	-0.847595	0.000131371	-3.24329e-10	-0.857404
43790272	chr2:43790272:C:A	3.62462e-15	-2.04644	-0.745116	2.71099e-05	-1.528	-0.907535
43790982	chr2:43790982:G:A	1.89021e-14	-3.24329e-10	-1.14003	0.000102938	-3.24329e-10	-1.10131
43791501	chr2:43791501:G:A	1.7933e-14	-3.24329e-10	-1.19266	9.32876e-05	-3.24329e-10	-1.19974
43791517	chr2:43791517:G:GGA	1.59125e-14	-3.24329e-10	-1.3122	8.53369e-05	-3.24329e-10	-1.28882
43791878	chr2:43791878:T:G	1.9072e-14	-3.24329e-10	-1.13108	0.000103853	-3.24329e-10	-1.09246
43791879	chr2:43791879:T:C	1.90254e-14	-3.24329e-10	-1.13353	0.000102803	-3.24329e-10	-1.10262
43792212	chr2:43792212:C:T	5.46687e-15	-1.13303	-1.24757	2.07927e-05	-1.43612	-1.26471
43792223	chr2:43792223:AG:TG	1.55172e-14	-3.24329e-10	-1.33735	8.26014e-05	-3.24329e-10	-1.3214
43792413	chr2:43792413:T:A	1.5682e-14	-3.24329e-10	-1.32679	8.10738e-05	-3.24329e-10	-1.34007
43792473	chr2:43792473:T:A	3.95472e-15	-2.07112	-0.633278	2.73256e-05	-1.64377	-0.783837
43792520	chr2:43792520:A:G	1.93248e-14	-3.24329e-10	-1.11791	0.000105299	-3.24329e-10	-1.07862
43792580	chr2:43792580:A:G	1.55738e-14	-3.24329e-10	-1.33371	8.07491e-05	-3.24329e-10	-1.34408
43792660	chr2:43792660:G:A	2.47348e-15	-2.07953	-1.09415	1.73706e-05	-1.67353	-1.20712
43792791	chr2:43792791:C:T	2.58017e-15	-2.08668	-1.04476	1.67234e-05	-1.74629	-1.17233
43792797	chr2:43792797:C:T	2.31075e-15	-2.08659	-1.15514	1.55603e-05	-1.75198	-1.23873
43793051	chr2:43793051:T:C	1.75006e-14	-3.24329e-10	-1.21707	9.02588e-05	-3.24329e-10	-1.23275
43793108	chr2:43793108:A:G	1.68941e-14	-3.24329e-10	-1.25234	8.9142e-05	-3.24329e-10	-1.2452
43793237	chr2:43793237:G:T	1.84067e-14	-3.24329e-10	-1.16658	9.55011e-05	-3.24329e-10	-1.17629
43793302	chr2:43793302:C:T	2.65844e-10	8.41136	-3.46321e-10	0.000143048	-0.772255	-3.46321e-10
43793843	chr2:43793843:A:G	6.2766e-14	0.94653	-0.886419	9.9435e-05	-0.292172	-0.843756
43793877	chr2:43793877:G:C	1.53844e-14	-3.24329e-10	-1.34595	8.06605e-05	-3.24329e-10	-1.34518
43793984	chr2:43793984:C:T	1.55678e-14	-3.24329e-10	-1.3341	8.07379e-05	-3.24329e-10	-1.34422
43793985	chr2:43793985:A:G	2.29415e-15	-2.08627	-1.16266	1.44465e-05	-1.80539	-1.25959
43794083	chr2:43794083:A:G	1.5446e-14	-3.24329e-10	-1.34195	8.04137e-05	-3.24329e-10	-1.34825
43794268	chr2:43794268:A:G	4.98135e-15	-2.08452	-0.389085	2.80755e-05	-1.8476	-0.552934
43794417	chr2:43794417:T:C	1.55966e-14	-3.24329e-10	-1.33225	8.08128e-05	-3.24329e-10	-1.3433
43794537	chr2:43794537:C:T	1.66752e-14	-3.24329e-10	-1.26538	8.78741e-05	-3.24329e-10	-1.25953
43794627	chr2:43794627:T:C	1.76314e-14	-3.24329e-10	-1.20962	9.16757e-05	-3.24329e-10	-1.21717
43794687	chr2:43794687:T:A	8.37009e-13	3.26508	-0.614548	0.000113439	-0.0791438	-0.925021
43794690	chr2:43794690:T:C	6.4889e-14	-3.24329e-10	0.0933755	0.000291927	-3.24329e-10	-0.0589292
43795181	chr2:43795181:T:G	1.79771e-14	-3.24329e-10	-1.1902	9.34315e-05	-3.24329e-10	-1.1982
43795189	chr2:43795189:G:A	2.46662e-14	-3.24329e-10	-0.87387	0.000127555	-3.24329e-10	-0.886885
43795373	chr2:43795373:A:G	2.31269e-15	-2.08681	-1.15408	1.47128e-05	-1.79332	-1.2534
43795566	chr2:43795566:T:C	1.55014e-14	-3.24329e-10	-1.33837	8.05661e-05	-3.24329e-10	-1.34635
43795605	chr2:43795605:A:T	1.90995e-15	-2.08674	-1.34548	1.31477e-05	-1.81421	-1.34497
43795831	chr2:43795831:T:C	1.42293e-13	2.08382	-1.20523	0.000138116	0.43719	-1.24453
43796397	chr2:43796397:A:C	1.55e-14	-3.24329e-10	-1.33846	8.0565e-05	-3.24329e-10	-1.34637
43796450	chr2:43796450:G:A	1.53504e-14	-3.24329e-10	-1.34816	8.04658e-05	-3.24329e-10	-1.3476
43796624	chr2:43796624:A:T	1.53496e-14	-3.24329e-10	-1.34822	8.04127e-05	-3.24329e-10	-1.34826
43796677	chr2:43796677:A:G	1.82608e-14	-3.24329e-10	-1.17454	9.90247e-05	-3.24329e-10	-1.14006
43797029	chr2:43797029:A:G	2.50849e-14	-3.24329e-10	-0.857036	0.000129682	-3.24329e-10	-0.870344
43797143	chr2:43797143:T:A	6.0186e-13	3.18619	-0.865462	8.59202e-05	-0.173156	-1.10886
43797409	chr2:43797409:C:T	2.57672e-15	-2.08697	-1.04582	1.59231e-05	-1.79493	-1.17273
43797429	chr2:43797429:G:T	7.35771e-15	-2.05725	-0.0262982	5.36007e-05	-1.59497	-0.1589
43797436	chr2:43797436:A:G	1.7413e-14	-3.24329e-10	-1.22208	9.05484e-05	-3.24329e-10	-1.22955
43797449	chr2:43797449:T:TA	4.47267e-14	-0.27873	-3.46321e-10	0.000152569	-0.707815	-3.46321e-10
43797470	chr2:43797470:G:A	3.77482e-15	-1.49529	-1.25566	1.54076e-05	-1.7285	-1.27207
43797477	chr2:43797477:C:T	2.52244e-14	-0.851492	-3.46321e-10	0.000104454	-1.08669	-3.46321e-10
43797903	chr2:43797903:A:G	1.5658e-14	-3.24329e-10	-1.32832	8.09991e-05	-3.24329e-10	-1.34099
43797965	chr2:43797965:A:T	1.55304e-14	-3.24329e-10	-1.3365	8.06336e-05	-3.24329e-10	-1.34552
43798043	chr2:43798043:C:T	1.90144e-14	-3.24329e-10	-1.1341	0.000102741	-3.24329e-10	-1.10322
43798044	chr2:43798044:A:G	2.50009e-15	-2.08678	-1.0762	1.62798e-05	-1.7502	-1.19531
43798049	chr2:43798049:C:T	2.50598e-15	-2.0861	-1.07452	1.53012e-05	-1.81323	-1.19427
43798050	chr2:43798050:T:G	2.48721e-15	-2.08715	-1.08099	1.56115e-05	-1.7883	-1.19913
43798057	chr2:43798057:G:A	2.19964e-14	-3.24329e-10	-0.988425	0.000118557	-3.24329e-10	-0.960036
43798093	chr2:43798093:C:G	2.12534e-15	-2.08451	-1.24086	1.333e-05	-1.8353	-1.31011
43798128	chr2:43798128:T:G	2.20413e-14	-3.24329e-10	-0.986383	0.000114009	-3.24329e-10	-0.999152
43798304	chr2:43798304:A:G	1.57279e-14	-3.24329e-10	-1.32386	8.49427e-05	-3.24329e-10	-1.29345
43798489	chr2:43798489:T:C	1.57332e-14	-3.24329e-10	-1.32353	8.12416e-05	-3.24329e-10	-1.338
43798571	chr2:43798571:A:G	2.20152e-14	-3.24329e-10	-0.987568	0.000113878	-3.24329e-10	-1.00031
43799034	chr2:43799034:G:C	1.78944e-14	-3.24329e-10	-1.19481	9.30142e-05	-3.24329e-10	-1.20268
43799091	chr2:43799091:G:A	6.19863e-14	-3.24329e-10	0.0476112	0.000357561	-3.24329e-10	0.143874
43799530	chr2:43799530:C:CTA	1.53813e-14	-3.24329e-10	-1.34615	8.06562e-05	-3.24329e-10	-1.34524
43799836	chr2:43799836:A:G	1.5362e-14	-3.24329e-10	-1.34741	8.10462e-05	-3.24329e-10	-1.34041
43800063	chr2:43800063:A:G	1.6637e-14	-3.24329e-10	-1.26767	8.65739e-05	-3.24329e-10	-1.27443
43800085	chr2:43800085:A:G	1.8211e-14	-3.24329e-10	-1.17728	9.88141e-05	-3.24329e-10	-1.14219
43800141	chr2:43800141:A:G	1.74513e-14	-3.24329e-10	-1.21989	9.04309e-05	-3.24329e-10	-1.23085
43800159	chr2:43800159:T:A	1.53935e-14	-3.24329e-10	-1.34536	8.14824e-05	-3.24329e-10	-1.33504
43800163	chr2:43800163:G:A	6.63707e-13	3.66642	-1.24788	0.000300791	1.26121	-1.29023
43800252	chr2:43800252:C:A	2.79443e-15	-2.074	-0.977674	1.97281e-05	-1.63567	-1.11772
43800453	chr2:43800453:C:G	1.5375e-14	-3.24329e-10	-1.34656	8.12592e-05	-3.24329e-10	-1.33779
43800970	chr2:43800970:G:A	1.57558e-14	-3.24329e-10	-1.32209	8.1317e-05	-3.24329e-10	-1.33708
43801041	chr2:43801041:C:T	2.42638e-15	-2.07926	-1.11364	1.72677e-05	-1.68088	-1.20571
43801410	chr2:43801410:G:T	1.74397e-14	-3.24329e-10	-1.22055	9.08282e-05	-3.24329e-10	-1.22646
43801460	chr2:43801460:A:G	1.94089e-14	-3.24329e-10	-1.11357	0.000107803	-3.24329e-10	-1.05512
43801583	chr2:43801583:C:T	2.88977e-14	-3.24329e-10	-0.715538	0.000150289	-3.24329e-10	-0.722871
43801584	chr2:43801584:G:A	1.5768e-14	-3.24329e-10	-1.32132	8.1361e-05	-3.24329e-10	-1.33654
43801600	chr2:43801600:T:C	1.58728e-14	-3.24329e-10	-1.3147	8.44e-05	-3.24329e-10	-1.29986
43801700	chr2:43801700:G:A	2.29814e-14	-3.24329e-10	-0.944616	0.00011924	-3.24329e-10	-0.95429
43802682	chr2:43802682:C:T	2.57482e-15	-2.08112	-1.0524	1.78016e-05	-1.68031	-1.17583
43802999	chr2:43802999:A:T	2.13816e-14	-3.24329e-10	-1.01677	0.000117508	-3.24329e-10	-0.968923
43803176	chr2:43803176:C:T	2.22946e-14	-3.24329e-10	-0.974959	0.00011958	-3.24329e-10	-0.951443
43803443	chr2:43803443:T:C	1.56271e-14	-3.24329e-10	-1.3303	8.0872e-05	-3.24329e-10	-1.34256
43803510	chr2:43803510:C:T	4.71008e-13	2.83762	-0.762048	8.14397e-05	-0.29923	-1.03634
43803565	chr2:43803565:A:T	2.59559e-15	-2.04807	-1.07741	2.0711e-05	-1.52902	-1.17574
43803910	chr2:43803910:A:T	1.87143e-14	-3.24329e-10	-1.15001	0.000101003	-3.24329e-10	-1.12028
43804036	chr2:43804036:G:A	5.72727e-13	3.02	-0.748893	9.37666e-05	-0.170561	-1.02406
43804044	chr2:43804044:G:A	1.57419e-14	-3.24329e-10	-1.32298	8.12882e-05	-3.24329e-10	-1.33743
43804114	chr2:43804114:T:C	1.55867e-14	-3.24329e-10	-1.33288	8.07972e-05	-3.24329e-10	-1.34349
43804148	chr2:43804148:T:A	1.53613e-14	-3.24329e-10	-1.34745	8.04528e-05	-3.24329e-10	-1.34776
43804158	chr2:43804158:G:A	2.39978e-15	-2.08324	-1.12068	1.64992e-05	-1.70556	-1.22656
43804823	chr2:43804823:T:C	6.36904e-14	-3.24329e-10	0.0747312	0.000371272	-3.24329e-10	0.181504
43804945	chr2:43804945:G:C	4.64551e-15	-1.45689	-1.08651	1.18698e-05	-2.06667	-1.19476
43805485	chr2:43805485:T:G	2.04222e-14	-3.24329e-10	-1.06268	0.000105716	-3.24329e-10	-1.07467
43806128	chr2:43806128:C:T	1.57051e-14	-3.24329e-10	-1.32532	8.11659e-05	-3.24329e-10	-1.33894
43806140	chr2:43806140:C:T	1.60714e-14	-3.24329e-10	-1.30226	8.37861e-05	-3.24329e-10	-1.30716
43806636	chr2:43806636:T:C	1.56354e-14	-3.24329e-10	-1.32976	8.09423e-05	-3.24329e-10	-1.34169
43806728	chr2:43806728:G:C	1.6666e-14	-3.24329e-10	-1.26593	9.06779e-05	-3.24329e-10	-1.22812
43807562	chr2:43807562:C:G	9.50461e-15	-1.44403	-0.383492	2.21552e-05	-2.06416	-0.573196
43807984	chr2:43807984:C:G	2.90525e-13	2.9223	-1.32991	0.00024188	1.09623	-1.34322
43808416	chr2:43808416:A:G	1.58191e-14	-3.24329e-10	-1.31808	8.15577e-05	-3.24329e-10	-1.33412
43808531	chr2:43808531:A:G	2.4707e-14	-3.24329e-10	-0.872217	0.000127772	-3.24329e-10	-0.885181
43808887	chr2:43808887:C:T	2.45918e-14	-3.24329e-10	-0.876888	0.000127178	-3.24329e-10	-0.889848
43809281	chr2:43809281:C:T	1.58183e-14	-3.24329e-10	-1.31814	8.26643e-05	-3.24329e-10	-1.32064
43809299	chr2:43809299:G:A	9.50664e-15	-1.33307	-0.494242	1.95304e-05	-2.05411	-0.709347
43809341	chr2:43809341:T:A	8.76164e-15	-1.40958	-0.499334	1.913e-05	-2.06971	-0.714468
43809352	chr2:43809352:A:G	6.7347e-15	-1.44084	-0.731194	1.61727e-05	-2.07145	-0.880661
43809550	chr2:43809550:A:G	8.57588e-15	-1.18994	-0.740409	1.6844e-05	-2.01776	-0.893674
43809661	chr2:43809661:A:G	7.99153e-15	-1.41277	-0.588151	1.76974e-05	-2.0704	-0.791612
43809774	chr2:43809774:T:C	1.66642e-13	2.24563	-1.20908	0.00016811	0.531824	-1.14264
43809783	chr2:43809783:T:C	7.38823e-15	-1.43577	-0.643646	1.74196e-05	-2.07155	-0.806287
43809908	chr2:43809908:T:G	1.55975e-14	-3.24329e-10	-1.33219	8.08292e-05	-3.24329e-10	-1.34309
43809946	chr2:43809946:A:G	1.55684e-14	-3.24329e-10	-1.33406	8.23871e-05	-3.24329e-10	-1.324
43810257	chr2:43810257:C:G	3.06685e-10	8.55428	-3.46321e-10	4.20675e-05	-1.99616	-3.46321e-10
43810349	chr2:43810349:A:G	5.55228e-15	-1.36287	-1.00222	1.30157e-05	-2.05623	-1.11305
43810474	chr2:43810474:A:G	2.35854e-14	-3.24329e-10	-0.918672	0.00012784	-3.24329e-10	-0.884649
43810659	chr2:43810659:C:T	1.54415e-14	-3.24329e-10	-1.34225	8.04518e-05	-3.24329e-10	-1.34777
43810837	chr2:43810837:T:G	1.33449e-14	-1.48817	-3.46321e-10	5.96768e-05	-1.64649	-3.46321e-10
43811558	chr2:43811558:G:C	7.33196e-15	-1.4203	-0.666755	1.72244e-05	-2.06619	-0.822916
43811845	chr2:43811845:C:T	9.37135e-15	-1.34434	-0.4973	2.05274e-05	-2.0407	-0.67297
43811849	chr2:43811849:C:T	1.59019e-14	-3.24329e-10	-1.31286	8.63122e-05	-3.24329e-10	-1.27746
43811852	chr2:43811852:C:T	1.62658e-14	-3.24329e-10	-1.29024	8.68285e-05	-3.24329e-10	-1.2715
43811884	chr2:43811884:G:A	1.54439e-14	-3.24329e-10	-1.34209	8.04604e-05	-3.24329e-10	-1.34767
43811942	chr2:43811942:T:C	1.57319e-14	-3.24329e-10	-1.32361	8.12654e-05	-3.24329e-10	-1.33771
43811968	chr2:43811968:A:G	1.53658e-14	-3.24329e-10	-1.34716	8.04717e-05	-3.24329e-10	-1.34753
43812021	chr2:43812021:C:G	1.60999e-14	-3.24329e-10	-1.30049	8.40702e-05	-3.24329e-10	-1.30378
43812105	chr2:43812105:C:T	1.03856e-14	-1.33111	-0.407766	2.22346e-05	-2.0387	-0.595079
43812153	chr2:43812153:C:T	1.59084e-14	-3.24329e-10	-1.31245	8.31071e-05	-3.24329e-10	-1.3153
43812581	chr2:43812581:G:A	1.25974e-13	-3.24329e-10	0.756774	0.000623727	-3.24329e-10	0.700281
43812594	chr2:43812594:C:T	3.90846e-13	3.17191	-1.2829	0.000304888	1.29625	-1.31173
43812700	chr2:43812700:C:T	1.01009e-14	-1.31447	-0.452209	2.14911e-05	-2.03428	-0.633515
43812717	chr2:43812717:G:A	1.62973e-14	-3.24329e-10	-1.2883	8.41677e-05	-3.24329e-10	-1.30262
43812896	chr2:43812896:TA:T	2.74337e-14	-3.24329e-10	-0.767529	0.00014275	-3.24329e-10	-0.774339
43813044	chr2:43813044:C:T	1.56043e-14	-3.24329e-10	-1.33176	8.16073e-05	-3.24329e-10	-1.33351
43813262	chr2:43813262:G:C	8.60738e-15	-1.42645	-0.500234	2.00801e-05	-2.05997	-0.67573
43813519	chr2:43813519:A:G	1.57991e-14	-3.24329e-10	-1.31935	8.14958e-05	-3.24329e-10	-1.33488
43813970	chr2:43813970:A:C	1.57093e-14	-3.24329e-10	-1.32505	8.11887e-05	-3.24329e-10	-1.33866
43813971	chr2:43813971:C:T	6.01708e-14	-3.24329e-10	0.0178848	0.000349876	-3.24329e-10	0.122146
43814007	chr2:43814007:T:C	1.5746e-14	-3.24329e-10	-1.32271	8.13132e-05	-3.24329e-10	-1.33712
43814051	chr2:43814051:T:C	1.57061e-14	-3.24329e-10	-1.32525	8.1178e-05	-3.24329e-10	-1.33879
43814069	chr2:43814069:G:A	1.49186e-14	-1.37669	-3.46321e-10	6.56914e-05	-1.55046	-3.46321e-10
43814086	chr2:43814086:G:T	1.56715e-14	-3.24329e-10	-1.32746	8.10647e-05	-3.24329e-10	-1.34018
43814118	chr2:43814118:G:A	2.73672e-14	-3.24329e-10	-0.769956	0.000142406	-3.24329e-10	-0.776752
43814140	chr2:43814140:C:T	1.56751e-14	-3.24329e-10	-1.32723	8.10766e-05	-3.24329e-10	-1.34004
43815124	chr2:43815124:C:T	1.54653e-12	4.0075	-0.743031	0.000169944	0.413724	-1.01369
43815139	chr2:43815139:C:G	1.55439e-14	-3.24329e-10	-1.33563	8.13104e-05	-3.24329e-10	-1.33716
43815178	chr2:43815178:A:G	3.31774e-15	-2.0408	-0.839214	2.545e-05	-1.51264	-0.98608
43815421	chr2:43815421:T:C	1.58887e-14	-3.24329e-10	-1.31369	8.18163e-05	-3.24329e-10	-1.33096
43815648	chr2:43815648:G:A	1.05069e-14	-1.72727	-3.46321e-10	7.62856e-05	-1.40095	-3.46321e-10
43815700	chr2:43815700:G:C	1.55697e-14	-3.24329e-10	-1.33398	8.15292e-05	-3.24329e-10	-1.33447
43815707	chr2:43815707:A:G	5.26871e-14	0.970792	-1.08572	1.16037e-05	-1.93854	-1.34556
43815757	chr2:43815757:A:G	1.05794e-14	-0.376945	-1.34344	2.69372e-05	-1.09469	-1.34723
43815765	chr2:43815765:C:A	3.64917e-15	-2.04597	-0.73883	2.70661e-05	-1.53776	-0.899387
43815925	chr2:43815925:AAAG:A	1.60558e-14	-3.24329e-10	-1.30323	8.66529e-05	-3.24329e-10	-1.27352
43816094	chr2:43816094:A:T	1.5351e-14	-3.24329e-10	-1.34812	8.04135e-05	-3.24329e-10	-1.34825
43816254	chr2:43816254:G:A	2.20183e-14	-1.88128	0.893849	0.000209326	-1.0956	0.704057
43816313	chr2:43816313:A:T	2.77121e-13	1.62147	-0.0763175	7.97268e-05	-0.937329	-0.419497
43816482	chr2:43816482:C:T	4.09266e-14	-3.24329e-10	-0.367521	0.000212493	-3.24329e-10	-0.376522
43816755	chr2:43816755:T:C	1.19561e-14	-1.59806	-3.46321e-10	7.57536e-05	-1.40795	-3.46321e-10
43817097	chr2:43817097:C:T	1.75397e-14	-3.24329e-10	-1.21483	9.57417e-05	-3.24329e-10	-1.17378
43817116	chr2:43817116:A:G	8.81529e-15	-0.658528	-1.24429	1.20905e-05	-1.91438	-1.32863
43817551	chr2:43817551:A:G	1.59032e-14	-3.24329e-10	-1.31278	8.35691e-05	-3.24329e-10	-1.30976
43817635	chr2:43817635:C:T	1.57571e-14	-3.24329e-10	-1.32201	8.29665e-05	-3.24329e-10	-1.31699
43817685	chr2:43817685:A:G	2.43076e-14	-3.24329e-10	-0.888514	0.000144114	-3.24329e-10	-0.764827
43817700	chr2:43817700:A:G	2.46168e-15	-2.07208	-1.10638	1.39823e-05	-1.93816	-1.15947
43817746	chr2:43817746:C:A	7.27443e-15	-1.13765	-0.957287	2.19927e-05	-1.71498	-0.929743
43817770	chr2:43817770:T:C	1.91175e-14	-3.24329e-10	-1.1287	0.000109493	-3.24329e-10	-1.03957
43817791	chr2:43817791:T:A	3.00768e-15	-1.64259	-1.33554	1.27807e-05	-1.84491	-1.34258
43817866	chr2:43817866:C:T	6.94749e-15	-1.09925	-1.04168	2.05366e-05	-1.6991	-1.01412
43818145	chr2:43818145:A:T	2.27792e-14	-3.24329e-10	-0.953453	0.00011433	-3.24329e-10	-0.996343
43818263	chr2:43818263:G:A	4.83578e-15	-1.28135	-1.22191	1.51351e-05	-1.81255	-1.20586
43818793	chr2:43818793:G:A	4.1335e-15	-1.44391	-1.21627	1.72484e-05	-1.72846	-1.15925
43819446	chr2:43819446:T:C	3.23973e-15	-1.72449	-1.17933	1.0859e-05	-2.08719	-1.26325
43819773	chr2:43819773:C:T	3.98071e-14	-3.24329e-10	-0.395256	0.000212895	-3.24329e-10	-0.374632
43820014	chr2:43820014:G:C	1.59769e-14	-3.24329e-10	-1.30816	8.62681e-05	-3.24329e-10	-1.27797
43820283	chr2:43820283:A:G	1.6695e-14	-3.24329e-10	-1.26419	8.96051e-05	-3.24329e-10	-1.24002
43820768	chr2:43820768:C:T	2.6892e-14	-0.787471	-3.46321e-10	4.01072e-05	-2.04388	-3.46321e-10
43820800	chr2:43820800:C:T	2.19234e-14	-0.991747	-3.46321e-10	3.91597e-05	-2.06778	-3.46321e-10
43821207	chr2:43821207:C:T	1.06695e-14	-2.05369	0.341779	5.1656e-05	-1.99546	0.204634
43821233	chr2:43821233:G:GT	1.61862e-14	-3.24329e-10	-1.29514	8.66069e-05	-3.24329e-10	-1.27405
43821447	chr2:43821447:G:A	1.62188e-14	-3.24329e-10	-1.29313	8.34629e-05	-3.24329e-10	-1.31103
43821452	chr2:43821452:C:T	2.35673e-15	-2.01754	-1.20448	1.16938e-05	-2.07971	-1.19666
43821476	chr2:43821476:G:A	2.66626e-14	-3.24329e-10	-0.796041	0.00014265	-3.24329e-10	-0.775035
43821531	chr2:43821531:C:G	1.55944e-14	-3.24329e-10	-1.33239	8.11107e-05	-3.24329e-10	-1.33962
43821541	chr2:43821541:T:C	1.53491e-14	-3.24329e-10	-1.34824	8.04242e-05	-3.24329e-10	-1.34812
43823202	chr2:43823202:G:A	1.87415e-14	-3.24329e-10	-1.14856	0.000100018	-3.24329e-10	-1.13008
43823548	chr2:43823548:C:T	2.63162e-15	-1.77899	-1.33271	1.1023e-05	-1.98757	-1.34788
43823671	chr2:43823671:C:G	1.53845e-14	-3.24329e-10	-1.34594	8.13419e-05	-3.24329e-10	-1.33677
43823832	chr2:43823832:G:A	1.72371e-14	-3.24329e-10	-1.23224	9.43973e-05	-3.24329e-10	-1.18792
43823840	chr2:43823840:T:A	4.00103e-14	-0.390165	-3.46321e-10	0.000126935	-0.891758	-3.46321e-10
43824148	chr2:43824148:T:C	3.86542e-14	-3.24329e-10	-0.424647	0.000211379	-3.24329e-10	-0.381781
43824629	chr2:43824629:G:A	3.87839e-14	-3.24329e-10	-0.421298	0.000209963	-3.24329e-10	-0.388498
43825008	chr2:43825008:T:C	1.77785e-14	-3.24329e-10	-1.20131	9.75974e-05	-3.24329e-10	-1.15458
43825028	chr2:43825028:C:A	2.26287e-14	-3.24329e-10	-0.960084	0.000124239	-3.24329e-10	-0.913223
43825277	chr2:43825277:C:T	1.54912e-14	-3.24329e-10	-1.33903	8.04693e-05	-3.24329e-10	-1.34756
43825359	chr2:43825359:G:A	2.11381e-14	-3.24329e-10	-1.02823	0.000112468	-3.24329e-10	-1.01276
43825604	chr2:43825604:GTTA:G	1.16827e-14	-1.89053	0.269336	4.6581e-05	-2.05056	0.156325
43825694	chr2:43825694:C:A	2.36588e-15	-2.07213	-1.14602	1.26604e-05	-2.03478	-1.16218
43825869	chr2:43825869:A:G	2.8661e-14	-3.24329e-10	-0.723766	0.000136747	-3.24329e-10	-0.8173
43825951	chr2:43825951:G:A	6.94157e-15	-1.04803	-1.09374	2.21104e-05	-1.71481	-0.924572
43826106	chr2:43826106:G:C	4.38937e-14	-3.24329e-10	-0.297531	0.00022792	-3.24329e-10	-0.306435
43826184	chr2:43826184:G:T	1.54587e-14	-3.24329e-10	-1.34113	8.07514e-05	-3.24329e-10	-1.34406
43826309	chr2:43826309:A:T	2.01923e-14	-3.24329e-10	-1.074	0.000104335	-3.24329e-10	-1.08783
43826809	chr2:43826809:T:C	3.74721e-14	-3.24329e-10	-0.455706	0.000204799	-3.24329e-10	-0.4134
43826984	chr2:43826984:G:A	2.07821e-15	-2.01915	-1.32864	1.06777e-05	-2.08574	-1.28153
43827054	chr2:43827054:G:A	1.73015e-14	-3.24329e-10	-1.22851	9.47898e-05	-3.24329e-10	-1.18377
43827245	chr2:43827245:A:C	2.16353e-14	-1.00497	-3.46321e-10	0.000140528	-0.790026	-3.46321e-10
43827279	chr2:43827279:C:T	1.61336e-14	-3.24329e-10	-1.2984	8.54089e-05	-3.24329e-10	-1.28798
43827298	chr2:43827298:C:A	2.0533e-15	-2.01402	-1.34583	1.02638e-05	-2.08653	-1.32028
43827343	chr2:43827343:G:T	3.0844e-15	-2.0581	-0.894842	1.85054e-05	-2.07426	-0.743104
43827345	chr2:43827345:G:A	2.95089e-15	-2.03449	-0.962702	1.70218e-05	-2.08253	-0.818406
43827400	chr2:43827400:T:C	1.36432e-13	-3.24329e-10	0.836524	0.00065752	-3.24329e-10	0.753044
43828248	chr2:43828248:C:T	1.63657e-14	-3.24329e-10	-1.28412	9.1506e-05	-3.24329e-10	-1.21903
43828307	chr2:43828307:G:A	2.86941e-15	-1.68949	-1.33571	1.17778e-05	-2.02345	-1.24577
43828371	chr2:43828371:C:T	6.17398e-15	-1.92829	-0.330667	2.56236e-05	-2.06719	-0.424728
43828388	chr2:43828388:T:C	2.58145e-15	-1.82446	-1.30649	1.07176e-05	-2.05964	-1.30391
43828404	chr2:43828404:G:A	2.57574e-14	-3.24329e-10	-0.83058	0.000137777	-3.24329e-10	-0.809797
43828510	chr2:43828510:A:C	2.86683e-15	-1.69507	-1.33103	1.05134e-05	-2.04402	-1.33877
43828783	chr2:43828783:C:T	2.48032e-14	-1.81839	0.950064	9.0726e-05	-2.02054	0.79295
43828870	chr2:43828870:C:T	2.17268e-15	-2.03063	-1.27271	1.19063e-05	-2.08693	-1.17144
43828885	chr2:43828885:A:G	2.58913e-14	-3.24329e-10	-0.825394	0.000138316	-3.24329e-10	-0.80589
43828910	chr2:43828910:AG:A	3.24557e-15	-1.72828	-1.17373	1.15386e-05	-2.01119	-1.27855
43828952	chr2:43828952:G:A	2.26719e-14	-3.24329e-10	-0.958174	0.000124737	-3.24329e-10	-0.909222
43828973	chr2:43828973:T:A	3.18802e-15	-1.80828	-1.11162	1.24127e-05	-1.96813	-1.24858
43829009	chr2:43829009:A:T	1.00616e-14	-1.85549	0.0849159	3.96038e-05	-2.03539	-0.0211194
43829183	chr2:43829183:T:C	3.59513e-15	-1.66447	-1.13525	1.23521e-05	-2.0555	-1.16611
43829240	chr2:43829240:C:T	1.9221e-14	-3.24329e-10	-1.1233	9.77574e-05	-3.24329e-10	-1.15294
43829305	chr2:43829305:C:T	3.47658e-15	-1.65515	-1.1781	1.18572e-05	-2.05775	-1.20475
43829402	chr2:43829402:A:G	3.54171e-15	-1.6502	-1.16449	1.12522e-05	-2.04472	-1.27015
43829661	chr2:43829661:A:T	3.57104e-15	-1.64452	-1.16192	1.19891e-05	-2.06078	-1.19065
43829674	chr2:43829674:CA:C	2.00548e-14	-3.24329e-10	-1.08083	0.000112113	-3.24329e-10	-1.01593
43829717	chr2:43829717:A:G	3.63817e-15	-1.62283	-1.165	1.18942e-05	-2.0659	-1.19348
43829854	chr2:43829854:T:C	1.53489e-14	-3.24329e-10	-1.34826	8.13254e-05	-3.24329e-10	-1.33697
43829963	chr2:43829963:G:A	2.38735e-15	-1.93556	-1.27356	1.17726e-05	-2.00076	-1.2689
43830079	chr2:43830079:G:A	2.87523e-15	-1.68254	-1.34063	1.15242e-05	-2.02956	-1.26143
43830270	chr2:43830270:C:G	1.54179e-14	-3.24329e-10	-1.34378	8.28178e-05	-3.24329e-10	-1.31879
43830686	chr2:43830686:TCTC:T	1.05872e-14	-1.71618	-0.00347611	3.95464e-05	-1.95965	-0.0983021
43830738	chr2:43830738:T:C	2.3991e-15	-2.06928	-1.13493	1.58879e-05	-1.97329	-0.996582
43830928	chr2:43830928:A:G	2.58296e-15	-1.89409	-1.23628	1.1959e-05	-1.91906	-1.33489
43830955	chr2:43830955:A:G	5.70869e-14	-3.24329e-10	-0.0347266	0.000296134	-3.24329e-10	-0.0446196
43830980	chr2:43830980:A:G	1.02672e-14	-1.75035	-3.46321e-10	4.7417e-05	-1.87645	-3.46321e-10
43831062	chr2:43831062:G:A	6.06508e-15	-1.78446	-0.492296	2.294e-05	-2.004	-0.598553
43831080	chr2:43831080:G:T	1.67959e-14	-3.24329e-10	-1.25817	8.84182e-05	-3.24329e-10	-1.25335
43831331	chr2:43831331:T:C	2.69925e-15	-1.87645	-1.20988	1.24284e-05	-1.97396	-1.24148
43832299	chr2:43832299:G:A	2.01388e-14	-3.24329e-10	-1.07665	0.000113478	-3.24329e-10	-1.00382
43833770	chr2:43833770:T:C	2.47428e-15	-2.05856	-1.11479	1.37009e-05	-2.01813	-1.09984
43834296	chr2:43834296:C:T	1.5354e-14	-3.24329e-10	-1.34793	8.046e-05	-3.24329e-10	-1.34767
43834500	chr2:43834500:G:A	1.08421e-14	-1.69586	-3.46321e-10	4.86995e-05	-1.84976	-3.46321e-10
43835062	chr2:43835062:C:T	1.92138e-14	-3.24329e-10	-1.12367	0.000106063	-3.24329e-10	-1.0714
43835147	chr2:43835147:C:T	1.99517e-15	-2.07773	-1.31084	1.345e-05	-1.82981	-1.30665
43835757	chr2:43835757:G:T	1.95256e-15	-2.07351	-1.33665	1.50835e-05	-1.69148	-1.33035
43835959	chr2:43835959:G:C	5.7124e-15	-1.976	-0.36066	2.46476e-05	-2.0824	-0.448354
43836043	chr2:43836043:T:G	2.15608e-15	-2.08433	-1.22668	1.40896e-05	-1.87803	-1.21196
43836176	chr2:43836176:A:G	2.30855e-15	-2.08269	-1.15999	1.53013e-05	-1.86523	-1.14226
43836188	chr2:43836188:G:A	2.1509e-14	-3.24329e-10	-1.01083	0.000114526	-3.24329e-10	-0.994632
43836207	chr2:43836207:C:T	1.25967e-14	-1.54587	-3.46321e-10	5.25953e-05	-1.7728	-3.46321e-10
43836218	chr2:43836218:A:G	2.13999e-15	-2.02239	-1.29611	1.40571e-05	-1.83173	-1.26058
43836246	chr2:43836246:A:AT	2.57144e-14	-3.24329e-10	-0.832251	0.00014261	-3.24329e-10	-0.775319
43836278	chr2:43836278:G:T	3.24157e-14	-3.24329e-10	-0.600661	0.000167376	-3.24329e-10	-0.615189
43836440	chr2:43836440:G:C	2.45259e-14	-3.24329e-10	-0.879572	0.00013512	-3.24329e-10	-0.829265
43836496	chr2:43836496:T:C	1.64765e-14	-3.24329e-10	-1.27737	8.39106e-05	-3.24329e-10	-1.30568
43836592	chr2:43836592:C:T	2.72763e-15	-1.99674	-1.07913	1.40415e-05	-2.07504	-1.01838
43836712	chr2:43836712:C:T	3.18846e-14	-3.24329e-10	-0.617177	0.000172717	-3.24329e-10	-0.583777
43836923	chr2:43836923:C:T	2.17302e-15	-2.08523	-1.21796	1.40239e-05	-1.88219	-1.21249
43836958	chr2:43836958:G:A	2.38731e-15	-2.07186	-1.13727	1.65093e-05	-1.81378	-1.11773
43837212	chr2:43837212:T:C	2.26351e-15	-1.94175	-1.32064	1.02407e-05	-2.06548	-1.34358
43837951	chr2:43837951:G:A	6.74895e-15	-1.92671	-0.243203	2.80781e-05	-2.06696	-0.333482
43839039	chr2:43839039:A:C	1.71513e-14	-3.24329e-10	-1.23723	9.44703e-05	-3.24329e-10	-1.18715
43839156	chr2:43839156:G:A	4.02425e-14	-3.24329e-10	-0.384378	0.000217904	-3.24329e-10	-0.351379
43840030	chr2:43840030:G:A	1.9047e-15	-2.08701	-1.34797	1.39385e-05	-1.76661	-1.33417
43840081	chr2:43840081:T:A	1.12086e-14	-1.66262	-3.46321e-10	5.0403e-05	-1.81538	-3.46321e-10
43840325	chr2:43840325:C:T	3.12127e-14	-3.24329e-10	-0.638476	0.000168708	-3.24329e-10	-0.607263
43840680	chr2:43840680:T:G	2.06967e-15	-2.07356	-1.27835	1.38679e-05	-1.82315	-1.28271
43840712	chr2:43840712:C:T	2.55746e-13	1.46488	-3.46321e-10	0.000326478	0.0529311	-3.46321e-10
43841650	chr2:43841650:G:A	6.2599e-14	-3.24329e-10	0.0574478	0.000320207	-3.24329e-10	0.0335377
43841728	chr2:43841728:T:G	2.68035e-14	-3.24329e-10	-0.790768	0.000138226	-3.24329e-10	-0.806542
43841837	chr2:43841837:C:A	3.43095e-15	-1.97922	-0.867242	1.79003e-05	-2.06759	-0.783023
43841873	chr2:43841873:G:A	2.1824e-14	-3.24329e-10	-0.996293	0.000119725	-3.24329e-10	-0.950237
43841975	chr2:43841975:GC:G	5.19961e-13	2.17445	-3.46321e-10	0.000528449	0.534515	-3.46321e-10
43842258	chr2:43842258:C:A	3.49217e-14	-3.24329e-10	-0.526193	0.000189258	-3.24329e-10	-0.492321
43842378	chr2:43842378:C:T	2.1774e-15	-1.97537	-1.3258	2.18072e-05	-1.35909	-1.2941
43842563	chr2:43842563:C:A	2.39605e-15	-2.02465	-1.18083	1.97816e-05	-1.45453	-1.29615
43842633	chr2:43842633:G:A	6.09366e-15	-2.07622	-0.195837	2.93794e-05	-2.06291	-0.292223
43842642	chr2:43842642:A:T	2.144e-15	-1.98634	-1.33029	2.10811e-05	-1.38569	-1.30136
43842891	chr2:43842891:C:T	1.20011e-13	-3.24329e-10	0.708283	0.000614198	-3.24329e-10	0.684887
43843073	chr2:43843073:C:T	2.689e-14	-3.24329e-10	-0.787548	0.000148784	-3.24329e-10	-0.732936
43843112	chr2:43843112:T:C	2.61375e-15	-1.97756	-1.14095	2.35271e-05	-1.35691	-1.22037
43843188	chr2:43843188:A:AGCTTTT	6.36975e-14	-3.24329e-10	0.0748432	0.000329167	-3.24329e-10	0.0611351
43843414	chr2:43843414:C:T	2.38226e-14	-3.24329e-10	-0.908667	0.000115229	-3.24329e-10	-0.988511
43843500	chr2:43843500:T:C	2.3577e-15	-1.97635	-1.24526	1.58018e-05	-1.71293	-1.26237
43843754	chr2:43843754:A:T	2.38653e-14	-3.24329e-10	-0.906878	0.000118683	-3.24329e-10	-0.958978
43843796	chr2:43843796:A:G	2.81304e-15	-1.90023	-1.14481	2.83551e-05	-1.16778	-1.22285
43843892	chr2:43843892:C:T	2.42632e-14	-3.24329e-10	-0.890343	0.000117203	-3.24329e-10	-0.971526
43844251	chr2:43844251:G:C	1.53843e-14	-3.24329e-10	-1.34595	8.04984e-05	-3.24329e-10	-1.34719
43844313	chr2:43844313:G:T	1.64358e-14	-3.24329e-10	-1.27984	8.66021e-05	-3.24329e-10	-1.27411
43844394	chr2:43844394:A:G	2.16402e-14	-3.24329e-10	-1.00475	0.000108036	-3.24329e-10	-1.05297
43844500	chr2:43844500:C:T	1.98726e-15	-2.05208	-1.34046	1.62483e-05	-1.59994	-1.3475
43844537	chr2:43844537:A:G	2.73192e-14	-3.24329e-10	-0.771711	0.000137693	-3.24329e-10	-0.810404
43844604	chr2:43844604:A:G	2.28312e-15	-2.03553	-1.21823	1.86695e-05	-1.49269	-1.31585
43844621	chr2:43844621:C:T	3.31375e-14	-0.578635	-3.46321e-10	0.000108176	-1.05167	-3.46321e-10
43844649	chr2:43844649:G:A	7.41354e-15	-2.07599	-3.46321e-10	4.0546e-05	-2.033	-3.46321e-10
43844963	chr2:43844963:G:A	1.53987e-14	-3.24329e-10	-1.34502	8.05615e-05	-3.24329e-10	-1.34641
43845184	chr2:43845184:G:C	2.52474e-14	-3.24329e-10	-0.850581	0.000121608	-3.24329e-10	-0.934631
43845301	chr2:43845301:G:A	2.43781e-14	-3.24329e-10	-0.885618	0.000126199	-3.24329e-10	-0.897575
43845412	chr2:43845412:C:G	7.58597e-14	-3.24329e-10	0.249584	0.000387753	-3.24329e-10	0.224937
43845435	chr2:43845435:G:C	2.19959e-14	-3.24329e-10	-0.988444	0.000107237	-3.24329e-10	-1.06039
43845437	chr2:43845437:G:T	3.74763e-15	-1.93498	-0.823195	1.96521e-05	-1.87065	-0.886602
43845487	chr2:43845487:T:C	2.31833e-14	-3.24329e-10	-0.935868	0.000112439	-3.24329e-10	-1.01302
43845748	chr2:43845748:A:G	2.32734e-15	-2.04796	-1.18661	1.22965e-05	-2.08707	-1.13905
43845827	chr2:43845827:G:A	2.23809e-14	-3.24329e-10	-0.971092	0.000108938	-3.24329e-10	-1.04465
43845852	chr2:43845852:C:A	6.48286e-14	-3.24329e-10	0.0924455	0.00033175	-3.24329e-10	0.0689512
43845946	chr2:43845946:T:C	2.15247e-14	-3.24329e-10	-1.0101	0.000105194	-3.24329e-10	-1.07962
43846014	chr2:43846014:G:A	2.18477e-14	-3.24329e-10	-0.995207	0.000106661	-3.24329e-10	-1.06577
43846861	chr2:43846861:G:A	7.84423e-15	-2.01786	-0.00166133	3.47311e-05	-2.08724	-0.100558
43846936	chr2:43846936:G:A	8.71538e-13	2.69096	-3.46321e-10	0.00100446	1.17678	-3.46321e-10
43847325	chr2:43847325:T:A	1.5973e-14	-3.24329e-10	-1.3084	8.41779e-05	-3.24329e-10	-1.3025
43847372	chr2:43847372:T:C	3.31174e-14	-3.24329e-10	-0.579243	0.000178652	-3.24329e-10	-0.549991
43847413	chr2:43847413:A:G	7.56581e-15	-2.05566	-3.46321e-10	3.84126e-05	-2.08705	-3.46321e-10
43847557	chr2:43847557:A:T	1.5356e-14	-3.24329e-10	-1.3478	8.06947e-05	-3.24329e-10	-1.34476
43847565	chr2:43847565:G:C	2.09316e-14	-3.24329e-10	-1.03804	0.000118505	-3.24329e-10	-0.960477
43847778	chr2:43847778:T:C	1.5349e-14	-3.24329e-10	-1.34825	8.06378e-05	-3.24329e-10	-1.34546
43847924	chr2:43847924:C:A	1.71367e-14	-3.24329e-10	-1.23808	9.2955e-05	-3.24329e-10	-1.20332
43847954	chr2:43847954:A:G	2.71843e-15	-2.0124	-1.06685	1.98609e-05	-1.59006	-1.15662
43848344	chr2:43848344:T:C	1.26641e-14	-2.01779	0.477266	5.54326e-05	-2.08727	0.367008
43848596	chr2:43848596:A:G	5.47702e-14	-3.24329e-10	-0.0761551	0.000280716	-3.24329e-10	-0.0980863
43849217	chr2:43849217:G:A	1.71963e-14	-3.24329e-10	-1.23461	8.69462e-05	-3.24329e-10	-1.27014
43849283	chr2:43849283:CTCAGAGT:C	3.30435e-15	-1.58092	-1.30314	4.01668e-05	-0.763032	-1.27936
43849490	chr2:43849490:A:G	2.24812e-14	-3.24329e-10	-0.966624	0.00012064	-3.24329e-10	-0.942621
43849592	chr2:43849592:A:G	2.36925e-14	-3.24329e-10	-0.914143	0.00013628	-3.24329e-10	-0.820717
43850086	chr2:43850086:T:C	4.0384e-15	-1.63046	-1.05299	1.6571e-05	-1.8334	-1.09438
43850184	chr2:43850184:C:T	9.65609e-15	-1.81171	-3.46321e-10	4.90208e-05	-1.84319	-3.46321e-10
43850243	chr2:43850243:G:A	2.18039e-14	-0.997215	-3.46321e-10	9.02161e-05	-1.23322	-3.46321e-10
43850314	chr2:43850314:T:C	7.38572e-15	-2.07975	-3.46321e-10	3.84059e-05	-2.08722	-3.46321e-10
43850629	chr2:43850629:C:T	2.15922e-15	-1.98304	-1.32651	1.32238e-05	-1.82044	-1.33298
43851023	chr2:43851023:A:G	3.49823e-15	-2.05384	-0.773207	2.23395e-05	-1.71398	-0.915098
43851053	chr2:43851053:T:C	2.06714e-15	-2.01469	-1.33844	1.0287e-05	-2.08017	-1.32438
43851714	chr2:43851714:G:A	6.99597e-15	-1.88237	-0.251603	2.84206e-05	-2.04714	-0.341177
43851865	chr2:43851865:T:C	2.34941e-15	-1.9825	-1.24263	1.41287e-05	-1.8237	-1.26352
43852150	chr2:43852150:C:T	2.51299e-14	-3.24329e-10	-0.855244	0.000126856	-3.24329e-10	-0.892379
43852262	chr2:43852262:G:A	2.99904e-15	-2.08421	-0.896798	1.59306e-05	-2.08668	-0.880508
43852467	chr2:43852467:G:A	2.44172e-15	-2.0111	-1.1755	1.24694e-05	-2.07814	-1.13402
43852532	chr2:43852532:C:T	2.03743e-15	-2.03423	-1.33338	1.0297e-05	-2.08482	-1.31876
43852581	chr2:43852581:CCT:C	2.57151e-14	-3.24329e-10	-0.832225	0.000129693	-3.24329e-10	-0.870265
43852914	chr2:43852914:C:T	3.72733e-14	-3.24329e-10	-0.461026	0.000211556	-3.24329e-10	-0.38094
43853046	chr2:43853046:G:A	7.56667e-15	-2.05555	-3.46321e-10	3.84771e-05	-2.08537	-3.46321e-10
43853103	chr2:43853103:A:G	2.42402e-15	-1.95453	-1.23935	1.19484e-05	-2.05389	-1.20095
43853171	chr2:43853171:C:T	4.426e-15	-1.90506	-0.686749	2.24066e-05	-2.02562	-0.600461
43853185	chr2:43853185:A:G	3.58728e-15	-2.02493	-0.776983	1.52924e-05	-2.07872	-0.929355
43853200	chr2:43853200:T:A	2.82205e-15	-1.98364	-1.05819	1.44344e-05	-2.06745	-0.998368
43853541	chr2:43853541:T:TA	2.64716e-15	-1.982	-1.12382	1.34341e-05	-2.06675	-1.07088
43853576	chr2:43853576:C:T	2.6013e-15	-1.99376	-1.12953	1.32825e-05	-2.07175	-1.07724
43853748	chr2:43853748:T:C	2.64161e-15	-1.98288	-1.12503	1.34107e-05	-2.06715	-1.07223
43853752	chr2:43853752:A:G	3.0768e-14	-3.24329e-10	-0.652827	0.000172468	-3.24329e-10	-0.585217
43853828	chr2:43853828:G:A	2.97431e-15	-1.98588	-1.00341	1.53313e-05	-2.06824	-0.937297
43853903	chr2:43853903:T:C	2.25336e-15	-1.94419	-1.32269	1.39552e-05	-1.76732	-1.33226
43854111	chr2:43854111:A:G	2.61629e-15	-1.98646	-1.13108	1.32985e-05	-2.06873	-1.07905
43854226	chr2:43854226:T:G	2.42298e-15	-2.00451	-1.1898	1.23796e-05	-2.07606	-1.14333
43854287	chr2:43854287:T:A	2.82055e-15	-1.97295	-1.06942	1.43571e-05	-2.06305	-1.00813
43854349	chr2:43854349:C:T	2.26247e-15	-2.05036	-1.21248	1.5752e-05	-1.70361	-1.27486
43854488	chr2:43854488:T:G	1.58261e-14	-2.08272	0.76508	7.37249e-05	-1.96416	0.529064
43854498	chr2:43854498:T:A	2.61384e-15	-1.99123	-1.12725	1.33357e-05	-2.07077	-1.07422
43854534	chr2:43854534:C:T	1.70161e-14	-3.24329e-10	-1.24514	8.72508e-05	-3.24329e-10	-1.26664
43854759	chr2:43854759:C:A	3.32714e-14	-3.24329e-10	-0.574603	0.000186584	-3.24329e-10	-0.506548
43854919	chr2:43854919:G:T	2.61209e-15	-1.99218	-1.12697	1.33247e-05	-2.07144	-1.07437
43855218	chr2:43855218:A:G	3.25455e-14	-3.24329e-10	-0.596663	0.000162781	-3.24329e-10	-0.643024
43855223	chr2:43855223:A:G	3.47099e-15	-1.93058	-0.904285	2.46626e-05	-1.54527	-0.984876
43855414	chr2:43855414:C:G	2.46977e-15	-2.00236	-1.17282	1.2628e-05	-2.07531	-1.1242
43855550	chr2:43855550:G:C	2.61198e-15	-1.99744	-1.12176	1.33784e-05	-2.07336	-1.06842
43855564	chr2:43855564:C:T	2.61741e-15	-1.9848	-1.13232	1.32885e-05	-2.06804	-1.08049
43855572	chr2:43855572:A:G	2.57426e-15	-1.9744	-1.15934	1.29567e-05	-2.06336	-1.11046
43855576	chr2:43855576:A:G	2.62631e-15	-1.97989	-1.13383	1.32973e-05	-2.06589	-1.08198
43855763	chr2:43855763:T:C	2.55149e-15	-2.01793	-1.12469	1.32367e-05	-2.08058	-1.07186
43855779	chr2:43855779:A:T	2.76362e-15	-1.99005	-1.07272	1.41668e-05	-2.07094	-1.01359
43855840	chr2:43855840:G:A	2.63367e-15	-1.98325	-1.12767	1.33644e-05	-2.0677	-1.07514
43856237	chr2:43856237:G:C	1.54274e-14	-3.24329e-10	-1.34316	8.06011e-05	-3.24329e-10	-1.34592
43856405	chr2:43856405:T:C	2.43695e-15	-1.96765	-1.22091	1.21169e-05	-2.06049	-1.18035
43856665	chr2:43856665:A:G	2.44135e-15	-1.99778	-1.18897	1.24075e-05	-2.07381	-1.14333
43856713	chr2:43856713:A:G	1.56774e-14	-3.24329e-10	-1.32708	8.16069e-05	-3.24329e-10	-1.33352
43856746	chr2:43856746:T:C	2.40022e-15	-1.99476	-1.20898	1.21437e-05	-2.07231	-1.16631
43856873	chr2:43856873:T:C	1.93134e-14	-3.24329e-10	-1.1185	9.59063e-05	-3.24329e-10	-1.17206
43856913	chr2:43856913:T:C	2.35755e-15	-2.00013	-1.22155	1.19219e-05	-2.07636	-1.18069
43857023	chr2:43857023:C:A	1.92382e-14	-3.24329e-10	-1.1224	9.7935e-05	-3.24329e-10	-1.15113
43857041	chr2:43857041:C:A	2.40276e-15	-1.99353	-1.20915	1.21472e-05	-2.07187	-1.16646
43857133	chr2:43857133:A:G	2.84673e-14	-3.24329e-10	-0.730545	0.000136563	-3.24329e-10	-0.818643
43857193	chr2:43857193:T:C	2.34382e-14	-3.24329e-10	-0.924933	0.000118611	-3.24329e-10	-0.959586
43857328	chr2:43857328:C:T	1.54098e-14	-3.24329e-10	-1.3443	8.0558e-05	-3.24329e-10	-1.34645
43857351	chr2:43857351:A:C	2.3596e-15	-2.00834	-1.21247	1.20344e-05	-2.07764	-1.17002
43857364	chr2:43857364:A:T	2.42935e-15	-1.96521	-1.22646	1.20562e-05	-2.05945	-1.1864
43857549	chr2:43857549:A:G	1.59982e-14	-3.24329e-10	-1.30682	8.35744e-05	-3.24329e-10	-1.30969
43857873	chr2:43857873:G:A	2.42758e-15	-2.02205	-1.17036	1.25369e-05	-2.08209	-1.12467
43857896	chr2:43857896:C:A	1.67279e-14	-1.26223	-3.46321e-10	3.9647e-05	-2.05542	-3.46321e-10
43857955	chr2:43857955:G:T	2.38841e-15	-2.01292	-1.19575	1.22193e-05	-2.07968	-1.15273
43858105	chr2:43858105:A:G	2.47571e-15	-2.0201	-1.15267	1.27982e-05	-2.08129	-1.10484
43858127	chr2:43858127:T:C	2.33124e-15	-2.05777	-1.17513	1.56041e-05	-1.74123	-1.24667
43858567	chr2:43858567:C:A	2.39767e-15	-1.99445	-1.21035	1.20951e-05	-2.07238	-1.17025
43858750	chr2:43858750:A:G	1.4839e-14	-1.38204	-3.46321e-10	3.89639e-05	-2.0728	-3.46321e-10
43858988	chr2:43858988:C:A	2.6025e-15	-1.96904	-1.15379	1.30465e-05	-2.064	-1.10291
43859082	chr2:43859082:C:A	2.31145e-15	-2.00824	-1.23319	1.1728e-05	-2.07752	-1.19593
43859084	chr2:43859084:G:C	2.20685e-15	-1.99627	-1.29147	1.09932e-05	-2.07372	-1.26444
43859180	chr2:43859180:ACTGT:A	2.82952e-14	-3.24329e-10	-0.736611	0.000135723	-3.24329e-10	-0.824816
43860019	chr2:43860019:G:A	1.2601e-14	-1.54552	-3.46321e-10	5.5377e-05	-1.72127	-3.46321e-10
43860220	chr2:43860220:TCTCA:T	3.76503e-14	-3.24329e-10	-0.450961	0.000202994	-3.24329e-10	-0.422257
43860234	chr2:43860234:A:G	2.45286e-15	-2.06368	-1.11837	1.32079e-05	-2.08658	-1.06804
43860501	chr2:43860501:A:G	2.50622e-15	-2.04235	-1.11818	1.32135e-05	-2.08645	-1.06774
43860894	chr2:43860894:C:G	7.33457e-15	-2.0867	-3.46321e-10	3.84458e-05	-2.08618	-3.46321e-10
43861008	chr2:43861008:A:G	2.24967e-15	-2.03363	-1.23488	1.16341e-05	-2.08536	-1.19613
43861026	chr2:43861026:C:G	2.24706e-14	-3.24329e-10	-0.967093	0.000113945	-3.24329e-10	-0.999715
43861039	chr2:43861039:T:C	2.57644e-15	-2.0537	-1.07919	1.37807e-05	-2.08716	-1.025
43861179	chr2:43861179:C:A	1.78862e-14	-3.24329e-10	-1.19527	9.04216e-05	-3.24329e-10	-1.23095
43861251	chr2:43861251:T:C	2.6348e-15	-2.04703	-1.06346	1.40292e-05	-2.08649	-1.0078
43861712	chr2:43861712:C:T	2.36965e-15	-2.06184	-1.15472	1.26898e-05	-2.08691	-1.10773
43861812	chr2:43861812:A:G	1.66366e-14	-3.24329e-10	-1.2677	8.61134e-05	-3.24329e-10	-1.27977
43861909	chr2:43861909:T:C	3.61893e-15	-1.99718	-0.795944	1.89852e-05	-2.07026	-0.721511
43862086	chr2:43862086:T:A	2.32227e-15	-2.05599	-1.18076	1.23033e-05	-2.08725	-1.13831
43862795	chr2:43862795:G:A	2.43941e-15	-2.0402	-1.14735	1.27999e-05	-2.08559	-1.10041
43862913	chr2:43862913:T:C	2.49332e-15	-2.05571	-1.10998	1.33447e-05	-2.08727	-1.05704
43863045	chr2:43863045:G:A	2.6313e-15	-2.0055	-1.10633	1.35429e-05	-2.07466	-1.0549
43863047	chr2:43863047:G:A	2.38184e-15	-2.03299	-1.17844	1.23829e-05	-2.08413	-1.13499
43863067	chr2:43863067:C:T	2.58891e-15	-2.01886	-1.10921	1.34313e-05	-2.07938	-1.05846
43863086	chr2:43863086:TATGG:T	8.33796e-15	-1.95848	-3.46321e-10	4.04321e-05	-2.03581	-3.46321e-10
43863131	chr2:43863131:C:G	2.46983e-15	-2.01625	-1.15891	1.273e-05	-2.07848	-1.11298
43863194	chr2:43863194:T:C	2.44841e-15	-2.03015	-1.15371	1.72634e-05	-1.65642	-1.23042
43863916	chr2:43863916:G:A	3.50305e-15	-1.88329	-0.942378	1.71474e-05	-2.01868	-0.874902
43863919	chr2:43863919:C:T	2.85281e-15	-1.85262	-1.17838	2.47893e-05	-1.27586	-1.24916
43863944	chr2:43863944:A:G	2.59543e-15	-1.97944	-1.14611	1.30935e-05	-2.06453	-1.09879
43863958	chr2:43863958:G:C	2.5737e-15	-1.9837	-1.15026	1.30005e-05	-2.06659	-1.10386
43864140	chr2:43864140:T:C	2.47887e-15	-2.02844	-1.14306	1.28928e-05	-2.08375	-1.09501
43864228	chr2:43864228:C:G	3.09511e-14	-3.24329e-10	-0.646893	0.000147577	-3.24329e-10	-0.741081
43864283	chr2:43864283:T:C	2.48967e-15	-2.02417	-1.14298	1.29152e-05	-2.0819	-1.09513
43864367	chr2:43864367:T:C	2.52998e-15	-2.00312	-1.14797	1.29337e-05	-2.07457	-1.10102
43864490	chr2:43864490:A:G	3.91325e-14	-3.24329e-10	-0.412349	0.000217293	-3.24329e-10	-0.354187
43864499	chr2:43864499:A:G	2.56226e-15	-2.02215	-1.11627	1.33091e-05	-2.08125	-1.06573
43864646	chr2:43864646:C:A	2.86851e-14	-3.24329e-10	-0.722924	0.000160202	-3.24329e-10	-0.658995
43864921	chr2:43864921:T:A	2.9064e-14	-3.24329e-10	-0.709801	0.00016364	-3.24329e-10	-0.637764
43864927	chr2:43864927:C:T	1.95428e-15	-2.08055	-1.32873	1.1368e-05	-2.02713	-1.2775
43864928	chr2:43864928:A:G	4.7083e-15	-1.41194	-1.11803	2.03194e-05	-1.65705	-1.06681
43865479	chr2:43865479:C:A	2.46016e-15	-2.04572	-1.13336	1.2996e-05	-2.08683	-1.08396
43865487	chr2:43865487:C:G	2.54618e-15	-2.01044	-1.13427	1.30975e-05	-2.07724	-1.08577
43865492	chr2:43865492:T:C	1.53506e-14	-3.24329e-10	-1.34814	8.04392e-05	-3.24329e-10	-1.34793
43865555	chr2:43865555:C:A	3.70823e-15	-1.6344	-1.13435	3.65349e-05	-0.927495	-1.20967
43865558	chr2:43865558:TCTAGATAGAACTCTCACTATCTGGATAGAATTCTCACCC:T	1.53683e-14	-3.24329e-10	-1.34699	8.07929e-05	-3.24329e-10	-1.34354
43865627	chr2:43865627:A:C	2.8969e-14	-3.24329e-10	-0.713076	0.000156048	-3.24329e-10	-0.68527
43865631	chr2:43865631:C:A	1.56783e-14	-3.24329e-10	-1.32702	8.3073e-05	-3.24329e-10	-1.31571
43866092	chr2:43866092:G:A	4.13996e-14	-0.356031	-3.46321e-10	0.000148695	-0.733533	-3.46321e-10
43866333	chr2:43866333:A:G	2.02187e-14	-3.24329e-10	-1.0727	0.000102539	-3.24329e-10	-1.10518
43866400	chr2:43866400:G:A	7.33805e-15	-2.08623	-3.46321e-10	3.87047e-05	-2.07947	-3.46321e-10
43866659	chr2:43866659:C:T	1.56948e-14	-3.24329e-10	-1.32597	8.25662e-05	-3.24329e-10	-1.32183
43866896	chr2:43866896:C:T	2.8081e-14	-3.24329e-10	-0.744207	0.000157036	-3.24329e-10	-0.678955
43867015	chr2:43867015:C:T	5.0886e-15	-2.08071	-0.371586	2.57475e-05	-1.64044	-0.84665
43867461	chr2:43867461:A:G	2.00444e-14	-1.08135	-3.46321e-10	8.48964e-05	-1.294	-3.46321e-10
43867477	chr2:43867477:A:G	2.55047e-15	-1.98139	-1.16163	1.28564e-05	-2.06612	-1.11546
43867619	chr2:43867619:C:T	2.51775e-15	-1.98878	-1.16716	1.27357e-05	-2.06898	-1.12205
43868074	chr2:43868074:T:G	2.47966e-15	-1.98911	-1.18207	1.25245e-05	-2.06912	-1.13863
43868227	chr2:43868227:A:C	2.99059e-15	-1.99972	-0.984108	2.13395e-05	-1.58134	-1.09353
43868337	chr2:43868337:G:A	2.53422e-15	-2.01653	-1.13288	1.3083e-05	-2.07971	-1.08441
43868347	chr2:43868347:T:C	2.55844e-15	-1.98683	-1.15308	1.29352e-05	-2.06829	-1.10719
43868482	chr2:43868482:A:G	2.81062e-15	-2.02351	-1.02239	1.94085e-05	-1.64202	-1.12769
43868611	chr2:43868611:G:A	2.4321e-15	-2.00097	-1.18958	1.23531e-05	-2.07393	-1.1476
43868725	chr2:43868725:C:T	2.55488e-15	-1.99854	-1.14276	1.3028e-05	-2.07363	-1.0947
43868765	chr2:43868765:A:G	2.9596e-14	-3.24329e-10	-0.691664	0.000165978	-3.24329e-10	-0.623577
43868824	chr2:43868824:G:A	4.30982e-15	-2.02349	-0.594918	2.68165e-05	-1.73709	-0.709324
43868897	chr2:43868897:C:G	3.79454e-14	-3.24329e-10	-0.443153	0.000177791	-3.24329e-10	-0.554825
43868915	chr2:43868915:C:A	1.98815e-14	-3.24329e-10	-1.08951	0.000101224	-3.24329e-10	-1.11809
43869076	chr2:43869076:GAATTCTCATTCTCTGGATTGATCTCTCACTATCTATCTGGATAT:G	2.16987e-14	-3.24329e-10	-1.00205	0.000112167	-3.24329e-10	-1.01544
43869179	chr2:43869179:G:A	2.45582e-15	-2.01427	-1.16657	1.26188e-05	-2.07887	-1.12137
43869263	chr2:43869263:G:A	2.01735e-15	-2.0296	-1.34792	1.22389e-05	-1.90824	-1.32257
43869318	chr2:43869318:A:C	2.63865e-15	-1.96761	-1.14142	1.32354e-05	-2.0591	-1.09344
43869420	chr2:43869420:T:A	2.36302e-15	-1.97489	-1.24447	1.17391e-05	-2.06353	-1.20898
43869442	chr2:43869442:TCTCA:T	1.55148e-14	-3.24329e-10	-1.3375	8.17123e-05	-3.24329e-10	-1.33223
43869631	chr2:43869631:T:A	2.24024e-15	-2.02382	-1.24891	1.47037e-05	-1.89342	-1.15391
43869643	chr2:43869643:C:A	2.55818e-15	-1.98332	-1.15668	1.29386e-05	-2.06608	-1.10913
43869991	chr2:43869991:C:G	1.89815e-14	-3.24329e-10	-1.13584	9.79805e-05	-3.24329e-10	-1.15066
43870208	chr2:43870208:TCTCACTGTCTGGATATAATC:T	1.75665e-14	-3.24329e-10	-1.21331	9.32479e-05	-3.24329e-10	-1.20017
43870228	chr2:43870228:C:T	2.09484e-15	-2.04824	-1.29158	1.16405e-05	-1.95868	-1.32225
43870249	chr2:43870249:A:C	2.4363e-15	-2.01479	-1.17403	1.25253e-05	-2.07922	-1.12846
43870543	chr2:43870543:C:T	2.32361e-15	-2.01072	-1.22546	1.18325e-05	-2.07748	-1.18711
43870571	chr2:43870571:G:A	2.41891e-15	-1.95309	-1.2429	1.18845e-05	-2.05328	-1.20691
43870640	chr2:43870640:G:T	1.53808e-14	-3.24329e-10	-1.34618	8.04135e-05	-3.24329e-10	-1.34825
43870798	chr2:43870798:C:CACCATCTGGATAGAATCTT	2.64325e-14	-3.24329e-10	-0.804707	0.000138205	-3.24329e-10	-0.806695
43870875	chr2:43870875:A:G	2.41402e-15	-1.97377	-1.22424	1.20505e-05	-2.06284	-1.18349
43870890	chr2:43870890:G:A	2.49601e-15	-1.97448	-1.19013	1.25083e-05	-2.06264	-1.1464
43871192	chr2:43871192:A:G	2.40774e-15	-2.0046	-1.19602	1.48192e-05	-2.04198	-0.997522
43871645	chr2:43871645:G:A	2.20851e-14	-3.24329e-10	-0.984401	0.000114161	-3.24329e-10	-0.997819
43871716	chr2:43871716:T:C	3.36994e-15	-2.0477	-0.816711	2.1841e-05	-1.70861	-0.943034
43871918	chr2:43871918:A:G	2.17744e-15	-2.01449	-1.28666	1.11566e-05	-2.07876	-1.24464
43872191	chr2:43872191:C:T	2.75905e-14	-3.24329e-10	-0.761829	0.000154109	-3.24329e-10	-0.697769
43872348	chr2:43872348:C:G	2.76543e-14	-3.24329e-10	-0.759521	0.000154484	-3.24329e-10	-0.695343
43872443	chr2:43872443:G:A	2.41642e-15	-1.85195	-1.34506	2.25165e-05	-1.27294	-1.34824
43872938	chr2:43872938:G:A	1.99814e-15	-2.08276	-1.30432	1.18904e-05	-1.91581	-1.34389
43872965	chr2:43872965:TAC:T	2.48944e-15	-2.02315	-1.1441	1.29164e-05	-2.08212	-1.09481
43873218	chr2:43873218:T:C	4.8738e-15	-2.07172	-0.423705	2.83572e-05	-1.79955	-0.590998
43873620	chr2:43873620:C:G	1.84404e-14	-3.24329e-10	-1.16476	9.40262e-05	-3.24329e-10	-1.19186
43874075	chr2:43874075:CA:C	2.22554e-15	-1.94649	-1.33282	1.11098e-05	-2.07119	-1.25641
43874090	chr2:43874090:A:G	3.6182e-15	-1.77365	-1.01968	2.67585e-05	-1.38894	-1.05964
43874233	chr2:43874233:A:G	1.61335e-14	-3.24329e-10	-1.2984	8.34897e-05	-3.24329e-10	-1.31071
43874688	chr2:43874688:G:A	4.55363e-15	-1.9758	-0.587575	2.65063e-05	-2.07606	-0.381992
43874745	chr2:43874745:T:C	3.10389e-15	-2.08357	-0.863071	1.7602e-05	-2.08386	-0.783562
43874825	chr2:43874825:G:A	1.91488e-15	-2.08208	-1.34757	1.0572e-05	-2.03024	-1.34699
43875058	chr2:43875058:T:C	3.11918e-14	0.360643	-0.99979	0.000100933	-0.0875867	-1.03339
43875096	chr2:43875096:T:C	1.31172e-13	0.758975	0.0382344	0.00148501	1.5033	0.0644491
43875352	chr2:43875352:C:T	2.09453e-15	-2.00713	-1.33285	1.04545e-05	-2.06137	-1.32703
43875373	chr2:43875373:C:T	1.6273e-13	-3.24329e-10	1.01279	0.000895477	-3.24329e-10	1.06193
43875435	chr2:43875435:T:C	4.05687e-14	-3.24329e-10	-0.376306	0.000236266	-3.24329e-10	-0.270472
43875522	chr2:43875522:C:A	2.18772e-14	-3.24329e-10	-0.993856	0.000119633	-3.24329e-10	-0.951006
43875878	chr2:43875878:T:C	3.39279e-15	-1.98471	-0.872942	1.40237e-05	-1.98507	-1.10962
43876098	chr2:43876098:T:C	3.30789e-14	0.766687	-1.34709	5.05862e-05	-0.471682	-1.34007
43876873	chr2:43876873:G:A	2.00149e-14	-3.24329e-10	-1.08283	0.000108858	-3.24329e-10	-1.04539
43876928	chr2:43876928:G:A	1.26077e-13	0.757591	-3.46321e-10	0.000415596	0.294282	-3.46321e-10
43877016	chr2:43877016:A:G	2.20285e-13	-0.224312	1.53993	0.00086726	-0.295036	1.32494
43877062	chr2:43877062:A:G	3.45136e-15	-1.99132	-0.849217	1.74336e-05	-1.93125	-0.945787
43877471	chr2:43877471:ACT:A	8.3078e-15	-1.86783	-0.0942776	5.1785e-05	-1.73789	-0.0504381
43877586	chr2:43877586:C:T	2.70738e-14	-3.24329e-10	-0.780735	0.000146343	-3.24329e-10	-0.749476
43877786	chr2:43877786:T:C	2.87826e-15	-1.80322	-1.2189	1.01514e-05	-2.07689	-1.34093
43877854	chr2:43877854:A:G	2.69949e-14	-3.24329e-10	-0.783653	0.000149682	-3.24329e-10	-0.726917
43878748	chr2:43878748:T:C	2.0162e-14	-3.24329e-10	-1.0755	0.000102307	-3.24329e-10	-1.10745
43878918	chr2:43878918:C:T	2.50447e-15	-1.84376	-1.31746	1.54028e-05	-1.65497	-1.34591
43878919	chr2:43878919:G:A	2.43305e-14	-3.24329e-10	-0.887569	0.000133514	-3.24329e-10	-0.841228
43879462	chr2:43879462:G:C	1.60511e-14	-3.24329e-10	-1.30353	8.64664e-05	-3.24329e-10	-1.27568
43879759	chr2:43879759:C:G	4.90261e-14	-0.186948	-3.46321e-10	0.00018335	-0.524037	-3.46321e-10
43879815	chr2:43879815:C:G	3.94247e-14	-3.24329e-10	-0.40491	0.000222228	-3.24329e-10	-0.331725
43880091	chr2:43880091:C:T	1.64102e-14	-3.24329e-10	-1.2814	8.41395e-05	-3.24329e-10	-1.30296
43880156	chr2:43880156:T:C	5.39844e-14	-0.0906069	-3.46321e-10	0.000198122	-0.446547	-3.46321e-10
43880562	chr2:43880562:T:C	2.05242e-14	-1.57007	0.512378	0.000194171	-1.08676	0.620064
43880603	chr2:43880603:G:T	4.05975e-15	-2.04599	-0.632191	1.88951e-05	-2.01157	-0.78496
43880677	chr2:43880677:C:T	1.73748e-14	-3.24329e-10	-1.22428	8.83225e-05	-3.24329e-10	-1.25444
43880686	chr2:43880686:A:G	3.22958e-14	0.587559	-1.19192	0.000105636	0.148863	-1.2243
43880726	chr2:43880726:C:T	6.06218e-14	0.0253528	-3.46321e-10	0.00022209	-0.332347	-3.46321e-10
43880877	chr2:43880877:TCTC:T	2.87453e-14	-0.720828	-3.46321e-10	0.000125721	-0.901365	-3.46321e-10
43881194	chr2:43881194:G:A	1.535e-14	-3.24329e-10	-1.34819	8.09769e-05	-3.24329e-10	-1.34127
43881898	chr2:43881898:C:T	1.55101e-14	-3.24329e-10	-1.33781	8.0674e-05	-3.24329e-10	-1.34502
43881965	chr2:43881965:T:A	1.82623e-14	-3.24329e-10	-1.17446	9.2298e-05	-3.24329e-10	-1.21041
43882069	chr2:43882069:C:T	2.36364e-14	-3.24329e-10	-0.916514	0.000129606	-3.24329e-10	-0.870936
43882142	chr2:43882142:A:G	3.61251e-14	0.567548	-1.05986	0.000505156	1.57735	-1.08791
43882368	chr2:43882368:C:A	3.36543e-13	2.14368	-0.404257	0.00298237	2.67722	-0.412173
43882485	chr2:43882485:T:C	2.12887e-15	-2.06791	-1.2558	1.2077e-05	-1.98395	-1.26018
43882954	chr2:43882954:G:A	4.65893e-14	-3.24329e-10	-0.23793	0.000275579	-3.24329e-10	-0.116558
43882957	chr2:43882957:C:A	4.63239e-14	-3.24329e-10	-0.243644	0.000273924	-3.24329e-10	-0.122579
43882989	chr2:43882989:G:A	4.41186e-14	-0.292421	-3.46321e-10	0.000176822	-0.560289	-3.46321e-10
43883284	chr2:43883284:CAA:C	4.96708e-15	-1.34217	-1.1343	4.13359e-05	-0.792945	-1.22075
43883854	chr2:43883854:C:G	1.76627e-14	-3.24329e-10	-1.20785	8.96341e-05	-3.24329e-10	-1.2397
43884513	chr2:43884513:T:C	4.45347e-14	-0.283033	-3.46321e-10	0.00016695	-0.617737	-3.46321e-10
43884694	chr2:43884694:T:C	2.10848e-14	-3.24329e-10	-1.03075	0.000110359	-3.24329e-10	-1.0317
43884913	chr2:43884913:T:C	6.92955e-15	-1.49076	-0.652751	2.65498e-05	-1.82155	-0.634857
43884936	chr2:43884936:A:G	2.39033e-13	2.34724	-0.949944	0.00231536	2.94951	-0.937621
43885187	chr2:43885187:A:AT	1.71404e-14	-3.24329e-10	-1.23787	8.72926e-05	-3.24329e-10	-1.26617
43885283	chr2:43885283:C:T	2.03107e-14	0.0444688	-1.11262	0.000249771	0.902511	-1.1174
43885493	chr2:43885493:A:G	1.92283e-14	-3.24329e-10	-1.12292	0.000102722	-3.24329e-10	-1.10341
43885706	chr2:43885706:A:C	1.53162e-14	-0.0153594	-1.33503	5.23952e-05	-0.435779	-1.34084
43885836	chr2:43885836:C:T	2.14796e-14	-3.24329e-10	-1.0122	0.000117173	-3.24329e-10	-0.971779
43885956	chr2:43885956:A:G	1.7687e-14	-3.24329e-10	-1.20647	9.81193e-05	-3.24329e-10	-1.14925
43885999	chr2:43885999:G:A	4.85639e-14	1.14213	-1.33855	0.000488879	1.79224	-1.33556
43886424	chr2:43886424:T:A	1.57779e-14	-3.24329e-10	-1.32069	8.17087e-05	-3.24329e-10	-1.33227
43886555	chr2:43886555:C:T	1.99129e-14	-3.24329e-10	-1.08793	0.000104964	-3.24329e-10	-1.08182
43887229	chr2:43887229:G:A	7.98108e-14	-3.24329e-10	0.300357	0.000375718	-3.24329e-10	0.193406
43887512	chr2:43887512:C:G	2.34581e-14	-3.24329e-10	-0.924086	0.000131998	-3.24329e-10	-0.852644
43887775	chr2:43887775:T:C	2.57147e-14	-3.24329e-10	-0.832238	0.000145503	-3.24329e-10	-0.755234
43887866	chr2:43887866:T:C	1.13002e-12	-3.24329e-10	2.95069	0.00697878	-3.24329e-10	3.1152
43888901	chr2:43888901:CAT:C	9.94543e-15	-1.78219	-3.46321e-10	4.65994e-05	-1.89384	-3.46321e-10
43888961	chr2:43888961:C:T	3.03901e-15	-1.84648	-1.12129	1.07751e-05	-2.08672	-1.27148
43889031	chr2:43889031:A:C	1.74383e-14	-3.24329e-10	-1.22063	9.39933e-05	-3.24329e-10	-1.19221
43889567	chr2:43889567:GCC:G	4.13374e-14	-3.24329e-10	-0.357533	0.000202816	-3.24329e-10	-0.423132
43889697	chr2:43889697:C:T	4.99717e-15	-1.65407	-0.816356	1.34627e-05	-2.07328	-1.06224
43890424	chr2:43890424:A:C	1.27807e-14	-0.199896	-1.33147	5.66964e-05	-0.357469	-1.34025
43890649	chr2:43890649:C:G	9.18634e-15	-1.86158	-3.46321e-10	4.20823e-05	-1.9958	-3.46321e-10
43891050	chr2:43891050:A:G	2.06829e-14	-3.24329e-10	-1.05	0.000100677	-3.24329e-10	-1.12351
43891289	chr2:43891289:C:T	7.17661e-15	-1.17554	-0.932939	1.45506e-05	-1.90862	-1.14917
43891551	chr2:43891551:T:G	2.15675e-14	-3.24329e-10	-1.00811	0.00011841	-3.24329e-10	-0.961281
43891670	chr2:43891670:G:A	1.84955e-14	-3.24329e-10	-1.16177	0.000100145	-3.24329e-10	-1.12881
43891819	chr2:43891819:C:T	6.10823e-14	-3.24329e-10	0.0329209	0.000357485	-3.24329e-10	0.143662
43892277	chr2:43892277:T:C	7.13641e-15	-1.20797	-0.906118	1.43137e-05	-1.94467	-1.12955
43892453	chr2:43892453:T:C	1.57007e-14	-3.24329e-10	-1.3256	8.11155e-05	-3.24329e-10	-1.33956
43893043	chr2:43893043:A:T	7.9301e-15	-2.00864	-3.46321e-10	4.40768e-05	-1.9495	-3.46321e-10
43893091	chr2:43893091:G:A	4.12505e-13	-3.24329e-10	1.94295	0.00200178	-3.24329e-10	1.86636
43893101	chr2:43893101:G:A	3.47682e-14	-3.24329e-10	-0.5306	0.000171706	-3.24329e-10	-0.589645
43893142	chr2:43893142:G:T	7.72057e-15	-2.03541	-3.46321e-10	3.91727e-05	-2.06745	-3.46321e-10
43893360	chr2:43893360:T:C	4.05205e-14	-3.24329e-10	-0.377495	0.000198945	-3.24329e-10	-0.442401
43893467	chr2:43893467:C:A	2.27047e-14	-3.24329e-10	-0.956731	0.000116913	-3.24329e-10	-0.974003
43893476	chr2:43893476:T:G	1.81513e-14	-3.24329e-10	-1.18056	9.78444e-05	-3.24329e-10	-1.15205
43893502	chr2:43893502:T:G	3.69333e-13	-3.24329e-10	1.8324	0.00178941	-3.24329e-10	1.75421
43893551	chr2:43893551:C:T	8.08314e-15	-1.19315	-0.796373	1.58104e-05	-1.91902	-1.05575
43893707	chr2:43893707:A:G	2.5979e-15	-2.0833	-1.04129	1.49289e-05	-1.96504	-1.06709
43893808	chr2:43893808:C:T	8.12423e-15	-1.22814	-0.756311	1.60408e-05	-1.93314	-1.02715
43894354	chr2:43894354:TTTC:T	2.17091e-14	-3.24329e-10	-1.00157	0.000111296	-3.24329e-10	-1.02323
43894458	chr2:43894458:C:T	1.05822e-13	-3.24329e-10	0.582454	0.000502066	-3.24329e-10	0.483299
43894804	chr2:43894804:A:G	2.7509e-14	0.406034	-1.17082	0.000119483	0.193854	-1.14612
43895620	chr2:43895620:T:C	1.56451e-14	-3.24329e-10	-1.32914	8.16485e-05	-3.24329e-10	-1.33301
43895717	chr2:43895717:A:C	4.17374e-14	-3.24329e-10	-0.347905	0.000204646	-3.24329e-10	-0.414148
43896057	chr2:43896057:T:C	1.93617e-14	-3.24329e-10	-1.116	0.000105602	-3.24329e-10	-1.07576
43896140	chr2:43896140:G:C	4.76427e-14	-3.24329e-10	-0.215572	0.000231845	-3.24329e-10	-0.289362
43896533	chr2:43896533:TC:T	1.90703e-15	-2.08601	-1.34775	1.32854e-05	-1.81498	-1.33379
43896619	chr2:43896619:G:A	1.81987e-14	0.12366	-1.30161	7.53404e-05	-0.0948469	-1.31857
43896620	chr2:43896620:G:A	3.84803e-14	-0.254511	-0.174644	0.000227715	0.134595	-0.441933
43897355	chr2:43897355:T:C	1.0242e-13	-3.24329e-10	0.549783	0.000528605	-3.24329e-10	0.534809
43897702	chr2:43897702:G:A	2.10152e-14	-3.24329e-10	-1.03406	0.000115291	-3.24329e-10	-0.987975
43897919	chr2:43897919:C:T	5.56513e-15	-1.13722	-1.22557	2.03091e-05	-1.48363	-1.24073
43897947	chr2:43897947:C:T	4.02566e-15	-2.08726	-0.59935	2.16223e-05	-1.82004	-0.841668
43898046	chr2:43898046:T:A	5.24248e-15	-1.26896	-1.15355	1.91721e-05	-1.60454	-1.17743
43898388	chr2:43898388:T:A	4.05276e-14	-3.24329e-10	-0.377318	0.00019901	-3.24329e-10	-0.442076
43898920	chr2:43898920:T:C	4.51756e-14	-3.24329e-10	-0.268744	0.000220878	-3.24329e-10	-0.337822
43899580	chr2:43899580:T:C	4.32586e-14	-3.24329e-10	-0.312107	0.000211985	-3.24329e-10	-0.378917
43899608	chr2:43899608:G:A	1.36092e-14	-1.46856	-3.46321e-10	6.09369e-05	-1.62559	-3.46321e-10
43899793	chr2:43899793:T:A	3.75979e-14	-3.24329e-10	-0.452354	0.000185213	-3.24329e-10	-0.513926
43900156	chr2:43900156:T:C	1.96757e-14	0.13289	-1.23281	8.62139e-05	-0.0656923	-1.21291
43900193	chr2:43900193:A:G	3.91119e-14	-0.412876	-3.46321e-10	0.000167215	-0.616153	-3.46321e-10
43900202	chr2:43900202:T:A	2.08177e-15	-2.05538	-1.2907	1.05411e-05	-2.08638	-1.29377
43900368	chr2:43900368:A:T	2.17747e-14	0.251127	-1.24968	9.49938e-05	0.0495975	-1.23122
43900386	chr2:43900386:T:C	2.31394e-14	0.311712	-1.24948	0.000100698	0.107675	-1.23098
43900972	chr2:43900972:A:G	1.07417e-13	-3.24329e-10	0.597413	0.000648219	-3.24329e-10	0.738797
43901730	chr2:43901730:G:A	1.53501e-14	-3.24329e-10	-1.34818	8.05926e-05	-3.24329e-10	-1.34603
43901773	chr2:43901773:C:T	2.58422e-15	-2.04314	-1.08674	1.27125e-05	-2.01174	-1.18111
43901861	chr2:43901861:T:G	4.61346e-14	-3.24329e-10	-0.247738	0.000225436	-3.24329e-10	-0.317397
43903152	chr2:43903152:T:G	1.74947e-14	-3.24329e-10	-1.2174	9.01281e-05	-3.24329e-10	-1.2342
43903956	chr2:43903956:G:A	1.57695e-14	-3.24329e-10	-1.32123	8.50431e-05	-3.24329e-10	-1.29227
43904530	chr2:43904530:T:A	2.50194e-15	-1.81967	-1.34256	1.17446e-05	-1.93241	-1.33963
43904655	chr2:43904655:T:C	4.23804e-14	-3.24329e-10	-0.332615	0.000207703	-3.24329e-10	-0.399322
43904694	chr2:43904694:AAAAAAACAAAAAC:A	1.20859e-14	-0.425493	-1.16177	3.50441e-05	-0.968058	-1.21077
43904952	chr2:43904952:T:C	9.37823e-15	-1.24161	-0.5993	5.00097e-05	-1.00929	-0.813922
43904958	chr2:43904958:C:T	1.69475e-14	-3.24329e-10	-1.24918	8.79953e-05	-3.24329e-10	-1.25815
43905121	chr2:43905121:C:T	4.33823e-14	-3.24329e-10	-0.30925	0.00021244	-3.24329e-10	-0.376773
43905199	chr2:43905199:A:G	1.62225e-14	-3.24329e-10	-1.29291	8.42323e-05	-3.24329e-10	-1.30185
43906156	chr2:43906156:T:C	4.18102e-14	-3.24329e-10	-0.346162	0.000205735	-3.24329e-10	-0.408843
43906379	chr2:43906379:A:G	4.12897e-14	-3.24329e-10	-0.358689	0.000202526	-3.24329e-10	-0.424565
43906635	chr2:43906635:C:G	3.88166e-15	-2.07765	-0.645392	1.87769e-05	-1.92308	-0.879727
43907374	chr2:43907374:G:A	4.06737e-14	-3.24329e-10	-0.37372	0.000199609	-3.24329e-10	-0.43907
43907561	chr2:43907561:T:TA	2.9344e-14	0.489644	-1.18986	0.000126951	0.274846	-1.16648
43908175	chr2:43908175:G:A	1.20472e-13	0.50598	0.206137	0.00140481	1.25008	0.262146
43908214	chr2:43908214:G:A	1.62352e-14	-3.24329e-10	-1.29212	8.52929e-05	-3.24329e-10	-1.28934
43908260	chr2:43908260:T:G	1.85197e-14	-3.24329e-10	-1.16047	0.000100781	-3.24329e-10	-1.12248
43908636	chr2:43908636:CT:C	2.08755e-15	-2.08673	-1.25658	1.45475e-05	-1.86819	-1.18982
43908858	chr2:43908858:C:A	4.18213e-15	-2.08727	-0.56121	2.22248e-05	-1.83911	-0.795111
43909329	chr2:43909329:C:T	3.24955e-15	-2.05094	-0.849844	1.54676e-05	-1.92152	-1.07516
43909337	chr2:43909337:G:A	1.45218e-14	-0.0987438	-1.30491	6.21339e-05	-0.303678	-1.30246
43909342	chr2:43909342:C:T	1.15278e-14	-1.63454	-3.46321e-10	6.23419e-05	-1.6028	-3.46321e-10
43909656	chr2:43909656:G:T	3.45006e-14	-3.24329e-10	-0.538324	0.00017092	-3.24329e-10	-0.594236
43910301	chr2:43910301:T:C	2.32919e-14	-3.24329e-10	-0.931197	0.000129953	-3.24329e-10	-0.868256
43910648	chr2:43910648:A:T	3.44563e-15	-1.79336	-1.04884	2.31767e-05	-1.57552	-1.01676
43911348	chr2:43911348:C:G	5.82482e-15	-1.23821	-1.07896	1.27627e-05	-1.94343	-1.24547
43912049	chr2:43912049:T:C	2.25174e-14	0.096557	-1.06157	9.93507e-05	-0.105873	-1.0309
43912058	chr2:43912058:G:A	6.25651e-15	-1.2122	-1.03348	1.3266e-05	-1.93329	-1.21694
43912200	chr2:43912200:G:C	9.0375e-15	-1.87792	-3.46321e-10	4.33813e-05	-1.9654	-3.46321e-10
43912335	chr2:43912335:A:G	2.64694e-14	0.323175	-1.12649	0.000115695	0.114401	-1.09887
43912847	chr2:43912847:G:A	5.69689e-15	-1.34688	-0.992502	1.29107e-05	-1.98695	-1.19043
43913459	chr2:43913459:TGTTCA:T	3.92164e-14	-3.24329e-10	-0.410207	0.00019341	-3.24329e-10	-0.470617
43913509	chr2:43913509:A:G	4.87314e-14	-3.24329e-10	-0.192978	0.000237842	-3.24329e-10	-0.263824
43913969	chr2:43913969:C:T	1.81353e-14	-3.24329e-10	-1.18144	9.84926e-05	-3.24329e-10	-1.14545
43914245	chr2:43914245:T:G	2.94795e-14	-3.24329e-10	-0.695606	0.00016214	-3.24329e-10	-0.646968
43914263	chr2:43914263:A:C	2.62842e-14	-3.24329e-10	-0.810332	0.000129623	-3.24329e-10	-0.870798
43914474	chr2:43914474:T:C	1.87794e-14	-3.24329e-10	-1.14654	9.74805e-05	-3.24329e-10	-1.15578
43915121	chr2:43915121:T:C	4.50274e-14	-3.24329e-10	-0.27203	0.00021956	-3.24329e-10	-0.343805
43915424	chr2:43915424:C:T	2.63988e-14	-3.24329e-10	-0.805984	0.000126432	-3.24329e-10	-0.895725
43915950	chr2:43915950:C:G	7.3242e-15	-1.28563	-0.802488	1.50669e-05	-1.96325	-1.05968
43916027	chr2:43916027:G:A	4.45669e-14	-3.24329e-10	-0.282311	0.000218189	-3.24329e-10	-0.350072
43916077	chr2:43916077:T:A	2.04579e-15	-2.0751	-1.28842	1.17099e-05	-1.93833	-1.33666
43916201	chr2:43916201:G:A	6.47766e-15	-1.34602	-0.864924	1.41108e-05	-1.98477	-1.10372
43916313	chr2:43916313:G:C	1.04945e-14	-0.42449	-1.30396	4.70757e-05	-0.576732	-1.30694
43916617	chr2:43916617:A:G	2.05896e-15	-2.0442	-1.3129	1.20767e-05	-2.00321	-1.24094
43916765	chr2:43916765:G:A	1.04926e-14	-0.430212	-1.29842	4.71806e-05	-0.579808	-1.30164
43917111	chr2:43917111:G:A	5.05477e-15	-1.20692	-1.25204	1.42407e-05	-1.92372	-1.15561
43917178	chr2:43917178:T:C	4.59953e-15	-1.23381	-1.31954	1.27768e-05	-1.93803	-1.24977
43917354	chr2:43917354:C:T	3.50115e-15	-2.07935	-0.746858	1.86431e-05	-1.83185	-0.978104
43917577	chr2:43917577:C:T	2.43922e-14	-3.24329e-10	-0.885037	0.000135031	-3.24329e-10	-0.829926
43918660	chr2:43918660:C:T	1.95533e-14	-3.24329e-10	-1.10616	0.000102955	-3.24329e-10	-1.10114
43918963	chr2:43918963:G:A	2.90233e-14	-3.24329e-10	-0.711204	0.000140805	-3.24329e-10	-0.788059
43918995	chr2:43918995:T:A	1.79772e-14	-3.24329e-10	-1.1902	9.05126e-05	-3.24329e-10	-1.22994
43919001	chr2:43919001:T:C	1.53868e-14	-3.24329e-10	-1.34579	8.12283e-05	-3.24329e-10	-1.33817
43919100	chr2:43919100:CAG:C	1.53574e-14	-3.24329e-10	-1.3477	8.05273e-05	-3.24329e-10	-1.34683
43919104	chr2:43919104:G:A	1.13743e-14	-0.307694	-1.34025	5.05381e-05	-0.472366	-1.34034
43919274	chr2:43919274:T:C	1.54738e-14	-3.24329e-10	-1.34015	8.04783e-05	-3.24329e-10	-1.34744
43919373	chr2:43919373:A:G	2.60551e-14	0.394553	-1.21364	0.000114438	0.196735	-1.19213
43919612	chr2:43919612:A:G	1.70006e-14	-3.24329e-10	-1.24606	8.60377e-05	-3.24329e-10	-1.28065
43919690	chr2:43919690:T:C	1.91043e-14	-3.24329e-10	-1.12939	0.000104182	-3.24329e-10	-1.08929
43919982	chr2:43919982:A:G	1.74473e-14	-3.24329e-10	-1.22012	9.36911e-05	-3.24329e-10	-1.19543
43920296	chr2:43920296:C:G	9.69841e-15	-1.80734	-3.46321e-10	4.70827e-05	-1.88353	-3.46321e-10
43920360	chr2:43920360:C:T	6.02231e-15	-1.46343	-0.820399	1.42258e-05	-2.02389	-1.05648
43921028	chr2:43921028:G:A	1.3504e-14	-0.131328	-1.34499	5.99925e-05	-0.295744	-1.34547
43921195	chr2:43921195:G:C	2.44023e-14	-0.884626	-3.46321e-10	0.000117222	-0.971359	-3.46321e-10
43922178	chr2:43922178:A:C	2.08267e-15	-2.06642	-1.27924	1.05876e-05	-2.08161	-1.29414
43922303	chr2:43922303:T:C	2.49787e-15	-2.08275	-1.08112	1.40489e-05	-1.8867	-1.20619
43922583	chr2:43922583:A:C	7.25202e-15	-2.06798	-0.0300382	3.07191e-05	-1.85683	-0.453718
43922626	chr2:43922626:G:A	1.86818e-14	-3.24329e-10	-1.15175	0.000101713	-3.24329e-10	-1.11327
43922684	chr2:43922684:G:A	1.7135e-14	-3.24329e-10	-1.23818	9.17354e-05	-3.24329e-10	-1.21652
43922839	chr2:43922839:C:T	3.05536e-14	-3.24329e-10	-0.65982	0.000156526	-3.24329e-10	-0.682209
43922890	chr2:43922890:C:T	2.29918e-14	-3.24329e-10	-0.944164	0.000118194	-3.24329e-10	-0.963102
43923244	chr2:43923244:T:TGC	1.57672e-14	-3.24329e-10	-1.32137	8.21066e-05	-3.24329e-10	-1.32741
43923308	chr2:43923308:G:A	3.58088e-15	-1.68213	-1.12156	1.65035e-05	-1.76322	-1.16864
43923372	chr2:43923372:C:G	1.98505e-14	-0.886544	-0.204527	2.38853e-05	-1.91424	-0.647932
43924214	chr2:43924214:C:T	9.85263e-15	-1.05699	-0.734574	1.75018e-05	-1.87549	-0.99764
43924669	chr2:43924669:C:T	4.8438e-15	-2.07777	-0.423836	2.36053e-05	-1.91242	-0.661538
43924726	chr2:43924726:A:G	4.30841e-14	-3.24329e-10	-0.316148	0.000211361	-3.24329e-10	-0.381864
43924919	chr2:43924919:A:G	2.29613e-14	0.35471	-1.3002	9.95405e-05	0.155729	-1.2906
43925041	chr2:43925041:G:A	7.29835e-15	-1.08096	-1.0107	1.4032e-05	-1.88726	-1.20683
43925267	chr2:43925267:G:T	5.37731e-15	-1.05193	-1.34518	1.27785e-05	-1.87993	-1.30774
43925856	chr2:43925856:C:G	1.27574e-14	-0.236411	-1.29678	5.48872e-05	-0.419295	-1.31086
43926518	chr2:43926518:C:T	1.01827e-14	-1.75861	-3.46321e-10	6.10695e-05	-1.62342	-3.46321e-10
43927000	chr2:43927000:T:C	1.88269e-14	0.19589	-1.3399	8.1777e-05	0.00394205	-1.33538
43927371	chr2:43927371:T:C	1.75109e-14	0.104515	-1.32099	7.67257e-05	-0.0811139	-1.31408
43927497	chr2:43927497:T:A	1.88969e-14	0.188199	-1.3285	8.25653e-05	1.67035e-05	-1.32186
43928023	chr2:43928023:GA:G	4.60426e-15	-1.39796	-1.15436	1.49426e-05	-1.99945	-1.03176
43928169	chr2:43928169:C:G	2.69622e-15	-1.99527	-1.09218	1.2478e-05	-2.00109	-1.21037
43928178	chr2:43928178:T:C	1.77626e-14	-3.24329e-10	-1.20221	9.27116e-05	-3.24329e-10	-1.20594
43928853	chr2:43928853:C:A	1.61927e-14	-3.24329e-10	-1.29474	8.67312e-05	-3.24329e-10	-1.27262
43929245	chr2:43929245:C:T	1.68797e-14	-3.24329e-10	-1.25319	8.82083e-05	-3.24329e-10	-1.25573
43929301	chr2:43929301:G:A	3.79192e-15	-1.39893	-1.3475	1.10279e-05	-2.00051	-1.3345
43929421	chr2:43929421:G:A	1.76077e-14	0.104392	-1.31536	7.6695e-05	-0.0859731	-1.30962
43929765	chr2:43929765:T:C	1.11641e-14	-1.6666	-3.46321e-10	5.43878e-05	-1.73929	-3.46321e-10
43930302	chr2:43930302:T:C	1.23992e-14	-0.255796	-1.30588	3.81088e-05	-0.769743	-1.32524
43930512	chr2:43930512:C:T	5.89909e-14	-3.24329e-10	-0.0019189	0.000307338	-3.24329e-10	-0.00748248
43930582	chr2:43930582:C:T	3.91978e-15	-2.01739	-0.695877	2.05131e-05	-2.08404	-0.630326
43931461	chr2:43931461:T:C	2.62596e-14	0.460898	-1.27217	0.000112602	0.244101	-1.25567
43932319	chr2:43932319:C:T	1.0298e-14	-0.432295	-1.31506	4.51345e-05	-0.606081	-1.3197
43932355	chr2:43932355:T:C	1.79714e-14	-3.24329e-10	-1.19052	9.38077e-05	-3.24329e-10	-1.19418
43932551	chr2:43932551:T:C	2.69981e-14	-0.18953	-0.594006	6.89628e-05	-0.774507	-0.727357
43932800	chr2:43932800:A:G	1.53912e-14	-3.24329e-10	-1.34551	8.0512e-05	-3.24329e-10	-1.34702
43933231	chr2:43933231:T:C	1.61851e-14	-3.24329e-10	-1.29521	8.41312e-05	-3.24329e-10	-1.30305
43934318	chr2:43934318:A:G	3.2766e-14	-3.24329e-10	-0.589912	0.000157252	-3.24329e-10	-0.677583
43934821	chr2:43934821:T:C	7.63231e-15	-2.04691	-3.46321e-10	4.25859e-05	-1.98391	-3.46321e-10
43935027	chr2:43935027:A:G	2.27427e-15	-1.93566	-1.32198	1.49417e-05	-1.69237	-1.3389
43935181	chr2:43935181:T:C	2.06273e-14	0.25472	-1.30741	9.00171e-05	0.0601019	-1.29553
43935182	chr2:43935182:G:A	2.95743e-14	-0.692397	-3.46321e-10	0.000127877	-0.884361	-3.46321e-10
43935221	chr2:43935221:T:C	1.81404e-14	-3.24329e-10	-1.18116	9.84527e-05	-3.24329e-10	-1.14586
43935661	chr2:43935661:AT:A	5.35942e-14	-3.24329e-10	-0.0978615	0.000278239	-3.24329e-10	-0.10695
43936363	chr2:43936363:G:A	2.17488e-14	-3.24329e-10	-0.999745	0.00010479	-3.24329e-10	-1.08347
43936439	chr2:43936439:A:T	1.54995e-14	-3.24329e-10	-1.3385	8.06334e-05	-3.24329e-10	-1.34552
43936634	chr2:43936634:G:A	1.53677e-14	-3.24329e-10	-1.34703	8.07916e-05	-3.24329e-10	-1.34356
43937147	chr2:43937147:G:A	1.55704e-14	-3.24329e-10	-1.33393	8.07879e-05	-3.24329e-10	-1.3436
43937342	chr2:43937342:T:A	1.95387e-15	-2.07925	-1.33024	1.16991e-05	-1.93117	-1.34475
43937626	chr2:43937626:T:C	1.54646e-14	-3.24329e-10	-1.34075	8.04652e-05	-3.24329e-10	-1.34761
43938399	chr2:43938399:A:T	2.11029e-14	-3.24329e-10	-1.02989	0.000104702	-3.24329e-10	-1.08431
43938417	chr2:43938417:G:C	1.53768e-14	-3.24329e-10	-1.34644	8.10913e-05	-3.24329e-10	-1.33986
43938672	chr2:43938672:G:A	2.97188e-14	-3.24329e-10	-0.687522	0.000148143	-3.24329e-10	-0.737256
43939083	chr2:43939083:T:C	7.44993e-15	-2.0711	-3.46321e-10	3.85617e-05	-2.08317	-3.46321e-10
43939145	chr2:43939145:G:A	1.32319e-14	-1.49667	-3.46321e-10	3.87444e-05	-2.07845	-3.46321e-10
43939616	chr2:43939616:A:G	1.69843e-14	-3.24329e-10	-1.24701	9.14545e-05	-3.24329e-10	-1.21959
43940278	chr2:43940278:A:G	3.32493e-14	-3.24329e-10	-0.575269	0.000174994	-3.24329e-10	-0.570677
43940551	chr2:43940551:A:C	2.26164e-14	-3.24329e-10	-0.960625	0.000114037	-3.24329e-10	-0.998912
43940727	chr2:43940727:T:C	8.23146e-15	-1.97134	-3.46321e-10	4.42495e-05	-1.94559	-3.46321e-10
43942634	chr2:43942634:T:C	1.83756e-14	-3.24329e-10	-1.16828	9.98351e-05	-3.24329e-10	-1.13191
43942712	chr2:43942712:C:T	4.04225e-14	-1.51512	1.13521	0.000294325	-1.21995	1.1692
43942870	chr2:43942870:T:C	2.3919e-14	-3.24329e-10	-0.90463	0.00012255	-3.24329e-10	-0.926913
43943235	chr2:43943235:T:C	2.06157e-14	-0.294239	-0.759009	5.32903e-05	-0.873043	-0.886634
43943442	chr2:43943442:A:T	2.15852e-14	-0.283407	-0.723885	5.59336e-05	-0.861898	-0.849367
43944738	chr2:43944738:T:G	1.53554e-14	-3.24329e-10	-1.34783	8.09311e-05	-3.24329e-10	-1.34183
43945311	chr2:43945311:C:A	1.58648e-14	-3.24329e-10	-1.3152	8.53077e-05	-3.24329e-10	-1.28917
43945497	chr2:43945497:T:C	4.61202e-15	-2.0866	-0.464035	2.27425e-05	-2.0083	-0.602896
43945948	chr2:43945948:CAATT:C	2.53552e-14	-3.24329e-10	-0.846317	0.000130507	-3.24329e-10	-0.864007
43946283	chr2:43946283:T:G	1.9477e-15	-2.07095	-1.3417	1.13047e-05	-1.96196	-1.34825
43946684	chr2:43946684:TAA:T	1.66544e-14	-3.24329e-10	-1.26663	8.65509e-05	-3.24329e-10	-1.2747
43946874	chr2:43946874:G:C	1.80033e-14	-3.24329e-10	-1.18875	9.85769e-05	-3.24329e-10	-1.14459
43946877	chr2:43946877:G:A	2.96176e-14	0.445869	-1.1368	0.000127548	0.224006	-1.11094
43947424	chr2:43947424:G:T	9.78033e-15	-1.79893	-3.46321e-10	4.72461e-05	-1.88006	-3.46321e-10
43947573	chr2:43947573:T:C	2.86226e-14	-0.725104	-3.46321e-10	0.000133786	-0.83919	-3.46321e-10
43947642	chr2:43947642:G:C	1.57251e-14	-3.24329e-10	-1.32404	8.29626e-05	-3.24329e-10	-1.31704
43947829	chr2:43947829:T:A	2.83938e-15	-2.01401	-1.0217	1.3713e-05	-2.08289	-1.03419
43947899	chr2:43947899:G:A	1.54149e-14	-3.24329e-10	-1.34397	8.06222e-05	-3.24329e-10	-1.34566
43947996	chr2:43947996:G:A	2.42065e-14	-3.24329e-10	-0.892683	0.000131981	-3.24329e-10	-0.852772
43948154	chr2:43948154:G:A	1.53495e-14	-3.24329e-10	-1.34822	8.06988e-05	-3.24329e-10	-1.34471
43948227	chr2:43948227:A:C	1.95166e-14	-0.584439	-0.523596	5.36937e-05	-1.09272	-0.659414
43948532	chr2:43948532:C:T	1.80841e-14	-3.24329e-10	-1.18427	9.60103e-05	-3.24329e-10	-1.17098
43948733	chr2:43948733:T:C	1.54834e-14	-3.24329e-10	-1.33954	8.07454e-05	-3.24329e-10	-1.34413
43949111	chr2:43949111:T:C	2.49849e-14	-3.24329e-10	-0.86103	0.000127894	-3.24329e-10	-0.884232
43949840	chr2:43949840:T:C	1.54713e-14	-3.24329e-10	-1.34032	8.16663e-05	-3.24329e-10	-1.33279
43950008	chr2:43950008:T:C	2.21563e-14	-3.24329e-10	-0.98118	0.00011481	-3.24329e-10	-0.992156
43950230	chr2:43950230:AT:A	3.94043e-15	-1.4415	-1.26651	1.53647e-05	-1.72622	-1.27714
43950279	chr2:43950279:G:T	1.98167e-14	-1.09278	-3.46321e-10	9.73363e-05	-1.15726	-3.46321e-10
43950395	chr2:43950395:A:G	2.15841e-14	-3.24329e-10	-1.00735	0.0001037	-3.24329e-10	-1.09393
43950421	chr2:43950421:C:T	8.50773e-15	-1.33489	-0.603433	2.79316e-05	-1.67663	-0.729039
43950506	chr2:43950506:C:G	1.8009e-14	-3.24329e-10	-1.18843	9.32749e-05	-3.24329e-10	-1.19988
43950809	chr2:43950809:T:C	1.84399e-14	-1.02102	-0.143767	2.66383e-05	-1.94264	-0.510439
43950895	chr2:43950895:T:C	2.7767e-15	-2.08691	-0.971126	1.65438e-05	-1.87671	-1.05271
43951047	chr2:43951047:G:C	3.17222e-14	-3.24329e-10	-0.622285	0.000166372	-3.24329e-10	-0.621206
43951057	chr2:43951057:G:A	1.54167e-14	-3.24329e-10	-1.34385	8.09391e-05	-3.24329e-10	-1.34173
43951512	chr2:43951512:T:C	1.83425e-14	-3.24329e-10	-1.17008	9.5144e-05	-3.24329e-10	-1.18004
43951639	chr2:43951639:C:G	5.32569e-15	-1.23389	-1.17287	1.24945e-05	-1.93572	-1.27443
43951732	chr2:43951732:G:C	1.54494e-14	-3.24329e-10	-1.34173	8.05377e-05	-3.24329e-10	-1.34671
43952312	chr2:43952312:G:C	2.08896e-14	-3.24329e-10	-1.04005	0.000108786	-3.24329e-10	-1.04605
43952326	chr2:43952326:C:T	1.54155e-14	-3.24329e-10	-1.34393	8.13442e-05	-3.24329e-10	-1.33674
43952597	chr2:43952597:C:T	4.57376e-15	-1.41466	-1.14431	1.18817e-05	-2.00496	-1.25548
43952794	chr2:43952794:A:C	1.58736e-14	-3.24329e-10	-1.31464	8.50015e-05	-3.24329e-10	-1.29276
43953225	chr2:43953225:G:A	1.42999e-14	-1.41905	-3.46321e-10	6.72282e-05	-1.52734	-3.46321e-10
43953366	chr2:43953366:G:A	9.93011e-15	-1.24093	-0.542797	3.18034e-05	-1.60368	-0.672177
43953924	chr2:43953924:C:T	2.6619e-14	-0.797678	-3.46321e-10	0.000115677	-0.984628	-3.46321e-10
43954037	chr2:43954037:C:G	2.20119e-15	-1.94205	-1.34826	1.44743e-05	-1.72226	-1.3408
43954212	chr2:43954212:C:T	1.04716e-13	1.37979	-0.807836	0.000223848	0.588439	-0.912905
43954255	chr2:43954255:T:C	1.83747e-14	-3.24329e-10	-1.16832	9.53607e-05	-3.24329e-10	-1.17777
43954295	chr2:43954295:G:A	8.25401e-14	1.09093	-0.756951	0.000182721	0.339846	-0.867316
43955015	chr2:43955015:G:A	2.17639e-14	-3.24329e-10	-0.99905	0.000111232	-3.24329e-10	-1.02381
43955111	chr2:43955111:A:G	2.7535e-14	0.327235	-1.09108	0.000119941	0.140932	-1.08936
43955567	chr2:43955567:G:A	1.72674e-14	-3.24329e-10	-1.23048	9.24989e-05	-3.24329e-10	-1.20823
43955635	chr2:43955635:G:T	2.362e-15	-2.06569	-1.1541	1.19079e-05	-2.08255	-1.17568
43956562	chr2:43956562:G:A	1.89269e-14	-3.24329e-10	-1.13872	0.000103084	-3.24329e-10	-1.09989
43956580	chr2:43956580:G:T	2.02381e-14	-3.24329e-10	-1.07173	0.000104509	-3.24329e-10	-1.08616
43956676	chr2:43956676:G:T	2.41404e-14	-3.24329e-10	-0.895414	0.0001243	-3.24329e-10	-0.912733
43956690	chr2:43956690:G:A	3.35293e-14	-3.24329e-10	-0.566883	0.000173714	-3.24329e-10	-0.578022
43956806	chr2:43956806:C:T	1.42258e-14	-0.0858112	-1.33843	6.35446e-05	-0.238848	-1.34484
43956864	chr2:43956864:T:C	1.88022e-14	-3.24329e-10	-1.14533	9.76403e-05	-3.24329e-10	-1.15414
43957078	chr2:43957078:G:A	9.11995e-15	-1.86884	-3.46321e-10	5.29011e-05	-1.76701	-3.46321e-10
43957088	chr2:43957088:A:T	2.7036e-14	-3.24329e-10	-0.782131	0.000148283	-3.24329e-10	-0.73631
43957532	chr2:43957532:A:G	9.89786e-14	-3.24329e-10	0.515602	0.000454822	-3.24329e-10	0.384475
43957862	chr2:43957862:T:C	1.79472e-14	-3.24329e-10	-1.19187	9.82161e-05	-3.24329e-10	-1.14826
43957990	chr2:43957990:T:C	7.38778e-15	-1.09257	-0.986901	1.38755e-05	-1.9628	-1.14251
43958092	chr2:43958092:T:C	2.03432e-14	-3.24329e-10	-1.06656	0.00011288	-3.24329e-10	-1.0091
43958167	chr2:43958167:T:C	2.69206e-14	-0.516959	-0.269452	7.17203e-05	-1.03749	-0.42517
43958206	chr2:43958206:G:A	2.98919e-14	-3.24329e-10	-0.681715	0.000151927	-3.24329e-10	-0.712033
43958574	chr2:43958574:T:C	1.65537e-14	-1.27269	-3.46321e-10	9.43753e-05	-1.18815	-3.46321e-10
43958579	chr2:43958579:T:C	5.05175e-14	1.06724	-1.22422	0.000213132	0.830576	-1.20409
43958747	chr2:43958747:C:T	3.88827e-14	-0.418752	-3.46321e-10	0.000168713	-0.607231	-3.46321e-10
43959097	chr2:43959097:A:T	2.13941e-14	-3.24329e-10	-1.01619	0.000117589	-3.24329e-10	-0.968234
43959359	chr2:43959359:A:C	2.18651e-14	-0.480493	-0.513915	5.91624e-05	-1.0077	-0.647443
43959416	chr2:43959416:A:G	1.72182e-14	-3.24329e-10	-1.23334	8.8948e-05	-3.24329e-10	-1.24738
43959696	chr2:43959696:G:A	8.51755e-15	-1.93717	-3.46321e-10	5.1882e-05	-1.78646	-3.46321e-10
43959942	chr2:43959942:G:C	1.24309e-14	-1.55912	-3.46321e-10	5.83212e-05	-1.66947	-3.46321e-10
43960065	chr2:43960065:A:G	3.07271e-14	-3.24329e-10	-0.654158	0.000155119	-3.24329e-10	-0.691239
43960245	chr2:43960245:A:G	3.10163e-15	-1.84271	-1.10466	1.72004e-05	-1.70016	-1.19034
43960513	chr2:43960513:A:G	1.88812e-14	0.18852	-1.32965	8.23787e-05	0.0149667	-1.33907
43960811	chr2:43960811:G:A	1.98089e-14	-3.24329e-10	-1.09317	0.000102262	-3.24329e-10	-1.1079
43960959	chr2:43960959:T:C	2.54563e-14	-3.24329e-10	-0.84234	0.000130523	-3.24329e-10	-0.863884
43961267	chr2:43961267:G:A	1.55073e-14	-3.24329e-10	-1.33799	8.05448e-05	-3.24329e-10	-1.34662
43962199	chr2:43962199:G:A	7.47529e-15	-0.791661	-1.27604	1.50462e-05	-1.71022	-1.31408
43962348	chr2:43962348:G:A	7.76525e-15	-0.764531	-1.26511	1.53958e-05	-1.69519	-1.30615
43962810	chr2:43962810:A:G	1.53489e-14	-3.24329e-10	-1.34826	8.04842e-05	-3.24329e-10	-1.34737
43963041	chr2:43963041:G:C	6.28181e-15	-0.971992	-1.26965	1.38664e-05	-1.79861	-1.30736
43963158	chr2:43963158:T:C	3.14329e-14	-3.24329e-10	-0.631446	0.000163352	-3.24329e-10	-0.639522
43963644	chr2:43963644:T:C	1.54581e-14	-3.24329e-10	-1.34117	8.05937e-05	-3.24329e-10	-1.34601
43963959	chr2:43963959:G:C	1.5531e-14	-3.24329e-10	-1.33647	8.09903e-05	-3.24329e-10	-1.3411
43964261	chr2:43964261:TTCCTC:T	2.26014e-14	-0.656275	-0.305013	6.18199e-05	-1.15185	-0.459358
43964416	chr2:43964416:G:A	6.65959e-15	-0.899049	-1.2842	1.41955e-05	-1.76488	-1.31763
43964841	chr2:43964841:T:C	1.73067e-14	-0.741261	-0.486948	5.6639e-05	-1.17191	-0.526819
43965018	chr2:43965018:T:C	2.13515e-15	-2.05429	-1.26648	1.0788e-05	-2.08627	-1.27073
43965289	chr2:43965289:G:C	1.07943e-14	-1.04364	-0.65664	3.73352e-05	-1.419	-0.696492
43965632	chr2:43965632:A:G	4.17963e-14	0.934264	-1.28076	0.0001739	0.687878	-1.26483
43966060	chr2:43966060:A:T	1.75746e-14	-3.24329e-10	-1.21285	9.07483e-05	-3.24329e-10	-1.22734
43966471	chr2:43966471:T:C	1.9306e-14	-3.24329e-10	-1.11889	9.99571e-05	-3.24329e-10	-1.13069
43966762	chr2:43966762:A:T	2.05539e-14	-0.903325	-0.152926	5.88094e-05	-1.34723	-0.313904
43967033	chr2:43967033:A:G	1.66508e-14	-3.24329e-10	-1.26684	8.82901e-05	-3.24329e-10	-1.2548
43967135	chr2:43967135:A:G	2.43561e-14	-0.759125	-0.127393	3.04081e-05	-1.82607	-0.49465
43967644	chr2:43967644:G:C	2.28776e-14	-3.24329e-10	-0.949144	0.000117681	-3.24329e-10	-0.967457
43967740	chr2:43967740:C:T	1.95662e-14	-0.813167	-0.292333	5.52683e-05	-1.27668	-0.446549
43967802	chr2:43967802:A:G	1.59766e-14	-3.24329e-10	-1.30817	8.25715e-05	-3.24329e-10	-1.32177
43968607	chr2:43968607:A:G	2.06091e-14	-0.850899	-0.202672	2.74492e-05	-1.87265	-0.550449
43968670	chr2:43968670:A:C	8.7387e-15	-1.0563	-0.855237	1.68805e-05	-1.85396	-1.05531
43968725	chr2:43968725:G:A	9.81301e-15	-1.40526	-0.39033	3.21219e-05	-1.72642	-0.539474
43969248	chr2:43969248:T:C	1.61691e-14	-3.24329e-10	-1.2962	8.62092e-05	-3.24329e-10	-1.27865
43969819	chr2:43969819:A:C	2.9679e-14	0.53532	-1.22418	0.000127597	0.316336	-1.20289
43970637	chr2:43970637:A:G	5.12688e-14	-3.24329e-10	-0.14222	0.000303228	-3.24329e-10	-0.0209453
43970641	chr2:43970641:T:C	1.60878e-14	-3.24329e-10	-1.30124	8.57091e-05	-3.24329e-10	-1.28447
43970907	chr2:43970907:T:C	1.72568e-14	-3.24329e-10	-1.23109	8.73779e-05	-3.24329e-10	-1.26519
43971634	chr2:43971634:TC:T	8.25757e-15	-1.45408	-0.514088	2.74722e-05	-1.76465	-0.657606
43972459	chr2:43972459:T:C	2.85937e-14	-3.24329e-10	-0.726116	0.000147023	-3.24329e-10	-0.744845
43972476	chr2:43972476:T:C	1.28227e-14	-0.969225	-0.55886	3.75931e-05	-1.4122	-0.696408
43973045	chr2:43973045:A:G	1.8563e-14	-3.24329e-10	-1.15813	0.000100954	-3.24329e-10	-1.12077
43974120	chr2:43974120:T:C	2.05548e-14	-0.772114	-0.284094	5.68839e-05	-1.25109	-0.443334
43974237	chr2:43974237:T:C	1.29177e-14	-0.682947	-0.837755	8.54664e-05	-0.308479	-0.978829
43974924	chr2:43974924:A:G	1.74977e-14	-3.24329e-10	-1.21724	9.06602e-05	-3.24329e-10	-1.22831
43976386	chr2:43976386:C:T	1.6255e-14	-3.24329e-10	-1.2909	8.67181e-05	-3.24329e-10	-1.27277
43976430	chr2:43976430:A:T	2.04083e-14	-3.24329e-10	-1.06336	0.000111831	-3.24329e-10	-1.01845
43976440	chr2:43976440:G:A	2.4518e-14	0.41929	-1.29918	2.87105e-05	-1.14155	-1.23662
43976878	chr2:43976878:C:G	1.87548e-14	0.135779	-1.28363	8.06389e-05	-0.0430665	-1.30238
43977305	chr2:43977305:AG:A	2.3968e-14	-3.24329e-10	-0.902581	0.000133241	-3.24329e-10	-0.843274
43977578	chr2:43977578:T:C	6.69775e-15	-0.83601	-1.34152	1.41588e-05	-1.73703	-1.34807
43977859	chr2:43977859:G:C	3.5137e-15	-2.00003	-0.822602	1.71503e-05	-2.08256	-0.810853
43977868	chr2:43977868:C:T	8.89362e-15	-1.89397	-3.46321e-10	4.50674e-05	-1.92727	-3.46321e-10
43978057	chr2:43978057:T:C	2.37483e-14	-3.24329e-10	-0.911791	0.00012294	-3.24329e-10	-0.923735
43978455	chr2:43978455:T:C	1.63664e-14	-3.24329e-10	-1.28407	8.52843e-05	-3.24329e-10	-1.28944
43979159	chr2:43979159:GAA:G	4.06838e-14	-0.281988	-0.0914841	0.000107871	-0.832726	-0.221771
43979660	chr2:43979660:A:C	4.65252e-15	-2.05666	-0.48523	2.48183e-05	-2.05291	-0.470943
43979967	chr2:43979967:T:C	1.61013e-14	-3.24329e-10	-1.3004	8.56261e-05	-3.24329e-10	-1.28544
43981262	chr2:43981262:A:T	2.67581e-14	-3.24329e-10	-0.792465	0.000137696	-3.24329e-10	-0.810386
43981552	chr2:43981552:G:A	1.13774e-14	-0.930667	-0.717005	3.37071e-05	-1.37356	-0.844166
43981994	chr2:43981994:GC:G	1.76775e-14	0.0409952	-1.248	7.65278e-05	-0.12546	-1.27232
43982642	chr2:43982642:A:G	1.64249e-14	-3.24329e-10	-1.2805	8.31693e-05	-3.24329e-10	-1.31455
43982667	chr2:43982667:C:A	1.62741e-14	0.0564094	-1.34614	2.11603e-05	-1.33741	-1.34589
43982939	chr2:43982939:T:TC	2.9301e-14	-3.24329e-10	-0.701681	0.000141766	-3.24329e-10	-0.781255
43983347	chr2:43983347:A:G	2.85966e-14	0.562113	-1.28813	0.000122174	0.346094	-1.27608
43983618	chr2:43983618:A:G	1.99244e-14	-3.24329e-10	-1.08736	0.000101381	-3.24329e-10	-1.11655
43983785	chr2:43983785:T:A	3.14075e-15	-1.8414	-1.09344	1.31484e-05	-2.07062	-1.0885
43983944	chr2:43983944:A:C	2.2946e-14	-0.315043	-0.631117	5.97709e-05	-0.882116	-0.762797
43984109	chr2:43984109:C:G	1.51896e-14	-0.413004	-0.945684	1.91869e-05	-1.62449	-1.15671
43984146	chr2:43984146:T:TC	2.78093e-14	-3.24329e-10	-0.75393	0.000149598	-3.24329e-10	-0.727479
43984817	chr2:43984817:A:G	1.64925e-14	-3.24329e-10	-1.2764	8.84511e-05	-3.24329e-10	-1.25298
43984869	chr2:43984869:C:T	2.47222e-14	-3.24329e-10	-0.871599	0.000137287	-3.24329e-10	-0.813361
43984992	chr2:43984992:A:T	2.10271e-14	-3.24329e-10	-1.03349	0.000108662	-3.24329e-10	-1.04719
43985222	chr2:43985222:G:T	3.47263e-14	0.572189	-1.10399	0.000150008	0.356037	-1.08078
43985554	chr2:43985554:C:A	6.18216e-15	-1.7372	-0.520433	2.3739e-05	-2.05638	-0.511932
43985692	chr2:43985692:T:C	3.2988e-14	0.63845	-1.22161	0.000141603	0.421902	-1.20431
43986472	chr2:43986472:T:A	8.77052e-15	-0.560031	-1.34788	1.66365e-05	-1.58905	-1.33479
43986754	chr2:43986754:G:C	2.15549e-14	-3.24329e-10	-1.0087	0.000111456	-3.24329e-10	-1.0218
43986851	chr2:43986851:T:C	2.1697e-14	-3.24329e-10	-1.00213	0.000112825	-3.24329e-10	-1.00959
43986903	chr2:43986903:A:T	8.75168e-15	-0.584167	-1.32589	1.62678e-05	-1.60114	-1.3451
43986997	chr2:43986997:A:G	9.85956e-15	-0.47054	-1.32032	1.74125e-05	-1.53546	-1.34278
43987075	chr2:43987075:C:T	3.26387e-15	-1.96187	-0.934517	2.5799e-05	-1.64123	-0.84387
43987110	chr2:43987110:T:A	1.02967e-14	-0.433202	-1.31428	1.78284e-05	-1.51463	-1.34001
43987175	chr2:43987175:T:C	2.88347e-14	-0.197426	-0.520296	7.293e-05	-0.782092	-0.663839
43987188	chr2:43987188:T:C	2.2529e-14	-3.24329e-10	-0.964498	0.000116337	-3.24329e-10	-0.978938
43987550	chr2:43987550:C:T	2.46692e-14	-3.24329e-10	-0.873745	0.000127616	-3.24329e-10	-0.886407
43987978	chr2:43987978:T:G	3.62182e-14	0.676476	-1.16622	0.000155374	0.456192	-1.14579
43988046	chr2:43988046:G:A	1.05859e-14	-0.791955	-0.927826	1.73523e-05	-1.73702	-1.14469
43988060	chr2:43988060:TG:T	1.90307e-14	-3.24329e-10	-1.13325	9.89573e-05	-3.24329e-10	-1.14074
43988092	chr2:43988092:A:T	2.76304e-14	-3.24329e-10	-0.760384	0.000144159	-3.24329e-10	-0.764513
43988343	chr2:43988343:C:G	2.69083e-14	-3.24329e-10	-0.786868	0.000144349	-3.24329e-10	-0.763198
43988571	chr2:43988571:C:T	2.35365e-15	-2.0331	-1.19024	1.64087e-05	-1.78828	-1.14934
43988712	chr2:43988712:T:G	2.65589e-14	-3.24329e-10	-0.799936	0.000131684	-3.24329e-10	-0.855026
43988734	chr2:43988734:G:A	3.38632e-14	-3.24329e-10	-0.556973	0.000162721	-3.24329e-10	-0.643395
43988955	chr2:43988955:G:A	1.59394e-14	-3.24329e-10	-1.3105	8.46055e-05	-3.24329e-10	-1.29743
43989187	chr2:43989187:C:A	1.59501e-14	-3.24329e-10	-1.30984	8.2276e-05	-3.24329e-10	-1.32535
43989230	chr2:43989230:T:A	8.78721e-15	-1.906	-3.46321e-10	4.55167e-05	-1.91735	-3.46321e-10
43990076	chr2:43990076:A:G	7.69315e-15	-1.57515	-0.463826	2.71333e-05	-2.00008	-0.434594
43990112	chr2:43990112:G:A	3.28952e-14	-0.215534	-0.370441	8.39518e-05	-0.795824	-0.509365
43990240	chr2:43990240:G:A	2.70483e-15	-2.07259	-1.01168	1.84986e-05	-1.90843	-0.909304
43990405	chr2:43990405:C:A	3.01592e-14	0.317046	-0.989859	3.09946e-05	-1.19255	-1.10907
43990449	chr2:43990449:G:A	2.58106e-14	0.460434	-1.28895	2.73049e-05	-1.10031	-1.32806
43990470	chr2:43990470:C:T	3.23887e-14	0.575184	-1.17668	0.000140334	0.365346	-1.15675
43990914	chr2:43990914:C:T	1.99349e-14	-3.24329e-10	-1.08683	0.000103049	-3.24329e-10	-1.10023
43990998	chr2:43990998:AC:A	2.22759e-14	-3.24329e-10	-0.975794	0.000115095	-3.24329e-10	-0.989676
43991016	chr2:43991016:A:T	2.21107e-14	-3.24329e-10	-0.983239	0.000114298	-3.24329e-10	-0.99662
43991307	chr2:43991307:T:C	4.30604e-14	-0.266308	-0.0503909	0.000106789	-0.839407	-0.225172
43991320	chr2:43991320:T:C	2.22079e-14	-3.24329e-10	-0.978854	0.000114756	-3.24329e-10	-0.992623
43991340	chr2:43991340:C:A	2.26604e-14	-3.24329e-10	-0.958684	0.000117052	-3.24329e-10	-0.97281
43991354	chr2:43991354:T:C	1.07445e-14	-1.70491	-3.46321e-10	6.20179e-05	-1.60801	-3.46321e-10
43991498	chr2:43991498:G:T	3.29416e-15	-1.57121	-1.31594	3.65005e-05	-0.821086	-1.31702
43991632	chr2:43991632:A:T	2.17692e-14	-3.24329e-10	-0.998807	0.000112534	-3.24329e-10	-1.01217
43991638	chr2:43991638:A:C	2.22344e-14	-3.24329e-10	-0.977662	0.000114893	-3.24329e-10	-0.991431
43991699	chr2:43991699:G:A	3.89477e-15	-1.76795	-0.951717	1.53817e-05	-2.06746	-0.934788
43991736	chr2:43991736:T:G	2.04442e-14	-3.24329e-10	-1.0616	0.000105613	-3.24329e-10	-1.07565
43991897	chr2:43991897:T:A	2.23172e-14	-3.24329e-10	-0.973946	0.000115312	-3.24329e-10	-0.987787
43991972	chr2:43991972:T:G	7.12438e-14	-3.24329e-10	0.186806	0.00035264	-3.24329e-10	0.130016
43992192	chr2:43992192:G:A	2.22916e-14	-3.24329e-10	-0.975093	0.000115197	-3.24329e-10	-0.988784
43992292	chr2:43992292:CCA:C	8.23694e-15	-1.97067	-3.46321e-10	4.17042e-05	-2.00483	-3.46321e-10
43992350	chr2:43992350:C:G	2.31701e-14	-3.24329e-10	-0.936441	0.000119774	-3.24329e-10	-0.949828
43992579	chr2:43992579:T:C	2.15807e-14	-3.24329e-10	-1.0075	0.000111592	-3.24329e-10	-1.02058
43992607	chr2:43992607:C:T	8.03119e-15	-0.76399	-1.23198	0.000107876	0.178182	-1.23263
43992640	chr2:43992640:G:A	1.67571e-13	1.0421	-3.46321e-10	0.00136114	1.48065	-3.46321e-10
43992836	chr2:43992836:C:T	2.34295e-14	-3.24329e-10	-0.925307	0.000120921	-3.24329e-10	-0.940296
43992917	chr2:43992917:T:C	2.33702e-14	-3.24329e-10	-0.92784	0.000120628	-3.24329e-10	-0.942719
43992983	chr2:43992983:A:G	2.26825e-14	-3.24329e-10	-0.957706	0.000117179	-3.24329e-10	-0.971733
43993037	chr2:43993037:C:G	1.99082e-14	-3.24329e-10	-1.08817	0.000104731	-3.24329e-10	-1.08404
43993262	chr2:43993262:T:C	2.30499e-14	-3.24329e-10	-0.941643	0.000118999	-3.24329e-10	-0.956319
43993323	chr2:43993323:C:T	2.26825e-14	-3.24329e-10	-0.957706	0.000117179	-3.24329e-10	-0.971733
43993456	chr2:43993456:A:G	2.23794e-14	-3.24329e-10	-0.97116	0.000115643	-3.24329e-10	-0.984926
43993466	chr2:43993466:G:A	1.73054e-14	0.0137799	-1.24206	7.47871e-05	-0.153927	-1.26686
43993475	chr2:43993475:G:C	2.01213e-14	0.1646	-1.24212	8.62796e-05	-0.0108893	-1.26695
43993568	chr2:43993568:C:G	2.34394e-14	-3.24329e-10	-0.924882	0.000120972	-3.24329e-10	-0.939875
43993706	chr2:43993706:T:C	2.5043e-14	-0.281449	-0.577258	5.91365e-05	-0.881724	-0.773859
43993718	chr2:43993718:A:G	3.00451e-15	-2.06977	-0.909414	1.67216e-05	-2.03329	-0.885447
43993808	chr2:43993808:G:A	2.23491e-14	-3.24329e-10	-0.972517	0.000115489	-3.24329e-10	-0.986258
43993979	chr2:43993979:A:T	2.23024e-14	-3.24329e-10	-0.974609	0.000115251	-3.24329e-10	-0.988323
43994107	chr2:43994107:G:T	2.22054e-14	-3.24329e-10	-0.978968	0.000114758	-3.24329e-10	-0.992606
43994137	chr2:43994137:A:C	2.26363e-14	-3.24329e-10	-0.959749	0.000116896	-3.24329e-10	-0.974148
43994564	chr2:43994564:T:A	3.78543e-15	-1.89912	-0.849028	1.67953e-05	-2.087	-0.827333
43994923	chr2:43994923:G:A	1.52337e-14	-0.540371	-0.81542	4.35503e-05	-1.0422	-0.919318
43995027	chr2:43995027:A:G	1.89561e-14	-3.24329e-10	-1.13717	9.84157e-05	-3.24329e-10	-1.14623
43995255	chr2:43995255:C:T	8.27316e-15	-1.96628	-3.46321e-10	4.74224e-05	-1.87634	-3.46321e-10
43995432	chr2:43995432:G:A	1.87958e-14	-3.24329e-10	-1.14567	9.76281e-05	-3.24329e-10	-1.15427
43995465	chr2:43995465:A:G	1.87727e-14	-3.24329e-10	-1.1469	9.75107e-05	-3.24329e-10	-1.15547
43995525	chr2:43995525:G:A	1.86334e-14	-3.24329e-10	-1.15434	9.6803e-05	-3.24329e-10	-1.16275
43995584	chr2:43995584:G:A	1.87958e-14	-3.24329e-10	-1.14567	9.76281e-05	-3.24329e-10	-1.15427
43995643	chr2:43995643:C:A	1.54218e-14	-3.24329e-10	-1.34352	8.04411e-05	-3.24329e-10	-1.34791
43995742	chr2:43995742:C:A	2.18539e-14	0.238657	-1.23358	9.39901e-05	0.0672119	-1.25945
43995750	chr2:43995750:G:A	1.87958e-14	-3.24329e-10	-1.14567	9.76281e-05	-3.24329e-10	-1.15427
43995780	chr2:43995780:A:G	1.88121e-14	-3.24329e-10	-1.1448	9.77104e-05	-3.24329e-10	-1.15342
43995890	chr2:43995890:G:A	1.55121e-14	-3.24329e-10	-1.33768	8.075e-05	-3.24329e-10	-1.34407
43996256	chr2:43996256:A:C	9.42505e-15	-1.83593	-3.46321e-10	3.93493e-05	-2.06295	-3.46321e-10
43996354	chr2:43996354:C:T	1.91746e-14	-3.24329e-10	-1.12572	9.9587e-05	-3.24329e-10	-1.1344
43996368	chr2:43996368:C:T	1.9771e-14	-3.24329e-10	-1.09509	0.000102624	-3.24329e-10	-1.10436
43996560	chr2:43996560:A:G	1.98177e-14	-3.24329e-10	-1.09273	0.000104191	-3.24329e-10	-1.08921
43996591	chr2:43996591:T:G	1.89036e-14	-3.24329e-10	-1.13995	9.82045e-05	-3.24329e-10	-1.14838
43996760	chr2:43996760:A:C	1.91118e-14	-3.24329e-10	-1.129	9.9267e-05	-3.24329e-10	-1.13762
43996825	chr2:43996825:C:G	1.85797e-14	-3.24329e-10	-1.15723	9.65565e-05	-3.24329e-10	-1.1653
43996864	chr2:43996864:A:G	1.61394e-14	-3.24329e-10	-1.29804	8.59832e-05	-3.24329e-10	-1.28128
43996872	chr2:43996872:A:AC	1.89654e-14	-3.24329e-10	-1.13669	9.85219e-05	-3.24329e-10	-1.14515
43997012	chr2:43997012:C:T	4.01763e-14	-3.24329e-10	-0.386026	0.000205588	-3.24329e-10	-0.409556
43997051	chr2:43997051:GAC:G	1.89135e-14	-3.24329e-10	-1.13942	9.82569e-05	-3.24329e-10	-1.14785
43997210	chr2:43997210:CG:C	2.81945e-15	-2.04451	-0.998255	2.03957e-05	-1.73078	-0.989325
43997240	chr2:43997240:C:T	2.07906e-15	-2.00275	-1.34463	1.6481e-05	-1.59951	-1.33371
43997471	chr2:43997471:A:C	1.88062e-14	-3.24329e-10	-1.14512	9.77068e-05	-3.24329e-10	-1.15346
43997477	chr2:43997477:C:G	1.53573e-14	-3.24329e-10	-1.34771	8.07257e-05	-3.24329e-10	-1.34437
43997758	chr2:43997758:G:T	1.8469e-14	-3.24329e-10	-1.16321	9.59075e-05	-3.24329e-10	-1.17205
43997833	chr2:43997833:C:T	2.01427e-15	-2.03132	-1.34772	1.5204e-05	-1.67243	-1.34145
43997864	chr2:43997864:G:A	1.89889e-14	-3.24329e-10	-1.13545	9.85874e-05	-3.24329e-10	-1.14449
43997971	chr2:43997971:G:T	1.62201e-14	-3.24329e-10	-1.29305	8.30464e-05	-3.24329e-10	-1.31603
43998160	chr2:43998160:G:T	1.88036e-14	-3.24329e-10	-1.14525	9.76959e-05	-3.24329e-10	-1.15357
43998359	chr2:43998359:G:A	1.69977e-14	-3.24329e-10	-1.24623	8.50934e-05	-3.24329e-10	-1.29168
43998726	chr2:43998726:A:G	1.74071e-14	-3.24329e-10	-1.22242	9.35419e-05	-3.24329e-10	-1.19702
43998812	chr2:43998812:T:A	1.88513e-14	-3.24329e-10	-1.14272	9.79367e-05	-3.24329e-10	-1.15111
43998966	chr2:43998966:A:G	1.88247e-14	-3.24329e-10	-1.14413	9.78007e-05	-3.24329e-10	-1.1525
43998980	chr2:43998980:G:C	1.8682e-14	-3.24329e-10	-1.15174	9.72733e-05	-3.24329e-10	-1.15791
43999003	chr2:43999003:G:C	1.90045e-14	-3.24329e-10	-1.13463	9.87207e-05	-3.24329e-10	-1.14314
43999146	chr2:43999146:A:G	1.89715e-14	-3.24329e-10	-1.13636	9.85532e-05	-3.24329e-10	-1.14484
43999161	chr2:43999161:G:A	1.89754e-14	-3.24329e-10	-1.13616	9.85729e-05	-3.24329e-10	-1.14464
43999174	chr2:43999174:G:C	1.65445e-14	-3.24329e-10	-1.27325	8.33287e-05	-3.24329e-10	-1.31264
43999630	chr2:43999630:T:C	7.35509e-15	-2.08391	-3.46321e-10	3.84279e-05	-2.08665	-3.46321e-10
43999827	chr2:43999827:T:G	1.65036e-14	-3.24329e-10	-1.27572	8.6945e-05	-3.24329e-10	-1.27016
43999879	chr2:43999879:T:G	1.69068e-14	-3.24329e-10	-1.25159	8.92082e-05	-3.24329e-10	-1.24446
44000187	chr2:44000187:T:C	1.65913e-14	-3.24329e-10	-1.27042	8.71306e-05	-3.24329e-10	-1.26802
44000258	chr2:44000258:C:T	1.60092e-14	-3.24329e-10	-1.30614	8.39939e-05	-3.24329e-10	-1.30469
44000349	chr2:44000349:T:C	2.0294e-14	-3.24329e-10	-1.06898	0.000105427	-3.24329e-10	-1.07741
44000373	chr2:44000373:G:A	7.41802e-15	-2.07539	-3.46321e-10	3.84214e-05	-2.08682	-3.46321e-10
44000613	chr2:44000613:G:A	5.57878e-15	-1.12374	-1.23659	1.22632e-05	-1.90032	-1.32851
44000750	chr2:44000750:T:C	1.64001e-14	-3.24329e-10	-1.28202	8.61142e-05	-3.24329e-10	-1.27976
44001242	chr2:44001242:A:G	1.66879e-14	-3.24329e-10	-1.26462	8.78932e-05	-3.24329e-10	-1.25931
44001423	chr2:44001423:T:C	1.61368e-14	-3.24329e-10	-1.2982	8.20385e-05	-3.24329e-10	-1.32824
44001591	chr2:44001591:G:A	2.77067e-15	-1.83137	-1.22884	2.5901e-05	-1.26295	-1.2182
44001605	chr2:44001605:T:A	2.78162e-15	-1.77335	-1.28292	2.69022e-05	-1.16377	-1.27945
44002021	chr2:44002021:G:T	1.98393e-14	0.135139	-1.22678	8.50463e-05	-0.0391697	-1.25307
44002082	chr2:44002082:T:G	6.43098e-14	-3.24329e-10	0.0844097	0.00032141	-3.24329e-10	0.0372868
44002195	chr2:44002195:G:A	6.18219e-14	-3.24329e-10	0.0449555	0.000305594	-3.24329e-10	-0.0131754
44002254	chr2:44002254:T:C	7.42293e-15	-2.07473	-3.46321e-10	4.00797e-05	-2.04456	-3.46321e-10
44002574	chr2:44002574:G:A	1.45974e-14	-0.333802	-1.06465	4.27156e-05	-0.855942	-1.12493
44002623	chr2:44002623:T:A	5.22952e-15	-1.14476	-1.28022	7.22213e-05	-0.183778	-1.27192
44002647	chr2:44002647:G:A	2.34703e-14	0.421213	-1.34478	0.000100938	0.224342	-1.34527
44002935	chr2:44002935:G:C	1.63612e-13	1.01819	-3.46321e-10	0.00132679	1.45509	-3.46321e-10
44002946	chr2:44002946:C:T	1.77026e-14	-3.24329e-10	-1.20559	9.18583e-05	-3.24329e-10	-1.21518
44003093	chr2:44003093:C:T	1.69036e-14	-3.24329e-10	-1.25177	9.04684e-05	-3.24329e-10	-1.23043
44003546	chr2:44003546:A:C	2.75867e-15	-1.75153	-1.31302	2.65647e-05	-1.14431	-1.31154
44003585	chr2:44003585:C:A	1.96121e-14	-3.24329e-10	-1.10316	0.00010209	-3.24329e-10	-1.10958
44003712	chr2:44003712:G:A	1.87084e-14	-3.24329e-10	-1.15033	9.72999e-05	-3.24329e-10	-1.15763
44003752	chr2:44003752:G:A	1.58391e-14	-0.105179	-1.21164	6.82591e-05	-0.272501	-1.23962
44003773	chr2:44003773:C:T	1.53508e-14	-3.24329e-10	-1.34814	8.06135e-05	-3.24329e-10	-1.34577
44004503	chr2:44004503:T:C	2.41216e-15	-1.93025	-1.26853	2.00264e-05	-1.45926	-1.27912
44004504	chr2:44004504:G:A	2.05717e-14	0.288253	-1.34364	8.88277e-05	0.0952816	-1.34401
44004630	chr2:44004630:C:T	1.85914e-14	-3.24329e-10	-1.1566	9.41703e-05	-3.24329e-10	-1.19033
44004830	chr2:44004830:A:G	2.39613e-15	-1.89155	-1.31389	2.10664e-05	-1.37429	-1.31346
44004913	chr2:44004913:A:G	2.13229e-14	0.291619	-1.31114	9.22881e-05	0.100855	-1.31137
44004960	chr2:44004960:C:A	2.02348e-14	-3.24329e-10	-1.0719	0.000105396	-3.24329e-10	-1.0777
44005308	chr2:44005308:A:T	6.27982e-15	-1.6529	-0.589058	2.80016e-05	-1.82779	-0.575375
44005434	chr2:44005434:G:A	1.69281e-14	-3.24329e-10	-1.25033	8.58434e-05	-3.24329e-10	-1.28291
44005529	chr2:44005529:C:T	1.71143e-14	-3.24329e-10	-1.23939	8.66193e-05	-3.24329e-10	-1.27391
44005565	chr2:44005565:C:T	1.77461e-14	0.13668	-1.33982	2.26226e-05	-1.32549	-1.29099
44005684	chr2:44005684:T:C	1.74478e-14	-3.24329e-10	-1.22009	8.89663e-05	-3.24329e-10	-1.24717
44005775	chr2:44005775:A:G	1.3426e-14	-0.134325	-1.34779	1.88498e-05	-1.47904	-1.31989
44005851	chr2:44005851:T:C	1.91921e-15	-2.07924	-1.34815	1.0614e-05	-2.02839	-1.34487
44006266	chr2:44006266:G:C	1.02629e-14	-0.975033	-0.775737	1.82424e-05	-1.90628	-0.925402
44006308	chr2:44006308:A:G	4.30628e-15	-1.85144	-0.767787	2.00357e-05	-1.99039	-0.747526
44006771	chr2:44006771:G:A	4.52142e-14	-3.24329e-10	-0.267891	0.000231712	-3.24329e-10	-0.289936
44006786	chr2:44006786:C:T	2.00249e-14	-3.24329e-10	-1.08233	9.73704e-05	-3.24329e-10	-1.15691
44006803	chr2:44006803:C:T	1.60421e-14	-3.24329e-10	-1.30408	8.32021e-05	-3.24329e-10	-1.31416
44006853	chr2:44006853:A:T	3.63566e-15	-1.44345	-1.34506	1.07544e-05	-2.01401	-1.34611
44006884	chr2:44006884:T:C	3.29413e-15	-1.55065	-1.33651	1.03832e-05	-2.04701	-1.34823
44007712	chr2:44007712:C:T	3.48897e-15	-1.48851	-1.34119	1.09562e-05	-1.9972	-1.34433
44007972	chr2:44007972:A:G	1.67694e-14	-3.24329e-10	-1.25975	8.97459e-05	-3.24329e-10	-1.23845
44008165	chr2:44008165:A:G	4.01189e-15	-1.55575	-1.13429	1.18048e-05	-2.04849	-1.21844
44008330	chr2:44008330:C:A	2.38329e-15	-1.87947	-1.33135	1.01813e-05	-2.08595	-1.32892
44008333	chr2:44008333:A:G	1.53513e-14	-3.24329e-10	-1.3481	8.04497e-05	-3.24329e-10	-1.3478
44008335	chr2:44008335:T:C	1.81759e-14	0.0781143	-1.25732	5.33228e-05	-0.456608	-1.30246
44008342	chr2:44008342:C:T	1.66293e-14	-3.24329e-10	-1.26814	8.89082e-05	-3.24329e-10	-1.24783
44008366	chr2:44008366:G:A	1.95433e-14	-3.24329e-10	-1.10667	9.53921e-05	-3.24329e-10	-1.17744
44008755	chr2:44008755:C:T	1.68765e-14	-3.24329e-10	-1.25338	9.34664e-05	-3.24329e-10	-1.19783
44008812	chr2:44008812:A:G	1.65761e-14	-3.24329e-10	-1.27134	8.85898e-05	-3.24329e-10	-1.25141
44008960	chr2:44008960:T:G	2.80377e-15	-1.9079	-1.14044	1.23223e-05	-2.02456	-1.19946
44008971	chr2:44008971:A:G	1.55148e-14	-3.24329e-10	-1.33751	8.31104e-05	-3.24329e-10	-1.31526
44009314	chr2:44009314:G:A	4.56636e-14	-3.24329e-10	-0.258001	0.000233998	-3.24329e-10	-0.280121
44009402	chr2:44009402:A:T	4.15193e-14	-3.24329e-10	-0.353145	0.000203983	-3.24329e-10	-0.417397
44009623	chr2:44009623:A:G	1.53501e-14	-3.24329e-10	-1.34818	8.1097e-05	-3.24329e-10	-1.33979
44009682	chr2:44009682:T:A	1.03635e-14	-1.74101	-3.46321e-10	4.95742e-05	-1.83196	-3.46321e-10
44009828	chr2:44009828:A:C	2.08496e-15	-2.00373	-1.34082	1.77054e-05	-1.5185	-1.34306
44010120	chr2:44010120:T:C	1.53711e-14	-3.24329e-10	-1.34681	8.16025e-05	-3.24329e-10	-1.33357
44010160	chr2:44010160:G:A	1.54956e-14	-3.24329e-10	-1.33875	8.04301e-05	-3.24329e-10	-1.34804
44010164	chr2:44010164:C:T	1.54944e-14	-3.24329e-10	-1.33882	8.04291e-05	-3.24329e-10	-1.34806
44010196	chr2:44010196:C:A	2.10326e-15	-1.98838	-1.34743	1.85777e-05	-1.46554	-1.34793
44010331	chr2:44010331:T:C	3.12754e-15	-1.61674	-1.32232	1.02379e-05	-2.06403	-1.34531
44010343	chr2:44010343:T:A	2.02904e-14	0.185938	-1.25509	8.56433e-05	-0.0256497	-1.25959
44010443	chr2:44010443:C:G	1.58111e-14	-3.24329e-10	-1.31859	8.38712e-05	-3.24329e-10	-1.30615
44010648	chr2:44010648:G:A	1.31348e-14	-0.168109	-1.33593	5.41879e-05	-0.427305	-1.31567
44010723	chr2:44010723:C:T	1.60838e-14	-3.24329e-10	-1.30149	8.58623e-05	-3.24329e-10	-1.28269
44010735	chr2:44010735:A:G	2.19661e-15	-2.01804	-1.27435	1.80239e-05	-1.52323	-1.32051
44010750	chr2:44010750:C:CAGT	4.78651e-14	-3.24329e-10	-0.210914	0.000245164	-3.24329e-10	-0.233503
44010758	chr2:44010758:T:C	3.70826e-14	-3.24329e-10	-0.466154	0.000190452	-3.24329e-10	-0.486034
44010802	chr2:44010802:C:T	1.56995e-14	0.0139556	-1.33963	6.38364e-05	-0.257229	-1.32188
44011091	chr2:44011091:G:A	1.81078e-14	0.129193	-1.31215	7.69222e-05	-0.088376	-1.30426
44011136	chr2:44011136:A:G	1.56321e-14	-3.24329e-10	-1.32998	8.07114e-05	-3.24329e-10	-1.34455
44011166	chr2:44011166:A:G	1.87272e-14	0.147567	-1.29689	7.9594e-05	-0.0708759	-1.28762
44011220	chr2:44011220:C:G	1.96291e-14	0.206205	-1.30849	8.31343e-05	-0.0147213	-1.30025
44011391	chr2:44011391:G:A	1.86295e-14	0.1396	-1.29415	7.91635e-05	-0.0792727	-1.28464
44011398	chr2:44011398:T:C	1.91677e-14	0.167132	-1.29321	8.13609e-05	-0.0529038	-1.28363
44011448	chr2:44011448:A:G	1.61125e-14	-3.24329e-10	-1.29971	8.49338e-05	-3.24329e-10	-1.29356
44011496	chr2:44011496:A:G	1.12519e-13	0.643822	-3.46321e-10	0.000747504	0.881309	-3.46321e-10
44011506	chr2:44011506:G:A	2.27802e-14	0.273265	-1.22667	9.525e-05	0.0521159	-1.23104
44011530	chr2:44011530:C:G	2.24826e-14	0.333038	-1.2996	9.45695e-05	0.104472	-1.29057
44011637	chr2:44011637:A:G	1.58379e-14	-3.24329e-10	-1.31689	8.40442e-05	-3.24329e-10	-1.30409
44011768	chr2:44011768:T:G	1.88581e-14	0.152034	-1.29439	8.03728e-05	-0.0638344	-1.28492
44011876	chr2:44011876:T:A	1.94892e-14	0.221592	-1.33103	8.20041e-05	0.00183367	-1.3305
44011956	chr2:44011956:C:T	3.47841e-15	-1.50974	-1.32299	4.72942e-05	-0.544359	-1.33469
44012138	chr2:44012138:C:T	1.61077e-14	-3.24329e-10	-1.30001	8.49087e-05	-3.24329e-10	-1.29385
44012541	chr2:44012541:A:C	2.88913e-14	0.438728	-1.15449	0.000122322	0.20423	-1.13301
44012632	chr2:44012632:G:T	1.63736e-14	-3.24329e-10	-1.28363	8.30643e-05	-3.24329e-10	-1.31582
44012906	chr2:44012906:T:A	4.45847e-14	-3.24329e-10	-0.281911	0.0002615	-3.24329e-10	-0.168998
44012908	chr2:44012908:T:A	2.09962e-14	-3.24329e-10	-1.03496	0.000109109	-3.24329e-10	-1.04308
44012957	chr2:44012957:A:C	2.64884e-14	0.527876	-1.33047	0.000109817	0.286049	-1.32267
44012986	chr2:44012986:T:C	1.91812e-14	-3.24329e-10	-1.12537	0.000103797	-3.24329e-10	-1.09299
44013083	chr2:44013083:A:G	2.42196e-14	0.367089	-1.25923	0.000101394	0.145213	-1.26164
44013184	chr2:44013184:G:A	1.61023e-14	-3.24329e-10	-1.30034	8.48785e-05	-3.24329e-10	-1.29421
44013375	chr2:44013375:TTTTA:T	1.54065e-14	-3.24329e-10	-1.34451	8.12556e-05	-3.24329e-10	-1.33783
44013383	chr2:44013383:A:T	2.38155e-14	0.238498	-1.14746	0.000103855	0.0576312	-1.15007
44013742	chr2:44013742:G:A	2.37544e-14	0.390703	-1.30224	9.8653e-05	0.160077	-1.3039
44014386	chr2:44014386:C:T	2.12297e-14	0.283538	-1.30744	8.91534e-05	0.0636516	-1.30872
44014401	chr2:44014401:A:T	1.78179e-14	-3.24329e-10	-1.1991	9.54187e-05	-3.24329e-10	-1.17716
44014842	chr2:44014842:C:T	2.15796e-15	-2.08723	-1.22291	1.12638e-05	-2.0615	-1.25234
44015400	chr2:44015400:G:C	1.59401e-14	-3.24329e-10	-1.31046	8.15696e-05	-3.24329e-10	-1.33398
44015494	chr2:44015494:T:C	2.48997e-14	0.447136	-1.31158	0.000103969	0.22051	-1.31185
44015495	chr2:44015495:G:A	1.10679e-14	-1.67525	-3.46321e-10	3.84574e-05	-2.08588	-3.46321e-10
44015633	chr2:44015633:A:G	3.33192e-15	-1.7177	-1.15806	1.07029e-05	-2.08175	-1.28317
44015640	chr2:44015640:G:A	2.85543e-15	-1.98057	-1.04951	2.24805e-05	-1.42301	-1.19977
44015746	chr2:44015746:G:C	1.8749e-14	0.113824	-1.26199	7.95081e-05	-0.101557	-1.25802
44016037	chr2:44016037:A:G	2.37242e-14	0.330835	-1.24364	9.92536e-05	0.110141	-1.24789
44016172	chr2:44016172:T:A	1.56218e-14	-3.24329e-10	-1.33064	8.27919e-05	-3.24329e-10	-1.3191
44016510	chr2:44016510:T:C	2.43533e-15	-1.93049	-1.25873	1.54954e-05	-1.72361	-1.27128
44016867	chr2:44016867:A:G	2.17859e-14	-3.24329e-10	-0.998038	0.000112989	-3.24329e-10	-1.00814
44016998	chr2:44016998:G:A	1.54549e-14	-3.24329e-10	-1.34137	8.20899e-05	-3.24329e-10	-1.32762
44017062	chr2:44017062:A:G	1.91899e-14	-3.24329e-10	-1.12492	0.000102647	-3.24329e-10	-1.10414
44017164	chr2:44017164:G:A	1.68593e-14	-3.24329e-10	-1.2544	8.51587e-05	-3.24329e-10	-1.29092
44017403	chr2:44017403:A:G	2.07898e-15	-2.01675	-1.33068	1.7835e-05	-1.51501	-1.33926
44017432	chr2:44017432:A:C	1.66206e-14	-3.24329e-10	-1.26866	8.42198e-05	-3.24329e-10	-1.302
44017501	chr2:44017501:C:T	2.78949e-14	-3.24329e-10	-0.750858	0.000155404	-3.24329e-10	-0.689405
44017521	chr2:44017521:C:T	1.60609e-14	-3.24329e-10	-1.30292	8.5145e-05	-3.24329e-10	-1.29108
44017817	chr2:44017817:G:A	1.69302e-14	-3.24329e-10	-1.2502	9.06099e-05	-3.24329e-10	-1.22887
44017837	chr2:44017837:G:A	1.73711e-14	-3.24329e-10	-1.2245	8.72393e-05	-3.24329e-10	-1.26678
44017840	chr2:44017840:G:C	1.92081e-15	-2.08064	-1.34592	1.07525e-05	-2.01383	-1.34647
44017861	chr2:44017861:A:G	2.2766e-15	-1.91597	-1.34064	1.21384e-05	-1.89112	-1.34794
44017902	chr2:44017902:G:A	8.60458e-14	0.375578	-3.46321e-10	0.000582929	0.632634	-3.46321e-10
44018147	chr2:44018147:C:T	1.65851e-14	-3.24329e-10	-1.2708	8.75684e-05	-3.24329e-10	-1.26301
44018870	chr2:44018870:A:T	7.12823e-14	0.730473	-0.543128	0.000267982	0.385516	-0.530029
44019410	chr2:44019410:T:A	1.72633e-14	-3.24329e-10	-1.23072	8.69229e-05	-3.24329e-10	-1.27041
44019474	chr2:44019474:A:G	1.65617e-14	-3.24329e-10	-1.27221	8.99673e-05	-3.24329e-10	-1.23599
44019622	chr2:44019622:A:G	5.36716e-14	0.58371	-0.680128	0.000202521	0.24313	-0.667718
44019731	chr2:44019731:C:G	1.97155e-14	-3.24329e-10	-1.0979	0.000102567	-3.24329e-10	-1.10492
44019955	chr2:44019955:GC:G	1.78398e-14	-3.24329e-10	-1.19787	8.93178e-05	-3.24329e-10	-1.24323
44020136	chr2:44020136:A:G	1.63284e-14	-3.24329e-10	-1.2864	8.34956e-05	-3.24329e-10	-1.31064
44020148	chr2:44020148:G:A	1.79266e-14	-3.24329e-10	-1.19302	9.28709e-05	-3.24329e-10	-1.20422
44020272	chr2:44020272:T:A	7.608e-14	0.822002	-0.569519	0.000284372	0.477658	-0.562807
44020400	chr2:44020400:C:T	3.18466e-15	-1.58166	-1.33929	1.4243e-05	-1.73779	-1.34138
44020540	chr2:44020540:G:C	1.53568e-14	-3.24329e-10	-1.34774	8.0506e-05	-3.24329e-10	-1.3471
44020640	chr2:44020640:G:A	2.80404e-15	-1.79815	-1.25009	1.02144e-05	-2.08672	-1.32491
44020675	chr2:44020675:T:C	1.76234e-14	-3.24329e-10	-1.21007	9.04476e-05	-3.24329e-10	-1.23066
44020753	chr2:44020753:A:G	3.11193e-14	-3.24329e-10	-0.641475	0.000174554	-3.24329e-10	-0.573198
44020771	chr2:44020771:A:G	1.25346e-13	0.751778	-3.46321e-10	0.00044924	0.372125	-3.46321e-10
44020807	chr2:44020807:T:G	2.2879e-15	-1.95149	-1.30018	1.18593e-05	-1.93871	-1.32361
44020827	chr2:44020827:A:C	2.15314e-14	-3.24329e-10	-1.00979	0.000115642	-3.24329e-10	-0.984929
44021196	chr2:44021196:T:C	1.79279e-14	-3.24329e-10	-1.19294	9.65199e-05	-3.24329e-10	-1.16568
44021244	chr2:44021244:A:G	2.40076e-15	-1.85871	-1.34481	2.05336e-05	-1.36564	-1.34773
44021425	chr2:44021425:T:A	1.80978e-14	-0.0215919	-1.16192	6.78905e-05	-0.36805	-1.14948
44021569	chr2:44021569:T:C	2.19061e-14	0.239658	-1.2322	8.02417e-05	-0.128739	-1.22165
44021808	chr2:44021808:G:C	5.36652e-15	-1.716	-0.683123	2.42604e-05	-1.82388	-0.722708
44021860	chr2:44021860:G:A	1.77075e-14	-3.24329e-10	-1.20532	9.26807e-05	-3.24329e-10	-1.20627
44022731	chr2:44022731:T:C	1.63443e-14	-3.24329e-10	-1.28542	8.64313e-05	-3.24329e-10	-1.27608
44022941	chr2:44022941:C:T	1.72651e-14	-3.24329e-10	-1.23061	9.27816e-05	-3.24329e-10	-1.20518
44022988	chr2:44022988:T:C	2.18478e-15	-1.98499	-1.31279	1.61054e-05	-1.62527	-1.33101
44023005	chr2:44023005:G:A	3.24225e-14	-3.24329e-10	-0.600448	0.000182134	-3.24329e-10	-0.530688
44023010	chr2:44023010:A:G	2.68361e-14	0.355206	-1.14476	9.72483e-05	-0.0523769	-1.10579
44023016	chr2:44023016:T:G	2.1143e-15	-2.0086	-1.32198	1.50189e-05	-1.70515	-1.32097
44023341	chr2:44023341:T:C	1.63427e-14	-3.24329e-10	-1.28552	8.42655e-05	-3.24329e-10	-1.30146
44023410	chr2:44023410:T:C	1.57064e-14	-3.24329e-10	-1.32523	8.0896e-05	-3.24329e-10	-1.34227
44023444	chr2:44023444:C:T	2.96797e-15	-2.06968	-0.921741	1.63516e-05	-2.08672	-0.854388
44023730	chr2:44023730:G:A	4.73383e-15	-1.27066	-1.2539	1.08219e-05	-2.01483	-1.33903
44024036	chr2:44024036:G:A	5.05218e-15	-1.9109	-0.54858	2.50982e-05	-1.87556	-0.637078
44024306	chr2:44024306:C:T	1.77141e-14	-3.24329e-10	-1.20494	8.87371e-05	-3.24329e-10	-1.24975
44024344	chr2:44024344:G:A	1.67669e-14	-3.24329e-10	-1.25989	9.12827e-05	-3.24329e-10	-1.22147
44024559	chr2:44024559:G:A	1.8333e-14	-1.1706	-3.46321e-10	0.000335661	0.0806697	-3.46321e-10
44024577	chr2:44024577:G:A	1.82677e-14	-3.24329e-10	-1.17417	9.86467e-05	-3.24329e-10	-1.14389
44024756	chr2:44024756:C:A	7.4963e-15	-2.06489	-3.46321e-10	4.07965e-05	-2.02683	-3.46321e-10
44025009	chr2:44025009:C:CT	6.44456e-14	-3.24329e-10	0.0865199	0.000323801	-3.24329e-10	0.0446979
44025611	chr2:44025611:A:G	1.56793e-14	-3.24329e-10	-1.32696	8.42469e-05	-3.24329e-10	-1.30168
44025626	chr2:44025626:T:A	1.98032e-15	-2.07655	-1.3195	1.24658e-05	-1.8688	-1.34364
44025958	chr2:44025958:C:G	1.6819e-14	-3.24329e-10	-1.2568	8.51013e-05	-3.24329e-10	-1.29159
44026303	chr2:44026303:T:C	8.14026e-15	-1.98248	-3.46321e-10	4.42197e-05	-1.94626	-3.46321e-10
44026309	chr2:44026309:T:C	1.20261e-14	-1.59223	-3.46321e-10	7.41803e-05	-1.42893	-3.46321e-10
44026461	chr2:44026461:G:A	1.81514e-14	-3.24329e-10	-1.18055	9.06027e-05	-3.24329e-10	-1.22895
44026869	chr2:44026869:T:G	5.79792e-15	-1.99892	-0.322883	3.37803e-05	-1.80111	-0.41444
44027075	chr2:44027075:A:G	1.62379e-14	-3.24329e-10	-1.29195	8.85287e-05	-3.24329e-10	-1.2521
44027222	chr2:44027222:G:A	1.56017e-14	-3.24329e-10	-1.33192	8.16151e-05	-3.24329e-10	-1.33342
44027523	chr2:44027523:T:C	1.57675e-14	-3.24329e-10	-1.32135	8.50437e-05	-3.24329e-10	-1.29227
44027815	chr2:44027815:A:G	6.13246e-15	-1.02039	-1.24531	1.85214e-05	-1.60483	-1.21167
44027989	chr2:44027989:G:C	1.82649e-14	-3.24329e-10	-1.17432	9.44398e-05	-3.24329e-10	-1.18747
44028044	chr2:44028044:T:C	1.53823e-14	-3.24329e-10	-1.34608	8.04141e-05	-3.24329e-10	-1.34824
44028079	chr2:44028079:G:C	5.53744e-15	-1.99382	-0.37395	2.40441e-05	-2.07253	-0.483016
44028089	chr2:44028089:G:T	1.55415e-14	-3.24329e-10	-1.33579	8.06256e-05	-3.24329e-10	-1.34562
44028285	chr2:44028285:C:T	4.02487e-15	-2.05686	-0.629951	1.84273e-05	-2.08706	-0.734534
44028321	chr2:44028321:A:G	9.0904e-14	0.430502	-3.46321e-10	0.000618562	0.691966	-3.46321e-10
44028430	chr2:44028430:A:T	3.23746e-15	-1.60553	-1.29898	1.03101e-05	-2.05754	-1.34477
44028678	chr2:44028678:G:A	1.56967e-14	-3.24329e-10	-1.32585	8.45053e-05	-3.24329e-10	-1.29862
44029135	chr2:44029135:G:A	2.78332e-14	-3.24329e-10	-0.753072	0.000154009	-3.24329e-10	-0.698419
44029203	chr2:44029203:T:A	1.89399e-14	-3.24329e-10	-1.13803	9.43877e-05	-3.24329e-10	-1.18802
44029502	chr2:44029502:C:T	2.50954e-15	-1.84262	-1.31659	9.98285e-06	-2.08665	-1.34792
44030191	chr2:44030191:T:A	1.5834e-14	-3.24329e-10	-1.31714	8.56415e-05	-3.24329e-10	-1.28526
44030974	chr2:44030974:A:G	1.79968e-14	-3.24329e-10	-1.18911	9.01829e-05	-3.24329e-10	-1.23359
44031058	chr2:44031058:T:C	1.55626e-14	-3.24329e-10	-1.33443	8.33925e-05	-3.24329e-10	-1.31187
44031134	chr2:44031134:T:C	2.18146e-14	-3.24329e-10	-0.996723	0.00012038	-3.24329e-10	-0.944778
44031222	chr2:44031222:T:C	1.57249e-14	-3.24329e-10	-1.32406	8.47175e-05	-3.24329e-10	-1.29611
44031371	chr2:44031371:G:A	1.59049e-14	-3.24329e-10	-1.31267	8.27662e-05	-3.24329e-10	-1.31941
44031391	chr2:44031391:T:C	2.18524e-15	-2.03802	-1.25956	1.45645e-05	-1.73271	-1.32414
44031433	chr2:44031433:T:C	2.33744e-15	-2.04502	-1.18523	1.49217e-05	-1.75266	-1.27995
44031678	chr2:44031678:T:C	1.97792e-15	-2.06613	-1.33113	1.31263e-05	-1.81419	-1.34663
44031911	chr2:44031911:G:C	1.5482e-14	-3.24329e-10	-1.33963	8.06108e-05	-3.24329e-10	-1.3458
44032005	chr2:44032005:C:G	9.57956e-15	-2.0863	0.266633	4.6134e-05	-2.04173	0.137847
44032139	chr2:44032139:G:C	7.54343e-15	-2.08701	0.0283815	3.78112e-05	-2.08482	-0.0180078
44032153	chr2:44032153:G:A	1.53515e-14	-3.24329e-10	-1.34809	8.06692e-05	-3.24329e-10	-1.34507
44032194	chr2:44032194:T:C	1.90185e-14	-3.24329e-10	-1.13389	0.00010257	-3.24329e-10	-1.10488
44032351	chr2:44032351:A:G	2.06853e-15	-2.02645	-1.32602	1.45901e-05	-1.73729	-1.3178
44032487	chr2:44032487:A:G	1.94879e-15	-2.07617	-1.33592	1.26483e-05	-1.85325	-1.34465
44032513	chr2:44032513:G:T	1.54102e-14	-3.24329e-10	-1.34427	8.19704e-05	-3.24329e-10	-1.32907
44032934	chr2:44032934:G:A	1.53563e-14	-3.24329e-10	-1.34778	8.11056e-05	-3.24329e-10	-1.33968
44033208	chr2:44033208:A:G	3.49661e-14	0.522888	-1.04781	0.00010769	0.0246557	-1.08083
44033240	chr2:44033240:A:G	1.5349e-14	-3.24329e-10	-1.34825	8.06989e-05	-3.24329e-10	-1.34471
44033412	chr2:44033412:G:A	2.60923e-14	-3.24329e-10	-0.81766	0.000143908	-3.24329e-10	-0.766259
44033613	chr2:44033613:T:C	2.73323e-15	-1.92043	-1.15339	2.06262e-05	-1.55783	-1.15104
44033679	chr2:44033679:T:A	2.55935e-15	-2.0681	-1.07145	1.59641e-05	-2.08485	-0.880245
44033738	chr2:44033738:T:G	1.53889e-14	-3.24329e-10	-1.34565	8.13764e-05	-3.24329e-10	-1.33635
44033775	chr2:44033775:C:T	3.27966e-15	-2.08639	-0.805171	1.67774e-05	-2.06643	-0.848975
44033814	chr2:44033814:A:G	1.54493e-14	-3.24329e-10	-1.34174	8.08725e-05	-3.24329e-10	-1.34256
44033862	chr2:44033862:C:T	1.05113e-14	-1.72685	-3.46321e-10	4.91394e-05	-1.84077	-3.46321e-10
44034339	chr2:44034339:G:T	1.54078e-14	-3.24329e-10	-1.34443	8.04137e-05	-3.24329e-10	-1.34825
44034389	chr2:44034389:A:C	2.71525e-15	-1.76988	-1.31054	2.46691e-05	-1.18206	-1.34783
44034561	chr2:44034561:T:A	1.53719e-14	-3.24329e-10	-1.34676	8.13961e-05	-3.24329e-10	-1.3361
44034677	chr2:44034677:A:C	1.53822e-14	-3.24329e-10	-1.34609	8.05448e-05	-3.24329e-10	-1.34662
44034753	chr2:44034753:T:C	1.94443e-15	-2.08408	-1.33025	1.06139e-05	-2.07447	-1.2988
44034932	chr2:44034932:A:C	1.92706e-14	-3.24329e-10	-1.12072	9.93525e-05	-3.24329e-10	-1.13676
```
