## Supplementary material for "Characterization of shared and ancestry-specific signals driving complex traits using multi-ancestry fine-mapping": susiex_nc2.cs80.summary

```
# chr2:42737678-44034972
CS_ID	CS_LENGTH	CS_PURITY	MAX_PIP_SNP	BP	REF_ALLELE	ALT_ALLELE	REF_FRQ	BETA	SE	-LOG10P	MAX_PIP	POST-HOC_PROB_POP1	POST-HOC_PROB_POP2
1	2	0.960511	chr2:43471614:G:A	43471614	A,A	G,G	1,1	inf,inf	inf,inf	14.9048,1.35135	0.75448	1	0.629435
2	2184	0	chr2:43565166:G:A	43565166	NA,A	NA,G	NA,1	NA,inf	NA,inf	NA,3.41392	0.03164	0.426115	0.416204
```
