## Supplementary material for "Characterization of shared and ancestry-specific signals driving complex traits using multi-ancestry fine-mapping": susiex_nc3.cs80.cs

```
CS_ID	SNP	BP	REF_ALLELE	ALT_ALLELE	REF_FRQ	BETA	SE	-LOG10P	CS_PIP	OVRL_PIP
1	chr2:43471614:G:A	43471614	A,A	G,G	1,1	inf,inf	inf,inf	14.9048,1.35135	0.756103	0.756109
1	chr2:43615573:G:A	43615573	A,A	G,G	1,1	inf,inf	inf,inf	14.1244,1.28646	0.114293	0.114316
2	chr2:43565166:G:A	43565166	NA,A	NA,G	NA,1	NA,inf	NA,inf	NA,3.41392	0.0158432	0.0309775
2	chr2:43116474:A:G	43116474	G,G	A,A	1,1	-inf,-inf	inf,inf	3.3428,1.27388	0.00911637	0.0182965
2	chr2:42921508:A:G	42921508	G,G	A,A	1,1	inf,inf	inf,inf	0.569008,3.35758	0.00782531	0.0156099
2	chr2:43887866:T:C	43887866	NA,C	NA,T	NA,1	NA,inf	NA,inf	NA,2.66242	0.00774379	0.0154642
2	chr2:43189930:G:A	43189930	NA,A	NA,G	NA,1	NA,inf	NA,inf	NA,2.63516	0.00742464	0.0148162
2	chr2:43131247:G:A	43131247	A,NA	G,NA	1,NA	-inf,NA	inf,NA	2.95515,NA	0.00595714	0.0118975
2	chr2:43556834:A:G	43556834	NA,G	NA,A	NA,1	NA,inf	NA,inf	NA,2.92205	0.00590012	0.0115999
2	chr2:43578733:A:C	43578733	NA,C	NA,A	NA,1	NA,inf	NA,inf	NA,2.91523	0.0058281	0.0114589
2	chr2:43116667:G:A	43116667	A,A	G,G	1,1	-inf,-inf	inf,inf	3.14182,1.20217	0.0054629	0.0109816
2	chr2:43118848:A:T	43118848	T,T	A,A	1,1	-inf,-inf	inf,inf	3.00039,1.19127	0.0054563	0.0109683
2	chr2:43418142:T:C	43418142	NA,C	NA,T	NA,1	NA,inf	NA,inf	NA,2.78166	0.00493229	0.0097142
2	chr2:43118844:A:T	43118844	T,T	A,A	1,1	-inf,-inf	inf,inf	3.14312,0.996118	0.00474982	0.00955035
2	chr2:43248677:T:C	43248677	NA,C	NA,T	NA,1	NA,inf	NA,inf	NA,2.56802	0.00441347	0.00874381
2	chr2:43452827:T:A	43452827	NA,A	NA,T	NA,1	NA,inf	NA,inf	NA,2.68461	0.0039365	0.00775251
2	chr2:43469221:GC:G	43469221	NA,G	NA,GC	NA,1	NA,inf	NA,inf	NA,2.598	0.00337051	0.00664204
2	chr2:43285625:G:A	43285625	A,NA	G,NA	1,NA	-inf,NA	inf,NA	2.87312,NA	0.00336529	0.00673137
2	chr2:43882368:C:A	43882368	A,A	C,C	1,1	inf,inf	inf,inf	2.51711,0.80835	0.00326722	0.00653766
2	chr2:43539015:T:C	43539015	NA,C	NA,T	NA,1	NA,inf	NA,inf	NA,2.3794	0.00325012	0.00645395
2	chr2:43243269:C:T	43243269	T,T	C,C	1,1	inf,inf	inf,inf	1.44225,2.97928	0.0030923	0.00616793
2	chr2:43596861:TAATG:T	43596861	NA,T	NA,TAATG	NA,1	NA,inf	NA,inf	NA,2.54793	0.00301907	0.00595251
2	chr2:43524246:T:A	43524246	NA,A	NA,T	NA,1	NA,inf	NA,inf	NA,2.5242	0.00297811	0.00587365
2	chr2:43476220:G:A	43476220	NA,A	NA,G	NA,1	NA,inf	NA,inf	NA,2.51487	0.00289795	0.00571383
2	chr2:43134421:G:T	43134421	T,T	G,G	1,1	-inf,inf	inf,inf	2.152,0.955376	0.00286267	0.0057436
2	chr2:43219445:C:A	43219445	A,A	C,C	1,1	inf,-inf	inf,inf	0.858932,1.80777	0.00286043	0.00571512
2	chr2:43272530:A:G	43272530	NA,G	NA,A	NA,1	NA,inf	NA,inf	NA,2.47716	0.00282138	0.00556775
2	chr2:43231472:T:C	43231472	C,C	T,T	1,1	inf,inf	inf,inf	1.2908,2.94153	0.0028205	0.00562653
2	chr2:43596018:C:G	43596018	NA,G	NA,C	NA,1	NA,inf	NA,inf	NA,2.49739	0.00275812	0.0054397
2	chr2:43519697:C:T	43519697	NA,T	NA,C	NA,1	NA,inf	NA,inf	NA,2.44311	0.00271243	0.00535681
2	chr2:43313271:C:T	43313271	NA,T	NA,C	NA,1	NA,inf	NA,inf	NA,2.25876	0.00270552	0.0053777
2	chr2:43574150:A:G	43574150	NA,G	NA,A	NA,1	NA,inf	NA,inf	NA,2.40529	0.00268427	0.00530556
2	chr2:43573115:C:A	43573115	NA,A	NA,C	NA,1	NA,inf	NA,inf	NA,2.40229	0.00266982	0.00527708
2	chr2:43118850:A:T	43118850	T,NA	A,NA	1,NA	-inf,NA	inf,NA	2.72969,NA	0.00266632	0.00535882
2	chr2:43668134:G:A	43668134	NA,A	NA,G	NA,1	NA,inf	NA,inf	NA,2.07339	0.00255079	0.00510582
2	chr2:43884936:A:G	43884936	G,G	A,A	1,1	inf,inf	inf,inf	2.61668,0.448069	0.00253368	0.00507137
2	chr2:43404467:A:G	43404467	NA,G	NA,A	NA,1	NA,inf	NA,inf	NA,2.4222	0.00252089	0.00497558
2	chr2:43404772:ATCTGAGT:A	43404772	NA,A	NA,ATCTGAGT	NA,1	NA,inf	NA,inf	NA,2.41543	0.00248636	0.00490651
2	chr2:43267605:T:C	43267605	NA,C	NA,T	NA,1	NA,-inf	NA,inf	NA,2.19025	0.0024766	0.00495355
2	chr2:42951446:A:G	42951446	NA,G	NA,A	NA,1	NA,inf	NA,inf	NA,1.99544	0.00242505	0.00484964
2	chr2:43028120:G:T	43028120	NA,T	NA,G	NA,1	NA,inf	NA,inf	NA,2.04876	0.00242428	0.00485253
2	chr2:43893091:G:A	43893091	NA,A	NA,G	NA,1	NA,-inf	NA,inf	NA,2.10457	0.0024241	0.0048517
2	chr2:43596203:G:C	43596203	NA,C	NA,G	NA,1	NA,inf	NA,inf	NA,2.42014	0.00241465	0.00476379
2	chr2:42980930:C:T	42980930	T,NA	C,NA	1,NA	-inf,NA	inf,NA	1.77513,NA	0.0023709	0.00474644
2	chr2:43413428:A:G	43413428	NA,G	NA,A	NA,1	NA,inf	NA,inf	NA,2.38196	0.00235421	0.00464679
2	chr2:43541972:C:T	43541972	NA,T	NA,C	NA,1	NA,inf	NA,inf	NA,2.4044	0.00234421	0.00462508
2	chr2:43394676:T:C	43394676	NA,C	NA,T	NA,1	NA,inf	NA,inf	NA,2.37242	0.00231142	0.00456348
2	chr2:43529589:T:A	43529589	NA,A	NA,T	NA,1	NA,inf	NA,inf	NA,2.39111	0.00230428	0.00454724
2	chr2:43119372:T:A	43119372	A,A	T,T	1,1	-inf,-inf	inf,inf	3.05557,0.75175	0.00227457	0.00457721
2	chr2:43584476:G:C	43584476	NA,C	NA,G	NA,1	NA,inf	NA,inf	NA,2.31099	0.00226691	0.00448289
2	chr2:43549655:G:GT	43549655	NA,GT	NA,G	NA,1	NA,inf	NA,inf	NA,2.36751	0.00219666	0.0043356
2	chr2:43893502:T:G	43893502	NA,G	NA,T	NA,1	NA,-inf	NA,inf	NA,2.04569	0.00217018	0.00434415
2	chr2:43476166:C:T	43476166	NA,T	NA,C	NA,1	NA,inf	NA,inf	NA,2.328	0.00207822	0.00410293
2	chr2:43455797:C:T	43455797	NA,T	NA,C	NA,1	NA,inf	NA,inf	NA,2.20666	0.00196618	0.00389267
2	chr2:43611163:C:A	43611163	NA,A	NA,C	NA,1	NA,inf	NA,inf	NA,2.2768	0.00194372	0.00384053
2	chr2:43473736:G:A	43473736	NA,A	NA,G	NA,1	NA,inf	NA,inf	NA,2.28546	0.00193113	0.00381271
2	chr2:43044479:G:A	43044479	A,NA	G,NA	1,NA	-inf,NA	inf,NA	2.15971,NA	0.0019085	0.00382031
2	chr2:43373762:G:A	43373762	NA,A	NA,G	NA,1	NA,inf	NA,inf	NA,2.26065	0.00189786	0.00374923
2	chr2:43492380:G:C	43492380	NA,C	NA,G	NA,1	NA,inf	NA,inf	NA,2.26678	0.00188005	0.00371309
2	chr2:43227594:C:T	43227594	NA,T	NA,C	NA,1	NA,inf	NA,inf	NA,2.24052	0.00186659	0.00368991
2	chr2:43284963:T:C	43284963	NA,C	NA,T	NA,1	NA,-inf	NA,inf	NA,2.02623	0.00182722	0.00365602
2	chr2:43373258:T:A	43373258	NA,A	NA,T	NA,1	NA,inf	NA,inf	NA,2.23332	0.00180989	0.00357532
2	chr2:43261288:A:G	43261288	NA,G	NA,A	NA,1	NA,inf	NA,inf	NA,2.1558	0.00179887	0.00356332
2	chr2:43118852:A:T	43118852	T,NA	A,NA	1,NA	-inf,NA	inf,NA	2.4799,NA	0.00174746	0.00351273
2	chr2:43370282:T:C	43370282	NA,C	NA,T	NA,1	NA,inf	NA,inf	NA,2.20416	0.00171789	0.00339404
2	chr2:43650726:A:T	43650726	NA,T	NA,A	NA,1	NA,-inf	NA,inf	NA,1.96094	0.00171459	0.0034303
2	chr2:43477813:C:T	43477813	NA,T	NA,C	NA,1	NA,inf	NA,inf	NA,2.21525	0.00171374	0.00338564
2	chr2:43502209:T:A	43502209	NA,A	NA,T	NA,1	NA,inf	NA,inf	NA,1.85663	0.00167469	0.00335261
2	chr2:43303312:T:C	43303312	NA,C	NA,T	NA,1	NA,inf	NA,inf	NA,1.85729	0.00166958	0.00334272
2	chr2:43875096:T:C	43875096	C,C	T,T	1,1	inf,inf	inf,inf	1.82028,1.07638	0.00166919	0.00334196
2	chr2:43001075:T:C	43001075	C,C	T,T	1,1	-inf,inf	inf,inf	1.16429,2.06164	0.00166077	0.00332596
2	chr2:43326864:C:T	43326864	NA,T	NA,C	NA,1	NA,inf	NA,inf	NA,2.17976	0.00165176	0.00326551
2	chr2:43020360:C:T	43020360	T,T	C,C	1,1	-inf,inf	inf,inf	1.24701,0.927165	0.00162372	0.00325283
2	chr2:43445144:T:C	43445144	NA,C	NA,T	NA,1	NA,inf	NA,inf	NA,2.09707	0.00162009	0.00320919
2	chr2:43235030:T:A	43235030	A,A	T,T	1,1	inf,inf	inf,inf	1.52062,2.66034	0.00161046	0.00321638
2	chr2:43992640:G:A	43992640	A,NA	G,NA	1,NA	inf,NA	inf,NA	1.94979,NA	0.0016061	0.00321541
2	chr2:43192077:C:T	43192077	NA,T	NA,C	NA,1	NA,inf	NA,inf	NA,1.80169	0.00160452	0.00321196
2	chr2:43908175:G:A	43908175	A,A	G,G	1,1	inf,inf	inf,inf	1.6931,1.1636	0.00157907	0.00316274
2	chr2:43610691:G:A	43610691	NA,A	NA,G	NA,1	NA,-inf	NA,inf	NA,1.92243	0.00157252	0.00314765
2	chr2:44002935:G:C	44002935	C,NA	G,NA	1,NA	inf,NA	inf,NA	1.93782,NA	0.00156583	0.00313487
2	chr2:43530444:AT:A	43530444	NA,A	NA,AT	NA,1	NA,inf	NA,inf	NA,2.12527	0.00155242	0.00307139
2	chr2:43548719:GA:G	43548719	NA,G	NA,GA	NA,1	NA,inf	NA,inf	NA,2.00163	0.00154397	0.00306812
2	chr2:43230060:C:A	43230060	NA,A	NA,C	NA,1	NA,inf	NA,inf	NA,2.13265	0.0015285	0.00302229
2	chr2:43627897:T:A	43627897	NA,A	NA,T	NA,1	NA,-inf	NA,inf	NA,1.89244	0.00152835	0.00306062
2	chr2:43482842:G:T	43482842	NA,T	NA,G	NA,1	NA,inf	NA,inf	NA,1.97302	0.00150531	0.00298934
2	chr2:43410011:C:T	43410011	NA,T	NA,C	NA,1	NA,inf	NA,inf	NA,1.79114	0.00149307	0.00299035
2	chr2:42806791:G:T	42806791	T,NA	G,NA	1,NA	-inf,NA	inf,NA	2.04201,NA	0.00149013	0.00298302
2	chr2:43516659:T:C	43516659	NA,C	NA,T	NA,1	NA,inf	NA,inf	NA,2.12721	0.00148574	0.00293651
2	chr2:43128185:G:C	43128185	C,C	G,G	1,1	-inf,-inf	inf,inf	2.30879,1.04211	0.00147371	0.00296274
2	chr2:43497022:A:C	43497022	NA,C	NA,A	NA,1	NA,-inf	NA,inf	NA,1.84766	0.00133925	0.00267948
2	chr2:43344908:A:G	43344908	G,G	A,A	1,1	inf,inf	inf,inf	1.55195,2.6189	0.00132297	0.00263969
2	chr2:43087901:T:C	43087901	NA,C	NA,T	NA,1	NA,-inf	NA,inf	NA,1.80772	0.00130808	0.00261947
2	chr2:43281752:T:C	43281752	NA,C	NA,T	NA,1	NA,-inf	NA,inf	NA,1.82668	0.00129056	0.00258304
2	chr2:43548058:T:G	43548058	NA,G	NA,T	NA,1	NA,inf	NA,inf	NA,1.87119	0.00128355	0.00255395
2	chr2:43359365:G:A	43359365	NA,A	NA,G	NA,1	NA,inf	NA,inf	NA,1.69674	0.00125085	0.00250543
2	chr2:43846936:G:A	43846936	A,NA	G,NA	1,NA	inf,NA	inf,NA	2.7366,NA	0.00122485	0.00245237
2	chr2:43334707:G:A	43334707	NA,A	NA,G	NA,1	NA,inf	NA,inf	NA,1.99918	0.00121715	0.00240822
2	chr2:42939906:C:A	42939906	NA,A	NA,C	NA,1	NA,inf	NA,inf	NA,1.6744	0.00121453	0.00243185
2	chr2:43438159:G:A	43438159	NA,A	NA,G	NA,1	NA,inf	NA,inf	NA,1.99512	0.00119537	0.00236488
2	chr2:43645528:A:G	43645528	NA,G	NA,A	NA,1	NA,-inf	NA,inf	NA,1.74899	0.00118056	0.0023646
2	chr2:43188260:G:A	43188260	NA,A	NA,G	NA,1	NA,inf	NA,inf	NA,1.66006	0.00117811	0.00235988
2	chr2:43235683:T:C	43235683	C,C	T,T	1,1	inf,inf	inf,inf	1.55999,2.50364	0.00115845	0.00231438
2	chr2:43140000:T:A	43140000	NA,A	NA,T	NA,1	NA,-inf	NA,inf	NA,1.73025	0.00115588	0.00231375
2	chr2:43327851:C:T	43327851	NA,T	NA,C	NA,1	NA,inf	NA,inf	NA,1.95259	0.00115054	0.002278
2	chr2:43282022:G:A	43282022	A,A	G,G	1,1	inf,inf	inf,inf	5.63161,3.69743	0.00114113	0.00227167
2	chr2:43225479:C:T	43225479	T,T	C,C	1,1	-inf,-inf	inf,inf	1.60197,1.73493	0.00111885	0.00223861
2	chr2:42920176:G:A	42920176	NA,A	NA,G	NA,1	NA,-inf	NA,inf	NA,1.7214	0.00111808	0.00223921
2	chr2:43302923:A:C	43302923	NA,C	NA,A	NA,1	NA,inf	NA,inf	NA,1.62881	0.00111524	0.00223329
2	chr2:42898875:G:A	42898875	NA,A	NA,G	NA,1	NA,inf	NA,inf	NA,1.60836	0.00109634	0.00219545
2	chr2:43683124:T:G	43683124	NA,G	NA,T	NA,1	NA,-inf	NA,inf	NA,1.71569	0.00108774	0.00217765
2	chr2:43423389:T:C	43423389	NA,C	NA,T	NA,1	NA,inf	NA,inf	NA,1.62094	0.00108322	0.00216927
2	chr2:43535077:T:C	43535077	NA,C	NA,T	NA,1	NA,inf	NA,inf	NA,1.7775	0.00108042	0.00215052
2	chr2:43875373:C:T	43875373	NA,T	NA,C	NA,1	NA,inf	NA,inf	NA,1.61904	0.00107772	0.00215834
2	chr2:42924100:C:T	42924100	NA,T	NA,C	NA,1	NA,-inf	NA,inf	NA,1.70067	0.00107369	0.00215033
2	chr2:43156481:C:T	43156481	NA,T	NA,C	NA,1	NA,inf	NA,inf	NA,1.60821	0.0010661	0.00213456
2	chr2:43728050:A:C	43728050	NA,C	NA,A	NA,1	NA,-inf	NA,inf	NA,1.62522	0.00105069	0.00210468
2	chr2:43619130:G:A	43619130	NA,A	NA,G	NA,1	NA,inf	NA,inf	NA,1.79193	0.00105027	0.00208761
2	chr2:43097192:G:T	43097192	NA,T	NA,G	NA,1	NA,inf	NA,inf	NA,1.56733	0.00104467	0.00209191
2	chr2:43369947:G:T	43369947	NA,T	NA,G	NA,1	NA,inf	NA,inf	NA,1.59524	0.00103512	0.00207352
2	chr2:43877016:A:G	43877016	G,G	A,A	1,1	-inf,-inf	inf,inf	1.3075,1.88131	0.00101905	0.00204194
2	chr2:43191237:T:C	43191237	NA,C	NA,T	NA,1	NA,inf	NA,inf	NA,1.56586	0.00100092	0.00200536
2	chr2:43346531:C:T	43346531	T,T	C,C	1,1	inf,inf	inf,inf	1.58638,2.49652	0.000999758	0.00199539
2	chr2:43200570:T:C	43200570	NA,C	NA,T	NA,1	NA,inf	NA,inf	NA,1.62338	0.000996421	0.00199152
2	chr2:43543111:G:C	43543111	NA,C	NA,G	NA,1	NA,inf	NA,inf	NA,1.67115	0.000985498	0.00196384
2	chr2:42918456:T:C	42918456	NA,C	NA,T	NA,1	NA,-inf	NA,inf	NA,1.65031	0.000984069	0.00197099
2	chr2:43044661:T:A	43044661	NA,A	NA,T	NA,1	NA,inf	NA,inf	NA,1.54329	0.000980691	0.00196237
2	chr2:43157485:G:C	43157485	NA,C	NA,G	NA,1	NA,inf	NA,inf	NA,1.55704	0.000969132	0.0019405
2	chr2:43268715:A:T	43268715	NA,T	NA,A	NA,1	NA,inf	NA,inf	NA,1.85791	0.000959128	0.00189951
2	chr2:43153736:G:A	43153736	NA,A	NA,G	NA,1	NA,inf	NA,inf	NA,1.55101	0.000954206	0.00191058
2	chr2:43257819:C:T	43257819	NA,T	NA,C	NA,1	NA,inf	NA,inf	NA,1.8532	0.000951417	0.00188438
2	chr2:43511695:T:C	43511695	NA,C	NA,T	NA,1	NA,inf	NA,inf	NA,1.78596	0.000946791	0.00187853
2	chr2:43210056:C:G	43210056	NA,G	NA,C	NA,1	NA,inf	NA,inf	NA,1.54886	0.000923869	0.00185041
2	chr2:42909240:C:A	42909240	NA,A	NA,C	NA,1	NA,-inf	NA,inf	NA,1.61517	0.000911376	0.0018249
2	chr2:42896219:C:T	42896219	NA,T	NA,C	NA,1	NA,inf	NA,inf	NA,1.50278	0.000909307	0.00182114
2	chr2:44011496:A:G	44011496	G,NA	A,NA	1,NA	inf,NA	inf,NA	1.73458,NA	0.000908362	0.00181884
2	chr2:42873440:T:C	42873440	NA,C	NA,T	NA,1	NA,inf	NA,inf	NA,1.5383	0.00090232	0.00180595
2	chr2:43053886:T:C	43053886	NA,C	NA,T	NA,1	NA,-inf	NA,inf	NA,1.54842	0.000893064	0.00178853
2	chr2:43674933:C:T	43674933	NA,T	NA,C	NA,1	NA,-inf	NA,inf	NA,1.5894	0.000871469	0.00174436
2	chr2:43339802:C:T	43339802	T,T	C,C	1,1	inf,inf	inf,inf	1.92619,2.65928	0.000858414	0.00171323
2	chr2:43618270:A:T	43618270	NA,T	NA,A	NA,1	NA,inf	NA,inf	NA,1.58428	0.000854507	0.00170473
2	chr2:43427849:C:T	43427849	NA,T	NA,C	NA,1	NA,-inf	NA,inf	NA,1.59095	0.000837198	0.00167618
2	chr2:43569672:T:A	43569672	NA,A	NA,T	NA,1	NA,inf	NA,inf	NA,1.59894	0.000833866	0.00166089
2	chr2:43827400:T:C	43827400	NA,C	NA,T	NA,1	NA,-inf	NA,inf	NA,1.50431	0.000819216	0.00164096
2	chr2:43221516:A:G	43221516	NA,G	NA,A	NA,1	NA,-inf	NA,inf	NA,1.54207	0.000812621	0.00162712
2	chr2:43069485:G:A	43069485	NA,A	NA,G	NA,1	NA,inf	NA,inf	NA,1.39842	0.000793732	0.00158878
2	chr2:43053255:T:C	43053255	NA,C	NA,T	NA,1	NA,-inf	NA,inf	NA,1.48672	0.000791462	0.00158509
2	chr2:43277919:C:T	43277919	T,T	C,C	1,1	inf,inf	inf,inf	4.77315,3.20464	0.0007888	0.00157244
2	chr2:43008510:C:T	43008510	T,NA	C,NA	1,NA	inf,NA	inf,NA	1.73212,NA	0.000782868	0.00156814
2	chr2:42889351:T:C	42889351	NA,C	NA,T	NA,1	NA,-inf	NA,inf	NA,1.52178	0.000780402	0.0015632
2	chr2:43204595:G:A	43204595	A,NA	G,NA	1,NA	-inf,NA	inf,NA	2.0129,NA	0.000776959	0.0015558
2	chr2:43900972:A:G	43900972	NA,G	NA,A	NA,1	NA,inf	NA,inf	NA,1.40926	0.000773179	0.00154796
2	chr2:43118114:A:G	43118114	G,G	A,A	1,1	-inf,-inf	inf,inf	2.41616,0.71634	0.000767715	0.001545
2	chr2:43294028:G:A	43294028	A,A	G,G	1,1	inf,inf	inf,inf	2.38857,2.58016	0.000766609	0.00153057
2	chr2:43812581:G:A	43812581	NA,A	NA,G	NA,1	NA,-inf	NA,inf	NA,1.47365	0.00076598	0.00153406
2	chr2:43071052:T:C	43071052	NA,C	NA,T	NA,1	NA,inf	NA,inf	NA,1.37159	0.000762365	0.00152629
2	chr2:43150594:G:A	43150594	A,NA	G,NA	1,NA	-inf,NA	inf,NA	1.9596,NA	0.00076219	0.00152628
2	chr2:43154468:C:G	43154468	NA,G	NA,C	NA,1	NA,inf	NA,inf	NA,1.43897	0.000753406	0.00150907
2	chr2:43548919:G:A	43548919	NA,A	NA,G	NA,1	NA,inf	NA,inf	NA,1.48966	0.000752157	0.00150013
2	chr2:43119957:A:T	43119957	T,T	A,A	1,1	-inf,-inf	inf,inf	2.48851,0.598436	0.000750858	0.00151102
2	chr2:44028321:A:G	44028321	G,NA	A,NA	1,NA	inf,NA	inf,NA	1.62766,NA	0.000750584	0.00150306
2	chr2:43842891:C:T	43842891	NA,T	NA,C	NA,1	NA,-inf	NA,inf	NA,1.4536	0.000749116	0.00150025
2	chr2:43192750:T:A	43192750	NA,A	NA,T	NA,1	NA,inf	NA,inf	NA,1.40792	0.000747544	0.0014979
2	chr2:43266040:A:G	43266040	G,NA	A,NA	1,NA	inf,NA	inf,NA	1.51041,NA	0.000745627	0.00149335
2	chr2:43273142:A:G	43273142	G,G	A,A	1,1	inf,inf	inf,inf	1.73421,2.08479	0.000741453	0.00148097
2	chr2:43577955:A:G	43577955	NA,G	NA,A	NA,1	NA,inf	NA,inf	NA,1.52742	0.000735259	0.0014648
2	chr2:43416225:T:C	43416225	NA,C	NA,T	NA,1	NA,-inf	NA,inf	NA,1.50327	0.000722661	0.00144644
2	chr2:43537919:G:A	43537919	A,NA	G,NA	1,NA	inf,NA	inf,NA	1.46264,NA	0.000720828	0.00144355
2	chr2:43171188:G:A	43171188	NA,A	NA,G	NA,1	NA,-inf	NA,inf	NA,1.47488	0.000714801	0.00143166
2	chr2:44017902:G:A	44017902	A,NA	G,NA	1,NA	inf,NA	inf,NA	1.59962,NA	0.000707513	0.00141684
2	chr2:43119031:G:A	43119031	A,A	G,G	1,1	-inf,-inf	inf,inf	2.46438,0.591279	0.000707375	0.0014235
2	chr2:43119650:A:G	43119650	G,G	A,A	1,1	-inf,-inf	inf,inf	2.46526,0.587174	0.00070371	0.00141612
2	chr2:43117414:A:G	43117414	G,G	A,A	1,1	-inf,-inf	inf,inf	2.39101,0.691154	0.000697205	0.00140307
2	chr2:43051601:C:T	43051601	NA,T	NA,C	NA,1	NA,inf	NA,inf	NA,1.39848	0.000691286	0.00138419
2	chr2:43491587:G:A	43491587	NA,A	NA,G	NA,1	NA,inf	NA,inf	NA,1.60244	0.000690739	0.0013716
2	chr2:43118484:G:A	43118484	A,A	G,G	1,1	-inf,-inf	inf,inf	2.39225,0.676675	0.000686811	0.00138215
2	chr2:43499741:A:T	43499741	NA,T	NA,A	NA,1	NA,inf	NA,inf	NA,1.60235	0.000684976	0.0013603
2	chr2:42775205:C:G	42775205	NA,G	NA,C	NA,1	NA,-inf	NA,inf	NA,1.51579	0.000683629	0.00136914
2	chr2:43493253:C:A	43493253	NA,A	NA,C	NA,1	NA,inf	NA,inf	NA,1.59902	0.000683136	0.00135649
2	chr2:43119501:T:C	43119501	C,C	T,T	1,1	-inf,-inf	inf,inf	2.44409,0.592663	0.000682822	0.00137408
2	chr2:43282958:T:C	43282958	C,C	T,T	1,1	inf,inf	inf,inf	4.87913,3.0216	0.00068258	0.00136224
2	chr2:43788789:A:T	43788789	T,T	A,A	1,1	-inf,-inf	inf,inf	3.65542,0.200258	0.000680137	0.0013622
2	chr2:43576329:T:A	43576329	NA,A	NA,T	NA,1	NA,inf	NA,inf	NA,1.48304	0.000679592	0.00135407
2	chr2:43177470:C:T	43177470	NA,T	NA,C	NA,1	NA,-inf	NA,inf	NA,1.44161	0.000677009	0.00135599
2	chr2:43119950:G:A	43119950	A,A	G,G	1,1	-inf,-inf	inf,inf	2.43169,0.602532	0.000672021	0.00135234
2	chr2:42816168:T:G	42816168	G,G	T,T	1,1	inf,-inf	inf,inf	1.9334,0.0506159	0.000671974	0.00134593
2	chr2:43299247:A:T	43299247	T,T	A,A	1,1	inf,inf	inf,inf	2.34081,2.47718	0.000670846	0.00133898
2	chr2:43334676:C:G	43334676	G,G	C,C	1,1	-inf,inf	inf,inf	0.387399,1.34526	0.000661394	0.00132313
2	chr2:43283671:C:T	43283671	NA,T	NA,C	NA,1	NA,-inf	NA,inf	NA,1.41913	0.000661157	0.00132389
2	chr2:43118476:C:T	43118476	T,T	C,C	1,1	-inf,-inf	inf,inf	2.35985,0.686446	0.000654202	0.00131651
2	chr2:43158759:A:G	43158759	NA,G	NA,A	NA,1	NA,-inf	NA,inf	NA,1.43457	0.000653552	0.00130863
2	chr2:43215950:G:C	43215950	NA,C	NA,G	NA,1	NA,-inf	NA,inf	NA,1.43958	0.000649938	0.0013018
2	chr2:43841975:GC:G	43841975	G,NA	GC,NA	1,NA	inf,NA	inf,NA	2.48486,NA	0.000646862	0.00129546
2	chr2:43118461:A:G	43118461	G,G	A,A	1,1	-inf,-inf	inf,inf	2.33012,0.710265	0.00064278	0.00129352
2	chr2:43173686:G:C	43173686	NA,C	NA,G	NA,1	NA,inf	NA,inf	NA,1.32711	0.000638946	0.00128003
2	chr2:43501330:AAAAAAAAAAG:A	43501330	A,A	AAAAAAAAAAG,AAAAAAAAAAG	1,1	inf,inf	inf,inf	1.06904,1.50067	0.000638848	0.00127203
2	chr2:43543543:CCTGA:C	43543543	NA,C	NA,CCTGA	NA,1	NA,inf	NA,inf	NA,1.33205	0.000637413	0.00127704
2	chr2:42918274:C:T	42918274	NA,T	NA,C	NA,1	NA,inf	NA,inf	NA,1.30694	0.000636963	0.00127536
2	chr2:43118549:T:C	43118549	C,C	T,T	1,1	-inf,-inf	inf,inf	2.33804,0.690328	0.000632194	0.00127221
2	chr2:43897355:T:C	43897355	NA,C	NA,T	NA,1	NA,-inf	NA,inf	NA,1.38073	0.000630642	0.00126296
2	chr2:43118534:G:A	43118534	A,A	G,G	1,1	-inf,-inf	inf,inf	2.35266,0.669434	0.000629731	0.00126725
2	chr2:42805369:G:A	42805369	A,NA	G,NA	1,NA	-inf,NA	inf,NA	1.40026,NA	0.000626626	0.00125504
2	chr2:43894458:C:T	43894458	NA,T	NA,C	NA,1	NA,-inf	NA,inf	NA,1.36428	0.000620394	0.00124305
2	chr2:42917332:T:C	42917332	NA,C	NA,T	NA,1	NA,inf	NA,inf	NA,1.29447	0.000615659	0.00123315
2	chr2:42885714:A:G	42885714	NA,G	NA,A	NA,1	NA,-inf	NA,inf	NA,1.37668	0.000615613	0.0012333
2	chr2:43746690:C:T	43746690	T,NA	C,NA	1,NA	inf,NA	inf,NA	1.17871,NA	0.000613241	0.00122815
2	chr2:43615958:C:G	43615958	NA,G	NA,C	NA,1	NA,inf	NA,inf	NA,1.30347	0.000611534	0.00122503
2	chr2:43572236:G:A	43572236	NA,A	NA,G	NA,1	NA,inf	NA,inf	NA,1.56948	0.000607956	0.00120695
2	chr2:43118146:C:A	43118146	A,A	C,C	1,1	-inf,-inf	inf,inf	2.33313,0.669398	0.000607873	0.00122325
2	chr2:43748624:A:T	43748624	NA,T	NA,A	NA,1	NA,-inf	NA,inf	NA,1.35917	0.000607265	0.00121747
2	chr2:43127404:T:A	43127404	NA,A	NA,T	NA,1	NA,inf	NA,inf	NA,1.28899	0.000605892	0.00121425
2	chr2:43521777:G:C	43521777	NA,C	NA,G	NA,1	NA,inf	NA,inf	NA,1.45748	0.000604073	0.00120274
2	chr2:43233980:C:T	43233980	T,T	C,C	1,1	inf,inf	inf,inf	5.22978,3.15121	0.000602845	0.00120235
2	chr2:43162249:C:T	43162249	NA,T	NA,C	NA,1	NA,-inf	NA,inf	NA,1.38274	0.000601725	0.00120518
2	chr2:43267727:C:CACCA	43267727	NA,CACCA	NA,C	NA,1	NA,inf	NA,inf	NA,1.47376	0.000600903	0.00119541
2	chr2:43118715:G:A	43118715	A,A	G,G	1,1	-inf,-inf	inf,inf	2.39943,0.569385	0.000599853	0.00120707
2	chr2:43242303:G:A	43242303	NA,A	NA,G	NA,1	NA,inf	NA,inf	NA,1.29043	0.000596912	0.00119572
2	chr2:43273123:T:C	43273123	C,C	T,T	1,1	inf,inf	inf,inf	4.5036,2.91747	0.00059478	0.00118662
2	chr2:43621687:CAG:C	43621687	NA,C	NA,CAG	NA,1	NA,-inf	NA,inf	NA,1.36811	0.000593821	0.00118963
2	chr2:43957532:A:G	43957532	NA,G	NA,A	NA,1	NA,-inf	NA,inf	NA,1.28531	0.000591021	0.00118478
2	chr2:43434929:G:A	43434929	A,A	G,G	1,1	inf,inf	inf,inf	1.30942,1.0311	0.000587125	0.00117208
2	chr2:43216481:T:C	43216481	NA,C	NA,T	NA,1	NA,-inf	NA,inf	NA,1.38596	0.000586083	0.00117389
2	chr2:43085497:T:C	43085497	C,NA	T,NA	1,NA	inf,NA	inf,NA	1.6123,NA	0.000582183	0.00116642
2	chr2:43042789:T:C	43042789	NA,C	NA,T	NA,1	NA,inf	NA,inf	NA,1.26767	0.000571148	0.00114392
2	chr2:43168531:C:T	43168531	NA,T	NA,C	NA,1	NA,inf	NA,inf	NA,1.26461	0.000570526	0.00114277
2	chr2:43146097:T:C	43146097	NA,C	NA,T	NA,1	NA,-inf	NA,inf	NA,1.32952	0.00056596	0.00113325
2	chr2:43882142:A:G	43882142	G,G	A,A	1,1	inf,inf	inf,inf	1.73246,0.359647	0.00056474	0.00113153
2	chr2:43130870:A:G	43130870	G,G	A,A	1,1	-inf,-inf	inf,inf	2.10397,0.843613	0.000561645	0.00112965
2	chr2:43134829:A:G	43134829	NA,G	NA,A	NA,1	NA,-inf	NA,inf	NA,1.3405	0.000560305	0.00112234
2	chr2:43218985:C:G	43218985	G,G	C,C	1,1	inf,-inf	inf,inf	0.690931,1.1702	0.000556092	0.00111274
2	chr2:43259565:C:T	43259565	T,T	C,C	1,1	inf,inf	inf,inf	1.43798,1.95899	0.000554135	0.00110724
2	chr2:43052677:G:A	43052677	A,A	G,G	1,1	-inf,inf	inf,inf	1.91804,0.438655	0.000553371	0.00110805
2	chr2:43885999:G:A	43885999	A,A	G,G	1,1	inf,inf	inf,inf	2.01622,0.0514067	0.000551105	0.00110402
2	chr2:43170481:A:G	43170481	NA,G	NA,A	NA,1	NA,inf	NA,inf	NA,1.25156	0.000550737	0.00110319
2	chr2:43496730:G:A	43496730	NA,A	NA,G	NA,1	NA,inf	NA,inf	NA,1.49557	0.000547895	0.00108812
2	chr2:43334861:T:C	43334861	C,C	T,T	1,1	inf,inf	inf,inf	1.41787,2.16569	0.000547757	0.0010939
2	chr2:44020771:A:G	44020771	G,NA	A,NA	1,NA	-inf,NA	inf,NA	1.79072,NA	0.000546903	0.0010954
2	chr2:43273665:A:G	43273665	G,G	A,A	1,1	inf,inf	inf,inf	2.03634,2.13787	0.000546807	0.00109223
2	chr2:42901263:A:C	42901263	NA,C	NA,A	NA,1	NA,inf	NA,inf	NA,1.22507	0.000541454	0.00108457
2	chr2:43115763:T:C	43115763	C,C	T,T	1,1	-inf,-inf	inf,inf	2.35811,0.565829	0.000541284	0.00108915
2	chr2:43435180:C:T	43435180	T,T	C,C	1,1	inf,inf	inf,inf	1.10507,1.24049	0.000536502	0.00107048
2	chr2:43704250:G:T	43704250	NA,T	NA,G	NA,1	NA,-inf	NA,inf	NA,1.32165	0.000535573	0.00107246
2	chr2:43358221:C:A	43358221	NA,A	NA,C	NA,1	NA,inf	NA,inf	NA,1.34051	0.000534673	0.0010661
2	chr2:43044579:T:C	43044579	C,NA	T,NA	1,NA	inf,NA	inf,NA	1.54462,NA	0.000534318	0.00107043
2	chr2:43243491:C:T	43243491	NA,T	NA,C	NA,1	NA,inf	NA,inf	NA,1.21983	0.00053239	0.00106647
2	chr2:43194081:T:G	43194081	NA,G	NA,T	NA,1	NA,inf	NA,inf	NA,1.20885	0.000531213	0.00106412
2	chr2:43115803:A:G	43115803	G,G	A,A	1,1	-inf,-inf	inf,inf	2.25819,0.64221	0.000531096	0.00106869
2	chr2:43296240:A:G	43296240	G,G	A,A	1,1	inf,inf	inf,inf	4.80897,2.85209	0.000529097	0.00105621
2	chr2:43436400:C:T	43436400	NA,T	NA,C	NA,1	NA,inf	NA,inf	NA,1.47488	0.00052787	0.00104844
2	chr2:43117910:G:C	43117910	C,C	G,G	1,1	-inf,-inf	inf,inf	2.26178,0.659451	0.000526933	0.00106032
2	chr2:43290501:T:A	43290501	NA,A	NA,T	NA,1	NA,inf	NA,inf	NA,1.4017	0.000522343	0.0010393
2	chr2:43355787:A:G	43355787	NA,G	NA,A	NA,1	NA,inf	NA,inf	NA,1.19418	0.000519309	0.00104073
2	chr2:43470321:T:G	43470321	NA,G	NA,T	NA,1	NA,inf	NA,inf	NA,1.31744	0.000517694	0.00103246
2	chr2:43300597:A:T	43300597	T,T	A,A	1,1	inf,inf	inf,inf	5.10398,2.99124	0.000514432	0.00102592
2	chr2:42847015:A:G	42847015	NA,G	NA,A	NA,1	NA,inf	NA,inf	NA,1.18084	0.00051433	0.00103007
2	chr2:43118875:G:A	43118875	A,A	G,G	1,1	-inf,-inf	inf,inf	2.28661,0.610586	0.000513562	0.00103339
2	chr2:42988331:T:C	42988331	NA,C	NA,T	NA,1	NA,inf	NA,inf	NA,1.17919	0.000513137	0.00102755
2	chr2:43538992:A:G	43538992	NA,G	NA,A	NA,1	NA,inf	NA,inf	NA,1.19875	0.000510075	0.00102182
2	chr2:43088079:A:T	43088079	T,NA	A,NA	1,NA	-inf,NA	inf,NA	1.57282,NA	0.00050679	0.00101582
2	chr2:42793927:C:G	42793927	NA,G	NA,C	NA,1	NA,-inf	NA,inf	NA,1.26124	0.000505924	0.00101365
2	chr2:43533280:C:T	43533280	T,NA	C,NA	1,NA	inf,NA	inf,NA	1.29403,NA	0.000504428	0.00101031
2	chr2:43657716:C:A	43657716	A,A	C,C	1,1	-inf,inf	inf,inf	2.77535,0.124606	0.000503325	0.00100812
2	chr2:43166166:G:A	43166166	A,A	G,G	1,1	-inf,-inf	inf,inf	0.00605737,2.39887	0.000501194	0.00100373
2	chr2:43787907:C:T	43787907	NA,T	NA,C	NA,1	NA,-inf	NA,inf	NA,1.23463	0.000499816	0.00100111
2	chr2:43713127:T:C	43713127	C,NA	T,NA	1,NA	inf,NA	inf,NA	1.4499,NA	0.00049901	0.000999545
2	chr2:43209091:G:A	43209091	NA,A	NA,G	NA,1	NA,inf	NA,inf	NA,1.20375	0.00049882	0.000997308
2	chr2:43142595:A:G	43142595	NA,G	NA,A	NA,1	NA,inf	NA,inf	NA,1.19929	0.000497577	0.000996712
2	chr2:42848870:T:C	42848870	NA,C	NA,T	NA,1	NA,-inf	NA,inf	NA,1.24372	0.000497157	0.000995999
2	chr2:43335340:A:T	43335340	T,T	A,A	1,1	inf,inf	inf,inf	1.55033,2.21871	0.00049672	0.000991966
2	chr2:42846487:C:T	42846487	NA,T	NA,C	NA,1	NA,inf	NA,inf	NA,1.16394	0.000495948	0.000993289
2	chr2:43250294:T:C	43250294	C,NA	T,NA	1,NA	inf,NA	inf,NA	1.31256,NA	0.000494524	0.000990443
2	chr2:43241497:T:C	43241497	C,C	T,T	1,1	inf,inf	inf,inf	4.86627,3.06172	0.000493861	0.000984309
2	chr2:43189344:G:A	43189344	NA,A	NA,G	NA,1	NA,inf	NA,inf	NA,1.2254	0.000493528	0.000987158
2	chr2:43303913:T:A	43303913	A,A	T,T	1,1	inf,inf	inf,inf	4.82274,2.90507	0.000491771	0.000980827
2	chr2:43618770:T:C	43618770	NA,C	NA,T	NA,1	NA,inf	NA,inf	NA,1.17717	0.000487839	0.000977296
2	chr2:43787580:T:A	43787580	A,A	T,T	1,1	-inf,-inf	inf,inf	3.47526,0.186891	0.000487541	0.000976556
2	chr2:43053464:C:T	43053464	T,T	C,C	1,1	-inf,inf	inf,inf	1.96527,0.214266	0.000487524	0.000976335
2	chr2:43116844:A:G	43116844	G,G	A,A	1,1	-inf,-inf	inf,inf	2.27325,0.588582	0.000487301	0.000980525
2	chr2:43607785:A:G	43607785	NA,G	NA,A	NA,1	NA,inf	NA,inf	NA,1.17425	0.000487181	0.000975976
2	chr2:43876928:G:A	43876928	A,NA	G,NA	1,NA	-inf,NA	inf,NA	1.81061,NA	0.000485924	0.000973314
2	chr2:43134707:T:C	43134707	NA,C	NA,T	NA,1	NA,inf	NA,inf	NA,1.13865	0.000485844	0.000973135
2	chr2:43445845:G:A	43445845	NA,A	NA,G	NA,1	NA,-inf	NA,inf	NA,1.27485	0.000485236	0.000971387
2	chr2:43340079:T:C	43340079	C,C	T,T	1,1	inf,inf	inf,inf	5.19157,2.84807	0.000484553	0.000967209
2	chr2:43136616:A:G	43136616	G,G	A,A	1,1	inf,-inf	inf,inf	1.71181,0.417619	0.000481982	0.000966037
2	chr2:43355612:T:C	43355612	NA,C	NA,T	NA,1	NA,inf	NA,inf	NA,1.21463	0.000481328	0.000961389
2	chr2:43247156:C:T	43247156	T,T	C,C	1,1	inf,inf	inf,inf	1.55426,1.98463	0.000479792	0.000958859
2	chr2:43703594:A:C	43703594	NA,C	NA,A	NA,1	NA,-inf	NA,inf	NA,1.25895	0.000477044	0.000955603
2	chr2:43015756:T:G	43015756	NA,G	NA,T	NA,1	NA,-inf	NA,inf	NA,1.22101	0.000475226	0.000951756
2	chr2:43116790:A:G	43116790	G,G	A,A	1,1	-inf,-inf	inf,inf	2.24829,0.608509	0.000473795	0.000953343
2	chr2:43845412:C:G	43845412	NA,G	NA,C	NA,1	NA,-inf	NA,inf	NA,1.1983	0.000473668	0.000948748
2	chr2:43241606:G:A	43241606	A,A	G,G	1,1	inf,inf	inf,inf	1.40064,1.79314	0.000472188	0.000944195
2	chr2:43056395:GT:G	43056395	G,G	GT,GT	1,1	-inf,inf	inf,inf	1.7654,0.460037	0.000471386	0.000944408
2	chr2:43749431:G:A	43749431	NA,A	NA,G	NA,1	NA,-inf	NA,inf	NA,1.21417	0.000469817	0.000941919
2	chr2:43887229:G:A	43887229	NA,A	NA,G	NA,1	NA,-inf	NA,inf	NA,1.20052	0.000467519	0.000936905
2	chr2:43254100:C:T	43254100	NA,T	NA,C	NA,1	NA,inf	NA,inf	NA,1.14201	0.000463185	0.000927867
2	chr2:43203991:C:T	43203991	NA,T	NA,C	NA,1	NA,inf	NA,inf	NA,1.16025	0.000462186	0.000925851
2	chr2:43359466:G:A	43359466	NA,A	NA,G	NA,1	NA,inf	NA,inf	NA,1.39559	0.000456694	0.000906571
2	chr2:43147780:T:C	43147780	NA,C	NA,T	NA,1	NA,inf	NA,inf	NA,1.14627	0.000455186	0.000911814
2	chr2:43475014:C:A	43475014	A,NA	C,NA	1,NA	-inf,NA	inf,NA	1.74223,NA	0.000454213	0.000909723
2	chr2:43700897:G:A	43700897	NA,A	NA,G	NA,1	NA,-inf	NA,inf	NA,1.22918	0.00045383	0.000909114
2	chr2:43116415:C:G	43116415	G,G	C,C	1,1	-inf,-inf	inf,inf	2.20153,0.602113	0.000451503	0.000908467
2	chr2:43188299:C:G	43188299	NA,G	NA,C	NA,1	NA,inf	NA,inf	NA,1.16926	0.000450577	0.000902083
2	chr2:42882317:G:A	42882317	NA,A	NA,G	NA,1	NA,-inf	NA,inf	NA,1.20668	0.000450055	0.000901584
2	chr2:43158762:G:A	43158762	NA,A	NA,G	NA,1	NA,inf	NA,inf	NA,1.15435	0.000449866	0.00090106
2	chr2:43146339:C:T	43146339	T,T	C,C	1,1	inf,-inf	inf,inf	0.759209,1.70291	0.000449602	0.000900647
2	chr2:43266604:A:G	43266604	NA,G	NA,A	NA,1	NA,inf	NA,inf	NA,1.30849	0.000448627	0.000892956
2	chr2:43115709:C:T	43115709	T,T	C,C	1,1	-inf,-inf	inf,inf	2.20347,0.5972	0.00044738	0.000900169
2	chr2:43042629:A:T	43042629	NA,T	NA,A	NA,1	NA,inf	NA,inf	NA,1.13337	0.000446851	0.000895134
2	chr2:43543631:G:A	43543631	NA,A	NA,G	NA,1	NA,-inf	NA,inf	NA,1.22506	0.000445983	0.000892838
2	chr2:43580117:C:T	43580117	NA,T	NA,C	NA,1	NA,inf	NA,inf	NA,1.23885	0.000445041	0.000887404
2	chr2:43618627:AC:A	43618627	NA,A	NA,AC	NA,1	NA,inf	NA,inf	NA,1.1253	0.000444934	0.000891358
2	chr2:42859282:A:G	42859282	NA,G	NA,A	NA,1	NA,-inf	NA,inf	NA,1.18105	0.000442865	0.000887582
2	chr2:43209817:G:A	43209817	NA,A	NA,G	NA,1	NA,inf	NA,inf	NA,1.12188	0.000442713	0.000886538
2	chr2:43623653:T:G	43623653	NA,G	NA,T	NA,1	NA,inf	NA,inf	NA,1.12174	0.000442479	0.000886441
2	chr2:43070435:C:T	43070435	NA,T	NA,C	NA,1	NA,inf	NA,inf	NA,1.0777	0.000441748	0.000884453
2	chr2:43282656:A:C	43282656	NA,C	NA,A	NA,1	NA,-inf	NA,inf	NA,1.21947	0.000440629	0.000882155
2	chr2:43991972:T:G	43991972	NA,G	NA,T	NA,1	NA,-inf	NA,inf	NA,1.14899	0.000438616	0.00087858
2	chr2:43141214:C:T	43141214	NA,T	NA,C	NA,1	NA,inf	NA,inf	NA,1.13218	0.000438324	0.000877556
2	chr2:43116078:C:T	43116078	T,T	C,C	1,1	-inf,-inf	inf,inf	2.1905,0.596231	0.000437802	0.000880889
2	chr2:42847293:T:C	42847293	NA,C	NA,T	NA,1	NA,inf	NA,inf	NA,1.08978	0.000437185	0.000875619
2	chr2:43205163:A:C	43205163	C,NA	A,NA	1,NA	-inf,NA	inf,NA	1.41673,NA	0.000436038	0.000873211
2	chr2:42900818:A:G	42900818	NA,G	NA,A	NA,1	NA,-inf	NA,inf	NA,1.19735	0.000433862	0.000869194
2	chr2:43146297:A:C	43146297	NA,C	NA,A	NA,1	NA,inf	NA,inf	NA,1.1213	0.000433732	0.000868808
2	chr2:43141109:A:G	43141109	NA,G	NA,A	NA,1	NA,inf	NA,inf	NA,1.12421	0.00043273	0.000866366
2	chr2:43804823:T:C	43804823	NA,C	NA,T	NA,1	NA,inf	NA,inf	NA,1.12626	0.000432705	0.000866685
2	chr2:42901827:G:A	42901827	NA,A	NA,G	NA,1	NA,inf	NA,inf	NA,1.09886	0.000432274	0.000865919
2	chr2:43891819:C:T	43891819	NA,T	NA,C	NA,1	NA,inf	NA,inf	NA,1.08562	0.000430722	0.000862573
2	chr2:43799091:G:A	43799091	NA,A	NA,G	NA,1	NA,inf	NA,inf	NA,1.09571	0.000430601	0.00086232
2	chr2:43116083:A:G	43116083	G,G	A,A	1,1	-inf,-inf	inf,inf	2.18321,0.59264	0.000430097	0.000865378
2	chr2:43296557:G:T	43296557	T,T	G,G	1,1	inf,inf	inf,inf	4.70996,2.7091	0.000428474	0.000855476
2	chr2:43602839:C:A	43602839	A,NA	C,NA	1,NA	inf,NA	inf,NA	1.20313,NA	0.000427844	0.000856959
2	chr2:43116070:C:T	43116070	T,T	C,C	1,1	-inf,-inf	inf,inf	2.18445,0.587769	0.000427542	0.000860235
2	chr2:43494499:T:C	43494499	C,NA	T,NA	1,NA	inf,NA	inf,NA	1.21791,NA	0.000426987	0.000855219
2	chr2:43057360:G:A	43057360	NA,A	NA,G	NA,1	NA,inf	NA,inf	NA,1.08782	0.000425327	0.000851905
2	chr2:43192585:A:G	43192585	NA,G	NA,A	NA,1	NA,inf	NA,inf	NA,1.08031	0.000425211	0.000851847
2	chr2:43693658:A:G	43693658	NA,G	NA,A	NA,1	NA,inf	NA,inf	NA,1.18802	0.00042486	0.000847807
2	chr2:43559062:A:G	43559062	NA,G	NA,A	NA,1	NA,inf	NA,inf	NA,1.35174	0.000424189	0.000843083
2	chr2:43115633:G:A	43115633	A,A	G,G	1,1	-inf,-inf	inf,inf	2.24926,0.530456	0.000422765	0.000850587
2	chr2:43173807:T:G	43173807	NA,G	NA,T	NA,1	NA,inf	NA,inf	NA,1.08815	0.000422026	0.000845481
2	chr2:43487389:G:C	43487389	NA,C	NA,G	NA,1	NA,inf	NA,inf	NA,1.07613	0.00042063	0.000842979
2	chr2:43141090:G:A	43141090	NA,A	NA,G	NA,1	NA,inf	NA,inf	NA,1.1062	0.000419288	0.000839461
2	chr2:43144660:G:A	43144660	A,A	G,G	1,1	inf,-inf	inf,inf	1.42914,0.996399	0.000414963	0.00083204
2	chr2:43117090:C:T	43117090	T,T	C,C	1,1	-inf,-inf	inf,inf	2.16004,0.597415	0.000414186	0.000833354
2	chr2:42843384:A:C	42843384	NA,C	NA,A	NA,1	NA,-inf	NA,inf	NA,1.14952	0.000412532	0.000826426
2	chr2:42974685:C:CA	42974685	CA,NA	C,NA	1,NA	inf,NA	inf,NA	1.42312,NA	0.00041219	0.000825776
2	chr2:43442579:AG:A	43442579	NA,A	NA,AG	NA,1	NA,inf	NA,inf	NA,1.08067	0.000411821	0.000825015
2	chr2:43497173:A:G	43497173	G,NA	A,NA	1,NA	-inf,NA	inf,NA	1.6731,NA	0.00041169	0.000824571
2	chr2:43023681:C:T	43023681	T,NA	C,NA	1,NA	-inf,NA	inf,NA	1.24124,NA	0.00041157	0.000824661
2	chr2:43117076:T:C	43117076	C,C	T,T	1,1	-inf,-inf	inf,inf	2.15081,0.604892	0.000411535	0.000828021
2	chr2:43573887:T:C	43573887	NA,C	NA,T	NA,1	NA,inf	NA,inf	NA,1.19073	0.000411419	0.000820478
2	chr2:43465676:G:A	43465676	NA,A	NA,G	NA,1	NA,-inf	NA,inf	NA,1.16577	0.000411376	0.000823922
2	chr2:43143924:G:A	43143924	NA,A	NA,G	NA,1	NA,-inf	NA,inf	NA,1.14526	0.000410773	0.000822621
2	chr2:44024559:G:A	44024559	A,NA	G,NA	1,NA	-inf,NA	inf,NA	0.768974,NA	0.000409885	0.00082103
2	chr2:43164830:A:G	43164830	NA,G	NA,A	NA,1	NA,inf	NA,inf	NA,1.08012	0.000409795	0.000820912
2	chr2:43813971:C:T	43813971	NA,T	NA,C	NA,1	NA,inf	NA,inf	NA,1.09116	0.000409325	0.000819871
2	chr2:43748949:T:G	43748949	G,G	T,T	1,1	-inf,inf	inf,inf	3.52727,0.448266	0.000407539	0.000816456
2	chr2:43513628:G:T	43513628	T,T	G,G	1,1	-inf,-inf	inf,inf	1.33259,1.59933	0.000406786	0.000814458
2	chr2:42772908:TGATA:T	42772908	NA,T	NA,TGATA	NA,1	NA,inf	NA,inf	NA,1.07939	0.0004063	0.000813749
2	chr2:43845852:C:A	43845852	NA,A	NA,C	NA,1	NA,-inf	NA,inf	NA,1.10867	0.000405518	0.000812271
2	chr2:43573349:T:C	43573349	NA,C	NA,T	NA,1	NA,inf	NA,inf	NA,1.18093	0.000404928	0.000807572
2	chr2:43545272:T:C	43545272	NA,C	NA,T	NA,1	NA,inf	NA,inf	NA,1.06801	0.000403117	0.000807592
2	chr2:43556698:G:A	43556698	A,NA	G,NA	1,NA	-inf,NA	inf,NA	1.6729,NA	0.000402725	0.000806617
2	chr2:43295724:CAG:C	43295724	C,C	CAG,CAG	1,1	inf,inf	inf,inf	4.71845,2.67099	0.000400537	0.000799738
2	chr2:43147050:G:C	43147050	NA,C	NA,G	NA,1	NA,inf	NA,inf	NA,1.07428	0.000399849	0.000800985
2	chr2:43840712:C:T	43840712	T,NA	C,NA	1,NA	inf,NA	inf,NA	2.14023,NA	0.000399577	0.00080034
2	chr2:43061460:A:G	43061460	NA,G	NA,A	NA,1	NA,-inf	NA,inf	NA,1.0929	0.00039952	0.000800141
2	chr2:43573054:G:A	43573054	NA,A	NA,G	NA,1	NA,inf	NA,inf	NA,1.17249	0.000399228	0.00079623
2	chr2:43137408:C:A	43137408	NA,A	NA,C	NA,1	NA,-inf	NA,inf	NA,1.12491	0.000399152	0.00079933
2	chr2:44025009:C:CT	44025009	NA,CT	NA,C	NA,1	NA,-inf	NA,inf	NA,1.09881	0.000398952	0.000799114
2	chr2:44002082:T:G	44002082	NA,G	NA,T	NA,1	NA,-inf	NA,inf	NA,1.09386	0.000398529	0.000798257
2	chr2:43198501:G:A	43198501	NA,A	NA,G	NA,1	NA,inf	NA,inf	NA,1.07107	0.000398079	0.000797431
2	chr2:43423716:T:C	43423716	NA,C	NA,T	NA,1	NA,inf	NA,inf	NA,1.15054	0.000397825	0.000793746
2	chr2:43702003:A:G	43702003	NA,G	NA,A	NA,1	NA,-inf	NA,inf	NA,1.09263	0.000397494	0.000796077
2	chr2:43373993:A:C	43373993	NA,C	NA,A	NA,1	NA,inf	NA,inf	NA,1.05359	0.000396223	0.000793544
2	chr2:43117037:G:A	43117037	A,A	G,G	1,1	-inf,-inf	inf,inf	2.11685,0.621915	0.000395266	0.000795272
2	chr2:43217494:ACACCT:A	43217494	NA,A	NA,ACACCT	NA,1	NA,-inf	NA,inf	NA,1.17255	0.000394057	0.000789096
2	chr2:43178054:C:G	43178054	NA,G	NA,C	NA,1	NA,inf	NA,inf	NA,1.07137	0.00039405	0.000789446
2	chr2:43442095:T:C	43442095	NA,C	NA,T	NA,1	NA,inf	NA,inf	NA,1.03946	0.000393363	0.000788336
2	chr2:43748042:C:A	43748042	A,A	C,C	1,1	-inf,inf	inf,inf	3.39541,0.575054	0.000393005	0.000787234
2	chr2:43137505:T:C	43137505	C,C	T,T	1,1	inf,inf	inf,inf	1.21847,0.908774	0.000392213	0.000784853
2	chr2:43841650:G:A	43841650	NA,A	NA,G	NA,1	NA,-inf	NA,inf	NA,1.08809	0.000391623	0.000784452
2	chr2:43843188:A:AGCTTTT	43843188	NA,AGCTTTT	NA,A	NA,1	NA,-inf	NA,inf	NA,1.1193	0.000391056	0.000783129
2	chr2:43541757:G:C	43541757	C,NA	G,NA	1,NA	inf,NA	inf,NA	1.19251,NA	0.000390174	0.000781453
2	chr2:43523227:T:C	43523227	NA,C	NA,T	NA,1	NA,-inf	NA,inf	NA,1.13519	0.000388868	0.000778857
2	chr2:43326150:G:A	43326150	NA,A	NA,G	NA,1	NA,inf	NA,inf	NA,1.0246	0.000385784	0.000773167
2	chr2:44002195:G:A	44002195	NA,A	NA,G	NA,1	NA,-inf	NA,inf	NA,1.06747	0.000380138	0.000761489
2	chr2:42869202:A:G	42869202	NA,G	NA,A	NA,1	NA,-inf	NA,inf	NA,1.1027	0.000378844	0.000758928
2	chr2:43178217:G:A	43178217	NA,A	NA,G	NA,1	NA,inf	NA,inf	NA,1.04632	0.000378761	0.000758813
2	chr2:43930512:C:T	43930512	NA,T	NA,C	NA,1	NA,inf	NA,inf	NA,1.03852	0.000378027	0.000757532
2	chr2:43132926:A:T	43132926	T,T	A,A	1,1	-inf,-inf	inf,inf	2.28479,0.532596	0.000377995	0.000760261
2	chr2:43105887:C:T	43105887	NA,T	NA,C	NA,1	NA,-inf	NA,inf	NA,1.12622	0.000377876	0.000757068
2	chr2:43058714:A:G	43058714	NA,G	NA,A	NA,1	NA,inf	NA,inf	NA,1.02453	0.000375947	0.000752922
2	chr2:43263725:C:T	43263725	T,T	C,C	1,1	inf,inf	inf,inf	4.25213,2.51776	0.000375349	0.000749731
2	chr2:43030808:T:G	43030808	G,NA	T,NA	1,NA	-inf,NA	inf,NA	1.57615,NA	0.0003752	0.000751937
2	chr2:43132136:G:C	43132136	C,C	G,G	1,1	-inf,-inf	inf,inf	1.86187,0.947606	0.000374989	0.000754175
2	chr2:43794690:T:C	43794690	NA,C	NA,T	NA,1	NA,-inf	NA,inf	NA,1.05794	0.000374788	0.000751283
2	chr2:43057294:G:A	43057294	A,A	G,G	1,1	-inf,inf	inf,inf	1.81035,0.206376	0.000374572	0.000750443
2	chr2:43328791:G:A	43328791	A,NA	G,NA	1,NA	inf,NA	inf,NA	1.16384,NA	0.000373506	0.00074812
2	chr2:43163858:C:T	43163858	T,T	C,C	1,1	inf,inf	inf,inf	1.09981,0.931659	0.000372369	0.000745322
2	chr2:43390792:C:A	43390792	A,NA	C,NA	1,NA	-inf,NA	inf,NA	1.72184,NA	0.000372275	0.000745912
2	chr2:42986004:T:C	42986004	C,NA	T,NA	1,NA	inf,NA	inf,NA	0.990903,NA	0.000371713	0.000744412
2	chr2:43079678:T:C	43079678	NA,C	NA,T	NA,1	NA,-inf	NA,inf	NA,1.03666	0.000370967	0.000743339
2	chr2:43472696:C:T	43472696	NA,T	NA,C	NA,1	NA,inf	NA,inf	NA,1.25568	0.00036913	0.000733844
2	chr2:43699834:C:T	43699834	NA,T	NA,C	NA,1	NA,inf	NA,inf	NA,0.998553	0.000369088	0.000739644
2	chr2:43407805:G:C	43407805	NA,C	NA,G	NA,1	NA,inf	NA,inf	NA,1.11647	0.000368976	0.000736163
2	chr2:42994137:A:C	42994137	NA,C	NA,A	NA,1	NA,inf	NA,inf	NA,0.994369	0.000368923	0.000738834
2	chr2:43392384:T:C	43392384	NA,C	NA,T	NA,1	NA,inf	NA,inf	NA,1.01988	0.000368568	0.000738376
2	chr2:43666726:G:A	43666726	A,NA	G,NA	1,NA	-inf,NA	inf,NA	1.69278,NA	0.000367564	0.000736413
2	chr2:43052913:A:G	43052913	G,G	A,A	1,1	-inf,-inf	inf,inf	1.88876,0.044121	0.000367321	0.000735658
2	chr2:43576232:A:T	43576232	NA,T	NA,A	NA,1	NA,inf	NA,inf	NA,0.998734	0.000366582	0.000734653
2	chr2:43170112:C:G	43170112	NA,G	NA,C	NA,1	NA,inf	NA,inf	NA,1.01333	0.000366508	0.00073409
2	chr2:42900283:A:G	42900283	NA,G	NA,A	NA,1	NA,inf	NA,inf	NA,1.00448	0.000366	0.000733168
2	chr2:42888834:A:G	42888834	NA,G	NA,A	NA,1	NA,-inf	NA,inf	NA,1.08441	0.00036556	0.000732338
2	chr2:42904969:T:C	42904969	C,C	T,T	1,1	inf,inf	inf,inf	1.31894,0.87362	0.000364849	0.000730673
2	chr2:43577526:G:T	43577526	NA,T	NA,G	NA,1	NA,inf	NA,inf	NA,1.11603	0.000363683	0.000725453
2	chr2:43970637:A:G	43970637	NA,G	NA,A	NA,1	NA,inf	NA,inf	NA,0.983204	0.000363189	0.000727525
2	chr2:43167272:C:A	43167272	NA,A	NA,C	NA,1	NA,inf	NA,inf	NA,0.999055	0.000357363	0.000716125
2	chr2:43117689:G:A	43117689	NA,A	NA,G	NA,1	NA,-inf	NA,inf	NA,1.07893	0.000356542	0.000714267
2	chr2:43361690:C:T	43361690	T,NA	C,NA	1,NA	inf,NA	inf,NA	1.14297,NA	0.000354747	0.00071058
2	chr2:43812594:C:T	43812594	T,T	C,C	1,1	-inf,-inf	inf,inf	2.99616,0.14973	0.000353613	0.000708388
2	chr2:43278076:G:A	43278076	A,A	G,G	1,1	inf,inf	inf,inf	4.75459,2.7109	0.000353583	0.000705358
2	chr2:43199917:A:G	43199917	NA,G	NA,A	NA,1	NA,inf	NA,inf	NA,1.02514	0.000353414	0.000707201
2	chr2:43178190:T:C	43178190	NA,C	NA,T	NA,1	NA,-inf	NA,inf	NA,1.05808	0.00035262	0.000706557
2	chr2:43830955:A:G	43830955	NA,G	NA,A	NA,1	NA,-inf	NA,inf	NA,1.056	0.000352008	0.00070495
2	chr2:42748937:C:T	42748937	NA,T	NA,C	NA,1	NA,-inf	NA,inf	NA,1.01331	0.000350375	0.000701874
2	chr2:43552888:C:G	43552888	NA,G	NA,C	NA,1	NA,-inf	NA,inf	NA,1.08372	0.000349201	0.000699311
2	chr2:42905144:T:A	42905144	A,A	T,T	1,1	inf,inf	inf,inf	1.95848,0.213321	0.000348448	0.000697975
2	chr2:43720204:T:C	43720204	NA,C	NA,T	NA,1	NA,inf	NA,inf	NA,0.983095	0.000347654	0.000695591
2	chr2:43203063:C:G	43203063	NA,G	NA,C	NA,1	NA,inf	NA,inf	NA,0.974389	0.000346371	0.000693683
2	chr2:43319696:C:G	43319696	G,G	C,C	1,1	inf,inf	inf,inf	1.68025,1.96359	0.000346038	0.000691198
2	chr2:43097047:A:T	43097047	NA,T	NA,A	NA,1	NA,inf	NA,inf	NA,0.954098	0.000345874	0.000692828
2	chr2:43651856:A:C	43651856	NA,C	NA,A	NA,1	NA,inf	NA,inf	NA,0.939689	0.000345568	0.000692339
2	chr2:43335091:C:T	43335091	T,T	C,C	1,1	inf,inf	inf,inf	1.41194,1.8654	0.000345426	0.000690337
2	chr2:43468903:G:A	43468903	NA,A	NA,G	NA,1	NA,-inf	NA,inf	NA,1.06147	0.000345379	0.000691767
2	chr2:43800163:G:A	43800163	A,A	G,G	1,1	-inf,-inf	inf,inf	3.23231,0.198828	0.000345302	0.000691704
2	chr2:43510301:T:C	43510301	C,NA	T,NA	1,NA	-inf,NA	inf,NA	1.57568,NA	0.000344775	0.000690572
2	chr2:43052334:A:G	43052334	G,G	A,A	1,1	-inf,inf	inf,inf	1.85607,0.00665339	0.000344607	0.000690178
2	chr2:43848596:A:G	43848596	NA,G	NA,A	NA,1	NA,-inf	NA,inf	NA,1.01093	0.000343237	0.000687554
2	chr2:43562432:G:A	43562432	A,NA	G,NA	1,NA	-inf,NA	inf,NA	1.6748,NA	0.000343056	0.000687321
2	chr2:43935661:AT:A	43935661	NA,A	NA,AT	NA,1	NA,inf	NA,inf	NA,0.982145	0.000342524	0.000686395
2	chr2:43325476:T:G	43325476	NA,G	NA,T	NA,1	NA,inf	NA,inf	NA,0.989255	0.000342394	0.000685942
2	chr2:43208004:G:A	43208004	NA,A	NA,G	NA,1	NA,-inf	NA,inf	NA,1.01904	0.000340883	0.000682836
2	chr2:43331604:C:T	43331604	T,T	C,C	1,1	inf,inf	inf,inf	1.52638,1.97333	0.000340835	0.000681083
2	chr2:43200444:T:C	43200444	NA,C	NA,T	NA,1	NA,inf	NA,inf	NA,1.00308	0.000340417	0.000681207
2	chr2:43048849:G:A	43048849	NA,A	NA,G	NA,1	NA,-inf	NA,inf	NA,1.00047	0.000340271	0.000681625
2	chr2:43376664:A:T	43376664	NA,T	NA,A	NA,1	NA,inf	NA,inf	NA,0.971733	0.000339739	0.000680624
2	chr2:43307376:T:C	43307376	NA,C	NA,T	NA,1	NA,-inf	NA,inf	NA,1.06161	0.000339586	0.000680066
2	chr2:42945042:T:G	42945042	NA,G	NA,T	NA,1	NA,inf	NA,inf	NA,0.917109	0.000339498	0.000680183
2	chr2:43942712:C:T	43942712	T,T	C,C	1,1	inf,inf	inf,inf	0.568436,1.6836	0.000339127	0.000679679
2	chr2:42748707:C:T	42748707	NA,T	NA,C	NA,1	NA,-inf	NA,inf	NA,0.991493	0.000337464	0.000676012
2	chr2:43179469:C:T	43179469	NA,T	NA,C	NA,1	NA,-inf	NA,inf	NA,1.03972	0.00033672	0.000674482
2	chr2:43595172:G:A	43595172	NA,A	NA,G	NA,1	NA,inf	NA,inf	NA,1.12019	0.000333936	0.000664892
2	chr2:43539635:C:T	43539635	T,NA	C,NA	1,NA	inf,NA	inf,NA	1.14015,NA	0.000331915	0.000664857
2	chr2:43124737:C:T	43124737	T,NA	C,NA	1,NA	-inf,NA	inf,NA	1.45332,NA	0.000330993	0.000662922
2	chr2:43882954:G:A	43882954	NA,A	NA,G	NA,1	NA,inf	NA,inf	NA,0.92504	0.00033085	0.000662763
2	chr2:43461380:T:C	43461380	NA,C	NA,T	NA,1	NA,-inf	NA,inf	NA,1.0441	0.000330796	0.000662525
2	chr2:43200353:GCTTT:G	43200353	G,G	GCTTT,GCTTT	1,1	-inf,-inf	inf,inf	0.19829,2.17525	0.000330268	0.000660886
2	chr2:43330662:T:C	43330662	NA,C	NA,T	NA,1	NA,-inf	NA,inf	NA,1.03426	0.00033018	0.00066133
2	chr2:43882957:C:A	43882957	NA,A	NA,C	NA,1	NA,inf	NA,inf	NA,0.921596	0.000328889	0.000658836
2	chr2:43047846:A:G	43047846	NA,G	NA,A	NA,1	NA,inf	NA,inf	NA,0.955567	0.000328805	0.000658675
2	chr2:42937083:T:C	42937083	NA,C	NA,T	NA,1	NA,inf	NA,inf	NA,0.906675	0.000328345	0.000657792
2	chr2:43433195:C:T	43433195	NA,T	NA,C	NA,1	NA,inf	NA,inf	NA,1.03654	0.000328307	0.000655304
2	chr2:42987198:G:A	42987198	A,NA	G,NA	1,NA	inf,NA	inf,NA	0.936148,NA	0.000328177	0.000657243
2	chr2:43321519:T:C	43321519	NA,C	NA,T	NA,1	NA,inf	NA,inf	NA,0.932357	0.000327315	0.000655971
2	chr2:44020272:T:A	44020272	A,A	T,T	1,1	-inf,inf	inf,inf	1.84642,0.705098	0.000326745	0.000654721
2	chr2:43549400:C:T	43549400	NA,T	NA,C	NA,1	NA,-inf	NA,inf	NA,1.02618	0.000325417	0.000651792
2	chr2:43590724:C:T	43590724	NA,T	NA,C	NA,1	NA,inf	NA,inf	NA,1.10306	0.000325404	0.000647956
2	chr2:43107257:G:A	43107257	NA,A	NA,G	NA,1	NA,inf	NA,inf	NA,0.939704	0.00032526	0.000651809
2	chr2:43580007:C:T	43580007	NA,T	NA,C	NA,1	NA,-inf	NA,inf	NA,1.00183	0.000324992	0.000650884
2	chr2:43403296:A:G	43403296	NA,G	NA,A	NA,1	NA,inf	NA,inf	NA,0.94579	0.000324771	0.000650645
2	chr2:43021783:C:G	43021783	G,NA	C,NA	1,NA	inf,NA	inf,NA	1.22156,NA	0.000323363	0.000647662
2	chr2:43255905:G:A	43255905	A,A	G,G	1,1	inf,inf	inf,inf	1.53957,1.71636	0.000322768	0.000645233
2	chr2:43465463:A:G	43465463	NA,G	NA,A	NA,1	NA,inf	NA,inf	NA,0.942539	0.000322704	0.000646498
2	chr2:42948722:C:T	42948722	NA,T	NA,C	NA,1	NA,inf	NA,inf	NA,0.901799	0.00032247	0.000646112
2	chr2:43553629:T:C	43553629	NA,C	NA,T	NA,1	NA,inf	NA,inf	NA,1.03538	0.000322194	0.000642734
2	chr2:43479479:A:G	43479479	NA,G	NA,A	NA,1	NA,-inf	NA,inf	NA,1.03169	0.000321995	0.000644859
2	chr2:42852483:G:A	42852483	NA,A	NA,G	NA,1	NA,inf	NA,inf	NA,0.95211	0.000320214	0.000641284
2	chr2:43128380:A:G	43128380	G,G	A,A	1,1	-inf,-inf	inf,inf	2.21434,0.139291	0.000319809	0.000643026
2	chr2:43131988:T:C	43131988	C,C	T,T	1,1	-inf,-inf	inf,inf	1.77778,0.873852	0.000319613	0.000642668
2	chr2:43185523:C:G	43185523	NA,G	NA,C	NA,1	NA,-inf	NA,inf	NA,1.00976	0.000319525	0.000640064
2	chr2:43147512:C:T	43147512	NA,T	NA,C	NA,1	NA,inf	NA,inf	NA,0.932523	0.000319457	0.00064012
2	chr2:43146109:T:C	43146109	NA,C	NA,T	NA,1	NA,inf	NA,inf	NA,0.949566	0.000317247	0.000635576
2	chr2:43757848:AAAT:A	43757848	A,A	AAAT,AAAT	1,1	-inf,inf	inf,inf	1.73331,0.928269	0.000317143	0.000635235
2	chr2:43559583:C:T	43559583	NA,T	NA,C	NA,1	NA,-inf	NA,inf	NA,0.969127	0.000316976	0.000634875
2	chr2:42773293:A:C	42773293	NA,C	NA,A	NA,1	NA,inf	NA,inf	NA,0.931503	0.00031637	0.00063367
2	chr2:43751450:T:C	43751450	NA,C	NA,T	NA,1	NA,-inf	NA,inf	NA,0.95437	0.000315482	0.000632041
2	chr2:43720531:A:G	43720531	NA,G	NA,A	NA,1	NA,-inf	NA,inf	NA,0.992247	0.000315411	0.000631787
2	chr2:43650831:G:A	43650831	NA,A	NA,G	NA,1	NA,inf	NA,inf	NA,0.945733	0.000314723	0.000630474
2	chr2:44012906:T:A	44012906	NA,A	NA,T	NA,1	NA,inf	NA,inf	NA,0.902619	0.000314713	0.000630258
2	chr2:43018874:T:A	43018874	NA,A	NA,T	NA,1	NA,inf	NA,inf	NA,0.941686	0.000312998	0.000626623
2	chr2:42870567:G:A	42870567	NA,A	NA,G	NA,1	NA,-inf	NA,inf	NA,0.99991	0.000312227	0.000625568
2	chr2:43650502:T:C	43650502	NA,C	NA,T	NA,1	NA,inf	NA,inf	NA,0.878299	0.00031043	0.000621946
2	chr2:43169618:A:G	43169618	NA,G	NA,A	NA,1	NA,inf	NA,inf	NA,0.915387	0.00030935	0.000619647
2	chr2:43375831:G:A	43375831	NA,A	NA,G	NA,1	NA,inf	NA,inf	NA,0.917731	0.000308683	0.000618438
2	chr2:44018870:A:T	44018870	T,T	A,A	1,1	-inf,inf	inf,inf	1.80013,0.722668	0.000308121	0.000617395
2	chr2:43256087:T:A	43256087	A,A	T,T	1,1	inf,inf	inf,inf	4.91518,2.68076	0.000307994	0.000614564
2	chr2:43594778:A:G	43594778	NA,G	NA,A	NA,1	NA,inf	NA,inf	NA,0.895448	0.000306971	0.000615193
2	chr2:42767331:G:T	42767331	T,NA	G,NA	1,NA	-inf,NA	inf,NA	1.1413,NA	0.000305663	0.000612411
2	chr2:43153847:C:T	43153847	NA,T	NA,C	NA,1	NA,inf	NA,inf	NA,0.927873	0.000304812	0.000610337
2	chr2:43752461:G:A	43752461	A,NA	G,NA	1,NA	-inf,NA	inf,NA	1.54233,NA	0.000304031	0.000609041
2	chr2:42911650:T:C	42911650	NA,C	NA,T	NA,1	NA,inf	NA,inf	NA,0.885707	0.000301833	0.000604687
2	chr2:42935719:G:A	42935719	NA,A	NA,G	NA,1	NA,inf	NA,inf	NA,0.859121	0.000301271	0.000603547
2	chr2:44010750:C:CAGT	44010750	NA,CAGT	NA,C	NA,1	NA,-inf	NA,inf	NA,0.92924	0.000300877	0.000602668
2	chr2:43703389:A:G	43703389	NA,G	NA,A	NA,1	NA,inf	NA,inf	NA,0.887023	0.000300831	0.000602858
2	chr2:43200041:G:A	43200041	NA,A	NA,G	NA,1	NA,inf	NA,inf	NA,0.935162	0.000300392	0.000601207
2	chr2:43328193:G:C	43328193	NA,C	NA,G	NA,1	NA,-inf	NA,inf	NA,0.938195	0.000300321	0.000601506
2	chr2:43162236:C:T	43162236	NA,T	NA,C	NA,1	NA,inf	NA,inf	NA,0.848209	0.000299866	0.000600485
2	chr2:43199588:C:T	43199588	NA,T	NA,C	NA,1	NA,inf	NA,inf	NA,0.934465	0.000299163	0.000598748
2	chr2:42738546:C:T	42738546	NA,T	NA,C	NA,1	NA,-inf	NA,inf	NA,0.912884	0.000298826	0.000598607
2	chr2:43781522:C:T	43781522	NA,T	NA,C	NA,1	NA,inf	NA,inf	NA,0.889616	0.000298506	0.000598009
2	chr2:43670441:T:C	43670441	C,C	T,T	1,1	-inf,-inf	inf,inf	1.47683,1.2854	0.000298058	0.000596885
2	chr2:43298731:C:G	43298731	NA,G	NA,C	NA,1	NA,-inf	NA,inf	NA,0.980342	0.000297065	0.000594944
2	chr2:43711851:G:A	43711851	NA,A	NA,G	NA,1	NA,inf	NA,inf	NA,0.888648	0.000296985	0.00059486
2	chr2:43369695:C:T	43369695	NA,T	NA,C	NA,1	NA,-inf	NA,inf	NA,0.984106	0.000296768	0.000594333
2	chr2:42943060:G:A	42943060	NA,A	NA,G	NA,1	NA,inf	NA,inf	NA,0.879034	0.000296671	0.000594012
2	chr2:43284414:C:T	43284414	T,T	C,C	1,1	inf,inf	inf,inf	5.23246,2.56867	0.000296105	0.00059276
2	chr2:43150800:A:G	43150800	NA,G	NA,A	NA,1	NA,-inf	NA,inf	NA,0.948112	0.000295501	0.000591852
2	chr2:42871152:C:A	42871152	NA,A	NA,C	NA,1	NA,-inf	NA,inf	NA,0.966634	0.000295355	0.000591763
2	chr2:43200412:C:T	43200412	NA,T	NA,C	NA,1	NA,inf	NA,inf	NA,0.844117	0.000294949	0.000590954
2	chr2:43749783:G:T	43749783	NA,T	NA,G	NA,1	NA,-inf	NA,inf	NA,0.958847	0.000294516	0.000589933
2	chr2:43018256:T:C	43018256	NA,C	NA,T	NA,1	NA,inf	NA,inf	NA,0.904808	0.000294379	0.000589366
2	chr2:43468398:T:C	43468398	NA,C	NA,T	NA,1	NA,inf	NA,inf	NA,0.887054	0.000294044	0.000589094
2	chr2:43540239:A:G	43540239	NA,G	NA,A	NA,1	NA,inf	NA,inf	NA,0.865249	0.000292756	0.000586704
2	chr2:43327258:T:A	43327258	A,A	T,T	1,1	inf,inf	inf,inf	1.78888,1.90515	0.000292677	0.000584857
2	chr2:42780126:C:T	42780126	NA,T	NA,C	NA,1	NA,-inf	NA,inf	NA,1.00672	0.000292519	0.000585966
2	chr2:43913509:A:G	43913509	NA,G	NA,A	NA,1	NA,-inf	NA,inf	NA,0.932666	0.000292308	0.000585651
2	chr2:43722781:G:A	43722781	NA,A	NA,G	NA,1	NA,inf	NA,inf	NA,0.881365	0.000291673	0.000583948
2	chr2:43054227:C:T	43054227	T,T	C,C	1,1	-inf,inf	inf,inf	1.66171,0.266614	0.000290611	0.000582211
2	chr2:43456875:C:T	43456875	T,T	C,C	1,1	inf,inf	inf,inf	0.661411,1.4848	0.000288458	0.00057536
2	chr2:43234236:C:T	43234236	NA,T	NA,C	NA,1	NA,inf	NA,inf	NA,0.85918	0.000288394	0.000577948
2	chr2:42946738:G:A	42946738	A,NA	G,NA	1,NA	-inf,NA	inf,NA	1.25634,NA	0.000288144	0.0005772
2	chr2:44009314:G:A	44009314	NA,A	NA,G	NA,1	NA,-inf	NA,inf	NA,0.901152	0.000287196	0.000575269
2	chr2:42808952:A:C	42808952	NA,C	NA,A	NA,1	NA,-inf	NA,inf	NA,0.924638	0.0002866	0.000574214
2	chr2:43734691:G:C	43734691	NA,C	NA,G	NA,1	NA,-inf	NA,inf	NA,0.939467	0.000285309	0.000571495
2	chr2:43896140:G:C	43896140	NA,C	NA,G	NA,1	NA,-inf	NA,inf	NA,0.918644	0.000285092	0.0005712
2	chr2:42808658:A:G	42808658	NA,G	NA,A	NA,1	NA,-inf	NA,inf	NA,0.921236	0.000285057	0.000571121
2	chr2:43406183:G:T	43406183	NA,T	NA,G	NA,1	NA,inf	NA,inf	NA,0.865712	0.000284788	0.000570549
2	chr2:43033232:G:A	43033232	NA,A	NA,G	NA,1	NA,inf	NA,inf	NA,0.870732	0.000284699	0.000570328
2	chr2:44006771:G:A	44006771	NA,A	NA,G	NA,1	NA,-inf	NA,inf	NA,0.895374	0.000284352	0.000569573
2	chr2:43451108:T:C	43451108	NA,C	NA,T	NA,1	NA,inf	NA,inf	NA,0.848715	0.000284129	0.000569414
2	chr2:43197998:G:A	43197998	NA,A	NA,G	NA,1	NA,inf	NA,inf	NA,0.854109	0.000283862	0.000568746
2	chr2:43875435:T:C	43875435	NA,C	NA,T	NA,1	NA,inf	NA,inf	NA,0.842287	0.000283761	0.000568429
2	chr2:43176386:C:A	43176386	NA,A	NA,C	NA,1	NA,inf	NA,inf	NA,0.865193	0.000283579	0.000568209
2	chr2:43196290:A:C	43196290	NA,C	NA,A	NA,1	NA,inf	NA,inf	NA,0.898951	0.000282877	0.000566172
2	chr2:43885283:C:T	43885283	T,T	C,C	1,1	inf,inf	inf,inf	1.46078,0.317376	0.000282263	0.000565578
2	chr2:43197879:C:G	43197879	NA,G	NA,C	NA,1	NA,inf	NA,inf	NA,0.896316	0.000281748	0.000563915
2	chr2:43173639:T:C	43173639	NA,C	NA,T	NA,1	NA,inf	NA,inf	NA,0.868134	0.000281011	0.000562763
2	chr2:43807984:C:G	43807984	G,G	C,C	1,1	-inf,-inf	inf,inf	2.87635,0.0745456	0.000280978	0.000562894
2	chr2:43161590:C:T	43161590	NA,T	NA,C	NA,1	NA,-inf	NA,inf	NA,0.9312	0.000279719	0.000560359
2	chr2:43780080:C:T	43780080	NA,T	NA,C	NA,1	NA,inf	NA,inf	NA,0.865528	0.000278299	0.000557467
2	chr2:43100894:G:A	43100894	A,NA	G,NA	1,NA	-inf,NA	inf,NA	1.40496,NA	0.0002782	0.000557184
2	chr2:43648238:G:T	43648238	T,NA	G,NA	1,NA	inf,NA	inf,NA	0.973774,NA	0.000277935	0.000556739
2	chr2:42870748:AT:A	42870748	NA,A	NA,AT	NA,1	NA,-inf	NA,inf	NA,0.92737	0.000277523	0.000556039
2	chr2:43901861:T:G	43901861	NA,G	NA,T	NA,1	NA,-inf	NA,inf	NA,0.899812	0.000277137	0.000555261
2	chr2:43745346:A:G	43745346	NA,G	NA,A	NA,1	NA,-inf	NA,inf	NA,0.918415	0.000276798	0.000554426
2	chr2:43617234:A:T	43617234	NA,T	NA,A	NA,1	NA,-inf	NA,inf	NA,0.901055	0.000275741	0.000552383
2	chr2:43214885:T:C	43214885	NA,C	NA,T	NA,1	NA,inf	NA,inf	NA,0.841741	0.000273731	0.00054822
2	chr2:43141936:G:T	43141936	NA,T	NA,G	NA,1	NA,inf	NA,inf	NA,0.840315	0.00027335	0.000547725
2	chr2:43534963:T:C	43534963	NA,C	NA,T	NA,1	NA,-inf	NA,inf	NA,0.879119	0.000273154	0.000547118
2	chr2:42870781:C:T	42870781	NA,T	NA,C	NA,1	NA,-inf	NA,inf	NA,0.917404	0.000273145	0.000547267
2	chr2:43358960:A:C	43358960	NA,C	NA,A	NA,1	NA,inf	NA,inf	NA,0.845025	0.000273115	0.000547162
2	chr2:43773356:C:T	43773356	T,T	C,C	1,1	-inf,inf	inf,inf	3.86219,0.0801322	0.00027244	0.000545633
2	chr2:43826106:G:C	43826106	NA,C	NA,G	NA,1	NA,-inf	NA,inf	NA,0.898925	0.000271975	0.000544704
2	chr2:43681499:C:T	43681499	NA,T	NA,C	NA,1	NA,-inf	NA,inf	NA,0.901139	0.000271961	0.000544731
2	chr2:43898920:T:C	43898920	NA,C	NA,T	NA,1	NA,-inf	NA,inf	NA,0.887361	0.000271528	0.000544023
2	chr2:42873466:T:G	42873466	NA,G	NA,T	NA,1	NA,-inf	NA,inf	NA,0.920874	0.00027083	0.000542647
2	chr2:43678796:G:A	43678796	NA,A	NA,G	NA,1	NA,inf	NA,inf	NA,0.922127	0.000270639	0.000540331
2	chr2:43426600:A:T	43426600	NA,T	NA,A	NA,1	NA,inf	NA,inf	NA,0.836289	0.000270091	0.000541109
2	chr2:43915121:T:C	43915121	NA,C	NA,T	NA,1	NA,-inf	NA,inf	NA,0.885108	0.000269988	0.000540938
2	chr2:43223762:AAT:A	43223762	A,A	AAT,AAT	1,1	inf,inf	inf,inf	1.15194,1.18181	0.000269721	0.000539523
2	chr2:42782990:AC:A	42782990	NA,A	NA,AC	NA,1	NA,-inf	NA,inf	NA,0.954057	0.000269356	0.000539571
2	chr2:43232464:C:T	43232464	NA,T	NA,C	NA,1	NA,-inf	NA,inf	NA,0.868927	0.000269011	0.000538845
2	chr2:43138067:T:A	43138067	NA,A	NA,T	NA,1	NA,inf	NA,inf	NA,0.829957	0.000268679	0.000538364
2	chr2:43916027:G:A	43916027	NA,A	NA,G	NA,1	NA,-inf	NA,inf	NA,0.8791	0.000268299	0.000537552
2	chr2:43879815:C:G	43879815	NA,G	NA,C	NA,1	NA,inf	NA,inf	NA,0.825732	0.000267699	0.000536186
2	chr2:43600132:G:C	43600132	NA,C	NA,G	NA,1	NA,-inf	NA,inf	NA,0.86407	0.000267614	0.000536022
2	chr2:42988201:G:C	42988201	NA,C	NA,G	NA,1	NA,-inf	NA,inf	NA,0.883442	0.000267495	0.000535786
2	chr2:43896620:G:A	43896620	A,A	G,G	1,1	inf,inf	inf,inf	1.29785,0.927507	0.000267434	0.000535952
2	chr2:43347242:A:G	43347242	NA,G	NA,A	NA,1	NA,inf	NA,inf	NA,0.832588	0.000267386	0.000535679
2	chr2:43104377:A:G	43104377	NA,G	NA,A	NA,1	NA,-inf	NA,inf	NA,0.871461	0.000267114	0.000535178
2	chr2:43253178:G:A	43253178	A,A	G,G	1,1	-inf,-inf	inf,inf	1.26392,1.81459	0.000266185	0.000532595
2	chr2:43221340:A:T	43221340	T,T	A,A	1,1	-inf,-inf	inf,inf	2.41636,0.47832	0.000265751	0.000532377
2	chr2:43839156:G:A	43839156	NA,A	NA,G	NA,1	NA,inf	NA,inf	NA,0.82749	0.000265597	0.000532022
2	chr2:42923783:T:C	42923783	C,C	T,T	1,1	inf,inf	inf,inf	0.62223,1.39672	0.000263938	0.000528619
2	chr2:43169285:G:A	43169285	NA,A	NA,G	NA,1	NA,inf	NA,inf	NA,0.827463	0.000263696	0.000528118
2	chr2:43064195:C:T	43064195	NA,T	NA,C	NA,1	NA,inf	NA,inf	NA,0.809237	0.000263687	0.000528289
2	chr2:43577265:A:G	43577265	NA,G	NA,A	NA,1	NA,inf	NA,inf	NA,0.798212	0.000262707	0.000526408
2	chr2:43824148:T:C	43824148	NA,C	NA,T	NA,1	NA,inf	NA,inf	NA,0.795766	0.000262496	0.000525758
2	chr2:43819773:C:T	43819773	NA,T	NA,C	NA,1	NA,inf	NA,inf	NA,0.814641	0.000262433	0.000525653
2	chr2:43077871:A:T	43077871	NA,T	NA,A	NA,1	NA,-inf	NA,inf	NA,0.831995	0.00026221	0.000525377
2	chr2:43880726:C:T	43880726	T,NA	C,NA	1,NA	-inf,NA	inf,NA	1.43491,NA	0.000261901	0.000524657
2	chr2:43816254:G:A	43816254	A,A	G,G	1,1	inf,-inf	inf,inf	0.284608,1.52998	0.000261805	0.000524628
2	chr2:43905121:C:T	43905121	NA,T	NA,C	NA,1	NA,-inf	NA,inf	NA,0.862836	0.000261223	0.000523379
2	chr2:43864490:A:G	43864490	NA,G	NA,A	NA,1	NA,inf	NA,inf	NA,0.815393	0.000260904	0.000522741
2	chr2:43899580:T:C	43899580	NA,C	NA,T	NA,1	NA,-inf	NA,inf	NA,0.861784	0.000260525	0.000521973
2	chr2:43360052:T:G	43360052	NA,G	NA,T	NA,1	NA,inf	NA,inf	NA,0.820711	0.000259821	0.000520464
2	chr2:43924726:A:G	43924726	NA,G	NA,A	NA,1	NA,-inf	NA,inf	NA,0.860208	0.0002596	0.000520115
2	chr2:43954212:C:T	43954212	T,T	C,C	1,1	-inf,-inf	inf,inf	2.12474,0.54243	0.00025958	0.000520141
2	chr2:43201740:T:G	43201740	NA,G	NA,T	NA,1	NA,inf	NA,inf	NA,0.801853	0.000259466	0.000519847
2	chr2:43155642:GC:G	43155642	NA,G	NA,GC	NA,1	NA,inf	NA,inf	NA,0.829104	0.000259068	0.00051877
2	chr2:43260347:C:A	43260347	A,A	C,C	1,1	inf,inf	inf,inf	1.55783,1.58729	0.000258741	0.00051737
2	chr2:43389938:A:G	43389938	NA,G	NA,A	NA,1	NA,inf	NA,inf	NA,0.793938	0.000258564	0.000518176
2	chr2:43140478:C:A	43140478	NA,A	NA,C	NA,1	NA,inf	NA,inf	NA,0.806399	0.000258415	0.000517798
2	chr2:43587223:C:T	43587223	NA,T	NA,C	NA,1	NA,inf	NA,inf	NA,0.791995	0.000258274	0.000517591
2	chr2:42887048:T:G	42887048	NA,G	NA,T	NA,1	NA,-inf	NA,inf	NA,0.857125	0.000257702	0.000516328
2	chr2:43055552:C:T	43055552	NA,T	NA,C	NA,1	NA,inf	NA,inf	NA,0.811662	0.000257519	0.000515909
2	chr2:43617939:C:G	43617939	NA,G	NA,C	NA,1	NA,inf	NA,inf	NA,0.823463	0.000257319	0.000515419
2	chr2:43055081:G:A	43055081	NA,A	NA,G	NA,1	NA,-inf	NA,inf	NA,0.855195	0.000257132	0.000515068
2	chr2:43555005:G:A	43555005	NA,A	NA,G	NA,1	NA,-inf	NA,inf	NA,0.863256	0.000256579	0.000513841
2	chr2:43779988:G:A	43779988	A,A	G,G	1,1	-inf,inf	inf,inf	3.9228,0.0304296	0.000256346	0.000513432
2	chr2:42920851:C:G	42920851	G,G	C,C	1,1	-inf,-inf	inf,inf	0.721115,1.74208	0.000256338	0.000513348
2	chr2:43756218:TAATGAG:T	43756218	NA,T	NA,TAATGAG	NA,1	NA,-inf	NA,inf	NA,0.819921	0.000256034	0.000513332
2	chr2:43824629:G:A	43824629	NA,A	NA,G	NA,1	NA,inf	NA,inf	NA,0.804827	0.000255992	0.000512783
2	chr2:43904655:T:C	43904655	NA,C	NA,T	NA,1	NA,-inf	NA,inf	NA,0.849308	0.000255301	0.000511508
2	chr2:43852914:C:T	43852914	NA,T	NA,C	NA,1	NA,inf	NA,inf	NA,0.783214	0.000254583	0.000510107
2	chr2:43168216:C:T	43168216	NA,T	NA,C	NA,1	NA,inf	NA,inf	NA,0.802183	0.000254583	0.00050987
2	chr2:43145312:C:T	43145312	NA,T	NA,C	NA,1	NA,inf	NA,inf	NA,0.796926	0.000254521	0.00051
2	chr2:42923784:G:A	42923784	A,A	G,G	1,1	inf,inf	inf,inf	0.562332,1.43429	0.000254432	0.000509676
2	chr2:43087149:G:C	43087149	NA,C	NA,G	NA,1	NA,inf	NA,inf	NA,0.756735	0.000254403	0.000509523
2	chr2:43826809:T:C	43826809	NA,C	NA,T	NA,1	NA,inf	NA,inf	NA,0.776593	0.000254282	0.00050931
2	chr2:42934633:G:A	42934633	NA,A	NA,G	NA,1	NA,inf	NA,inf	NA,0.756877	0.000254213	0.00050928
2	chr2:43334850:C:T	43334850	T,T	C,C	1,1	inf,inf	inf,inf	1.48178,1.73705	0.000253878	0.000507461
2	chr2:43527710:T:C	43527710	NA,C	NA,T	NA,1	NA,inf	NA,inf	NA,0.78649	0.000253709	0.000508274
2	chr2:42803558:G:A	42803558	NA,A	NA,G	NA,1	NA,inf	NA,inf	NA,0.784968	0.000253574	0.000507964
2	chr2:44009402:A:T	44009402	NA,T	NA,A	NA,1	NA,-inf	NA,inf	NA,0.834127	0.000253368	0.000507569
2	chr2:43906156:T:C	43906156	NA,C	NA,T	NA,1	NA,-inf	NA,inf	NA,0.841744	0.000252866	0.000506621
2	chr2:43816482:C:T	43816482	NA,T	NA,C	NA,1	NA,-inf	NA,inf	NA,0.852112	0.000252582	0.000505977
2	chr2:42894527:C:T	42894527	NA,T	NA,C	NA,1	NA,inf	NA,inf	NA,0.783464	0.000252322	0.000505349
2	chr2:43997012:C:T	43997012	NA,T	NA,C	NA,1	NA,-inf	NA,inf	NA,0.823743	0.000252317	0.000505418
2	chr2:43390646:A:G	43390646	NA,G	NA,A	NA,1	NA,inf	NA,inf	NA,0.829516	0.000252304	0.000504869
2	chr2:43094278:G:A	43094278	NA,A	NA,G	NA,1	NA,-inf	NA,inf	NA,0.874083	0.000252235	0.000505322
2	chr2:43138394:A:C	43138394	NA,C	NA,A	NA,1	NA,-inf	NA,inf	NA,0.834013	0.000252056	0.000504835
2	chr2:43895717:A:C	43895717	NA,C	NA,A	NA,1	NA,-inf	NA,inf	NA,0.839842	0.000251549	0.000503996
2	chr2:43057770:A:G	43057770	NA,G	NA,A	NA,1	NA,inf	NA,inf	NA,0.793706	0.000251542	0.000503854
2	chr2:43725400:A:G	43725400	NA,G	NA,A	NA,1	NA,-inf	NA,inf	NA,0.859372	0.000251372	0.000503536
2	chr2:43231956:T:TGTCTTTGTCCTCAGTTTCCC	43231956	NA,TGTCTTTGTCCTCAGTTTCCC	NA,T	NA,1	NA,-inf	NA,inf	NA,0.870232	0.000251007	0.000502724
2	chr2:43065058:A:C	43065058	NA,C	NA,A	NA,1	NA,inf	NA,inf	NA,0.776972	0.000250016	0.000500896
2	chr2:42932934:G:A	42932934	NA,A	NA,G	NA,1	NA,inf	NA,inf	NA,0.765115	0.000249521	0.000499636
2	chr2:43889567:GCC:G	43889567	NA,G	NA,GCC	NA,1	NA,-inf	NA,inf	NA,0.833192	0.000249512	0.000499918
2	chr2:43047588:G:A	43047588	NA,A	NA,G	NA,1	NA,inf	NA,inf	NA,0.791213	0.000249217	0.000499263
2	chr2:43155258:C:A	43155258	NA,A	NA,C	NA,1	NA,-inf	NA,inf	NA,0.840807	0.000249209	0.000499183
2	chr2:43906379:A:G	43906379	NA,G	NA,A	NA,1	NA,-inf	NA,inf	NA,0.83312	0.000249012	0.000498913
2	chr2:43622144:A:T	43622144	NA,T	NA,A	NA,1	NA,inf	NA,inf	NA,0.770175	0.000248407	0.000497819
2	chr2:43162244:A:C	43162244	NA,C	NA,A	NA,1	NA,inf	NA,inf	NA,0.739014	0.000248201	0.000497024
2	chr2:43034764:G:T	43034764	NA,T	NA,G	NA,1	NA,inf	NA,inf	NA,0.764063	0.000247982	0.000496525
2	chr2:43150107:A:G	43150107	NA,G	NA,A	NA,1	NA,-inf	NA,inf	NA,0.834975	0.00024789	0.000496491
2	chr2:43860220:TCTCA:T	43860220	NA,T	NA,TCTCA	NA,1	NA,inf	NA,inf	NA,0.786428	0.000247495	0.00049577
2	chr2:43762088:T:C	43762088	NA,C	NA,T	NA,1	NA,-inf	NA,inf	NA,0.845444	0.000247046	0.000494873
2	chr2:43761962:C:CT	43761962	NA,CT	NA,C	NA,1	NA,-inf	NA,inf	NA,0.843066	0.000246122	0.000493022
2	chr2:43907374:G:A	43907374	NA,A	NA,G	NA,1	NA,-inf	NA,inf	NA,0.823932	0.000245446	0.000491768
2	chr2:43381861:G:C	43381861	NA,C	NA,G	NA,1	NA,inf	NA,inf	NA,0.757391	0.000245343	0.0004916
2	chr2:43138509:C:T	43138509	NA,T	NA,C	NA,1	NA,inf	NA,inf	NA,0.774691	0.000245317	0.000491552
2	chr2:43043148:A:G	43043148	G,G	A,A	1,1	-inf,-inf	inf,inf	1.72641,0.0442456	0.000245059	0.000491004
2	chr2:42873671:T:C	42873671	NA,C	NA,T	NA,1	NA,-inf	NA,inf	NA,0.857074	0.000244967	0.000490823
2	chr2:43183089:C:T	43183089	NA,T	NA,C	NA,1	NA,inf	NA,inf	NA,0.783006	0.000244959	0.000490656
2	chr2:43059472:G:T	43059472	T,T	G,G	1,1	-inf,inf	inf,inf	0.757897,1.43566	0.000244774	0.000490197
2	chr2:43898388:T:A	43898388	NA,A	NA,T	NA,1	NA,-inf	NA,inf	NA,0.821826	0.000244672	0.000490216
2	chr2:43893360:T:C	43893360	NA,C	NA,T	NA,1	NA,-inf	NA,inf	NA,0.821624	0.000244606	0.000490085
2	chr2:43147883:C:A	43147883	A,A	C,C	1,1	inf,-inf	inf,inf	0.296181,1.80582	0.000244295	0.000489341
2	chr2:43762225:TACATG:T	43762225	NA,T	NA,TACATG	NA,1	NA,inf	NA,inf	NA,0.794039	0.000244276	0.000489287
2	chr2:43958579:T:C	43958579	C,C	T,T	1,1	-inf,inf	inf,inf	1.97197,0.214934	0.00024349	0.000487862
2	chr2:43042582:T:TC	43042582	NA,TC	NA,T	NA,1	NA,-inf	NA,inf	NA,0.785991	0.000243154	0.000487166
2	chr2:43618667:CAGCA:C	43618667	NA,C	NA,CAGCA	NA,1	NA,inf	NA,inf	NA,0.788392	0.000243137	0.000487018
2	chr2:42925949:C:T	42925949	NA,T	NA,C	NA,1	NA,inf	NA,inf	NA,0.735049	0.000242918	0.000486648
2	chr2:43260787:C:G	43260787	NA,G	NA,C	NA,1	NA,-inf	NA,inf	NA,0.840449	0.000242551	0.00048584
2	chr2:42873675:A:G	42873675	NA,G	NA,A	NA,1	NA,-inf	NA,inf	NA,0.85038	0.000242429	0.000485737
2	chr2:42892160:A:T	42892160	NA,T	NA,A	NA,1	NA,inf	NA,inf	NA,0.756121	0.00024234	0.000485366
2	chr2:43169929:T:C	43169929	NA,C	NA,T	NA,1	NA,-inf	NA,inf	NA,0.810166	0.000242141	0.000484984
2	chr2:43758299:C:A	43758299	NA,A	NA,C	NA,1	NA,-inf	NA,inf	NA,0.832337	0.000241935	0.000484632
2	chr2:43311038:T:C	43311038	NA,C	NA,T	NA,1	NA,-inf	NA,inf	NA,0.819026	0.000241921	0.000484501
2	chr2:43651362:C:T	43651362	NA,T	NA,C	NA,1	NA,-inf	NA,inf	NA,0.82772	0.000241682	0.000484247
2	chr2:43776960:T:G	43776960	G,G	T,T	1,1	-inf,-inf	inf,inf	2.80634,0.061913	0.000241498	0.000483813
2	chr2:43755498:C:A	43755498	NA,A	NA,C	NA,1	NA,-inf	NA,inf	NA,0.830525	0.000241459	0.00048368
2	chr2:43786659:C:T	43786659	NA,T	NA,C	NA,1	NA,inf	NA,inf	NA,0.775828	0.000241109	0.000482986
2	chr2:43756362:G:A	43756362	NA,A	NA,G	NA,1	NA,-inf	NA,inf	NA,0.829744	0.000241075	0.000482911
2	chr2:43472323:A:C	43472323	NA,C	NA,A	NA,1	NA,-inf	NA,inf	NA,0.838325	0.000241037	0.000482761
2	chr2:43259639:C:T	43259639	NA,T	NA,C	NA,1	NA,-inf	NA,inf	NA,0.835681	0.000240772	0.000482277
2	chr2:43761221:G:A	43761221	NA,A	NA,G	NA,1	NA,-inf	NA,inf	NA,0.828845	0.000240601	0.00048196
2	chr2:42953935:G:A	42953935	NA,A	NA,G	NA,1	NA,inf	NA,inf	NA,0.766409	0.00024049	0.000481669
2	chr2:43229595:A:G	43229595	G,G	A,A	1,1	inf,inf	inf,inf	5.1523,2.4956	0.000240366	0.000479957
2	chr2:43085021:T:G	43085021	NA,G	NA,T	NA,1	NA,-inf	NA,inf	NA,0.818266	0.000240311	0.000481511
2	chr2:43031627:C:T	43031627	NA,T	NA,C	NA,1	NA,inf	NA,inf	NA,0.742805	0.000239546	0.000479649
2	chr2:43913459:TGTTCA:T	43913459	NA,T	NA,TGTTCA	NA,1	NA,-inf	NA,inf	NA,0.80071	0.000239201	0.000479194
2	chr2:42921031:T:C	42921031	NA,C	NA,T	NA,1	NA,inf	NA,inf	NA,0.717838	0.000238436	0.00047769
2	chr2:43035280:A:T	43035280	NA,T	NA,A	NA,1	NA,inf	NA,inf	NA,0.739734	0.000238263	0.000477071
2	chr2:43044776:T:C	43044776	NA,C	NA,T	NA,1	NA,-inf	NA,inf	NA,0.803764	0.000237816	0.000476357
2	chr2:43527561:G:A	43527561	NA,A	NA,G	NA,1	NA,inf	NA,inf	NA,0.740538	0.000236939	0.000474771
2	chr2:43658541:T:C	43658541	NA,C	NA,T	NA,1	NA,inf	NA,inf	NA,0.732653	0.00023653	0.000473866
2	chr2:43758442:G:A	43758442	NA,A	NA,G	NA,1	NA,-inf	NA,inf	NA,0.817207	0.00023631	0.000473368
2	chr2:43761006:G:GTA	43761006	NA,GTA	NA,G	NA,1	NA,-inf	NA,inf	NA,0.816065	0.000235843	0.000472432
2	chr2:43136854:T:G	43136854	G,G	T,T	1,1	inf,-inf	inf,inf	1.43215,0.916341	0.000235203	0.000471192
2	chr2:43296327:G:C	43296327	C,C	G,G	1,1	inf,inf	inf,inf	4.98473,2.4378	0.000235133	0.000469445
2	chr2:43535879:G:T	43535879	NA,T	NA,G	NA,1	NA,-inf	NA,inf	NA,0.802118	0.000235072	0.000470855
2	chr2:42921957:A:G	42921957	G,G	A,A	1,1	-inf,inf	inf,inf	0.701718,1.48885	0.000235064	0.000470939
2	chr2:42984484:G:A	42984484	NA,A	NA,G	NA,1	NA,inf	NA,inf	NA,0.723035	0.00023484	0.000470449
2	chr2:43724382:A:G	43724382	NA,G	NA,A	NA,1	NA,-inf	NA,inf	NA,0.815461	0.000234725	0.000470193
2	chr2:42919281:T:C	42919281	NA,C	NA,T	NA,1	NA,inf	NA,inf	NA,0.737999	0.000234717	0.000470154
2	chr2:43048232:C:T	43048232	T,NA	C,NA	1,NA	inf,NA	inf,NA	1.12211,NA	0.000234472	0.000469774
2	chr2:42948644:C:T	42948644	NA,T	NA,C	NA,1	NA,inf	NA,inf	NA,0.752192	0.00023424	0.00046922
2	chr2:42892112:G:C	42892112	NA,C	NA,G	NA,1	NA,-inf	NA,inf	NA,0.790169	0.000234086	0.000468918
2	chr2:43880156:T:C	43880156	C,NA	T,NA	1,NA	-inf,NA	inf,NA	1.37429,NA	0.000233941	0.000468652
2	chr2:44010758:T:C	44010758	NA,C	NA,T	NA,1	NA,-inf	NA,inf	NA,0.774308	0.000233835	0.000468399
2	chr2:44019622:A:G	44019622	G,G	A,A	1,1	-inf,inf	inf,inf	1.72607,0.63464	0.000233341	0.000467563
2	chr2:43332783:A:C	43332783	NA,C	NA,A	NA,1	NA,inf	NA,inf	NA,0.729967	0.000233258	0.000467395
2	chr2:43760061:G:A	43760061	NA,A	NA,G	NA,1	NA,-inf	NA,inf	NA,0.808321	0.000233141	0.00046704
2	chr2:42749707:A:T	42749707	T,NA	A,NA	1,NA	inf,NA	inf,NA	0.849132,NA	0.000232872	0.000466505
2	chr2:43392216:T:C	43392216	C,C	T,T	1,1	inf,inf	inf,inf	0.858908,1.18001	0.000232846	0.000464579
2	chr2:43148191:T:C	43148191	NA,C	NA,T	NA,1	NA,inf	NA,inf	NA,0.761595	0.000232509	0.000465336
2	chr2:43437723:G:A	43437723	NA,A	NA,G	NA,1	NA,-inf	NA,inf	NA,0.786157	0.000232421	0.000465504
2	chr2:43055719:C:T	43055719	NA,T	NA,C	NA,1	NA,inf	NA,inf	NA,0.729187	0.000232209	0.000465177
2	chr2:43324754:A:G	43324754	NA,G	NA,A	NA,1	NA,-inf	NA,inf	NA,0.839708	0.000231886	0.000464358
2	chr2:43289191:T:C	43289191	C,C	T,T	1,1	-inf,-inf	inf,inf	1.92626,1.68468	0.000231818	0.000463658
2	chr2:43056910:C:T	43056910	T,NA	C,NA	1,NA	inf,NA	inf,NA	1.10479,NA	0.0002318	0.000464428
2	chr2:43055737:A:G	43055737	G,G	A,A	1,1	-inf,inf	inf,inf	1.63594,0.075486	0.000231702	0.000464213
2	chr2:42819888:C:T	42819888	T,T	C,C	1,1	inf,-inf	inf,inf	1.47075,0.372842	0.00023143	0.000463578
2	chr2:43594321:T:C	43594321	NA,C	NA,T	NA,1	NA,inf	NA,inf	NA,0.752918	0.000231302	0.000463406
2	chr2:43450242:A:C	43450242	NA,C	NA,A	NA,1	NA,-inf	NA,inf	NA,0.769078	0.000230984	0.000462639
2	chr2:43842258:C:A	43842258	NA,A	NA,C	NA,1	NA,inf	NA,inf	NA,0.740717	0.000230609	0.000461937
2	chr2:43760512:A:G	43760512	NA,G	NA,A	NA,1	NA,-inf	NA,inf	NA,0.801609	0.000230575	0.000461879
2	chr2:43711135:C:T	43711135	T,NA	C,NA	1,NA	-inf,NA	inf,NA	1.33638,NA	0.000230512	0.0004619
2	chr2:43760510:A:C	43760510	NA,C	NA,A	NA,1	NA,-inf	NA,inf	NA,0.801169	0.000230504	0.000461738
2	chr2:42958077:T:A	42958077	NA,A	NA,T	NA,1	NA,inf	NA,inf	NA,0.744134	0.000230357	0.000461442
2	chr2:43056900:A:C	43056900	C,NA	A,NA	1,NA	inf,NA	inf,NA	1.10034,NA	0.000230184	0.000461191
2	chr2:43175898:T:G	43175898	NA,G	NA,T	NA,1	NA,inf	NA,inf	NA,0.746127	0.000229535	0.000459777
2	chr2:43619292:A:G	43619292	NA,G	NA,A	NA,1	NA,inf	NA,inf	NA,0.731089	0.000229348	0.000459466
2	chr2:43104241:C:T	43104241	T,NA	C,NA	1,NA	inf,NA	inf,NA	1.43135,NA	0.000228573	0.000457994
2	chr2:43676385:C:T	43676385	NA,T	NA,C	NA,1	NA,inf	NA,inf	NA,0.813601	0.0002284	0.000456149
2	chr2:43284424:C:G	43284424	NA,G	NA,C	NA,1	NA,inf	NA,inf	NA,0.717441	0.000228372	0.000457655
2	chr2:43583228:C:T	43583228	NA,T	NA,C	NA,1	NA,-inf	NA,inf	NA,0.793233	0.000227985	0.000456629
2	chr2:43473452:C:A	43473452	NA,A	NA,C	NA,1	NA,inf	NA,inf	NA,0.716996	0.000227831	0.000456522
2	chr2:43880562:T:C	43880562	C,C	T,T	1,1	inf,inf	inf,inf	0.525881,1.34865	0.000227695	0.000456208
2	chr2:43899793:T:A	43899793	NA,A	NA,T	NA,1	NA,-inf	NA,inf	NA,0.776112	0.000227681	0.000456173
2	chr2:43029840:G:A	43029840	NA,A	NA,G	NA,1	NA,inf	NA,inf	NA,0.687589	0.000227185	0.00045492
2	chr2:43044510:T:C	43044510	C,C	T,T	1,1	-inf,-inf	inf,inf	1.65692,0.163734	0.000227156	0.000455155
2	chr2:43738306:C:T	43738306	NA,T	NA,C	NA,1	NA,-inf	NA,inf	NA,0.791901	0.000226971	0.000454665
2	chr2:43690562:T:G	43690562	NA,G	NA,T	NA,1	NA,inf	NA,inf	NA,0.805648	0.000226829	0.000453051
2	chr2:43706997:A:C	43706997	NA,C	NA,A	NA,1	NA,-inf	NA,inf	NA,0.77145	0.000226539	0.000453749
2	chr2:42888612:A:AG	42888612	NA,AG	NA,A	NA,1	NA,inf	NA,inf	NA,0.718404	0.000226419	0.000453444
2	chr2:43727870:C:G	43727870	NA,G	NA,C	NA,1	NA,-inf	NA,inf	NA,0.791261	0.000226161	0.000453035
2	chr2:43092017:C:T	43092017	NA,T	NA,C	NA,1	NA,inf	NA,inf	NA,0.778212	0.000226106	0.000452949
2	chr2:43718644:G:A	43718644	NA,A	NA,G	NA,1	NA,-inf	NA,inf	NA,0.764419	0.000226087	0.000452867
2	chr2:42958921:G:A	42958921	NA,A	NA,G	NA,1	NA,-inf	NA,inf	NA,0.762267	0.000225668	0.000452061
2	chr2:43727816:T:C	43727816	NA,C	NA,T	NA,1	NA,-inf	NA,inf	NA,0.789476	0.000225535	0.000451781
2	chr2:43728644:C:G	43728644	NA,G	NA,C	NA,1	NA,-inf	NA,inf	NA,0.78957	0.000225531	0.000451773
2	chr2:43727871:T:C	43727871	NA,C	NA,T	NA,1	NA,-inf	NA,inf	NA,0.788979	0.000225369	0.000451448
2	chr2:43854759:C:A	43854759	NA,A	NA,C	NA,1	NA,inf	NA,inf	NA,0.710409	0.000225271	0.000451374
2	chr2:43274831:C:T	43274831	T,T	C,C	1,1	-inf,-inf	inf,inf	3.93639,1.20053	0.000224774	0.000449656
2	chr2:43389689:A:G	43389689	NA,G	NA,A	NA,1	NA,-inf	NA,inf	NA,0.756833	0.00022476	0.000450203
2	chr2:43291175:C:T	43291175	NA,T	NA,C	NA,1	NA,inf	NA,inf	NA,0.705664	0.000224533	0.000449762
2	chr2:43052385:G:A	43052385	NA,A	NA,G	NA,1	NA,inf	NA,inf	NA,0.717501	0.000224428	0.000449433
2	chr2:43868897:C:G	43868897	NA,G	NA,C	NA,1	NA,-inf	NA,inf	NA,0.754399	0.000224406	0.000449749
2	chr2:43459910:G:A	43459910	NA,A	NA,G	NA,1	NA,-inf	NA,inf	NA,0.771895	0.000224261	0.000449208
2	chr2:42770976:C:A	42770976	NA,A	NA,C	NA,1	NA,inf	NA,inf	NA,0.72639	0.000223999	0.000448623
2	chr2:42898130:A:G	42898130	NA,G	NA,A	NA,1	NA,-inf	NA,inf	NA,0.766587	0.000223653	0.000448107
2	chr2:43589825:G:A	43589825	NA,A	NA,G	NA,1	NA,inf	NA,inf	NA,0.850665	0.000223577	0.000445735
2	chr2:43290172:C:T	43290172	T,NA	C,NA	1,NA	-inf,NA	inf,NA	1.43223,NA	0.000223552	0.000447919
2	chr2:43162373:A:C	43162373	NA,C	NA,A	NA,1	NA,inf	NA,inf	NA,0.675771	0.000223523	0.000447619
2	chr2:43660183:GA:G	43660183	NA,G	NA,GA	NA,1	NA,inf	NA,inf	NA,0.750891	0.00022329	0.000446343
2	chr2:43761700:A:C	43761700	NA,C	NA,A	NA,1	NA,-inf	NA,inf	NA,0.779138	0.000222727	0.00044616
2	chr2:43029878:G:A	43029878	NA,A	NA,G	NA,1	NA,inf	NA,inf	NA,0.675292	0.000222654	0.00044585
2	chr2:42831465:G:A	42831465	NA,A	NA,G	NA,1	NA,inf	NA,inf	NA,0.703453	0.000222484	0.000445686
2	chr2:43373849:G:A	43373849	NA,A	NA,G	NA,1	NA,inf	NA,inf	NA,0.703159	0.00022242	0.000445733
2	chr2:42829868:C:T	42829868	NA,T	NA,C	NA,1	NA,inf	NA,inf	NA,0.70324	0.000222407	0.000445531
2	chr2:43327833:C:A	43327833	A,A	C,C	1,1	inf,inf	inf,inf	1.9022,1.81601	0.00022239	0.000444463
2	chr2:43671714:A:G	43671714	NA,G	NA,A	NA,1	NA,-inf	NA,inf	NA,0.781619	0.000222273	0.00044519
2	chr2:43128537:G:T	43128537	NA,T	NA,G	NA,1	NA,-inf	NA,inf	NA,0.782751	0.000221975	0.000445064
2	chr2:43673159:C:T	43673159	NA,T	NA,C	NA,1	NA,inf	NA,inf	NA,0.778646	0.000221563	0.000442604
2	chr2:43753538:T:C	43753538	NA,C	NA,T	NA,1	NA,-inf	NA,inf	NA,0.775186	0.000221273	0.000443251
2	chr2:43212193:T:C	43212193	C,C	T,T	1,1	inf,-inf	inf,inf	0.616191,0.771417	0.000221221	0.000443171
2	chr2:43125749:A:T	43125749	T,T	A,A	1,1	-inf,-inf	inf,inf	2.16324,0.315609	0.000220697	0.000443476
2	chr2:43115489:T:C	43115489	NA,C	NA,T	NA,1	NA,-inf	NA,inf	NA,0.764835	0.000220493	0.000441903
2	chr2:43674991:A:C	43674991	NA,C	NA,A	NA,1	NA,inf	NA,inf	NA,0.773686	0.000219835	0.000439158
2	chr2:43103405:G:C	43103405	NA,C	NA,G	NA,1	NA,-inf	NA,inf	NA,0.752152	0.000219525	0.000439952
2	chr2:42969348:A:G	42969348	NA,G	NA,A	NA,1	NA,inf	NA,inf	NA,0.702817	0.000219269	0.000439192
2	chr2:43140859:C:T	43140859	T,T	C,C	1,1	inf,-inf	inf,inf	1.00013,1.24893	0.000219156	0.000438972
2	chr2:42977501:G:A	42977501	NA,A	NA,G	NA,1	NA,inf	NA,inf	NA,0.65998	0.000218956	0.00043857
2	chr2:43772787:A:G	43772787	NA,G	NA,A	NA,1	NA,-inf	NA,inf	NA,0.73816	0.00021869	0.000438101
2	chr2:42864023:G:C	42864023	C,C	G,G	1,1	inf,-inf	inf,inf	0.138824,1.86145	0.000218467	0.000437676
2	chr2:43684666:A:G	43684666	NA,G	NA,A	NA,1	NA,inf	NA,inf	NA,0.782679	0.000218254	0.000435937
2	chr2:43164894:T:TG	43164894	NA,TG	NA,T	NA,1	NA,inf	NA,inf	NA,0.704972	0.000218216	0.000437247
2	chr2:43847372:T:C	43847372	NA,C	NA,T	NA,1	NA,inf	NA,inf	NA,0.70518	0.000218128	0.000436949
2	chr2:42916310:A:G	42916310	NA,G	NA,A	NA,1	NA,inf	NA,inf	NA,0.69275	0.000218069	0.000436882
2	chr2:44023005:G:A	44023005	NA,A	NA,G	NA,1	NA,inf	NA,inf	NA,0.7023	0.000217955	0.000436682
2	chr2:43187453:C:T	43187453	NA,T	NA,C	NA,1	NA,inf	NA,inf	NA,0.712477	0.000217917	0.000436483
2	chr2:43140904:C:T	43140904	T,T	C,C	1,1	inf,-inf	inf,inf	1.08044,1.17813	0.000217264	0.0004352
2	chr2:43497393:G:A	43497393	NA,A	NA,G	NA,1	NA,inf	NA,inf	NA,0.705039	0.00021679	0.000434183
2	chr2:43879759:C:G	43879759	G,NA	C,NA	1,NA	-inf,NA	inf,NA	1.32352,NA	0.000216722	0.00043416
2	chr2:43653509:C:T	43653509	NA,T	NA,C	NA,1	NA,inf	NA,inf	NA,0.702294	0.000216584	0.000433932
2	chr2:43675993:A:G	43675993	NA,G	NA,A	NA,1	NA,-inf	NA,inf	NA,0.766355	0.000216355	0.000433339
2	chr2:43697090:A:C	43697090	NA,C	NA,A	NA,1	NA,inf	NA,inf	NA,0.772333	0.000215888	0.000431269
2	chr2:43129729:G:C	43129729	NA,C	NA,G	NA,1	NA,-inf	NA,inf	NA,0.764376	0.000215127	0.000431296
2	chr2:43759824:T:C	43759824	NA,C	NA,T	NA,1	NA,-inf	NA,inf	NA,0.755489	0.00021484	0.000430365
2	chr2:43179327:T:C	43179327	NA,C	NA,T	NA,1	NA,inf	NA,inf	NA,0.697535	0.000214838	0.000430396
2	chr2:43694271:C:T	43694271	NA,T	NA,C	NA,1	NA,inf	NA,inf	NA,0.76888	0.000214793	0.000429089
2	chr2:42897387:T:G	42897387	NA,G	NA,T	NA,1	NA,inf	NA,inf	NA,0.659816	0.000214699	0.000430063
2	chr2:43956690:G:A	43956690	NA,A	NA,G	NA,1	NA,inf	NA,inf	NA,0.696722	0.000214262	0.000429382
2	chr2:42811449:A:G	42811449	NA,G	NA,A	NA,1	NA,inf	NA,inf	NA,0.690109	0.000214212	0.000429003
2	chr2:42830541:C:T	42830541	NA,T	NA,C	NA,1	NA,-inf	NA,inf	NA,0.7452	0.000214211	0.000429203
2	chr2:43774303:G:C	43774303	NA,C	NA,G	NA,1	NA,-inf	NA,inf	NA,0.744599	0.00021413	0.000428948
2	chr2:42914441:A:G	42914441	NA,G	NA,A	NA,1	NA,inf	NA,inf	NA,0.680922	0.000213998	0.000428724
2	chr2:43116519:C:G	43116519	G,G	C,C	1,1	-inf,-inf	inf,inf	1.83507,0.54882	0.00021393	0.000430237
2	chr2:43364434:GC:G	43364434	NA,G	NA,GC	NA,1	NA,-inf	NA,inf	NA,0.75695	0.000213895	0.000428416
2	chr2:42905006:G:A	42905006	A,A	G,G	1,1	-inf,-inf	inf,inf	1.43152,0.661768	0.000213219	0.000426956
2	chr2:43318507:A:G	43318507	NA,G	NA,A	NA,1	NA,inf	NA,inf	NA,0.705247	0.000213027	0.000426757
2	chr2:42953186:C:T	42953186	NA,T	NA,C	NA,1	NA,inf	NA,inf	NA,0.655928	0.000213025	0.000426757
2	chr2:43048302:G:A	43048302	A,A	G,G	1,1	-inf,inf	inf,inf	1.19161,0.745477	0.000212985	0.000426658
2	chr2:43167599:T:G	43167599	NA,G	NA,T	NA,1	NA,inf	NA,inf	NA,0.682318	0.000212963	0.000426599
2	chr2:43020176:G:A	43020176	NA,A	NA,G	NA,1	NA,inf	NA,inf	NA,0.710719	0.000212958	0.000426496
2	chr2:43954295:G:A	43954295	A,A	G,G	1,1	-inf,-inf	inf,inf	1.98109,0.576889	0.000212545	0.000425905
2	chr2:43041034:G:A	43041034	NA,A	NA,G	NA,1	NA,-inf	NA,inf	NA,0.703972	0.000212452	0.000425546
2	chr2:42862199:C:A	42862199	NA,A	NA,C	NA,1	NA,-inf	NA,inf	NA,0.731465	0.000212347	0.000425334
2	chr2:43882989:G:A	43882989	A,NA	G,NA	1,NA	-inf,NA	inf,NA	1.26073,NA	0.000212242	0.000425183
2	chr2:43044642:C:T	43044642	NA,T	NA,C	NA,1	NA,-inf	NA,inf	NA,0.692344	0.000212166	0.00042511
2	chr2:43110379:A:G	43110379	NA,G	NA,A	NA,1	NA,inf	NA,inf	NA,0.683928	0.000211565	0.000423649
2	chr2:43335975:C:T	43335975	NA,T	NA,C	NA,1	NA,inf	NA,inf	NA,0.79014	0.000211378	0.000423236
2	chr2:43893101:G:A	43893101	NA,A	NA,G	NA,1	NA,-inf	NA,inf	NA,0.727519	0.000211026	0.000422806
2	chr2:43619992:C:G	43619992	NA,G	NA,C	NA,1	NA,inf	NA,inf	NA,0.678578	0.000210934	0.00042258
2	chr2:43304967:C:T	43304967	T,T	C,C	1,1	inf,inf	inf,inf	2.60589,1.9798	0.000210854	0.000421183
2	chr2:43326451:G:C	43326451	NA,C	NA,G	NA,1	NA,-inf	NA,inf	NA,0.748511	0.000210651	0.000421928
2	chr2:43031828:G:C	43031828	NA,C	NA,G	NA,1	NA,inf	NA,inf	NA,0.686541	0.000210577	0.000421853
2	chr2:43836712:C:T	43836712	NA,T	NA,C	NA,1	NA,inf	NA,inf	NA,0.684857	0.000210576	0.00042178
2	chr2:43119649:C:T	43119649	NA,T	NA,C	NA,1	NA,-inf	NA,inf	NA,0.735628	0.000210159	0.000421197
2	chr2:43909656:G:T	43909656	NA,T	NA,G	NA,1	NA,-inf	NA,inf	NA,0.723271	0.000210135	0.000421009
2	chr2:43034741:G:A	43034741	NA,A	NA,G	NA,1	NA,-inf	NA,inf	NA,0.717951	0.000209956	0.000420688
2	chr2:43305472:C:T	43305472	T,T	C,C	1,1	inf,inf	inf,inf	2.67599,2.00657	0.00020962	0.000418711
2	chr2:43684870:G:T	43684870	NA,T	NA,G	NA,1	NA,inf	NA,inf	NA,0.755742	0.000209455	0.000418388
2	chr2:43168496:A:T	43168496	NA,T	NA,A	NA,1	NA,-inf	NA,inf	NA,0.721816	0.000209433	0.000419483
2	chr2:43194072:A:T	43194072	NA,T	NA,A	NA,1	NA,-inf	NA,inf	NA,0.736822	0.000209001	0.000418682
2	chr2:43618811:C:T	43618811	NA,T	NA,C	NA,1	NA,inf	NA,inf	NA,0.693102	0.000208975	0.000418597
2	chr2:44020753:A:G	44020753	NA,G	NA,A	NA,1	NA,inf	NA,inf	NA,0.676529	0.000208954	0.000418638
2	chr2:43126285:G:C	43126285	C,C	G,G	1,1	-inf,-inf	inf,inf	1.997,0.279091	0.000208537	0.000419217
2	chr2:43853752:A:G	43853752	NA,G	NA,A	NA,1	NA,inf	NA,inf	NA,0.661568	0.000208444	0.000417626
2	chr2:43940278:A:G	43940278	NA,G	NA,A	NA,1	NA,-inf	NA,inf	NA,0.731088	0.000208167	0.000416969
2	chr2:43325321:G:C	43325321	C,C	G,G	1,1	inf,inf	inf,inf	4.9424,2.33934	0.000208016	0.000415509
2	chr2:43698037:G:A	43698037	NA,A	NA,G	NA,1	NA,inf	NA,inf	NA,0.747741	0.000207964	0.00041547
2	chr2:42864367:C:T	42864367	NA,T	NA,C	NA,1	NA,inf	NA,inf	NA,0.673739	0.000207749	0.000416169
2	chr2:43761507:T:C	43761507	NA,C	NA,T	NA,1	NA,-inf	NA,inf	NA,0.732905	0.000207527	0.000415716
2	chr2:42921966:C:T	42921966	T,T	C,C	1,1	inf,inf	inf,inf	0.609405,1.29189	0.000207109	0.000414837
2	chr2:43135977:G:A	43135977	A,A	G,G	1,1	inf,-inf	inf,inf	0.204729,1.81173	0.000207071	0.000414755
2	chr2:43121455:G:A	43121455	NA,A	NA,G	NA,1	NA,-inf	NA,inf	NA,0.722104	0.000206548	0.000413944
2	chr2:42893553:G:C	42893553	NA,C	NA,G	NA,1	NA,inf	NA,inf	NA,0.659588	0.000206475	0.000413541
2	chr2:43130722:C:T	43130722	NA,T	NA,C	NA,1	NA,-inf	NA,inf	NA,0.715257	0.000206451	0.000413745
2	chr2:43302707:G:GA	43302707	NA,GA	NA,G	NA,1	NA,-inf	NA,inf	NA,0.7793	0.000206424	0.000413322
2	chr2:42982228:AAG:A	42982228	A,A	AAG,AAG	1,1	inf,-inf	inf,inf	0.969761,1.2349	0.000206386	0.000413552
2	chr2:43353217:T:C	43353217	NA,C	NA,T	NA,1	NA,inf	NA,inf	NA,0.851538	0.000205865	0.000410167
2	chr2:43840325:C:T	43840325	NA,T	NA,C	NA,1	NA,inf	NA,inf	NA,0.668596	0.000205765	0.00041218
2	chr2:43029981:A:G	43029981	NA,G	NA,A	NA,1	NA,inf	NA,inf	NA,0.625884	0.000205509	0.000411532
2	chr2:43515757:T:C	43515757	NA,C	NA,T	NA,1	NA,inf	NA,inf	NA,0.644806	0.000205269	0.000411231
2	chr2:43395342:G:C	43395342	NA,C	NA,G	NA,1	NA,inf	NA,inf	NA,0.6621	0.00020522	0.000411095
2	chr2:43429619:A:C	43429619	NA,C	NA,A	NA,1	NA,inf	NA,inf	NA,0.659196	0.000205144	0.000411021
2	chr2:43836278:G:T	43836278	NA,T	NA,G	NA,1	NA,-inf	NA,inf	NA,0.69158	0.000205091	0.000410844
2	chr2:43951047:G:C	43951047	NA,C	NA,G	NA,1	NA,inf	NA,inf	NA,0.663022	0.000205015	0.00041083
2	chr2:42994291:C:T	42994291	T,T	C,C	1,1	-inf,inf	inf,inf	0.18294,1.72486	0.000204898	0.000410468
2	chr2:42772585:T:C	42772585	NA,C	NA,T	NA,1	NA,inf	NA,inf	NA,0.650485	0.000204799	0.000410229
2	chr2:43713989:T:C	43713989	NA,C	NA,T	NA,1	NA,inf	NA,inf	NA,0.660634	0.00020466	0.00041
2	chr2:43761435:A:G	43761435	NA,G	NA,A	NA,1	NA,-inf	NA,inf	NA,0.727122	0.000204495	0.000409642
2	chr2:43392597:T:G	43392597	G,G	T,T	1,1	inf,inf	inf,inf	0.896505,1.05424	0.000204485	0.000408122
2	chr2:43701638:C:T	43701638	NA,T	NA,C	NA,1	NA,inf	NA,inf	NA,0.735585	0.00020429	0.000408146
2	chr2:42975447:C:T	42975447	T,T	C,C	1,1	inf,-inf	inf,inf	1.22149,1.22107	0.000203785	0.000408264
2	chr2:43785548:A:G	43785548	NA,G	NA,A	NA,1	NA,inf	NA,inf	NA,0.676503	0.000203448	0.000407527
2	chr2:43739310:C:G	43739310	G,NA	C,NA	1,NA	inf,NA	inf,NA	0.720236,NA	0.000203088	0.000406809
2	chr2:43602837:C:T	43602837	NA,T	NA,C	NA,1	NA,inf	NA,inf	NA,0.642203	0.000203068	0.000406904
2	chr2:43135002:C:G	43135002	NA,G	NA,C	NA,1	NA,inf	NA,inf	NA,0.665804	0.000202987	0.000406727
2	chr2:43103886:C:G	43103886	NA,G	NA,C	NA,1	NA,-inf	NA,inf	NA,0.70875	0.000202786	0.000406307
2	chr2:43815124:C:T	43815124	T,T	C,C	1,1	-inf,-inf	inf,inf	3.39215,0.567691	0.000202637	0.000406022
2	chr2:43958747:C:T	43958747	T,NA	C,NA	1,NA	-inf,NA	inf,NA	1.1932,NA	0.00020248	0.000405624
2	chr2:43781958:A:C	43781958	C,C	A,A	1,1	-inf,inf	inf,inf	1.33496,1.04422	0.000202308	0.000405281
2	chr2:42960831:G:A	42960831	A,NA	G,NA	1,NA	-inf,NA	inf,NA	1.09247,NA	0.000202286	0.000405206
2	chr2:42983771:A:G	42983771	NA,G	NA,A	NA,1	NA,-inf	NA,inf	NA,0.678992	0.000202136	0.000404915
2	chr2:43233734:A:G	43233734	NA,G	NA,A	NA,1	NA,-inf	NA,inf	NA,0.709166	0.000201915	0.000404439
2	chr2:43746804:A:G	43746804	NA,G	NA,A	NA,1	NA,inf	NA,inf	NA,0.624139	0.000201745	0.000404166
2	chr2:43684877:C:G	43684877	NA,G	NA,C	NA,1	NA,inf	NA,inf	NA,0.726334	0.000201422	0.000402398
2	chr2:43190350:C:A	43190350	NA,A	NA,C	NA,1	NA,inf	NA,inf	NA,0.697157	0.000201176	0.000402582
2	chr2:43855218:A:G	43855218	NA,G	NA,A	NA,1	NA,-inf	NA,inf	NA,0.68993	0.000201087	0.000402793
2	chr2:43988734:G:A	43988734	NA,A	NA,G	NA,1	NA,-inf	NA,inf	NA,0.7092	0.000200902	0.000402508
2	chr2:42765918:C:T	42765918	NA,T	NA,C	NA,1	NA,inf	NA,inf	NA,0.629142	0.000200758	0.000402145
2	chr2:43383534:A:G	43383534	NA,G	NA,A	NA,1	NA,inf	NA,inf	NA,0.630712	0.000200751	0.000402254
2	chr2:42988715:T:C	42988715	C,C	T,T	1,1	-inf,inf	inf,inf	0.835949,1.31877	0.000200747	0.000402232
2	chr2:43385697:G:A	43385697	NA,A	NA,G	NA,1	NA,inf	NA,inf	NA,0.655031	0.000200644	0.000401851
2	chr2:43868765:A:G	43868765	NA,G	NA,A	NA,1	NA,inf	NA,inf	NA,0.636399	0.000200613	0.000401937
2	chr2:43900193:A:G	43900193	G,NA	A,NA	1,NA	-inf,NA	inf,NA	1.19688,NA	0.000200585	0.000401831
2	chr2:43738159:G:A	43738159	NA,A	NA,G	NA,1	NA,-inf	NA,inf	NA,0.697485	0.000200438	0.000401467
2	chr2:43116025:C:G	43116025	G,G	C,C	1,1	-inf,-inf	inf,inf	1.26363,1.02888	0.000200283	0.000401522
2	chr2:43914245:T:G	43914245	NA,G	NA,T	NA,1	NA,inf	NA,inf	NA,0.622234	0.000200178	0.000401012
2	chr2:43185039:G:A	43185039	NA,A	NA,G	NA,1	NA,inf	NA,inf	NA,0.670233	0.00020005	0.000400492
2	chr2:43774447:A:G	43774447	NA,G	NA,A	NA,1	NA,inf	NA,inf	NA,0.645425	0.000199915	0.000400441
2	chr2:43051403:T:G	43051403	G,G	T,T	1,1	-inf,inf	inf,inf	1.57718,6.89266e-06	0.000199847	0.000400423
2	chr2:43359661:T:C	43359661	NA,C	NA,T	NA,1	NA,-inf	NA,inf	NA,0.699317	0.000199702	0.000399963
2	chr2:43131672:C:T	43131672	NA,T	NA,C	NA,1	NA,-inf	NA,inf	NA,0.712554	0.000199572	0.000400106
2	chr2:43323069:C:T	43323069	NA,T	NA,C	NA,1	NA,inf	NA,inf	NA,0.828792	0.000199306	0.00039721
2	chr2:43148993:C:T	43148993	NA,T	NA,C	NA,1	NA,inf	NA,inf	NA,0.622365	0.000199305	0.000399117
2	chr2:43965632:A:G	43965632	G,G	A,A	1,1	-inf,inf	inf,inf	1.90485,0.151253	0.000199251	0.000399214
2	chr2:43710806:A:G	43710806	NA,G	NA,A	NA,1	NA,-inf	NA,inf	NA,0.703254	0.000199191	0.000398999
2	chr2:43190058:C:T	43190058	NA,T	NA,C	NA,1	NA,inf	NA,inf	NA,0.649016	0.00019898	0.000398296
2	chr2:43517327:C:A	43517327	A,NA	C,NA	1,NA	-inf,NA	inf,NA	1.22454,NA	0.000198828	0.000398284
2	chr2:43124965:C:G	43124965	NA,G	NA,C	NA,1	NA,-inf	NA,inf	NA,0.695643	0.00019869	0.000398213
2	chr2:43333984:T:C	43333984	NA,C	NA,T	NA,1	NA,inf	NA,inf	NA,0.6769	0.000198686	0.000397646
2	chr2:43452894:A:G	43452894	NA,G	NA,A	NA,1	NA,-inf	NA,inf	NA,0.676097	0.000198572	0.000397764
2	chr2:43343092:A:C	43343092	NA,C	NA,A	NA,1	NA,inf	NA,inf	NA,0.623167	0.000198559	0.000397838
2	chr2:43334644:G:A	43334644	NA,A	NA,G	NA,1	NA,-inf	NA,inf	NA,0.677849	0.000198478	0.000397554
2	chr2:42859121:G:T	42859121	NA,T	NA,G	NA,1	NA,-inf	NA,inf	NA,0.686518	0.000198374	0.000397555
2	chr2:43707953:T:C	43707953	NA,C	NA,T	NA,1	NA,inf	NA,inf	NA,0.615553	0.000198372	0.00039744
2	chr2:42976528:G:T	42976528	NA,T	NA,G	NA,1	NA,inf	NA,inf	NA,0.599234	0.000198153	0.000396908
2	chr2:43648957:T:C	43648957	NA,C	NA,T	NA,1	NA,inf	NA,inf	NA,0.628773	0.000198116	0.000396871
2	chr2:43570079:A:C	43570079	NA,C	NA,A	NA,1	NA,inf	NA,inf	NA,0.696687	0.000197866	0.000395285
2	chr2:43214671:C:T	43214671	NA,T	NA,C	NA,1	NA,inf	NA,inf	NA,0.621966	0.000197842	0.000396367
2	chr2:43963158:T:C	43963158	NA,C	NA,T	NA,1	NA,-inf	NA,inf	NA,0.682975	0.000197635	0.000395864
2	chr2:43864921:T:A	43864921	NA,A	NA,T	NA,1	NA,inf	NA,inf	NA,0.625244	0.000197617	0.00039593
2	chr2:43884513:T:C	43884513	C,NA	T,NA	1,NA	-inf,NA	inf,NA	1.27257,NA	0.000197567	0.000395791
2	chr2:43256271:G:A	43256271	NA,A	NA,G	NA,1	NA,-inf	NA,inf	NA,0.68844	0.000197063	0.000394736
2	chr2:43110144:C:T	43110144	NA,T	NA,C	NA,1	NA,inf	NA,inf	NA,0.637738	0.000196714	0.000394085
2	chr2:43317189:A:G	43317189	G,G	A,A	1,1	inf,inf	inf,inf	1.62617,1.56209	0.000196425	0.000392544
2	chr2:43934318:A:G	43934318	NA,G	NA,A	NA,1	NA,-inf	NA,inf	NA,0.676142	0.000196333	0.000393395
2	chr2:43499305:G:C	43499305	NA,C	NA,G	NA,1	NA,inf	NA,inf	NA,0.641227	0.000196274	0.000393107
2	chr2:43746048:G:A	43746048	NA,A	NA,G	NA,1	NA,-inf	NA,inf	NA,0.695255	0.000196177	0.000392987
2	chr2:43154612:GA:G	43154612	NA,G	NA,GA	NA,1	NA,-inf	NA,inf	NA,0.684324	0.000196142	0.000392867
2	chr2:43097979:A:G	43097979	NA,G	NA,A	NA,1	NA,inf	NA,inf	NA,0.618355	0.000195911	0.000392471
2	chr2:43026773:C:T	43026773	NA,T	NA,C	NA,1	NA,inf	NA,inf	NA,0.6084	0.00019583	0.000392152
2	chr2:43218310:A:C	43218310	NA,C	NA,A	NA,1	NA,inf	NA,inf	NA,0.586872	0.000195457	0.000391571
2	chr2:43136932:G:A	43136932	NA,A	NA,G	NA,1	NA,inf	NA,inf	NA,0.654897	0.000195337	0.000391193
2	chr2:43609855:G:A	43609855	NA,A	NA,G	NA,1	NA,inf	NA,inf	NA,0.623833	0.000195263	0.000391146
2	chr2:42749767:C:T	42749767	NA,T	NA,C	NA,1	NA,-inf	NA,inf	NA,0.653378	0.000195103	0.000390852
2	chr2:43030511:C:T	43030511	NA,T	NA,C	NA,1	NA,inf	NA,inf	NA,0.599295	0.000195086	0.000390659
2	chr2:43809774:T:C	43809774	C,C	T,T	1,1	-inf,inf	inf,inf	2.54788,0.240397	0.000194991	0.000390633
2	chr2:43126274:G:A	43126274	NA,A	NA,G	NA,1	NA,-inf	NA,inf	NA,0.682716	0.000194716	0.000390226
2	chr2:43457993:C:T	43457993	NA,T	NA,C	NA,1	NA,-inf	NA,inf	NA,0.705267	0.000194693	0.000389947
2	chr2:43166952:A:G	43166952	G,NA	A,NA	1,NA	inf,NA	inf,NA	0.909961,NA	0.00019454	0.000389774
2	chr2:43676367:G:C	43676367	NA,C	NA,G	NA,1	NA,inf	NA,inf	NA,0.698222	0.000194445	0.000388511
2	chr2:43191477:C:T	43191477	T,T	C,C	1,1	inf,inf	inf,inf	0.529435,0.926756	0.000194198	0.000388701
2	chr2:43140389:G:A	43140389	A,A	G,G	1,1	inf,-inf	inf,inf	0.976598,1.20756	0.000194101	0.000388798
2	chr2:43326810:T:C	43326810	C,C	T,T	1,1	-inf,inf	inf,inf	0.42487,0.668913	0.000194006	0.000388437
2	chr2:43865627:A:C	43865627	NA,C	NA,A	NA,1	NA,inf	NA,inf	NA,0.603747	0.000193852	0.000388376
2	chr2:43864646:C:A	43864646	NA,A	NA,C	NA,1	NA,inf	NA,inf	NA,0.615161	0.000193829	0.000388345
2	chr2:43717010:G:A	43717010	NA,A	NA,G	NA,1	NA,inf	NA,inf	NA,0.621869	0.000193726	0.000388095
2	chr2:43048479:C:T	43048479	T,T	C,C	1,1	-inf,inf	inf,inf	1.5258,0.124732	0.000193703	0.000387987
2	chr2:43602480:C:T	43602480	NA,T	NA,C	NA,1	NA,-inf	NA,inf	NA,0.672379	0.000193383	0.000387414
2	chr2:43078042:G:C	43078042	NA,C	NA,G	NA,1	NA,inf	NA,inf	NA,0.631234	0.00019336	0.000387351
2	chr2:42863835:G:A	42863835	NA,A	NA,G	NA,1	NA,-inf	NA,inf	NA,0.673289	0.000193236	0.000387135
2	chr2:43039155:G:A	43039155	NA,A	NA,G	NA,1	NA,-inf	NA,inf	NA,0.630598	0.000193126	0.000386963
2	chr2:42877097:A:T	42877097	NA,T	NA,A	NA,1	NA,-inf	NA,inf	NA,0.663853	0.000193074	0.000386769
2	chr2:43328092:C:T	43328092	NA,T	NA,C	NA,1	NA,inf	NA,inf	NA,0.614232	0.000192506	0.00038572
2	chr2:43210945:A:G	43210945	NA,G	NA,A	NA,1	NA,inf	NA,inf	NA,0.617165	0.000192477	0.000385263
2	chr2:43922839:C:T	43922839	NA,T	NA,C	NA,1	NA,-inf	NA,inf	NA,0.649734	0.000192436	0.000385492
2	chr2:43689226:A:C	43689226	NA,C	NA,A	NA,1	NA,-inf	NA,inf	NA,0.654492	0.000192318	0.000385194
2	chr2:43267038:T:C	43267038	C,C	T,T	1,1	inf,inf	inf,inf	4.40116,2.15809	0.000192229	0.000383975
2	chr2:42905384:C:T	42905384	T,T	C,C	1,1	-inf,-inf	inf,inf	1.04202,1.09673	0.000192186	0.000384929
2	chr2:42789330:C:T	42789330	NA,T	NA,C	NA,1	NA,-inf	NA,inf	NA,0.660363	0.00019183	0.000384323
2	chr2:43701589:A:AT	43701589	NA,AT	NA,A	NA,1	NA,inf	NA,inf	NA,0.692422	0.000191671	0.000382983
2	chr2:43028638:G:A	43028638	A,NA	G,NA	1,NA	-inf,NA	inf,NA	1.14119,NA	0.000191666	0.000383923
2	chr2:43960065:A:G	43960065	NA,G	NA,A	NA,1	NA,-inf	NA,inf	NA,0.641919	0.000191601	0.00038394
2	chr2:43134982:G:C	43134982	NA,C	NA,G	NA,1	NA,inf	NA,inf	NA,0.625505	0.000191134	0.000382926
2	chr2:43106820:G:A	43106820	A,NA	G,NA	1,NA	-inf,NA	inf,NA	0.238075,NA	0.00019106	0.000382964
2	chr2:43121490:G:A	43121490	NA,A	NA,G	NA,1	NA,inf	NA,inf	NA,0.602415	0.000191021	0.000382689
2	chr2:42793535:A:G	42793535	NA,G	NA,A	NA,1	NA,-inf	NA,inf	NA,0.649189	0.000190991	0.000382575
2	chr2:43541311:CTTT:C	43541311	NA,C	NA,CTTT	NA,1	NA,inf	NA,inf	NA,0.594496	0.000190909	0.000382523
2	chr2:43245117:G:GT	43245117	GT,NA	G,NA	1,NA	-inf,NA	inf,NA	1.2384,NA	0.00019033	0.000381217
2	chr2:43698704:G:C	43698704	NA,C	NA,G	NA,1	NA,inf	NA,inf	NA,0.627026	0.000190174	0.000380965
2	chr2:43247421:T:G	43247421	NA,G	NA,T	NA,1	NA,inf	NA,inf	NA,0.604548	0.000190111	0.000380867
2	chr2:43616429:T:C	43616429	NA,C	NA,T	NA,1	NA,inf	NA,inf	NA,0.611171	0.000189975	0.000380593
2	chr2:43866896:C:T	43866896	NA,T	NA,C	NA,1	NA,inf	NA,inf	NA,0.601412	0.000189951	0.000380574
2	chr2:42958144:C:T	42958144	T,NA	C,NA	1,NA	-inf,NA	inf,NA	1.07316,NA	0.000189448	0.000379479
2	chr2:43047358:C:T	43047358	NA,T	NA,C	NA,1	NA,-inf	NA,inf	NA,0.659749	0.000189397	0.000379392
2	chr2:43071083:C:T	43071083	T,NA	C,NA	1,NA	-inf,NA	inf,NA	0.752217,NA	0.000189192	0.000379012
2	chr2:42976318:A:G	42976318	NA,G	NA,A	NA,1	NA,inf	NA,inf	NA,0.571667	0.000189151	0.000378875
2	chr2:43116433:C:T	43116433	T,T	C,C	1,1	-inf,-inf	inf,inf	1.7287,0.574302	0.000189048	0.000380169
2	chr2:43054847:A:G	43054847	G,G	A,A	1,1	-inf,inf	inf,inf	1.54096,0.0721021	0.000188996	0.000378657
2	chr2:43659880:T:A	43659880	NA,A	NA,T	NA,1	NA,inf	NA,inf	NA,0.643804	0.00018898	0.000377845
2	chr2:43630726:A:T	43630726	NA,T	NA,A	NA,1	NA,inf	NA,inf	NA,0.600245	0.000188433	0.00037753
2	chr2:43511727:A:C	43511727	NA,C	NA,A	NA,1	NA,-inf	NA,inf	NA,0.647259	0.000188294	0.000377137
2	chr2:42806942:C:T	42806942	NA,T	NA,C	NA,1	NA,inf	NA,inf	NA,0.602765	0.000188259	0.000377091
2	chr2:42811598:A:T	42811598	NA,T	NA,A	NA,1	NA,inf	NA,inf	NA,0.608321	0.000187968	0.000376562
2	chr2:43424856:G:A	43424856	NA,A	NA,G	NA,1	NA,-inf	NA,inf	NA,0.649148	0.000187603	0.000375761
2	chr2:43208254:G:A	43208254	NA,A	NA,G	NA,1	NA,inf	NA,inf	NA,0.598422	0.00018759	0.000375797
2	chr2:43958206:G:A	43958206	NA,A	NA,G	NA,1	NA,-inf	NA,inf	NA,0.62555	0.000187377	0.000375467
2	chr2:42973108:T:C	42973108	NA,C	NA,T	NA,1	NA,inf	NA,inf	NA,0.572235	0.000187007	0.000374565
2	chr2:43872348:C:G	43872348	NA,G	NA,C	NA,1	NA,inf	NA,inf	NA,0.590911	0.000186916	0.000374495
2	chr2:44017501:C:T	44017501	NA,T	NA,C	NA,1	NA,inf	NA,inf	NA,0.601821	0.000186684	0.000374034
2	chr2:42980444:CATCTCAGGGCTTGTTAG:C	42980444	C,C	CATCTCAGGGCTTGTTAG,CATCTCAGGGCTTGTTAG	1,1	inf,-inf	inf,inf	0.747383,1.3853	0.000186662	0.000373997
2	chr2:43872191:C:T	43872191	NA,T	NA,C	NA,1	NA,inf	NA,inf	NA,0.589348	0.00018647	0.0003736
2	chr2:44029135:G:A	44029135	NA,A	NA,G	NA,1	NA,inf	NA,inf	NA,0.597655	0.000186444	0.00037351
2	chr2:43113585:C:T	43113585	NA,T	NA,C	NA,1	NA,-inf	NA,inf	NA,0.625289	0.000186303	0.000373195
2	chr2:42913513:T:C	42913513	C,C	T,T	1,1	-inf,-inf	inf,inf	1.03431,0.827675	0.000186106	0.000372604
2	chr2:43797449:T:TA	43797449	TA,NA	T,NA	1,NA	-inf,NA	inf,NA	1.25899,NA	0.000185655	0.000371896
2	chr2:43864228:C:G	43864228	NA,G	NA,C	NA,1	NA,-inf	NA,inf	NA,0.629257	0.000185481	0.000371715
2	chr2:43226899:G:C	43226899	C,C	G,G	1,1	inf,inf	inf,inf	4.96382,2.30384	0.000185476	0.000370323
2	chr2:43114362:A:G	43114362	NA,G	NA,A	NA,1	NA,inf	NA,inf	NA,0.587423	0.000185316	0.00037123
2	chr2:43577352:G:A	43577352	NA,A	NA,G	NA,1	NA,-inf	NA,inf	NA,0.628344	0.000185134	0.000370803
2	chr2:43617876:T:G	43617876	NA,G	NA,T	NA,1	NA,inf	NA,inf	NA,0.587068	0.000185034	0.000370702
2	chr2:43744947:A:G	43744947	NA,G	NA,A	NA,1	NA,-inf	NA,inf	NA,0.654893	0.000184826	0.000370256
2	chr2:42988932:T:C	42988932	C,C	T,T	1,1	-inf,inf	inf,inf	0.153729,1.69677	0.000184579	0.000369634
2	chr2:43191586:C:G	43191586	NA,G	NA,C	NA,1	NA,-inf	NA,inf	NA,0.637956	0.000184442	0.000369492
2	chr2:43219477:G:A	43219477	A,A	G,G	1,1	inf,-inf	inf,inf	0.623492,0.530571	0.000183869	0.000368175
2	chr2:43140661:T:C	43140661	C,C	T,T	1,1	inf,-inf	inf,inf	0.940711,1.20674	0.000183763	0.00036809
2	chr2:43177948:A:G	43177948	NA,G	NA,A	NA,1	NA,-inf	NA,inf	NA,0.670095	0.000183438	0.000367557
2	chr2:43938672:G:A	43938672	NA,A	NA,G	NA,1	NA,-inf	NA,inf	NA,0.623857	0.000183409	0.000367437
2	chr2:43347318:T:C	43347318	NA,C	NA,T	NA,1	NA,inf	NA,inf	NA,0.625056	0.000183405	0.000367079
2	chr2:43208378:G:A	43208378	NA,A	NA,G	NA,1	NA,inf	NA,inf	NA,0.583	0.000183139	0.000366881
2	chr2:43957088:A:T	43957088	NA,T	NA,A	NA,1	NA,inf	NA,inf	NA,0.565051	0.000182931	0.000366463
2	chr2:43024429:A:G	43024429	NA,G	NA,A	NA,1	NA,-inf	NA,inf	NA,0.632711	0.000182878	0.000366332
2	chr2:43637251:G:T	43637251	NA,T	NA,G	NA,1	NA,inf	NA,inf	NA,0.576741	0.000182853	0.00036631
2	chr2:43866092:G:A	43866092	A,NA	G,NA	1,NA	inf,NA	inf,NA	1.21287,NA	0.000182805	0.00036617
2	chr2:43459206:C:T	43459206	NA,T	NA,C	NA,1	NA,inf	NA,inf	NA,0.594227	0.000182726	0.000365975
2	chr2:42746228:T:C	42746228	C,NA	T,NA	1,NA	inf,NA	inf,NA	0.925602,NA	0.000182606	0.0003658
2	chr2:42977055:T:A	42977055	NA,A	NA,T	NA,1	NA,inf	NA,inf	NA,0.547874	0.000182533	0.000365624
2	chr2:43120690:T:C	43120690	C,NA	T,NA	1,NA	inf,NA	inf,NA	0.749219,NA	0.00018239	0.000365434
2	chr2:42790648:C:T	42790648	NA,T	NA,C	NA,1	NA,-inf	NA,inf	NA,0.638254	0.000182365	0.000365363
2	chr2:43146127:A:G	43146127	NA,G	NA,A	NA,1	NA,inf	NA,inf	NA,0.57884	0.000182185	0.000364887
2	chr2:42781861:T:C	42781861	C,NA	T,NA	1,NA	inf,NA	inf,NA	0.872213,NA	0.00018196	0.000364515
2	chr2:43286089:C:T	43286089	NA,T	NA,C	NA,1	NA,-inf	NA,inf	NA,0.609337	0.000181786	0.000364136
2	chr2:43877854:A:G	43877854	NA,G	NA,A	NA,1	NA,inf	NA,inf	NA,0.578259	0.000181531	0.000363629
2	chr2:42766884:C:T	42766884	T,NA	C,NA	1,NA	inf,NA	inf,NA	0.995795,NA	0.000181522	0.000363649
2	chr2:43984146:T:TC	43984146	NA,TC	NA,T	NA,1	NA,inf	NA,inf	NA,0.597237	0.00018131	0.000363211
2	chr2:43333754:C:T	43333754	NA,T	NA,C	NA,1	NA,-inf	NA,inf	NA,0.638294	0.000181195	0.000362943
2	chr2:42891658:G:A	42891658	NA,A	NA,G	NA,1	NA,inf	NA,inf	NA,0.548015	0.000181166	0.0003629
2	chr2:43104093:T:A	43104093	NA,A	NA,T	NA,1	NA,inf	NA,inf	NA,0.562503	0.000180898	0.000362321
2	chr2:43143589:G:A	43143589	A,A	G,G	1,1	inf,inf	inf,inf	1.24274,0.874883	0.000180746	0.000361876
2	chr2:42895771:C:T	42895771	NA,T	NA,C	NA,1	NA,-inf	NA,inf	NA,0.621743	0.000180571	0.000361709
2	chr2:43972459:T:C	43972459	NA,C	NA,T	NA,1	NA,-inf	NA,inf	NA,0.607607	0.00018054	0.000361656
2	chr2:43843073:C:T	43843073	NA,T	NA,C	NA,1	NA,inf	NA,inf	NA,0.569723	0.000180204	0.00036107
2	chr2:43055022:T:C	43055022	NA,C	NA,T	NA,1	NA,-inf	NA,inf	NA,0.62243	0.000180091	0.000360737
2	chr2:43877586:C:T	43877586	NA,T	NA,C	NA,1	NA,inf	NA,inf	NA,0.569489	0.000180082	0.000360734
2	chr2:42827137:C:T	42827137	T,T	C,C	1,1	inf,-inf	inf,inf	1.33306,0.0716353	0.000179968	0.000360526
2	chr2:43801583:C:T	43801583	NA,T	NA,C	NA,1	NA,-inf	NA,inf	NA,0.62981	0.000179924	0.000360432
2	chr2:43078539:C:G	43078539	NA,G	NA,C	NA,1	NA,inf	NA,inf	NA,0.587792	0.00017973	0.000360055
2	chr2:42986014:A:G	42986014	G,G	A,A	1,1	-inf,inf	inf,inf	0.988618,1.13618	0.00017934	0.000359357
2	chr2:43211161:C:T	43211161	NA,T	NA,C	NA,1	NA,inf	NA,inf	NA,0.57062	0.000179253	0.000358806
2	chr2:42869801:T:A	42869801	NA,A	NA,T	NA,1	NA,inf	NA,inf	NA,0.583087	0.000179222	0.000358916
2	chr2:42908675:A:G	42908675	G,G	A,A	1,1	-inf,-inf	inf,inf	0.406108,1.6129	0.000179161	0.000358886
2	chr2:43261420:C:T	43261420	NA,T	NA,C	NA,1	NA,-inf	NA,inf	NA,0.623861	0.000179005	0.000358573
2	chr2:43740067:A:G	43740067	NA,G	NA,A	NA,1	NA,-inf	NA,inf	NA,0.633013	0.00017896	0.000358506
2	chr2:43987978:T:G	43987978	G,G	T,T	1,1	-inf,inf	inf,inf	1.77491,0.269673	0.000178875	0.000358405
2	chr2:42791169:G:A	42791169	NA,A	NA,G	NA,1	NA,-inf	NA,inf	NA,0.613094	0.000178632	0.000357874
2	chr2:43339007:A:G	43339007	G,G	A,A	1,1	inf,inf	inf,inf	5.54578,2.3781	0.000178526	0.000356353
2	chr2:42971973:C:T	42971973	NA,T	NA,C	NA,1	NA,inf	NA,inf	NA,0.538172	0.000178318	0.000357181
2	chr2:43071040:C:T	43071040	T,NA	C,NA	1,NA	-inf,NA	inf,NA	0.722988,NA	0.000178167	0.000356928
2	chr2:43195517:C:T	43195517	NA,T	NA,C	NA,1	NA,inf	NA,inf	NA,0.571908	0.000177949	0.000356525
2	chr2:43988092:A:T	43988092	NA,T	NA,A	NA,1	NA,-inf	NA,inf	NA,0.573226	0.000177699	0.000356077
2	chr2:43512197:T:G	43512197	NA,G	NA,T	NA,1	NA,-inf	NA,inf	NA,0.623543	0.000177503	0.000355508
2	chr2:43000517:A:G	43000517	G,G	A,A	1,1	-inf,inf	inf,inf	0.175626,1.65305	0.000177477	0.000355457
2	chr2:43728994:T:A	43728994	NA,A	NA,T	NA,1	NA,inf	NA,inf	NA,0.5644	0.000177157	0.000354921
2	chr2:43208176:A:G	43208176	NA,G	NA,A	NA,1	NA,inf	NA,inf	NA,0.55832	0.000176535	0.000353652
2	chr2:43821476:G:A	43821476	NA,A	NA,G	NA,1	NA,inf	NA,inf	NA,0.555962	0.000176383	0.000353311
2	chr2:43612222:A:G	43612222	NA,G	NA,A	NA,1	NA,inf	NA,inf	NA,0.58213	0.000175595	0.000351779
2	chr2:42992975:CCTAA:C	42992975	NA,C	NA,CCTAA	NA,1	NA,inf	NA,inf	NA,0.55991	0.000175566	0.000351726
2	chr2:43793302:C:T	43793302	T,NA	C,NA	1,NA	inf,NA	inf,NA	5.3989,NA	0.000175551	0.000351708
2	chr2:43357783:T:C	43357783	NA,C	NA,T	NA,1	NA,-inf	NA,inf	NA,0.606901	0.000175528	0.000351565
2	chr2:42943221:A:G	42943221	NA,G	NA,A	NA,1	NA,-inf	NA,inf	NA,0.591415	0.000175183	0.000350975
2	chr2:43430802:T:C	43430802	NA,C	NA,T	NA,1	NA,inf	NA,inf	NA,0.553601	0.00017516	0.000350965
2	chr2:42958081:G:A	42958081	NA,A	NA,G	NA,1	NA,inf	NA,inf	NA,0.569844	0.000175112	0.000350665
2	chr2:43247252:A:T	43247252	NA,T	NA,A	NA,1	NA,inf	NA,inf	NA,0.585495	0.000175104	0.000350769
2	chr2:43202811:C:T	43202811	NA,T	NA,C	NA,1	NA,-inf	NA,inf	NA,0.613539	0.000175024	0.000350803
2	chr2:43988343:C:G	43988343	NA,G	NA,C	NA,1	NA,inf	NA,inf	NA,0.575412	0.000174975	0.000350518
2	chr2:43982939:T:TC	43982939	NA,TC	NA,T	NA,1	NA,-inf	NA,inf	NA,0.616797	0.000174934	0.000350476
2	chr2:43887775:T:C	43887775	NA,C	NA,T	NA,1	NA,inf	NA,inf	NA,0.549958	0.000174914	0.000350407
2	chr2:43054342:AC:A	43054342	A,A	AC,AC	1,1	-inf,inf	inf,inf	1.50463,0.0669449	0.000174851	0.000350319
2	chr2:43417345:C:T	43417345	NA,T	NA,C	NA,1	NA,-inf	NA,inf	NA,0.58722	0.000174848	0.000350224
2	chr2:43208187:T:C	43208187	NA,C	NA,T	NA,1	NA,inf	NA,inf	NA,0.551677	0.000174809	0.000350194
2	chr2:44033412:G:A	44033412	NA,A	NA,G	NA,1	NA,inf	NA,inf	NA,0.555689	0.000174096	0.00034876
2	chr2:43157782:GC:G	43157782	G,G	GC,GC	1,1	inf,-inf	inf,inf	0.158413,1.72942	0.000174087	0.000348667
2	chr2:43603807:A:C	43603807	NA,C	NA,A	NA,1	NA,-inf	NA,inf	NA,0.598934	0.000174072	0.000348733
2	chr2:43322299:A:T	43322299	T,T	A,A	1,1	inf,inf	inf,inf	1.45159,1.49807	0.000173723	0.000347337
2	chr2:43179195:C:G	43179195	NA,G	NA,C	NA,1	NA,-inf	NA,inf	NA,0.631781	0.000173716	0.000348075
2	chr2:43918963:G:A	43918963	NA,A	NA,G	NA,1	NA,-inf	NA,inf	NA,0.611054	0.000173634	0.000347869
2	chr2:42827229:T:C	42827229	C,C	T,T	1,1	inf,-inf	inf,inf	1.31431,0.0223483	0.000173435	0.000347433
2	chr2:43825869:A:G	43825869	NA,G	NA,A	NA,1	NA,-inf	NA,inf	NA,0.566052	0.000173404	0.000347586
2	chr2:43716167:G:A	43716167	A,NA	G,NA	1,NA	-inf,NA	inf,NA	1.20755,NA	0.000173051	0.000346681
2	chr2:43133744:A:G	43133744	NA,G	NA,A	NA,1	NA,-inf	NA,inf	NA,0.561785	0.000172944	0.000346552
2	chr2:43985222:G:T	43985222	T,T	G,G	1,1	-inf,inf	inf,inf	1.72188,0.323917	0.000172938	0.000346516
2	chr2:43291228:T:A	43291228	NA,A	NA,T	NA,1	NA,-inf	NA,inf	NA,0.58276	0.000172911	0.000346361
2	chr2:43836246:A:AT	43836246	NA,AT	NA,A	NA,1	NA,inf	NA,inf	NA,0.540323	0.000172811	0.000346237
2	chr2:43827245:A:C	43827245	C,NA	A,NA	1,NA	inf,NA	inf,NA	0.85776,NA	0.000172626	0.000345778
2	chr2:43012783:G:C	43012783	NA,C	NA,G	NA,1	NA,-inf	NA,inf	NA,0.590284	0.000172398	0.000345366
2	chr2:43105324:A:G	43105324	G,G	A,A	1,1	inf,inf	inf,inf	0.485819,0.976714	0.000172256	0.000345128
2	chr2:43582957:C:T	43582957	NA,T	NA,C	NA,1	NA,-inf	NA,inf	NA,0.573156	0.000172222	0.000344981
2	chr2:43080184:T:C	43080184	NA,C	NA,T	NA,1	NA,-inf	NA,inf	NA,0.563293	0.000172135	0.000344878
2	chr2:43539900:G:A	43539900	A,A	G,G	1,1	inf,inf	inf,inf	0.276441,1.57914	0.000172045	0.000344201
2	chr2:43047896:A:C	43047896	NA,C	NA,A	NA,1	NA,inf	NA,inf	NA,0.551731	0.000171768	0.000344071
2	chr2:43080226:T:C	43080226	NA,C	NA,T	NA,1	NA,-inf	NA,inf	NA,0.561588	0.000171705	0.000344017
2	chr2:43080021:G:A	43080021	NA,A	NA,G	NA,1	NA,-inf	NA,inf	NA,0.560876	0.000171595	0.000343797
2	chr2:43056528:A:G	43056528	G,G	A,A	1,1	-inf,inf	inf,inf	1.45011,0.181151	0.000171428	0.000343465
2	chr2:43857133:A:G	43857133	NA,G	NA,A	NA,1	NA,-inf	NA,inf	NA,0.575713	0.000171367	0.000343419
2	chr2:43080076:T:C	43080076	NA,C	NA,T	NA,1	NA,-inf	NA,inf	NA,0.559579	0.000171269	0.000343144
2	chr2:43450865:G:A	43450865	NA,A	NA,G	NA,1	NA,-inf	NA,inf	NA,0.573991	0.000171259	0.00034304
2	chr2:43812896:TA:T	43812896	NA,T	NA,TA	NA,1	NA,-inf	NA,inf	NA,0.594668	0.000171088	0.000342733
2	chr2:43204198:C:T	43204198	T,T	C,C	1,1	inf,-inf	inf,inf	0.916259,0.888949	0.000170956	0.000342667
2	chr2:43844537:A:G	43844537	NA,G	NA,A	NA,1	NA,-inf	NA,inf	NA,0.564481	0.00017084	0.000342273
2	chr2:43828885:A:G	43828885	NA,G	NA,A	NA,1	NA,inf	NA,inf	NA,0.530849	0.000170793	0.000342189
2	chr2:43817685:A:G	43817685	NA,G	NA,A	NA,1	NA,inf	NA,inf	NA,0.530905	0.000170751	0.000341951
2	chr2:43814118:G:A	43814118	NA,A	NA,G	NA,1	NA,-inf	NA,inf	NA,0.593008	0.000170685	0.000341927
2	chr2:43859180:ACTGT:A	43859180	NA,A	NA,ACTGT	NA,1	NA,-inf	NA,inf	NA,0.571204	0.000170371	0.000341426
2	chr2:42825625:C:T	42825625	T,T	C,C	1,1	inf,-inf	inf,inf	1.31478,0.127431	0.000170304	0.000341169
2	chr2:42972036:C:T	42972036	NA,T	NA,C	NA,1	NA,inf	NA,inf	NA,0.508911	0.000170135	0.000340785
2	chr2:42911634:A:C	42911634	C,C	A,A	1,1	-inf,-inf	inf,inf	0.416157,1.58239	0.000170121	0.000340829
2	chr2:43084980:C:T	43084980	NA,T	NA,C	NA,1	NA,inf	NA,inf	NA,0.511669	0.000170103	0.000340701
2	chr2:43680266:A:G	43680266	NA,G	NA,A	NA,1	NA,inf	NA,inf	NA,0.554242	0.000170045	0.00034066
2	chr2:43080844:C:T	43080844	NA,T	NA,C	NA,1	NA,-inf	NA,inf	NA,0.551748	0.000169933	0.00034047
2	chr2:43841728:T:G	43841728	NA,G	NA,T	NA,1	NA,-inf	NA,inf	NA,0.563608	0.000169783	0.00034013
2	chr2:43694600:A:G	43694600	NA,G	NA,A	NA,1	NA,inf	NA,inf	NA,0.501219	0.000169656	0.000339921
2	chr2:42811813:C:A	42811813	NA,A	NA,C	NA,1	NA,-inf	NA,inf	NA,0.58432	0.000169626	0.000339846
2	chr2:43207890:G:A	43207890	NA,A	NA,G	NA,1	NA,inf	NA,inf	NA,0.53171	0.000169554	0.000339667
2	chr2:43828404:G:A	43828404	NA,A	NA,G	NA,1	NA,inf	NA,inf	NA,0.531127	0.000169521	0.000339622
2	chr2:43108572:C:T	43108572	NA,T	NA,C	NA,1	NA,inf	NA,inf	NA,0.527747	0.00016932	0.000339197
2	chr2:43328666:G:T	43328666	T,T	G,G	1,1	inf,inf	inf,inf	1.95255,1.67652	0.000169307	0.000338426
2	chr2:43326182:A:C	43326182	C,C	A,A	1,1	inf,inf	inf,inf	1.83339,1.59009	0.000169226	0.000338282
2	chr2:43981262:A:T	43981262	NA,T	NA,A	NA,1	NA,-inf	NA,inf	NA,0.563076	0.000169095	0.000338731
2	chr2:43772825:G:A	43772825	NA,A	NA,G	NA,1	NA,-inf	NA,inf	NA,0.590754	0.000168948	0.000338444
2	chr2:43127876:G:A	43127876	NA,A	NA,G	NA,1	NA,-inf	NA,inf	NA,0.603236	0.000168818	0.00033841
2	chr2:43166175:T:C	43166175	NA,C	NA,T	NA,1	NA,inf	NA,inf	NA,0.509978	0.000168773	0.000338088
2	chr2:43627843:A:G	43627843	NA,G	NA,A	NA,1	NA,-inf	NA,inf	NA,0.578567	0.000168745	0.000338016
2	chr2:43504044:C:T	43504044	NA,T	NA,C	NA,1	NA,inf	NA,inf	NA,0.513408	0.000168698	0.000338018
2	chr2:43227864:C:G	43227864	NA,G	NA,C	NA,1	NA,inf	NA,inf	NA,0.556534	0.000168552	0.000337004
2	chr2:42885149:G:T	42885149	NA,T	NA,G	NA,1	NA,inf	NA,inf	NA,0.500355	0.000168367	0.000337264
2	chr2:42815976:G:A	42815976	A,A	G,G	1,1	inf,-inf	inf,inf	1.39391,0.213589	0.000168295	0.000337145
2	chr2:43404542:T:C	43404542	NA,C	NA,T	NA,1	NA,-inf	NA,inf	NA,0.582337	0.000168199	0.000336886
2	chr2:43203686:C:T	43203686	NA,T	NA,C	NA,1	NA,inf	NA,inf	NA,0.521929	0.000168189	0.000336953
2	chr2:42885147:G:A	42885147	NA,A	NA,G	NA,1	NA,inf	NA,inf	NA,0.499584	0.000168177	0.000336885
2	chr2:43672541:T:C	43672541	NA,C	NA,T	NA,1	NA,inf	NA,inf	NA,0.515885	0.000167923	0.000336418
2	chr2:43240651:T:C	43240651	NA,C	NA,T	NA,1	NA,inf	NA,inf	NA,0.554777	0.00016745	0.000335444
2	chr2:42870466:T:TG	42870466	NA,TG	NA,T	NA,1	NA,-inf	NA,inf	NA,0.581182	0.000167433	0.000335439
2	chr2:43110412:C:T	43110412	NA,T	NA,C	NA,1	NA,inf	NA,inf	NA,0.530359	0.000167432	0.000335299
2	chr2:43538207:T:C	43538207	NA,C	NA,T	NA,1	NA,-inf	NA,inf	NA,0.575087	0.000167427	0.000335373
2	chr2:43748311:T:G	43748311	NA,G	NA,T	NA,1	NA,-inf	NA,inf	NA,0.53834	0.000167417	0.000335624
2	chr2:43870798:C:CACCATCTGGATAGAATCTT	43870798	NA,CACCATCTGGATAGAATCTT	NA,C	NA,1	NA,-inf	NA,inf	NA,0.568126	0.000167254	0.000335017
2	chr2:43125442:T:C	43125442	C,NA	T,NA	1,NA	-inf,NA	inf,NA	1.12597,NA	0.00016725	0.000334994
2	chr2:43165641:T:TC	43165641	NA,TC	NA,T	NA,1	NA,inf	NA,inf	NA,0.504028	0.000167166	0.000334867
2	chr2:43756444:C:T	43756444	NA,T	NA,C	NA,1	NA,-inf	NA,inf	NA,0.58272	0.00016697	0.000334475
2	chr2:43319011:T:C	43319011	NA,C	NA,T	NA,1	NA,-inf	NA,inf	NA,0.574761	0.000166948	0.000334424
2	chr2:43708579:T:C	43708579	NA,C	NA,T	NA,1	NA,-inf	NA,inf	NA,0.553684	0.000166661	0.000333865
2	chr2:43053186:G:T	43053186	T,T	G,G	1,1	-inf,inf	inf,inf	1.48393,0.0564394	0.000166442	0.000333473
2	chr2:43049724:C:G	43049724	NA,G	NA,C	NA,1	NA,inf	NA,inf	NA,0.516842	0.000166376	0.000333305
2	chr2:43030006:C:A	43030006	NA,A	NA,C	NA,1	NA,inf	NA,inf	NA,0.489762	0.000166362	0.000333166
2	chr2:43144798:G:A	43144798	NA,A	NA,G	NA,1	NA,inf	NA,inf	NA,0.540684	0.000166188	0.000332815
2	chr2:43694619:G:A	43694619	NA,A	NA,G	NA,1	NA,inf	NA,inf	NA,0.537608	0.000166069	0.000332712
2	chr2:43021308:C:T	43021308	NA,T	NA,C	NA,1	NA,-inf	NA,inf	NA,0.566902	0.000165994	0.000332543
2	chr2:43984869:C:T	43984869	NA,T	NA,C	NA,1	NA,inf	NA,inf	NA,0.528954	0.000165971	0.000332352
2	chr2:43135939:G:A	43135939	NA,A	NA,G	NA,1	NA,inf	NA,inf	NA,0.513308	0.000165915	0.000332418
2	chr2:43849592:A:G	43849592	NA,G	NA,A	NA,1	NA,inf	NA,inf	NA,0.487537	0.000165782	0.000332047
2	chr2:43442308:T:C	43442308	NA,C	NA,T	NA,1	NA,-inf	NA,inf	NA,0.549935	0.000165656	0.000331816
2	chr2:43059095:G:A	43059095	NA,A	NA,G	NA,1	NA,-inf	NA,inf	NA,0.54027	0.000165619	0.000331758
2	chr2:43253874:G:A	43253874	A,A	G,G	1,1	inf,inf	inf,inf	4.46802,2.25432	0.000165419	0.000330306
2	chr2:43672835:A:G	43672835	NA,G	NA,A	NA,1	NA,inf	NA,inf	NA,0.566138	0.00016539	0.000330668
2	chr2:42896638:C:T	42896638	NA,T	NA,C	NA,1	NA,inf	NA,inf	NA,0.537104	0.000165335	0.000331107
2	chr2:43363190:C:T	43363190	NA,T	NA,C	NA,1	NA,inf	NA,inf	NA,0.615827	0.000165203	0.000330801
2	chr2:42943414:C:T	42943414	NA,T	NA,C	NA,1	NA,inf	NA,inf	NA,0.485959	0.000165001	0.000330576
2	chr2:42858459:G:A	42858459	A,NA	G,NA	1,NA	inf,NA	inf,NA	0.877203,NA	0.000164876	0.000330263
2	chr2:43027658:C:T	43027658	NA,T	NA,C	NA,1	NA,-inf	NA,inf	NA,0.563955	0.000164763	0.000330069
2	chr2:43211595:T:C	43211595	NA,C	NA,T	NA,1	NA,inf	NA,inf	NA,0.514276	0.000164729	0.000329755
2	chr2:43523126:A:G	43523126	G,G	A,A	1,1	inf,inf	inf,inf	2.28881,2.03081	0.0001647	0.000329344
2	chr2:43917577:C:T	43917577	NA,T	NA,C	NA,1	NA,-inf	NA,inf	NA,0.506339	0.000164566	0.000329632
2	chr2:42967616:T:C	42967616	NA,C	NA,T	NA,1	NA,inf	NA,inf	NA,0.525504	0.00016451	0.000329541
2	chr2:43028765:G:T	43028765	NA,T	NA,G	NA,1	NA,inf	NA,inf	NA,0.523733	0.000164247	0.000329047
2	chr2:42754388:G:A	42754388	NA,A	NA,G	NA,1	NA,inf	NA,inf	NA,0.527863	0.000164016	0.000328564
2	chr2:43394100:G:A	43394100	A,NA	G,NA	1,NA	-inf,NA	inf,NA	1.1188,NA	0.000163981	0.000328488
2	chr2:43836440:G:C	43836440	NA,C	NA,G	NA,1	NA,inf	NA,inf	NA,0.505586	0.00016387	0.000328339
2	chr2:42806798:C:T	42806798	NA,T	NA,C	NA,1	NA,-inf	NA,inf	NA,0.559955	0.000163481	0.00032753
2	chr2:43988712:T:G	43988712	NA,G	NA,T	NA,1	NA,-inf	NA,inf	NA,0.547772	0.000163341	0.00032724
2	chr2:43546929:T:G	43546929	NA,G	NA,T	NA,1	NA,-inf	NA,inf	NA,0.551208	0.000163269	0.00032705
2	chr2:43055410:C:T	43055410	NA,T	NA,C	NA,1	NA,-inf	NA,inf	NA,0.536797	0.000163267	0.000327058
2	chr2:43985692:T:C	43985692	C,C	T,T	1,1	-inf,inf	inf,inf	1.75573,0.215968	0.000163119	0.00032683
2	chr2:43310933:T:C	43310933	NA,C	NA,T	NA,1	NA,-inf	NA,inf	NA,0.535035	0.000163118	0.000326747
2	chr2:42960988:T:C	42960988	NA,C	NA,T	NA,1	NA,inf	NA,inf	NA,0.511526	0.000163083	0.000326713
2	chr2:43106854:C:T	43106854	T,T	C,C	1,1	inf,inf	inf,inf	1.13074,0.432148	0.00016299	0.000326925
2	chr2:43947996:G:A	43947996	NA,A	NA,G	NA,1	NA,inf	NA,inf	NA,0.487441	0.000162907	0.000326355
2	chr2:43100941:A:G	43100941	NA,G	NA,A	NA,1	NA,inf	NA,inf	NA,0.488201	0.000162878	0.00032631
2	chr2:43022545:G:T	43022545	NA,T	NA,G	NA,1	NA,inf	NA,inf	NA,0.512171	0.000162858	0.000326263
2	chr2:43392136:A:G	43392136	NA,G	NA,A	NA,1	NA,-inf	NA,inf	NA,0.537829	0.000162844	0.000326184
2	chr2:43137647:A:G	43137647	G,G	A,A	1,1	inf,-inf	inf,inf	1.27241,0.870174	0.000162831	0.000326205
2	chr2:43773836:G:T	43773836	NA,T	NA,G	NA,1	NA,-inf	NA,inf	NA,0.56327	0.000162592	0.000325712
2	chr2:42856654:C:T	42856654	T,T	C,C	1,1	inf,inf	inf,inf	0.377478,1.36182	0.000162445	0.000325481
2	chr2:43878919:G:A	43878919	NA,A	NA,G	NA,1	NA,inf	NA,inf	NA,0.502812	0.000162436	0.000325404
2	chr2:42941647:G:T	42941647	NA,T	NA,G	NA,1	NA,-inf	NA,inf	NA,0.537115	0.000162194	0.000324951
2	chr2:43990470:C:T	43990470	T,T	C,C	1,1	-inf,inf	inf,inf	1.72337,0.259832	0.000161823	0.00032424
2	chr2:43466416:A:G	43466416	NA,G	NA,A	NA,1	NA,inf	NA,inf	NA,0.487725	0.00016176	0.000324125
2	chr2:43676381:G:A	43676381	NA,A	NA,G	NA,1	NA,-inf	NA,inf	NA,0.536429	0.000161755	0.000324014
2	chr2:43795831:T:C	43795831	C,C	T,T	1,1	-inf,-inf	inf,inf	2.4699,0.23582	0.000161693	0.000323945
2	chr2:43076545:C:T	43076545	NA,T	NA,C	NA,1	NA,inf	NA,inf	NA,0.507614	0.00016164	0.00032376
2	chr2:43108531:G:T	43108531	NA,T	NA,G	NA,1	NA,-inf	NA,inf	NA,0.545591	0.000161576	0.000323687
2	chr2:43947573:T:C	43947573	C,NA	T,NA	1,NA	-inf,NA	inf,NA	1.02476,NA	0.000161445	0.00032342
2	chr2:43022586:G:C	43022586	NA,C	NA,G	NA,1	NA,inf	NA,inf	NA,0.480278	0.000161424	0.000323278
2	chr2:43250589:G:A	43250589	NA,A	NA,G	NA,1	NA,inf	NA,inf	NA,0.527948	0.000161203	0.000322932
2	chr2:43233582:C:T	43233582	NA,T	NA,C	NA,1	NA,-inf	NA,inf	NA,0.547867	0.000161099	0.000322705
2	chr2:43353954:A:G	43353954	G,NA	A,NA	1,NA	inf,NA	inf,NA	0.686825,NA	0.000161057	0.000322639
2	chr2:43510830:G:A	43510830	NA,A	NA,G	NA,1	NA,-inf	NA,inf	NA,0.537664	0.00016105	0.000322573
2	chr2:43945948:CAATT:C	43945948	NA,C	NA,CAATT	NA,1	NA,inf	NA,inf	NA,0.51547	0.000160898	0.00032239
2	chr2:43852581:CCT:C	43852581	NA,C	NA,CCT	NA,1	NA,-inf	NA,inf	NA,0.523961	0.000160805	0.000322165
2	chr2:43436625:T:C	43436625	NA,C	NA,T	NA,1	NA,inf	NA,inf	NA,0.483238	0.000160629	0.000321859
2	chr2:43960959:T:C	43960959	NA,C	NA,T	NA,1	NA,-inf	NA,inf	NA,0.526574	0.000160551	0.000321627
2	chr2:42846395:C:T	42846395	NA,T	NA,C	NA,1	NA,inf	NA,inf	NA,0.490501	0.000160405	0.000321321
2	chr2:42841081:G:A	42841081	NA,A	NA,G	NA,1	NA,inf	NA,inf	NA,0.449493	0.000160345	0.000321175
2	chr2:43122151:T:C	43122151	C,C	T,T	1,1	inf,inf	inf,inf	1.10644,0.474642	0.000160337	0.000321548
2	chr2:43125993:C:T	43125993	NA,T	NA,C	NA,1	NA,inf	NA,inf	NA,0.481058	0.000160264	0.000321123
2	chr2:42943211:T:C	42943211	NA,C	NA,T	NA,1	NA,inf	NA,inf	NA,0.488749	0.000160199	0.000320946
2	chr2:43329284:A:G	43329284	NA,G	NA,A	NA,1	NA,-inf	NA,inf	NA,0.521946	0.000160142	0.000320787
2	chr2:43914263:A:C	43914263	NA,C	NA,A	NA,1	NA,-inf	NA,inf	NA,0.544941	0.000160135	0.000320806
2	chr2:43076616:C:G	43076616	NA,G	NA,C	NA,1	NA,inf	NA,inf	NA,0.47973	0.000160049	0.000320616
2	chr2:43977305:AG:A	43977305	NA,A	NA,AG	NA,1	NA,inf	NA,inf	NA,0.516875	0.000160027	0.000320416
2	chr2:43781546:A:G	43781546	NA,G	NA,A	NA,1	NA,inf	NA,inf	NA,0.514591	0.000159756	0.000319799
2	chr2:43633103:C:G	43633103	NA,G	NA,C	NA,1	NA,inf	NA,inf	NA,0.489199	0.000159483	0.000319526
2	chr2:43010916:A:C	43010916	NA,C	NA,A	NA,1	NA,inf	NA,inf	NA,0.490435	0.000159473	0.000319415
2	chr2:43583901:A:G	43583901	NA,G	NA,A	NA,1	NA,-inf	NA,inf	NA,0.538638	0.00015942	0.000319338
2	chr2:42779610:G:A	42779610	NA,A	NA,G	NA,1	NA,-inf	NA,inf	NA,0.533931	0.000159382	0.000319365
2	chr2:43329118:C:G	43329118	NA,G	NA,C	NA,1	NA,inf	NA,inf	NA,0.485851	0.000159345	0.000319246
2	chr2:42810904:C:G	42810904	NA,G	NA,C	NA,1	NA,-inf	NA,inf	NA,0.539909	0.000159322	0.0003192
2	chr2:43713140:A:G	43713140	NA,G	NA,A	NA,1	NA,-inf	NA,inf	NA,0.521039	0.000159186	0.000318888
2	chr2:42787733:T:G	42787733	NA,G	NA,T	NA,1	NA,-inf	NA,inf	NA,0.520126	0.000159142	0.000318814
2	chr2:43192344:G:C	43192344	NA,C	NA,G	NA,1	NA,inf	NA,inf	NA,0.488056	0.000159093	0.000318593
2	chr2:43887512:C:G	43887512	NA,G	NA,C	NA,1	NA,inf	NA,inf	NA,0.484067	0.000159018	0.000318562
2	chr2:43374705:A:G	43374705	NA,G	NA,A	NA,1	NA,inf	NA,inf	NA,0.525869	0.0001589	0.000318071
2	chr2:43308850:T:C	43308850	NA,C	NA,T	NA,1	NA,inf	NA,inf	NA,0.526368	0.000158884	0.000318027
2	chr2:43460926:G:C	43460926	NA,C	NA,G	NA,1	NA,-inf	NA,inf	NA,0.519756	0.000158819	0.000318124
2	chr2:42754050:A:G	42754050	NA,G	NA,A	NA,1	NA,-inf	NA,inf	NA,0.528304	0.000158807	0.000318144
2	chr2:42815512:C:T	42815512	NA,T	NA,C	NA,1	NA,inf	NA,inf	NA,0.492326	0.000158654	0.000317841
2	chr2:43253016:TTCTTGATAA:T	43253016	NA,T	NA,TTCTTGATAA	NA,1	NA,-inf	NA,inf	NA,0.527309	0.000158402	0.000317273
2	chr2:42911630:C:T	42911630	T,T	C,C	1,1	-inf,-inf	inf,inf	0.399728,1.55591	0.00015821	0.000316969
2	chr2:43438363:A:T	43438363	NA,T	NA,A	NA,1	NA,inf	NA,inf	NA,0.47139	0.000158201	0.000316993
2	chr2:43789292:C:T	43789292	NA,T	NA,C	NA,1	NA,-inf	NA,inf	NA,0.544821	0.000158196	0.000316906
2	chr2:43915424:C:T	43915424	NA,T	NA,C	NA,1	NA,-inf	NA,inf	NA,0.529171	0.000158086	0.000316788
2	chr2:43676433:T:A	43676433	NA,A	NA,T	NA,1	NA,inf	NA,inf	NA,0.4744	0.000158071	0.000316682
2	chr2:43758613:G:A	43758613	NA,A	NA,G	NA,1	NA,inf	NA,inf	NA,0.50911	0.000158059	0.000316378
2	chr2:43612135:A:C	43612135	NA,C	NA,A	NA,1	NA,inf	NA,inf	NA,0.507101	0.000158035	0.000316595
2	chr2:43713290:G:T	43713290	NA,T	NA,G	NA,1	NA,inf	NA,inf	NA,0.44081	0.000157982	0.000316408
2	chr2:43710956:T:C	43710956	NA,C	NA,T	NA,1	NA,inf	NA,inf	NA,0.507218	0.000157873	0.000316021
2	chr2:43105836:C:T	43105836	NA,T	NA,C	NA,1	NA,inf	NA,inf	NA,0.473201	0.000157747	0.000316078
2	chr2:43987550:C:T	43987550	NA,T	NA,C	NA,1	NA,-inf	NA,inf	NA,0.493906	0.000157688	0.000315971
2	chr2:43882069:C:T	43882069	NA,T	NA,C	NA,1	NA,inf	NA,inf	NA,0.482648	0.000157669	0.000315851
2	chr2:43790104:A:G	43790104	NA,G	NA,A	NA,1	NA,-inf	NA,inf	NA,0.540867	0.000157655	0.000315818
2	chr2:43027779:T:C	43027779	NA,C	NA,T	NA,1	NA,-inf	NA,inf	NA,0.519958	0.000157634	0.000315761
2	chr2:43949111:T:C	43949111	NA,C	NA,T	NA,1	NA,-inf	NA,inf	NA,0.513218	0.000157458	0.00031543
2	chr2:43273193:G:A	43273193	NA,A	NA,G	NA,1	NA,-inf	NA,inf	NA,0.532193	0.000157438	0.000315376
2	chr2:43485985:C:G	43485985	G,G	C,C	1,1	inf,inf	inf,inf	0.611733,1.24137	0.000157308	0.000313668
2	chr2:43033428:G:A	43033428	NA,A	NA,G	NA,1	NA,inf	NA,inf	NA,0.493084	0.000157252	0.000315035
2	chr2:43852150:C:T	43852150	NA,T	NA,C	NA,1	NA,-inf	NA,inf	NA,0.508155	0.000157244	0.000315031
2	chr2:43162570:T:G	43162570	G,G	T,T	1,1	inf,inf	inf,inf	1.04674,0.585705	0.000157227	0.000314814
2	chr2:43523767:A:G	43523767	NA,G	NA,A	NA,1	NA,-inf	NA,inf	NA,0.546597	0.000157214	0.000314899
2	chr2:43416339:GT:G	43416339	NA,G	NA,GT	NA,1	NA,-inf	NA,inf	NA,0.518291	0.000157118	0.000314698
2	chr2:43487321:C:T	43487321	NA,T	NA,C	NA,1	NA,-inf	NA,inf	NA,0.507557	0.000157054	0.000314603
2	chr2:43910301:T:C	43910301	NA,C	NA,T	NA,1	NA,inf	NA,inf	NA,0.489538	0.000156827	0.000314028
2	chr2:43516437:T:C	43516437	NA,C	NA,T	NA,1	NA,inf	NA,inf	NA,0.46615	0.000156539	0.000313608
2	chr2:43370915:T:C	43370915	NA,C	NA,T	NA,1	NA,-inf	NA,inf	NA,0.528189	0.00015649	0.000313443
2	chr2:43439248:A:G	43439248	NA,G	NA,A	NA,1	NA,inf	NA,inf	NA,0.464735	0.000156452	0.000313488
2	chr2:43159079:C:G	43159079	NA,G	NA,C	NA,1	NA,inf	NA,inf	NA,0.461998	0.000156442	0.00031342
2	chr2:42911823:G:C	42911823	NA,C	NA,G	NA,1	NA,-inf	NA,inf	NA,0.538419	0.000156158	0.000312877
2	chr2:43079523:C:T	43079523	NA,T	NA,C	NA,1	NA,inf	NA,inf	NA,0.489651	0.000156018	0.000312462
2	chr2:43355953:G:C	43355953	NA,C	NA,G	NA,1	NA,inf	NA,inf	NA,0.475402	0.000155914	0.000312371
2	chr2:42931878:T:G	42931878	G,G	T,T	1,1	-inf,inf	inf,inf	1.54752,0.0167977	0.00015584	0.00031217
2	chr2:43810474:A:G	43810474	NA,G	NA,A	NA,1	NA,inf	NA,inf	NA,0.472954	0.00015583	0.000312235
2	chr2:43043369:G:T	43043369	NA,T	NA,G	NA,1	NA,-inf	NA,inf	NA,0.514979	0.000155781	0.000312131
2	chr2:43797029:A:G	43797029	NA,G	NA,A	NA,1	NA,-inf	NA,inf	NA,0.53306	0.000155682	0.00031187
2	chr2:43124098:G:T	43124098	T,T	G,G	1,1	-inf,-inf	inf,inf	1.06389,1.0822	0.00015566	0.000312032
2	chr2:43823840:T:A	43823840	A,NA	T,NA	1,NA	-inf,NA	inf,NA	1.20162,NA	0.000155615	0.000311727
2	chr2:42974761:G:A	42974761	NA,A	NA,G	NA,1	NA,inf	NA,inf	NA,0.44755	0.000155397	0.000311269
2	chr2:43009619:C:T	43009619	NA,T	NA,C	NA,1	NA,-inf	NA,inf	NA,0.501371	0.00015537	0.000311286
2	chr2:43026295:G:A	43026295	NA,A	NA,G	NA,1	NA,-inf	NA,inf	NA,0.500077	0.000155322	0.000311159
2	chr2:43192559:T:C	43192559	NA,C	NA,T	NA,1	NA,inf	NA,inf	NA,0.507902	0.000155321	0.000310941
2	chr2:43050668:C:T	43050668	T,T	C,C	1,1	-inf,-inf	inf,inf	1.41502,0.0294147	0.00015517	0.000310917
2	chr2:43263386:G:A	43263386	NA,A	NA,G	NA,1	NA,inf	NA,inf	NA,0.48388	0.00015511	0.000310777
2	chr2:42967901:C:G	42967901	NA,G	NA,C	NA,1	NA,inf	NA,inf	NA,0.428912	0.000155083	0.000310562
2	chr2:42770808:G:A	42770808	A,NA	G,NA	1,NA	-inf,NA	inf,NA	0.912118,NA	0.000155064	0.000310632
2	chr2:43845301:G:A	43845301	NA,A	NA,G	NA,1	NA,-inf	NA,inf	NA,0.497802	0.000155032	0.000310578
2	chr2:43335356:AG:A	43335356	NA,A	NA,AG	NA,1	NA,inf	NA,inf	NA,0.489102	0.000154999	0.000310456
2	chr2:43162793:T:C	43162793	C,C	T,T	1,1	inf,inf	inf,inf	1.03934,0.586535	0.000154988	0.000310331
2	chr2:43129351:T:G	43129351	G,G	T,T	1,1	-inf,-inf	inf,inf	1.78593,0.188529	0.000154929	0.000311375
2	chr2:43155854:A:C	43155854	NA,C	NA,A	NA,1	NA,inf	NA,inf	NA,0.455151	0.000154926	0.000310383
2	chr2:43782791:A:T	43782791	NA,T	NA,A	NA,1	NA,-inf	NA,inf	NA,0.524901	0.000153998	0.000308497
2	chr2:42941792:G:A	42941792	NA,A	NA,G	NA,1	NA,-inf	NA,inf	NA,0.49932	0.000153943	0.000308419
2	chr2:43741576:C:T	43741576	NA,T	NA,C	NA,1	NA,-inf	NA,inf	NA,0.482277	0.000153851	0.000308439
2	chr2:43079547:G:A	43079547	A,A	G,G	1,1	-inf,-inf	inf,inf	1.19255,0.710045	0.000153744	0.000307934
2	chr2:43935182:G:A	43935182	A,NA	G,NA	1,NA	-inf,NA	inf,NA	1.0453,NA	0.000153705	0.000307924
2	chr2:43080964:C:T	43080964	NA,T	NA,C	NA,1	NA,-inf	NA,inf	NA,0.47698	0.000153675	0.000307888
2	chr2:43739198:A:G	43739198	NA,G	NA,A	NA,1	NA,inf	NA,inf	NA,0.478635	0.0001535	0.000307527
2	chr2:43808531:A:G	43808531	NA,G	NA,A	NA,1	NA,-inf	NA,inf	NA,0.522257	0.000153446	0.000307391
2	chr2:42829546:T:G	42829546	NA,G	NA,T	NA,1	NA,inf	NA,inf	NA,0.4568	0.0001534	0.000307284
2	chr2:43324723:T:C	43324723	NA,C	NA,T	NA,1	NA,inf	NA,inf	NA,0.464555	0.000153258	0.000307051
2	chr2:43795189:G:A	43795189	NA,A	NA,G	NA,1	NA,-inf	NA,inf	NA,0.521052	0.000153196	0.000306891
2	chr2:43299977:G:A	43299977	NA,A	NA,G	NA,1	NA,-inf	NA,inf	NA,0.564215	0.000153171	0.000306737
2	chr2:42882099:A:G	42882099	NA,G	NA,A	NA,1	NA,inf	NA,inf	NA,0.460225	0.00015309	0.000306628
2	chr2:43369607:T:G	43369607	G,G	T,T	1,1	-inf,inf	inf,inf	2.21852,0.286348	0.000152948	0.000306442
2	chr2:43257094:T:G	43257094	NA,G	NA,T	NA,1	NA,-inf	NA,inf	NA,0.526579	0.000152922	0.000306289
2	chr2:43721163:C:G	43721163	NA,G	NA,C	NA,1	NA,inf	NA,inf	NA,0.456894	0.000152843	0.000306257
2	chr2:43221910:C:T	43221910	NA,T	NA,C	NA,1	NA,-inf	NA,inf	NA,0.487444	0.000152824	0.000306131
2	chr2:43808887:C:T	43808887	NA,T	NA,C	NA,1	NA,-inf	NA,inf	NA,0.518865	0.000152756	0.00030601
2	chr2:43786462:G:A	43786462	NA,A	NA,G	NA,1	NA,-inf	NA,inf	NA,0.518076	0.000152641	0.00030578
2	chr2:43513481:C:G	43513481	NA,G	NA,C	NA,1	NA,inf	NA,inf	NA,0.486997	0.00015264	0.000305791
2	chr2:43845184:G:C	43845184	NA,C	NA,G	NA,1	NA,-inf	NA,inf	NA,0.493677	0.000152437	0.000305481
2	chr2:42791012:T:C	42791012	NA,C	NA,T	NA,1	NA,inf	NA,inf	NA,0.453569	0.000152389	0.000305286
2	chr2:42881237:G:A	42881237	NA,A	NA,G	NA,1	NA,inf	NA,inf	NA,0.446409	0.000152305	0.000305088
2	chr2:42739748:C:G	42739748	NA,G	NA,C	NA,1	NA,inf	NA,inf	NA,0.455549	0.000151957	0.000304385
2	chr2:43081003:A:G	43081003	NA,G	NA,A	NA,1	NA,-inf	NA,inf	NA,0.467997	0.000151524	0.000303578
2	chr2:43828952:G:A	43828952	NA,A	NA,G	NA,1	NA,inf	NA,inf	NA,0.448336	0.000151461	0.000303474
2	chr2:43165276:T:C	43165276	NA,C	NA,T	NA,1	NA,-inf	NA,inf	NA,0.511933	0.000151398	0.000303377
2	chr2:43978057:T:C	43978057	NA,C	NA,T	NA,1	NA,-inf	NA,inf	NA,0.478798	0.00015115	0.0003028
2	chr2:43192164:A:G	43192164	NA,G	NA,A	NA,1	NA,inf	NA,inf	NA,0.450927	0.000151112	0.000302616
2	chr2:43942870:T:C	43942870	NA,C	NA,T	NA,1	NA,-inf	NA,inf	NA,0.481978	0.000150902	0.000302299
2	chr2:42887835:C:T	42887835	NA,T	NA,C	NA,1	NA,inf	NA,inf	NA,0.425487	0.000150898	0.000302276
2	chr2:43709954:T:G	43709954	G,NA	T,NA	1,NA	-inf,NA	inf,NA	1.12234,NA	0.000150876	0.00030226
2	chr2:43186920:A:C	43186920	NA,C	NA,A	NA,1	NA,inf	NA,inf	NA,0.460276	0.00015085	0.000302198
2	chr2:43441580:A:C	43441580	NA,C	NA,A	NA,1	NA,inf	NA,inf	NA,0.438856	0.000150831	0.000302222
2	chr2:43825028:C:A	43825028	NA,A	NA,C	NA,1	NA,inf	NA,inf	NA,0.447354	0.000150817	0.000302182
2	chr2:43956676:G:T	43956676	NA,T	NA,G	NA,1	NA,-inf	NA,inf	NA,0.50332	0.000150748	0.000301956
2	chr2:42962078:TCA:T	42962078	NA,T	NA,TCA	NA,1	NA,-inf	NA,inf	NA,0.480015	0.000150742	0.000301976
2	chr2:43196393:T:C	43196393	NA,C	NA,T	NA,1	NA,-inf	NA,inf	NA,0.490288	0.000150656	0.0003018
2	chr2:43655664:G:T	43655664	NA,T	NA,G	NA,1	NA,inf	NA,inf	NA,0.449057	0.000150587	0.000301611
2	chr2:43252716:G:A	43252716	NA,A	NA,G	NA,1	NA,inf	NA,inf	NA,0.431506	0.000150318	0.000301207
2	chr2:43880877:TCTC:T	43880877	T,NA	TCTC,NA	1,NA	-inf,NA	inf,NA	1.03322,NA	0.000150143	0.000300795
2	chr2:43109795:G:A	43109795	NA,A	NA,G	NA,1	NA,inf	NA,inf	NA,0.428534	0.000150108	0.000300697
2	chr2:43768966:A:G	43768966	NA,G	NA,A	NA,1	NA,inf	NA,inf	NA,0.443753	0.000149998	0.000300446
2	chr2:43240696:G:A	43240696	A,A	G,G	1,1	-inf,-inf	inf,inf	1.05273,1.64293	0.000149996	0.000300154
2	chr2:43532730:T:C	43532730	NA,C	NA,T	NA,1	NA,inf	NA,inf	NA,0.458173	0.00014989	0.000300235
2	chr2:43709073:T:C	43709073	NA,C	NA,T	NA,1	NA,inf	NA,inf	NA,0.467861	0.000149884	0.000300071
2	chr2:43756892:T:C	43756892	NA,C	NA,T	NA,1	NA,inf	NA,inf	NA,0.441992	0.00014986	0.000300183
2	chr2:42908073:G:T	42908073	T,T	G,G	1,1	-inf,-inf	inf,inf	0.704687,1.27468	0.000149854	0.000300148
2	chr2:43055324:G:A	43055324	A,A	G,G	1,1	-inf,inf	inf,inf	1.39963,0.134614	0.000149655	0.000299844
2	chr2:43068350:T:C	43068350	NA,C	NA,T	NA,1	NA,-inf	NA,inf	NA,0.474898	0.000149365	0.000299203
2	chr2:43504607:T:C	43504607	NA,C	NA,T	NA,1	NA,-inf	NA,inf	NA,0.506035	0.000149289	0.000299037
2	chr2:42957357:T:C	42957357	NA,C	NA,T	NA,1	NA,-inf	NA,inf	NA,0.492535	0.000149268	0.000299055
2	chr2:42805727:T:C	42805727	NA,C	NA,T	NA,1	NA,inf	NA,inf	NA,0.461943	0.000149085	0.000298652
2	chr2:43710060:G:A	43710060	NA,A	NA,G	NA,1	NA,-inf	NA,inf	NA,0.459028	0.00014897	0.000298479
2	chr2:43993568:C:G	43993568	NA,G	NA,C	NA,1	NA,-inf	NA,inf	NA,0.469947	0.000148658	0.000297805
2	chr2:43992836:C:T	43992836	NA,T	NA,C	NA,1	NA,-inf	NA,inf	NA,0.469634	0.000148596	0.000297681
2	chr2:42871819:T:G	42871819	NA,G	NA,T	NA,1	NA,-inf	NA,inf	NA,0.50855	0.000148516	0.000297555
2	chr2:43706328:C:T	43706328	NA,T	NA,C	NA,1	NA,inf	NA,inf	NA,0.457403	0.000148516	0.000297537
2	chr2:43417717:T:TA	43417717	NA,TA	NA,T	NA,1	NA,inf	NA,inf	NA,0.46243	0.000148507	0.000297387
2	chr2:42986911:C:T	42986911	NA,T	NA,C	NA,1	NA,-inf	NA,inf	NA,0.478604	0.000148482	0.000297463
2	chr2:43418433:T:C	43418433	NA,C	NA,T	NA,1	NA,inf	NA,inf	NA,0.461642	0.000148349	0.00029707
2	chr2:43143664:C:A	43143664	A,A	C,C	1,1	inf,-inf	inf,inf	0.42411,1.43659	0.000148312	0.000297108
2	chr2:42796343:T:C	42796343	C,C	T,T	1,1	inf,inf	inf,inf	1.09167,0.251649	0.000148268	0.000297039
2	chr2:43992917:T:C	43992917	NA,C	NA,T	NA,1	NA,-inf	NA,inf	NA,0.467732	0.000148244	0.000296978
2	chr2:43210615:C:T	43210615	NA,T	NA,C	NA,1	NA,-inf	NA,inf	NA,0.499676	0.000148188	0.000296806
2	chr2:43016829:A:G	43016829	NA,G	NA,A	NA,1	NA,inf	NA,inf	NA,0.424002	0.000148143	0.000296759
2	chr2:42960391:A:G	42960391	NA,G	NA,A	NA,1	NA,-inf	NA,inf	NA,0.48269	0.000148019	0.000296541
2	chr2:43849490:A:G	43849490	NA,G	NA,A	NA,1	NA,inf	NA,inf	NA,0.439552	0.000148013	0.000296511
2	chr2:43310572:C:A	43310572	A,A	C,C	1,1	-inf,inf	inf,inf	0.378104,0.429984	0.000147958	0.00029623
2	chr2:43039872:C:G	43039872	G,NA	C,NA	1,NA	-inf,NA	inf,NA	0.42579,NA	0.000147728	0.00029605
2	chr2:43445980:C:T	43445980	NA,T	NA,C	NA,1	NA,inf	NA,inf	NA,0.439356	0.000147691	0.000295864
2	chr2:43169241:C:G	43169241	NA,G	NA,C	NA,1	NA,inf	NA,inf	NA,0.41766	0.000147554	0.000295602
2	chr2:43149539:A:C	43149539	NA,C	NA,A	NA,1	NA,inf	NA,inf	NA,0.452298	0.000147489	0.000295383
2	chr2:43060675:G:T	43060675	NA,T	NA,G	NA,1	NA,inf	NA,inf	NA,0.443183	0.000147428	0.000295217
2	chr2:43803176:C:T	43803176	NA,T	NA,C	NA,1	NA,inf	NA,inf	NA,0.432561	0.00014741	0.000295267
2	chr2:43502211:T:C	43502211	NA,C	NA,T	NA,1	NA,-inf	NA,inf	NA,0.46114	0.000147385	0.000295237
2	chr2:43651430:G:A	43651430	NA,A	NA,G	NA,1	NA,inf	NA,inf	NA,0.43271	0.000147299	0.000295093
2	chr2:43329531:T:C	43329531	NA,C	NA,T	NA,1	NA,-inf	NA,inf	NA,0.476631	0.000147269	0.000295013
2	chr2:43209415:C:G	43209415	NA,G	NA,C	NA,1	NA,inf	NA,inf	NA,0.432981	0.000147173	0.000294832
2	chr2:43992350:C:G	43992350	NA,G	NA,C	NA,1	NA,-inf	NA,inf	NA,0.461954	0.00014715	0.000294783
2	chr2:43069431:G:A	43069431	NA,A	NA,G	NA,1	NA,inf	NA,inf	NA,0.428732	0.000147046	0.000294577
2	chr2:43857193:T:C	43857193	NA,C	NA,T	NA,1	NA,-inf	NA,inf	NA,0.458616	0.000146975	0.000294458
2	chr2:43715406:C:G	43715406	NA,G	NA,C	NA,1	NA,inf	NA,inf	NA,0.456097	0.000146939	0.000294175
2	chr2:43300350:G:A	43300350	A,NA	G,NA	1,NA	inf,NA	inf,NA	0.603225,NA	0.000146903	0.00029431
2	chr2:42974366:T:C	42974366	NA,C	NA,T	NA,1	NA,inf	NA,inf	NA,0.406705	0.000146844	0.000294129
2	chr2:43439741:T:C	43439741	NA,C	NA,T	NA,1	NA,inf	NA,inf	NA,0.453443	0.000146805	0.000293984
2	chr2:43030595:G:T	43030595	NA,T	NA,G	NA,1	NA,inf	NA,inf	NA,0.422053	0.000146788	0.000294038
2	chr2:43843754:A:T	43843754	NA,T	NA,A	NA,1	NA,-inf	NA,inf	NA,0.480188	0.000146776	0.000294013
2	chr2:43969819:A:C	43969819	C,C	A,A	1,1	-inf,inf	inf,inf	1.70299,0.216209	0.00014677	0.000294079
2	chr2:43843892:C:T	43843892	NA,T	NA,C	NA,1	NA,-inf	NA,inf	NA,0.466489	0.000146767	0.000294114
2	chr2:43162250:G:A	43162250	NA,A	NA,G	NA,1	NA,inf	NA,inf	NA,0.410239	0.00014674	0.000293999
2	chr2:43946877:G:A	43946877	A,A	G,G	1,1	-inf,inf	inf,inf	1.65766,0.2981	0.000146716	0.000293985
2	chr2:43656807:T:C	43656807	NA,C	NA,T	NA,1	NA,inf	NA,inf	NA,0.479026	0.000146637	0.000293253
2	chr2:43228017:T:C	43228017	NA,C	NA,T	NA,1	NA,inf	NA,inf	NA,0.444657	0.000146435	0.000293389
2	chr2:42795209:A:G	42795209	NA,G	NA,A	NA,1	NA,inf	NA,inf	NA,0.449067	0.000146428	0.000293334
2	chr2:43026663:G:A	43026663	NA,A	NA,G	NA,1	NA,inf	NA,inf	NA,0.439528	0.000146305	0.000293099
2	chr2:43521799:T:C	43521799	NA,C	NA,T	NA,1	NA,inf	NA,inf	NA,0.435563	0.000146272	0.000292994
2	chr2:43993262:T:C	43993262	NA,C	NA,T	NA,1	NA,-inf	NA,inf	NA,0.457611	0.000146246	0.000292975
2	chr2:43351966:G:C	43351966	NA,C	NA,G	NA,1	NA,inf	NA,inf	NA,0.429092	0.00014623	0.000292968
2	chr2:43798057:G:A	43798057	NA,A	NA,G	NA,1	NA,inf	NA,inf	NA,0.417266	0.000146186	0.000292868
2	chr2:43494762:C:G	43494762	NA,G	NA,C	NA,1	NA,inf	NA,inf	NA,0.428608	0.000146185	0.000292882
2	chr2:43257729:C:T	43257729	NA,T	NA,C	NA,1	NA,inf	NA,inf	NA,0.423179	0.000146098	0.000292724
2	chr2:43249798:C:G	43249798	NA,G	NA,C	NA,1	NA,inf	NA,inf	NA,0.428134	0.000145911	0.000292243
2	chr2:43050685:G:C	43050685	C,C	G,G	1,1	-inf,-inf	inf,inf	1.38344,0.0424239	0.000145894	0.000292333
2	chr2:43907561:T:TA	43907561	TA,TA	T,T	1,1	-inf,inf	inf,inf	1.68088,0.249966	0.000145831	0.000292208
2	chr2:43115323:T:G	43115323	NA,G	NA,T	NA,1	NA,-inf	NA,inf	NA,0.505149	0.000145764	0.000292102
2	chr2:43164576:T:C	43164576	NA,C	NA,T	NA,1	NA,inf	NA,inf	NA,0.445238	0.000145705	0.000291828
2	chr2:43702661:A:G	43702661	NA,G	NA,A	NA,1	NA,-inf	NA,inf	NA,0.437712	0.000145656	0.000291906
2	chr2:43875522:C:A	43875522	NA,A	NA,C	NA,1	NA,inf	NA,inf	NA,0.425633	0.000145605	0.000291683
2	chr2:43296951:C:T	43296951	NA,T	NA,C	NA,1	NA,inf	NA,inf	NA,0.413706	0.000145597	0.000291734
2	chr2:43192987:G:A	43192987	NA,A	NA,G	NA,1	NA,inf	NA,inf	NA,0.417481	0.000145589	0.000291676
2	chr2:43318200:T:C	43318200	NA,C	NA,T	NA,1	NA,inf	NA,inf	NA,0.458954	0.000145574	0.000291424
2	chr2:43274547:G:A	43274547	A,A	G,G	1,1	inf,inf	inf,inf	4.80359,2.20002	0.000145524	0.000290416
2	chr2:43841873:G:A	43841873	NA,A	NA,G	NA,1	NA,inf	NA,inf	NA,0.421002	0.000145487	0.000291486
2	chr2:42881803:A:G	42881803	NA,G	NA,A	NA,1	NA,inf	NA,inf	NA,0.406047	0.000145464	0.000291327
2	chr2:42831781:A:G	42831781	NA,G	NA,A	NA,1	NA,inf	NA,inf	NA,0.427687	0.00014541	0.000291309
2	chr2:43922890:C:T	43922890	NA,T	NA,C	NA,1	NA,-inf	NA,inf	NA,0.454816	0.000145399	0.000291272
2	chr2:42903463:C:T	42903463	NA,T	NA,C	NA,1	NA,inf	NA,inf	NA,0.413435	0.000145185	0.000290839
2	chr2:42818887:T:C	42818887	NA,C	NA,T	NA,1	NA,inf	NA,inf	NA,0.427101	0.000145009	0.000290505
2	chr2:43021923:G:A	43021923	A,NA	G,NA	1,NA	inf,NA	inf,NA	0.633838,NA	0.000144927	0.000290286
2	chr2:43748818:A:G	43748818	G,G	A,A	1,1	-inf,-inf	inf,inf	3.28996,0.237018	0.00014491	0.000290325
2	chr2:44031134:T:C	44031134	NA,C	NA,T	NA,1	NA,inf	NA,inf	NA,0.446723	0.000144788	0.000289922
2	chr2:43751977:T:A	43751977	NA,A	NA,T	NA,1	NA,inf	NA,inf	NA,0.416027	0.000144785	0.000290024
2	chr2:43334075:C:T	43334075	NA,T	NA,C	NA,1	NA,-inf	NA,inf	NA,0.465139	0.000144742	0.000289923
2	chr2:43967644:G:C	43967644	NA,C	NA,G	NA,1	NA,-inf	NA,inf	NA,0.450654	0.000144721	0.000289915
2	chr2:43275387:C:T	43275387	NA,T	NA,C	NA,1	NA,inf	NA,inf	NA,0.417111	0.000144594	0.000289707
2	chr2:43847565:G:C	43847565	NA,C	NA,G	NA,1	NA,inf	NA,inf	NA,0.392561	0.000144504	0.000289444
2	chr2:42909394:G:A	42909394	NA,A	NA,G	NA,1	NA,-inf	NA,inf	NA,0.4791	0.000144436	0.000289388
2	chr2:43002154:G:A	43002154	NA,A	NA,G	NA,1	NA,inf	NA,inf	NA,0.416135	0.000144332	0.000289111
2	chr2:43385459:T:C	43385459	NA,C	NA,T	NA,1	NA,inf	NA,inf	NA,0.446876	0.000144329	0.000289142
2	chr2:43843414:C:T	43843414	NA,T	NA,C	NA,1	NA,-inf	NA,inf	NA,0.453448	0.000144259	0.000289086
2	chr2:43195295:C:T	43195295	NA,T	NA,C	NA,1	NA,-inf	NA,inf	NA,0.468426	0.000144205	0.00028887
2	chr2:43921195:G:C	43921195	C,NA	G,NA	1,NA	-inf,NA	inf,NA	0.927956,NA	0.000144079	0.00028863
2	chr2:42880844:G:C	42880844	NA,C	NA,G	NA,1	NA,-inf	NA,inf	NA,0.471476	0.000144059	0.000288608
2	chr2:43093614:G:A	43093614	NA,A	NA,G	NA,1	NA,inf	NA,inf	NA,0.398169	0.000144007	0.000288481
2	chr2:43993323:C:T	43993323	NA,T	NA,C	NA,1	NA,-inf	NA,inf	NA,0.446057	0.000143984	0.000288442
2	chr2:43992983:A:G	43992983	NA,G	NA,A	NA,1	NA,-inf	NA,inf	NA,0.446057	0.000143984	0.000288442
2	chr2:43176979:C:T	43176979	NA,T	NA,C	NA,1	NA,inf	NA,inf	NA,0.426132	0.000143966	0.000288419
2	chr2:43893467:C:A	43893467	NA,A	NA,C	NA,1	NA,-inf	NA,inf	NA,0.444993	0.000143898	0.000288276
2	chr2:43138100:C:T	43138100	T,T	C,C	1,1	inf,-inf	inf,inf	1.44407,0.593616	0.000143894	0.000288257
2	chr2:43991340:C:A	43991340	NA,A	NA,C	NA,1	NA,-inf	NA,inf	NA,0.445283	0.000143835	0.000288144
2	chr2:43598021:A:G	43598021	NA,G	NA,A	NA,1	NA,inf	NA,inf	NA,0.506848	0.000143832	0.000287293
2	chr2:43016763:C:T	43016763	NA,T	NA,C	NA,1	NA,-inf	NA,inf	NA,0.460335	0.00014383	0.000288149
2	chr2:43779936:A:G	43779936	G,G	A,A	1,1	-inf,-inf	inf,inf	3.11977,0.596702	0.000143696	0.000287946
2	chr2:43278091:C:T	43278091	T,NA	C,NA	1,NA	-inf,NA	inf,NA	1.14152,NA	0.000143666	0.00028781
2	chr2:43994137:A:C	43994137	NA,C	NA,A	NA,1	NA,-inf	NA,inf	NA,0.44426	0.000143665	0.000287804
2	chr2:43191216:G:C	43191216	NA,C	NA,G	NA,1	NA,inf	NA,inf	NA,0.411999	0.000143585	0.000287674
2	chr2:43488281:C:T	43488281	T,T	C,C	1,1	inf,inf	inf,inf	0.790402,0.940309	0.000143478	0.000286256
2	chr2:43891551:T:G	43891551	NA,G	NA,T	NA,1	NA,inf	NA,inf	NA,0.427694	0.000143433	0.000287239
2	chr2:43801700:G:A	43801700	NA,A	NA,G	NA,1	NA,-inf	NA,inf	NA,0.471143	0.000143411	0.000287287
2	chr2:43257703:A:G	43257703	NA,G	NA,A	NA,1	NA,inf	NA,inf	NA,0.409506	0.000143393	0.000287302
2	chr2:43452335:T:C	43452335	NA,C	NA,T	NA,1	NA,inf	NA,inf	NA,0.414708	0.00014324	0.000286978
2	chr2:42937053:G:A	42937053	NA,A	NA,G	NA,1	NA,-inf	NA,inf	NA,0.458923	0.000143218	0.000286933
2	chr2:42922887:T:G	42922887	NA,G	NA,T	NA,1	NA,-inf	NA,inf	NA,0.45167	0.000143113	0.000286677
2	chr2:43056561:T:C	43056561	NA,C	NA,T	NA,1	NA,-inf	NA,inf	NA,0.456616	0.000143108	0.000286716
2	chr2:42873796:A:G	42873796	NA,G	NA,A	NA,1	NA,inf	NA,inf	NA,0.427819	0.000142989	0.000286352
2	chr2:43987188:T:C	43987188	NA,C	NA,T	NA,1	NA,-inf	NA,inf	NA,0.440698	0.000142987	0.000286446
2	chr2:43885836:C:T	43885836	NA,T	NA,C	NA,1	NA,inf	NA,inf	NA,0.410755	0.000142745	0.000285955
2	chr2:42940409:C:T	42940409	T,NA	C,NA	1,NA	-inf,NA	inf,NA	0.76942,NA	0.000142241	0.000284938
2	chr2:43083810:C:T	43083810	NA,T	NA,C	NA,1	NA,inf	NA,inf	NA,0.417932	0.000142234	0.000284933
2	chr2:43406510:A:C	43406510	C,NA	A,NA	1,NA	inf,NA	inf,NA	0.680664,NA	0.000142233	0.000284942
2	chr2:42974465:T:G	42974465	NA,G	NA,T	NA,1	NA,inf	NA,inf	NA,0.384759	0.000142227	0.000284893
2	chr2:43653999:A:C	43653999	NA,C	NA,A	NA,1	NA,inf	NA,inf	NA,0.406873	0.000142219	0.000284908
2	chr2:43802999:A:T	43802999	NA,T	NA,A	NA,1	NA,inf	NA,inf	NA,0.410914	0.000142174	0.000284816
2	chr2:43530385:T:C	43530385	NA,C	NA,T	NA,1	NA,inf	NA,inf	NA,0.407921	0.000142158	0.000284826
2	chr2:43959097:A:T	43959097	NA,T	NA,A	NA,1	NA,inf	NA,inf	NA,0.410208	0.000142127	0.000284756
2	chr2:43530366:C:T	43530366	NA,T	NA,C	NA,1	NA,inf	NA,inf	NA,0.407732	0.000142122	0.000284753
2	chr2:43993456:A:G	43993456	NA,G	NA,A	NA,1	NA,-inf	NA,inf	NA,0.435949	0.000142108	0.000284685
2	chr2:43993808:G:A	43993808	NA,A	NA,G	NA,1	NA,-inf	NA,inf	NA,0.434932	0.000141919	0.000284307
2	chr2:42807793:CAGG:C	42807793	NA,C	NA,CAGG	NA,1	NA,-inf	NA,inf	NA,0.455391	0.000141817	0.000284127
2	chr2:43126872:G:A	43126872	NA,A	NA,G	NA,1	NA,inf	NA,inf	NA,0.400247	0.000141786	0.000284046
2	chr2:43991897:T:A	43991897	NA,A	NA,T	NA,1	NA,-inf	NA,inf	NA,0.433839	0.000141709	0.000283886
2	chr2:43433301:G:A	43433301	NA,A	NA,G	NA,1	NA,-inf	NA,inf	NA,0.441343	0.000141659	0.000283742
2	chr2:43993979:A:T	43993979	NA,T	NA,A	NA,1	NA,-inf	NA,inf	NA,0.433311	0.000141633	0.000283734
2	chr2:42838135:C:A	42838135	NA,A	NA,C	NA,1	NA,-inf	NA,inf	NA,0.449779	0.000141613	0.000283718
2	chr2:43992192:G:A	43992192	NA,A	NA,G	NA,1	NA,-inf	NA,inf	NA,0.432997	0.000141563	0.000283592
2	chr2:43612494:C:T	43612494	NA,T	NA,C	NA,1	NA,inf	NA,inf	NA,0.389282	0.000141513	0.000283536
2	chr2:43950008:T:C	43950008	NA,C	NA,T	NA,1	NA,-inf	NA,inf	NA,0.42445	0.000141506	0.000283493
2	chr2:43165290:G:A	43165290	NA,A	NA,G	NA,1	NA,-inf	NA,inf	NA,0.437287	0.000141502	0.000283473
2	chr2:43732959:T:G	43732959	NA,G	NA,T	NA,1	NA,inf	NA,inf	NA,0.427005	0.00014149	0.000283245
2	chr2:43990998:AC:A	43990998	NA,A	NA,AC	NA,1	NA,-inf	NA,inf	NA,0.432421	0.000141446	0.000283358
2	chr2:43352708:G:A	43352708	NA,A	NA,G	NA,1	NA,-inf	NA,inf	NA,0.458663	0.000141398	0.000283233
2	chr2:42838449:G:A	42838449	NA,A	NA,G	NA,1	NA,inf	NA,inf	NA,0.405779	0.00014129	0.000283055
2	chr2:42964509:C:T	42964509	NA,T	NA,C	NA,1	NA,inf	NA,inf	NA,0.408344	0.00014123	0.000282934
2	chr2:43753297:A:G	43753297	NA,G	NA,A	NA,1	NA,inf	NA,inf	NA,0.423848	0.00014123	0.000282743
2	chr2:43991638:A:C	43991638	NA,C	NA,A	NA,1	NA,-inf	NA,inf	NA,0.431046	0.000141195	0.000282856
2	chr2:43861026:C:G	43861026	NA,G	NA,C	NA,1	NA,-inf	NA,inf	NA,0.42809	0.000141119	0.000282723
2	chr2:43994107:G:T	43994107	NA,T	NA,G	NA,1	NA,-inf	NA,inf	NA,0.430027	0.000141031	0.000282527
2	chr2:43991320:T:C	43991320	NA,C	NA,T	NA,1	NA,-inf	NA,inf	NA,0.430139	0.000141029	0.000282522
2	chr2:43940551:A:C	43940551	NA,C	NA,A	NA,1	NA,-inf	NA,inf	NA,0.43535	0.000141017	0.000282512
2	chr2:43442813:A:G	43442813	NA,G	NA,A	NA,1	NA,inf	NA,inf	NA,0.404972	0.000141005	0.000282472
2	chr2:44020827:A:C	44020827	NA,C	NA,A	NA,1	NA,inf	NA,inf	NA,0.410539	0.000141003	0.000282486
2	chr2:43983347:A:G	43983347	G,G	A,A	1,1	-inf,inf	inf,inf	1.71686,0.139285	0.000140898	0.000282302
2	chr2:43836188:G:A	43836188	NA,A	NA,G	NA,1	NA,inf	NA,inf	NA,0.401025	0.000140879	0.000282237
2	chr2:43051756:G:C	43051756	NA,C	NA,G	NA,1	NA,inf	NA,inf	NA,0.39664	0.000140809	0.000282018
2	chr2:43818145:A:T	43818145	NA,T	NA,A	NA,1	NA,-inf	NA,inf	NA,0.447768	0.000140731	0.000281916
2	chr2:43845487:T:C	43845487	NA,C	NA,T	NA,1	NA,-inf	NA,inf	NA,0.43408	0.00014069	0.000281933
2	chr2:43760505:G:A	43760505	NA,A	NA,G	NA,1	NA,-inf	NA,inf	NA,0.430958	0.000140644	0.000281751
2	chr2:43272019:T:C	43272019	NA,C	NA,T	NA,1	NA,inf	NA,inf	NA,0.396745	0.000140521	0.000281545
2	chr2:43991016:A:T	43991016	NA,T	NA,A	NA,1	NA,-inf	NA,inf	NA,0.426892	0.000140462	0.000281388
2	chr2:43652984:A:C	43652984	NA,C	NA,A	NA,1	NA,inf	NA,inf	NA,0.397431	0.00014042	0.000281305
2	chr2:43871645:G:A	43871645	NA,A	NA,G	NA,1	NA,-inf	NA,inf	NA,0.424445	0.000140371	0.000281215
2	chr2:43782260:A:G	43782260	NA,G	NA,A	NA,1	NA,inf	NA,inf	NA,0.396082	0.000140352	0.000281132
2	chr2:43002792:G:A	43002792	NA,A	NA,G	NA,1	NA,-inf	NA,inf	NA,0.433427	0.000140326	0.000281105
2	chr2:42776620:C:T	42776620	NA,T	NA,C	NA,1	NA,-inf	NA,inf	NA,0.445607	0.000140268	0.00028102
2	chr2:43120309:G:A	43120309	NA,A	NA,G	NA,1	NA,inf	NA,inf	NA,0.383885	0.00014025	0.000280975
2	chr2:44012541:A:C	44012541	C,C	A,A	1,1	-inf,inf	inf,inf	1.65397,0.289773	0.000140217	0.000280936
2	chr2:43306099:GTC:G	43306099	NA,G	NA,GTC	NA,1	NA,inf	NA,inf	NA,0.426781	0.000140175	0.00028082
2	chr2:43706969:G:A	43706969	NA,A	NA,G	NA,1	NA,inf	NA,inf	NA,0.414426	0.000140166	0.000280808
2	chr2:42748449:G:A	42748449	NA,A	NA,G	NA,1	NA,-inf	NA,inf	NA,0.447432	0.000140156	0.000280794
2	chr2:42786713:G:A	42786713	NA,A	NA,G	NA,1	NA,-inf	NA,inf	NA,0.499034	0.000140124	0.000280721
2	chr2:43289255:G:A	43289255	NA,A	NA,G	NA,1	NA,inf	NA,inf	NA,0.409018	0.000140023	0.000280542
2	chr2:43162319:C:A	43162319	NA,A	NA,C	NA,1	NA,inf	NA,inf	NA,0.38233	0.000139991	0.000280459
2	chr2:43702314:T:A	43702314	NA,A	NA,T	NA,1	NA,inf	NA,inf	NA,0.41673	0.000139945	0.000280263
2	chr2:42950642:A:G	42950642	NA,G	NA,A	NA,1	NA,-inf	NA,inf	NA,0.44363	0.000139944	0.000280366
2	chr2:42830327:A:G	42830327	NA,G	NA,A	NA,1	NA,inf	NA,inf	NA,0.397872	0.000139783	0.000280036
2	chr2:43573704:G:A	43573704	NA,A	NA,G	NA,1	NA,-inf	NA,inf	NA,0.43923	0.000139729	0.000279902
2	chr2:43210643:A:G	43210643	NA,G	NA,A	NA,1	NA,-inf	NA,inf	NA,0.448446	0.000139717	0.000279842
2	chr2:43897702:G:A	43897702	NA,A	NA,G	NA,1	NA,inf	NA,inf	NA,0.407468	0.000139712	0.000279791
2	chr2:42872187:AC:A	42872187	NA,A	NA,AC	NA,1	NA,-inf	NA,inf	NA,0.459162	0.000139591	0.000279674
2	chr2:43264540:C:A	43264540	A,A	C,C	1,1	-inf,-inf	inf,inf	2.0034,0.405686	0.000139562	0.000279515
2	chr2:43306461:C:T	43306461	NA,T	NA,C	NA,1	NA,inf	NA,inf	NA,0.422963	0.000139488	0.000279445
2	chr2:43636761:T:C	43636761	C,NA	T,NA	1,NA	-inf,NA	inf,NA	1.05504,NA	0.000139481	0.000279433
2	chr2:42920351:C:T	42920351	NA,T	NA,C	NA,1	NA,inf	NA,inf	NA,0.389031	0.000139445	0.000279328
2	chr2:43953924:C:T	43953924	T,NA	C,NA	1,NA	-inf,NA	inf,NA	0.985731,NA	0.000139382	0.000279228
2	chr2:42872560:G:A	42872560	NA,A	NA,G	NA,1	NA,-inf	NA,inf	NA,0.458217	0.00013937	0.000279228
2	chr2:43986851:T:C	43986851	NA,C	NA,T	NA,1	NA,-inf	NA,inf	NA,0.400709	0.000139349	0.000279213
2	chr2:43645044:A:T	43645044	NA,T	NA,A	NA,1	NA,inf	NA,inf	NA,0.388728	0.000139338	0.000279163
2	chr2:43084845:A:C	43084845	NA,C	NA,A	NA,1	NA,inf	NA,inf	NA,0.393304	0.000139314	0.000279085
2	chr2:43704925:C:A	43704925	NA,A	NA,C	NA,1	NA,-inf	NA,inf	NA,0.415958	0.000139296	0.000279043
2	chr2:43521815:A:G	43521815	NA,G	NA,A	NA,1	NA,inf	NA,inf	NA,0.387778	0.00013929	0.000279049
2	chr2:43042900:G:A	43042900	NA,A	NA,G	NA,1	NA,-inf	NA,inf	NA,0.40526	0.000139226	0.000278956
2	chr2:43193808:A:G	43193808	G,NA	A,NA	1,NA	-inf,NA	inf,NA	0.793065,NA	0.00013921	0.000278843
2	chr2:44016867:A:G	44016867	NA,G	NA,A	NA,1	NA,-inf	NA,inf	NA,0.414044	0.000138965	0.000278397
2	chr2:42746342:C:T	42746342	T,NA	C,NA	1,NA	inf,NA	inf,NA	1.02144,NA	0.000138941	0.00027833
2	chr2:42872322:G:A	42872322	NA,A	NA,G	NA,1	NA,-inf	NA,inf	NA,0.455444	0.000138911	0.000278309
2	chr2:43117387:G:C	43117387	C,C	G,G	1,1	-inf,-inf	inf,inf	1.17517,0.880505	0.000138792	0.000278231
2	chr2:43585056:C:T	43585056	NA,T	NA,C	NA,1	NA,inf	NA,inf	NA,0.402873	0.000138622	0.000277734
2	chr2:43825359:G:A	43825359	NA,A	NA,G	NA,1	NA,inf	NA,inf	NA,0.387314	0.000138376	0.000277223
2	chr2:43991632:A:T	43991632	NA,T	NA,A	NA,1	NA,-inf	NA,inf	NA,0.415004	0.000138306	0.000277068
2	chr2:43055670:T:C	43055670	C,C	T,T	1,1	-inf,inf	inf,inf	1.37134,0.0625733	0.000138214	0.00027694
2	chr2:43955111:A:G	43955111	G,G	A,A	1,1	-inf,inf	inf,inf	1.59664,0.337905	0.000138213	0.000276945
2	chr2:42769978:A:G	42769978	G,NA	A,NA	1,NA	inf,NA	inf,NA	0.848023,NA	0.000138121	0.000276698
2	chr2:43586028:G:A	43586028	NA,A	NA,G	NA,1	NA,-inf	NA,inf	NA,0.440094	0.000138088	0.00027661
2	chr2:43418780:C:T	43418780	NA,T	NA,C	NA,1	NA,inf	NA,inf	NA,0.399285	0.000138017	0.000276525
2	chr2:43869076:GAATTCTCATTCTCTGGATTGATCTCTCACTATCTATCTGGATAT:G	43869076	NA,G	NA,GAATTCTCATTCTCTGGATTGATCTCTCACTATCTATCTGGATAT	NA,1	NA,-inf	NA,inf	NA,0.412826	0.000138001	0.00027644
2	chr2:43213780:C:T	43213780	NA,T	NA,C	NA,1	NA,inf	NA,inf	NA,0.381487	0.000138	0.000276469
2	chr2:43894354:TTTC:T	43894354	NA,T	NA,TTTC	NA,1	NA,-inf	NA,inf	NA,0.407693	0.000137895	0.00027623
2	chr2:43360611:T:A	43360611	NA,A	NA,T	NA,1	NA,inf	NA,inf	NA,0.397311	0.000137794	0.000276058
2	chr2:43634978:A:G	43634978	G,NA	A,NA	1,NA	-inf,NA	inf,NA	1.23119,NA	0.00013778	0.000275993
2	chr2:42788175:A:C	42788175	NA,C	NA,A	NA,1	NA,inf	NA,inf	NA,0.40072	0.000137507	0.000275464
2	chr2:43832299:G:A	43832299	NA,A	NA,G	NA,1	NA,inf	NA,inf	NA,0.371377	0.000137498	0.000275377
2	chr2:43798128:T:G	43798128	NA,G	NA,T	NA,1	NA,-inf	NA,inf	NA,0.436785	0.000137481	0.000275415
2	chr2:43597434:A:G	43597434	NA,G	NA,A	NA,1	NA,inf	NA,inf	NA,0.391928	0.000137439	0.000275298
2	chr2:43894804:A:G	43894804	G,G	A,A	1,1	-inf,inf	inf,inf	1.63801,0.267941	0.000137395	0.000275307
2	chr2:43270910:G:C	43270910	NA,C	NA,G	NA,1	NA,inf	NA,inf	NA,0.410383	0.000137382	0.000275227
2	chr2:43958092:T:C	43958092	NA,C	NA,T	NA,1	NA,inf	NA,inf	NA,0.363844	0.000137352	0.000275198
2	chr2:42805644:C:T	42805644	NA,T	NA,C	NA,1	NA,inf	NA,inf	NA,0.386988	0.000137333	0.000275127
2	chr2:43798571:A:G	43798571	NA,G	NA,A	NA,1	NA,-inf	NA,inf	NA,0.435874	0.000137327	0.000275107
2	chr2:43362282:G:A	43362282	A,NA	G,NA	1,NA	-inf,NA	inf,NA	1.01371,NA	0.000137314	0.000275061
2	chr2:43202285:T:C	43202285	C,C	T,T	1,1	inf,-inf	inf,inf	0.998262,0.614369	0.000137306	0.0002752
2	chr2:43992579:T:C	43992579	NA,C	NA,T	NA,1	NA,-inf	NA,inf	NA,0.408346	0.000137147	0.000274747
2	chr2:42941253:C:T	42941253	NA,T	NA,C	NA,1	NA,inf	NA,inf	NA,0.379511	0.000137128	0.000274712
2	chr2:43116383:C:A	43116383	NA,A	NA,C	NA,1	NA,inf	NA,inf	NA,0.379624	0.000137082	0.000274639
2	chr2:42863916:C:T	42863916	NA,T	NA,C	NA,1	NA,inf	NA,inf	NA,0.380769	0.000137013	0.000274463
2	chr2:43116396:G:T	43116396	NA,T	NA,G	NA,1	NA,inf	NA,inf	NA,0.37922	0.000137012	0.000274498
2	chr2:43986754:G:C	43986754	NA,C	NA,G	NA,1	NA,-inf	NA,inf	NA,0.407429	0.000136982	0.000274416
2	chr2:43504158:T:C	43504158	NA,C	NA,T	NA,1	NA,inf	NA,inf	NA,0.392101	0.000136975	0.00027438
2	chr2:43579840:A:T	43579840	NA,T	NA,A	NA,1	NA,inf	NA,inf	NA,0.383478	0.000136953	0.000274385
2	chr2:43955015:G:A	43955015	NA,A	NA,G	NA,1	NA,-inf	NA,inf	NA,0.415979	0.000136945	0.000274317
2	chr2:43794687:T:A	43794687	A,A	T,T	1,1	-inf,-inf	inf,inf	3.03823,0.647736	0.000136747	0.000274025
2	chr2:42962809:A:G	42962809	NA,G	NA,A	NA,1	NA,-inf	NA,inf	NA,0.414505	0.000136743	0.000273936
2	chr2:42872486:C:T	42872486	NA,T	NA,C	NA,1	NA,-inf	NA,inf	NA,0.44266	0.000136719	0.000273916
2	chr2:43884694:T:C	43884694	NA,C	NA,T	NA,1	NA,inf	NA,inf	NA,0.379448	0.000136678	0.00027382
2	chr2:43732997:C:T	43732997	NA,T	NA,C	NA,1	NA,-inf	NA,inf	NA,0.411355	0.000136662	0.000273744
2	chr2:43756196:T:C	43756196	NA,C	NA,T	NA,1	NA,inf	NA,inf	NA,0.373052	0.000136654	0.000273751
2	chr2:43275289:G:C	43275289	NA,C	NA,G	NA,1	NA,inf	NA,inf	NA,0.37129	0.000136473	0.000273417
2	chr2:43041310:C:A	43041310	NA,A	NA,C	NA,1	NA,inf	NA,inf	NA,0.371532	0.000136464	0.000273384
2	chr2:43284196:C:T	43284196	NA,T	NA,C	NA,1	NA,inf	NA,inf	NA,0.371182	0.000136448	0.000273367
2	chr2:43019989:C:T	43019989	NA,T	NA,C	NA,1	NA,inf	NA,inf	NA,0.365873	0.000136437	0.000273263
2	chr2:42791499:A:G	42791499	NA,G	NA,A	NA,1	NA,-inf	NA,inf	NA,0.443514	0.000136315	0.000273112
2	chr2:43212465:C:T	43212465	NA,T	NA,C	NA,1	NA,inf	NA,inf	NA,0.371745	0.00013624	0.000272942
2	chr2:43591421:ACTTTT:A	43591421	NA,A	NA,ACTTTT	NA,1	NA,inf	NA,inf	NA,0.368537	0.000136212	0.000272898
2	chr2:43845827:G:A	43845827	NA,A	NA,G	NA,1	NA,-inf	NA,inf	NA,0.408596	0.000136207	0.000272944
2	chr2:43178357:A:G	43178357	NA,G	NA,A	NA,1	NA,-inf	NA,inf	NA,0.412052	0.000136008	0.000272434
2	chr2:43351911:C:T	43351911	NA,T	NA,C	NA,1	NA,-inf	NA,inf	NA,0.405519	0.00013599	0.000272412
2	chr2:42884592:T:C	42884592	NA,C	NA,T	NA,1	NA,-inf	NA,inf	NA,0.426288	0.000135966	0.000272421
2	chr2:43337608:C:T	43337608	NA,T	NA,C	NA,1	NA,inf	NA,inf	NA,0.372849	0.000135942	0.000272382
2	chr2:43029998:C:A	43029998	NA,A	NA,C	NA,1	NA,inf	NA,inf	NA,0.346094	0.000135931	0.000272245
2	chr2:43631596:C:T	43631596	NA,T	NA,C	NA,1	NA,-inf	NA,inf	NA,0.410183	0.000135903	0.000272241
2	chr2:42801720:A:G	42801720	G,G	A,A	1,1	inf,-inf	inf,inf	0.388951,1.21049	0.000135826	0.000272086
2	chr2:43442193:T:C	43442193	NA,C	NA,T	NA,1	NA,inf	NA,inf	NA,0.374383	0.000135817	0.000272105
2	chr2:43139746:T:G	43139746	NA,G	NA,T	NA,1	NA,-inf	NA,inf	NA,0.407645	0.000135813	0.000272081
2	chr2:42926523:C:T	42926523	NA,T	NA,C	NA,1	NA,-inf	NA,inf	NA,0.39003	0.000135652	0.000271762
2	chr2:43829674:CA:C	43829674	NA,C	NA,CA	NA,1	NA,inf	NA,inf	NA,0.374724	0.000135579	0.000271507
2	chr2:43768930:A:G	43768930	NA,G	NA,A	NA,1	NA,inf	NA,inf	NA,0.393518	0.000135557	0.000271567
2	chr2:43311358:T:C	43311358	NA,C	NA,T	NA,1	NA,inf	NA,inf	NA,0.405036	0.000135544	0.000271356
2	chr2:43329917:C:T	43329917	NA,T	NA,C	NA,1	NA,inf	NA,inf	NA,0.4	0.000135491	0.000271438
2	chr2:42963773:C:T	42963773	NA,T	NA,C	NA,1	NA,inf	NA,inf	NA,0.364624	0.000135474	0.000271394
2	chr2:43655904:T:C	43655904	NA,C	NA,T	NA,1	NA,inf	NA,inf	NA,0.416961	0.000135443	0.000270917
2	chr2:43215874:G:C	43215874	NA,C	NA,G	NA,1	NA,inf	NA,inf	NA,0.367367	0.00013543	0.000271319
2	chr2:43703703:TCTTA:T	43703703	NA,T	NA,TCTTA	NA,1	NA,inf	NA,inf	NA,0.338473	0.0001354	0.000271274
2	chr2:43225195:G:A	43225195	A,A	G,G	1,1	-inf,inf	inf,inf	1.82258,0.17198	0.00013537	0.00027098
2	chr2:43147090:C:T	43147090	NA,T	NA,C	NA,1	NA,inf	NA,inf	NA,0.389403	0.000135361	0.000271105
2	chr2:42998567:A:G	42998567	NA,G	NA,A	NA,1	NA,-inf	NA,inf	NA,0.391897	0.000135332	0.000271107
2	chr2:43976430:A:T	43976430	NA,T	NA,A	NA,1	NA,inf	NA,inf	NA,0.372683	0.000135328	0.000271134
2	chr2:43766012:G:A	43766012	NA,A	NA,G	NA,1	NA,inf	NA,inf	NA,0.391811	0.000135256	0.000270964
2	chr2:43314661:T:C	43314661	NA,C	NA,T	NA,1	NA,inf	NA,inf	NA,0.381699	0.000135239	0.000270886
2	chr2:43766119:C:T	43766119	NA,T	NA,C	NA,1	NA,inf	NA,inf	NA,0.391279	0.000135165	0.000270782
2	chr2:42897473:G:A	42897473	NA,A	NA,G	NA,1	NA,-inf	NA,inf	NA,0.423052	0.000135155	0.00027079
2	chr2:43171016:G:A	43171016	NA,A	NA,G	NA,1	NA,inf	NA,inf	NA,0.392234	0.000135143	0.000270656
2	chr2:42997092:G:C	42997092	NA,C	NA,G	NA,1	NA,-inf	NA,inf	NA,0.390669	0.000135115	0.000270671
2	chr2:43764116:A:G	43764116	NA,G	NA,A	NA,1	NA,inf	NA,inf	NA,0.390887	0.000135107	0.000270666
2	chr2:42836647:G:T	42836647	T,T	G,G	1,1	inf,-inf	inf,inf	1.20133,0.0966989	0.000135097	0.000270633
2	chr2:42887918:G:A	42887918	NA,A	NA,G	NA,1	NA,-inf	NA,inf	NA,0.388844	0.000134971	0.000270348
2	chr2:43055441:G:A	43055441	A,A	G,G	1,1	-inf,-inf	inf,inf	1.27866,0.309286	0.00013491	0.000270309
2	chr2:42887139:A:C	42887139	NA,C	NA,A	NA,1	NA,-inf	NA,inf	NA,0.39364	0.000134829	0.000270103
2	chr2:43369621:C:A	43369621	NA,A	NA,C	NA,1	NA,-inf	NA,inf	NA,0.409824	0.000134818	0.000270065
2	chr2:43234974:G:A	43234974	NA,A	NA,G	NA,1	NA,inf	NA,inf	NA,0.369564	0.000134759	0.000269989
2	chr2:42915307:AT:A	42915307	A,A	AT,AT	1,1	-inf,-inf	inf,inf	1.56242,0.250219	0.000134721	0.000269851
2	chr2:42995862:C:T	42995862	NA,T	NA,C	NA,1	NA,-inf	NA,inf	NA,0.403329	0.000134691	0.000269834
2	chr2:43714635:A:G	43714635	NA,G	NA,A	NA,1	NA,inf	NA,inf	NA,0.389109	0.000134644	0.00026958
2	chr2:42861252:T:C	42861252	NA,C	NA,T	NA,1	NA,inf	NA,inf	NA,0.365994	0.000134605	0.00026964
2	chr2:42863650:A:G	42863650	G,G	A,A	1,1	inf,-inf	inf,inf	0.562023,1.24352	0.000134561	0.000269641
2	chr2:43541393:A:G	43541393	NA,G	NA,A	NA,1	NA,inf	NA,inf	NA,0.370144	0.000134503	0.000269446
2	chr2:43726774:A:G	43726774	NA,G	NA,A	NA,1	NA,-inf	NA,inf	NA,0.396933	0.000134486	0.000269413
2	chr2:43080724:A:G	43080724	NA,G	NA,A	NA,1	NA,-inf	NA,inf	NA,0.385907	0.000134319	0.000269147
2	chr2:42952146:T:C	42952146	NA,C	NA,T	NA,1	NA,inf	NA,inf	NA,0.338365	0.000134318	0.000269029
2	chr2:42842510:T:C	42842510	NA,C	NA,T	NA,1	NA,inf	NA,inf	NA,0.348716	0.000134245	0.000268901
2	chr2:44012908:T:A	44012908	NA,A	NA,T	NA,1	NA,-inf	NA,inf	NA,0.386314	0.000134184	0.000268801
2	chr2:43355130:T:C	43355130	NA,C	NA,T	NA,1	NA,inf	NA,inf	NA,0.350867	0.000134142	0.000268768
2	chr2:43845435:G:C	43845435	NA,C	NA,G	NA,1	NA,-inf	NA,inf	NA,0.395841	0.000134031	0.000268581
2	chr2:42888820:T:C	42888820	NA,C	NA,T	NA,1	NA,-inf	NA,inf	NA,0.414409	0.000133984	0.000268429
2	chr2:42956518:C:G	42956518	NA,G	NA,C	NA,1	NA,-inf	NA,inf	NA,0.400238	0.000133965	0.000268369
2	chr2:42862616:T:C	42862616	NA,C	NA,T	NA,1	NA,inf	NA,inf	NA,0.361221	0.000133931	0.000268291
2	chr2:43755585:T:C	43755585	NA,C	NA,T	NA,1	NA,inf	NA,inf	NA,0.357395	0.000133905	0.000268245
2	chr2:42952000:T:A	42952000	NA,A	NA,T	NA,1	NA,inf	NA,inf	NA,0.3367	0.00013383	0.000268055
2	chr2:43626543:A:G	43626543	NA,G	NA,A	NA,1	NA,inf	NA,inf	NA,0.354804	0.000133772	0.000267991
2	chr2:43150923:G:A	43150923	NA,A	NA,G	NA,1	NA,inf	NA,inf	NA,0.379967	0.000133769	0.000267919
2	chr2:42738518:C:T	42738518	NA,T	NA,C	NA,1	NA,-inf	NA,inf	NA,0.401864	0.000133756	0.000267983
2	chr2:42752866:A:G	42752866	NA,G	NA,A	NA,1	NA,-inf	NA,inf	NA,0.409373	0.000133657	0.000267793
2	chr2:43984992:A:T	43984992	NA,T	NA,A	NA,1	NA,-inf	NA,inf	NA,0.388254	0.000133608	0.000267645
2	chr2:42916726:T:A	42916726	NA,A	NA,T	NA,1	NA,-inf	NA,inf	NA,0.396471	0.000133573	0.000267589
2	chr2:43844394:A:G	43844394	NA,G	NA,A	NA,1	NA,-inf	NA,inf	NA,0.404828	0.000133559	0.000267565
2	chr2:43667457:A:G	43667457	NA,G	NA,A	NA,1	NA,-inf	NA,inf	NA,0.395629	0.000133517	0.000267464
2	chr2:42884728:G:C	42884728	NA,C	NA,G	NA,1	NA,-inf	NA,inf	NA,0.410815	0.000133484	0.000267446
2	chr2:42963356:A:C	42963356	NA,C	NA,A	NA,1	NA,-inf	NA,inf	NA,0.414559	0.000133305	0.000267062
2	chr2:43623795:G:A	43623795	NA,A	NA,G	NA,1	NA,inf	NA,inf	NA,0.402104	0.000133292	0.000266597
2	chr2:43210680:G:A	43210680	NA,A	NA,G	NA,1	NA,inf	NA,inf	NA,0.357364	0.00013329	0.000267042
2	chr2:43346191:AG:A	43346191	NA,A	NA,AG	NA,1	NA,-inf	NA,inf	NA,0.388358	0.000133281	0.000266992
2	chr2:43590791:A:G	43590791	NA,G	NA,A	NA,1	NA,inf	NA,inf	NA,0.369578	0.00013326	0.000266995
2	chr2:43846014:G:A	43846014	NA,A	NA,G	NA,1	NA,-inf	NA,inf	NA,0.391112	0.000133259	0.000267035
2	chr2:43056917:T:C	43056917	NA,C	NA,T	NA,1	NA,-inf	NA,inf	NA,0.381046	0.000133107	0.00026665
2	chr2:43912335:A:G	43912335	G,G	A,A	1,1	-inf,inf	inf,inf	1.59563,0.307745	0.000133068	0.000266643
2	chr2:43359262:T:G	43359262	NA,G	NA,T	NA,1	NA,inf	NA,inf	NA,0.345483	0.000133064	0.000266614
2	chr2:43289007:G:A	43289007	A,A	G,G	1,1	-inf,-inf	inf,inf	1.81895,1.40843	0.000133051	0.000266204
2	chr2:43079580:A:G	43079580	NA,G	NA,A	NA,1	NA,inf	NA,inf	NA,0.347246	0.000132871	0.000266098
2	chr2:43952312:G:C	43952312	NA,C	NA,G	NA,1	NA,-inf	NA,inf	NA,0.389513	0.000132837	0.000266104
2	chr2:42872494:G:A	42872494	NA,A	NA,G	NA,1	NA,-inf	NA,inf	NA,0.418468	0.000132773	0.00026601
2	chr2:43876873:G:A	43876873	NA,A	NA,G	NA,1	NA,inf	NA,inf	NA,0.354354	0.000132758	0.00026595
2	chr2:43346911:G:T	43346911	NA,T	NA,G	NA,1	NA,-inf	NA,inf	NA,0.384964	0.000132725	0.000265878
2	chr2:43844621:C:T	43844621	T,NA	C,NA	1,NA	-inf,NA	inf,NA	1.10026,NA	0.000132663	0.000265756
2	chr2:42758909:TTA:T	42758909	NA,T	NA,TTA	NA,1	NA,-inf	NA,inf	NA,0.406296	0.000132662	0.000265769
2	chr2:43145804:T:C	43145804	NA,C	NA,T	NA,1	NA,inf	NA,inf	NA,0.341135	0.000132651	0.00026574
2	chr2:43618563:G:A	43618563	NA,A	NA,G	NA,1	NA,inf	NA,inf	NA,0.356928	0.000132624	0.000265653
2	chr2:43756543:A:G	43756543	NA,G	NA,A	NA,1	NA,inf	NA,inf	NA,0.374291	0.000132617	0.000265517
2	chr2:43592514:T:C	43592514	NA,C	NA,T	NA,1	NA,inf	NA,inf	NA,0.366118	0.000132589	0.000265651
2	chr2:43715899:GA:G	43715899	NA,G	NA,GA	NA,1	NA,-inf	NA,inf	NA,0.393865	0.00013246	0.000265363
2	chr2:43684733:A:G	43684733	NA,G	NA,A	NA,1	NA,-inf	NA,inf	NA,0.421574	0.000132457	0.000265335
2	chr2:43419470:T:C	43419470	NA,C	NA,T	NA,1	NA,inf	NA,inf	NA,0.35616	0.000132452	0.000265339
2	chr2:43616521:C:T	43616521	NA,T	NA,C	NA,1	NA,inf	NA,inf	NA,0.342699	0.000132405	0.000265308
2	chr2:43273144:G:T	43273144	NA,T	NA,G	NA,1	NA,inf	NA,inf	NA,0.352851	0.000132338	0.000265132
2	chr2:42805705:T:C	42805705	NA,C	NA,T	NA,1	NA,-inf	NA,inf	NA,0.377776	0.000132301	0.000265037
2	chr2:43694152:T:A	43694152	NA,A	NA,T	NA,1	NA,-inf	NA,inf	NA,0.417526	0.000132265	0.000264912
2	chr2:43115485:G:C	43115485	NA,C	NA,G	NA,1	NA,-inf	NA,inf	NA,0.424029	0.000132246	0.000265012
2	chr2:43175660:G:C	43175660	NA,C	NA,G	NA,1	NA,-inf	NA,inf	NA,0.40297	0.000132188	0.000264837
2	chr2:42866751:A:G	42866751	NA,G	NA,A	NA,1	NA,inf	NA,inf	NA,0.367733	0.00013217	0.000264759
2	chr2:43574849:C:T	43574849	NA,T	NA,C	NA,1	NA,inf	NA,inf	NA,0.340527	0.000132092	0.000264612
2	chr2:42944049:C:A	42944049	NA,A	NA,C	NA,1	NA,inf	NA,inf	NA,0.34919	0.000132069	0.000264531
2	chr2:42767552:T:C	42767552	NA,C	NA,T	NA,1	NA,inf	NA,inf	NA,0.351812	0.000132055	0.000264545
2	chr2:43610454:A:C	43610454	NA,C	NA,A	NA,1	NA,inf	NA,inf	NA,0.353778	0.000132	0.00026444
2	chr2:43100014:A:G	43100014	NA,G	NA,A	NA,1	NA,-inf	NA,inf	NA,0.387032	0.000131929	0.000264294
2	chr2:43696894:C:T	43696894	NA,T	NA,C	NA,1	NA,-inf	NA,inf	NA,0.389662	0.000131895	0.000264211
2	chr2:43299651:ACT:A	43299651	NA,A	NA,ACT	NA,1	NA,-inf	NA,inf	NA,0.385636	0.000131842	0.000264093
2	chr2:43622905:A:G	43622905	NA,G	NA,A	NA,1	NA,inf	NA,inf	NA,0.375384	0.000131835	0.00026411
2	chr2:43029747:G:A	43029747	A,NA	G,NA	1,NA	-inf,NA	inf,NA	0.846743,NA	0.000131803	0.00026402
2	chr2:43178722:C:T	43178722	NA,T	NA,C	NA,1	NA,-inf	NA,inf	NA,0.390961	0.000131791	0.000263997
2	chr2:43919373:A:G	43919373	G,G	A,A	1,1	-inf,inf	inf,inf	1.63227,0.226595	0.000131629	0.00026375
2	chr2:43817770:T:C	43817770	NA,C	NA,T	NA,1	NA,inf	NA,inf	NA,0.334165	0.000131605	0.000263596
2	chr2:43741080:G:A	43741080	NA,A	NA,G	NA,1	NA,inf	NA,inf	NA,0.349563	0.000131583	0.000263646
2	chr2:43724468:A:C	43724468	NA,C	NA,A	NA,1	NA,inf	NA,inf	NA,0.355032	0.000131471	0.000263249
2	chr2:43801460:A:G	43801460	NA,G	NA,A	NA,1	NA,inf	NA,inf	NA,0.326146	0.000131436	0.000263316
2	chr2:43845946:T:C	43845946	NA,C	NA,T	NA,1	NA,-inf	NA,inf	NA,0.37963	0.000131415	0.000263338
2	chr2:43030564:A:G	43030564	NA,G	NA,A	NA,1	NA,inf	NA,inf	NA,0.321577	0.00013122	0.000262819
2	chr2:43936363:G:A	43936363	NA,A	NA,G	NA,1	NA,-inf	NA,inf	NA,0.386672	0.000131208	0.000262919
2	chr2:42878283:A:T	42878283	NA,T	NA,A	NA,1	NA,-inf	NA,inf	NA,0.366139	0.000131184	0.000262768
2	chr2:43327872:C:T	43327872	NA,T	NA,C	NA,1	NA,inf	NA,inf	NA,0.373686	0.00013113	0.000262701
2	chr2:42967581:G:A	42967581	NA,A	NA,G	NA,1	NA,inf	NA,inf	NA,0.311964	0.000131012	0.000262431
2	chr2:43383514:T:A	43383514	NA,A	NA,T	NA,1	NA,inf	NA,inf	NA,0.373851	0.00013092	0.000262115
2	chr2:42919782:G:A	42919782	A,NA	G,NA	1,NA	-inf,NA	inf,NA	0.833792,NA	0.000130897	0.000262207
2	chr2:43399053:T:C	43399053	C,NA	T,NA	1,NA	-inf,NA	inf,NA	0.980354,NA	0.000130813	0.000262051
2	chr2:43100844:T:C	43100844	NA,C	NA,T	NA,1	NA,inf	NA,inf	NA,0.327779	0.000130796	0.000262035
2	chr2:43008426:C:T	43008426	NA,T	NA,C	NA,1	NA,-inf	NA,inf	NA,0.381794	0.000130774	0.000261981
2	chr2:42833928:G:A	42833928	NA,A	NA,G	NA,1	NA,inf	NA,inf	NA,0.312734	0.000130704	0.000261824
2	chr2:43041922:G:A	43041922	NA,A	NA,G	NA,1	NA,inf	NA,inf	NA,0.338826	0.000130697	0.000261833
2	chr2:43445572:C:T	43445572	NA,T	NA,C	NA,1	NA,-inf	NA,inf	NA,0.395872	0.000130624	0.000261628
2	chr2:42992384:C:T	42992384	NA,T	NA,C	NA,1	NA,inf	NA,inf	NA,0.340702	0.00013059	0.000261605
2	chr2:42952418:C:T	42952418	NA,T	NA,C	NA,1	NA,inf	NA,inf	NA,0.337239	0.000130588	0.000261582
2	chr2:43643363:C:A	43643363	NA,A	NA,C	NA,1	NA,inf	NA,inf	NA,0.333783	0.000130583	0.000261611
2	chr2:43702055:C:T	43702055	NA,T	NA,C	NA,1	NA,inf	NA,inf	NA,0.315299	0.000130576	0.000261606
2	chr2:43938399:A:T	43938399	NA,T	NA,A	NA,1	NA,-inf	NA,inf	NA,0.368252	0.00013054	0.00026159
2	chr2:43247999:C:T	43247999	NA,T	NA,C	NA,1	NA,inf	NA,inf	NA,0.333934	0.000130487	0.000261433
2	chr2:43135241:G:T	43135241	T,T	G,G	1,1	inf,-inf	inf,inf	0.258666,1.33438	0.00013045	0.000261359
2	chr2:43078003:C:A	43078003	NA,A	NA,C	NA,1	NA,-inf	NA,inf	NA,0.394887	0.000130289	0.000261012
2	chr2:43580173:C:T	43580173	NA,T	NA,C	NA,1	NA,inf	NA,inf	NA,0.33765	0.000130252	0.000260959
2	chr2:43127141:A:G	43127141	G,G	A,A	1,1	-inf,-inf	inf,inf	1.73978,0.318877	0.000130222	0.000261591
2	chr2:43318600:G:T	43318600	NA,T	NA,G	NA,1	NA,-inf	NA,inf	NA,0.369264	0.0001302	0.000260821
2	chr2:42965290:C:T	42965290	NA,T	NA,C	NA,1	NA,inf	NA,inf	NA,0.341507	0.000130144	0.000260686
2	chr2:43254668:A:AG	43254668	NA,AG	NA,A	NA,1	NA,inf	NA,inf	NA,0.376523	0.000130103	0.00026043
2	chr2:43950395:A:G	43950395	NA,G	NA,A	NA,1	NA,-inf	NA,inf	NA,0.377885	0.000130075	0.000260656
2	chr2:43023322:G:A	43023322	NA,A	NA,G	NA,1	NA,inf	NA,inf	NA,0.329775	0.000130073	0.000260582
2	chr2:43752092:C:G	43752092	NA,G	NA,C	NA,1	NA,inf	NA,inf	NA,0.33586	0.000130072	0.000260583
2	chr2:43079284:A:G	43079284	NA,G	NA,A	NA,1	NA,inf	NA,inf	NA,0.328895	0.000130045	0.000260441
2	chr2:43599979:G:A	43599979	NA,A	NA,G	NA,1	NA,-inf	NA,inf	NA,0.37714	0.000130039	0.000260491
2	chr2:43991307:T:C	43991307	C,C	T,T	1,1	-inf,-inf	inf,inf	1.26959,1.011	0.000130038	0.000260615
2	chr2:43146936:C:G	43146936	NA,G	NA,C	NA,1	NA,-inf	NA,inf	NA,0.351044	0.000129979	0.000260428
2	chr2:43770964:C:T	43770964	NA,T	NA,C	NA,1	NA,inf	NA,inf	NA,0.359276	0.000129912	0.000260258
2	chr2:43378978:T:C	43378978	NA,C	NA,T	NA,1	NA,inf	NA,inf	NA,0.363494	0.000129871	0.000260172
2	chr2:43991736:T:G	43991736	NA,G	NA,T	NA,1	NA,-inf	NA,inf	NA,0.366164	0.000129789	0.000260007
2	chr2:42834001:T:A	42834001	NA,A	NA,T	NA,1	NA,inf	NA,inf	NA,0.339021	0.000129788	0.000260012
2	chr2:43150619:G:A	43150619	NA,A	NA,G	NA,1	NA,inf	NA,inf	NA,0.344022	0.000129756	0.000259956
2	chr2:43684827:A:AG	43684827	NA,AG	NA,A	NA,1	NA,inf	NA,inf	NA,0.338528	0.000129705	0.000259829
2	chr2:43498295:GA:G	43498295	NA,G	NA,GA	NA,1	NA,-inf	NA,inf	NA,0.39478	0.000129698	0.000259797
2	chr2:44000349:T:C	44000349	NA,C	NA,T	NA,1	NA,-inf	NA,inf	NA,0.359114	0.000129677	0.000259774
2	chr2:43105745:G:A	43105745	NA,A	NA,G	NA,1	NA,inf	NA,inf	NA,0.327364	0.00012964	0.000259679
2	chr2:43715613:A:G	43715613	NA,G	NA,A	NA,1	NA,-inf	NA,inf	NA,0.391189	0.000129619	0.000259623
2	chr2:43668616:C:A	43668616	NA,A	NA,C	NA,1	NA,inf	NA,inf	NA,0.339268	0.000129583	0.000259608
2	chr2:44004960:C:A	44004960	NA,A	NA,C	NA,1	NA,-inf	NA,inf	NA,0.357473	0.000129569	0.000259556
2	chr2:43931461:T:C	43931461	C,C	T,T	1,1	-inf,inf	inf,inf	1.66618,0.161989	0.000129553	0.000259581
2	chr2:42975223:C:G	42975223	NA,G	NA,C	NA,1	NA,inf	NA,inf	NA,0.335019	0.000129543	0.00025946
2	chr2:43732408:C:T	43732408	T,T	C,C	1,1	-inf,-inf	inf,inf	3.21491,0.0908301	0.000129537	0.000259502
2	chr2:43216840:C:G	43216840	NA,G	NA,C	NA,1	NA,inf	NA,inf	NA,0.331721	0.000129504	0.000259448
2	chr2:43638243:C:A	43638243	A,NA	C,NA	1,NA	inf,NA	inf,NA	0.689242,NA	0.000129493	0.000259412
2	chr2:42952266:T:C	42952266	NA,C	NA,T	NA,1	NA,inf	NA,inf	NA,0.310419	0.000129488	0.000259359
2	chr2:43886555:C:T	43886555	NA,T	NA,C	NA,1	NA,inf	NA,inf	NA,0.340136	0.000129413	0.000259251
2	chr2:42981267:C:T	42981267	NA,T	NA,C	NA,1	NA,inf	NA,inf	NA,0.342071	0.000129412	0.00025926
2	chr2:43188724:T:C	43188724	NA,C	NA,T	NA,1	NA,inf	NA,inf	NA,0.334467	0.000129407	0.000259255
2	chr2:43715149:A:G	43715149	NA,G	NA,A	NA,1	NA,inf	NA,inf	NA,0.328561	0.000129377	0.000259192
2	chr2:43979159:GAA:G	43979159	G,G	GAA,GAA	1,1	-inf,-inf	inf,inf	1.26075,1.00221	0.000129362	0.000259203
2	chr2:43534633:G:A	43534633	NA,A	NA,G	NA,1	NA,inf	NA,inf	NA,0.330911	0.000129334	0.000259129
2	chr2:43031231:G:A	43031231	NA,A	NA,G	NA,1	NA,inf	NA,inf	NA,0.312031	0.000129331	0.000259013
2	chr2:43993037:C:G	43993037	NA,G	NA,C	NA,1	NA,-inf	NA,inf	NA,0.333025	0.000129323	0.000259117
2	chr2:43712567:G:T	43712567	NA,T	NA,G	NA,1	NA,inf	NA,inf	NA,0.352929	0.000129098	0.000258488
2	chr2:44033208:A:G	44033208	G,G	A,A	1,1	-inf,inf	inf,inf	1.68571,0.356834	0.000129089	0.000258642
2	chr2:42959399:A:G	42959399	NA,G	NA,A	NA,1	NA,inf	NA,inf	NA,0.362831	0.000129073	0.00025856
2	chr2:43632585:T:C	43632585	NA,C	NA,T	NA,1	NA,inf	NA,inf	NA,0.332433	0.000129035	0.000258499
2	chr2:43674073:T:A	43674073	NA,A	NA,T	NA,1	NA,-inf	NA,inf	NA,0.369094	0.000129033	0.000258482
2	chr2:43083650:A:G	43083650	NA,G	NA,A	NA,1	NA,inf	NA,inf	NA,0.349192	0.00012902	0.000258371
2	chr2:43668275:A:G	43668275	NA,G	NA,A	NA,1	NA,inf	NA,inf	NA,0.377956	0.000128978	0.000258015
2	chr2:43736145:T:G	43736145	NA,G	NA,T	NA,1	NA,inf	NA,inf	NA,0.332336	0.000128978	0.000258425
2	chr2:43826309:A:T	43826309	NA,T	NA,A	NA,1	NA,-inf	NA,inf	NA,0.350278	0.000128847	0.000258123
2	chr2:42947275:A:T	42947275	NA,T	NA,A	NA,1	NA,-inf	NA,inf	NA,0.360862	0.000128832	0.000258106
2	chr2:43105501:C:T	43105501	NA,T	NA,C	NA,1	NA,inf	NA,inf	NA,0.331268	0.000128813	0.000258064
2	chr2:43749249:A:T	43749249	NA,T	NA,A	NA,1	NA,inf	NA,inf	NA,0.348815	0.000128784	0.000257851
2	chr2:43996560:A:G	43996560	NA,G	NA,A	NA,1	NA,-inf	NA,inf	NA,0.328219	0.000128681	0.000257838
2	chr2:42781805:C:T	42781805	T,NA	C,NA	1,NA	inf,NA	inf,NA	0.753384,NA	0.00012859	0.0002576
2	chr2:43667097:T:C	43667097	NA,C	NA,T	NA,1	NA,inf	NA,inf	NA,0.375204	0.000128534	0.000257128
2	chr2:43835062:C:T	43835062	NA,T	NA,C	NA,1	NA,inf	NA,inf	NA,0.334987	0.00012852	0.000257389
2	chr2:42925398:AGAGAGAGAGAGAGAGT:A	42925398	NA,A	NA,AGAGAGAGAGAGAGAGT	NA,1	NA,inf	NA,inf	NA,0.332401	0.000128515	0.000257436
2	chr2:43064646:G:C	43064646	NA,C	NA,G	NA,1	NA,-inf	NA,inf	NA,0.361802	0.000128442	0.000257295
2	chr2:43736416:C:T	43736416	NA,T	NA,C	NA,1	NA,inf	NA,inf	NA,0.32905	0.000128437	0.000257339
2	chr2:43750370:G:C	43750370	NA,C	NA,G	NA,1	NA,inf	NA,inf	NA,0.329618	0.000128398	0.000257262
2	chr2:43780825:A:G	43780825	NA,G	NA,A	NA,1	NA,inf	NA,inf	NA,0.32862	0.000128368	0.000257202
2	chr2:43339283:A:G	43339283	NA,G	NA,A	NA,1	NA,inf	NA,inf	NA,0.335748	0.000128341	0.000257073
2	chr2:43588897:T:C	43588897	NA,C	NA,T	NA,1	NA,inf	NA,inf	NA,0.317087	0.000128306	0.00025703
2	chr2:43563794:G:C	43563794	NA,C	NA,G	NA,1	NA,-inf	NA,inf	NA,0.402388	0.000128253	0.000256868
2	chr2:43430951:G:A	43430951	NA,A	NA,G	NA,1	NA,inf	NA,inf	NA,0.318423	0.000128251	0.000256974
2	chr2:43203487:G:A	43203487	NA,A	NA,G	NA,1	NA,inf	NA,inf	NA,0.345191	0.00012824	0.000256911
2	chr2:43896057:T:C	43896057	NA,C	NA,T	NA,1	NA,inf	NA,inf	NA,0.339276	0.000128239	0.000256826
2	chr2:43077260:A:G	43077260	NA,G	NA,A	NA,1	NA,inf	NA,inf	NA,0.327341	0.000128208	0.000256851
2	chr2:43587908:A:G	43587908	NA,G	NA,A	NA,1	NA,inf	NA,inf	NA,0.315417	0.000128049	0.000256515
2	chr2:43074520:T:C	43074520	NA,C	NA,T	NA,1	NA,inf	NA,inf	NA,0.312174	0.000128003	0.000256435
2	chr2:43805485:T:G	43805485	NA,G	NA,T	NA,1	NA,-inf	NA,inf	NA,0.375457	0.00012793	0.000256285
2	chr2:43792520:A:G	43792520	NA,G	NA,A	NA,1	NA,inf	NA,inf	NA,0.327098	0.000127843	0.000256109
2	chr2:43054115:A:C	43054115	NA,C	NA,A	NA,1	NA,-inf	NA,inf	NA,0.358017	0.000127792	0.000255991
2	chr2:43206993:T:C	43206993	NA,C	NA,T	NA,1	NA,-inf	NA,inf	NA,0.375525	0.000127746	0.000255874
2	chr2:42855870:G:T	42855870	NA,T	NA,G	NA,1	NA,inf	NA,inf	NA,0.306205	0.000127737	0.000255852
2	chr2:43640346:C:T	43640346	NA,T	NA,C	NA,1	NA,inf	NA,inf	NA,0.324105	0.000127572	0.00025557
2	chr2:43558370:T:C	43558370	NA,C	NA,T	NA,1	NA,inf	NA,inf	NA,0.318514	0.000127571	0.000255588
2	chr2:43500292:C:T	43500292	NA,T	NA,C	NA,1	NA,inf	NA,inf	NA,0.334272	0.000127542	0.000255488
2	chr2:43293863:T:G	43293863	NA,G	NA,T	NA,1	NA,inf	NA,inf	NA,0.316144	0.000127512	0.000255462
2	chr2:43676704:G:A	43676704	NA,A	NA,G	NA,1	NA,inf	NA,inf	NA,0.315667	0.0001275	0.000255433
2	chr2:44012986:T:C	44012986	NA,C	NA,T	NA,1	NA,inf	NA,inf	NA,0.309705	0.000127464	0.000255368
2	chr2:43016012:C:T	43016012	NA,T	NA,C	NA,1	NA,inf	NA,inf	NA,0.329504	0.000127455	0.000255338
2	chr2:42870310:A:G	42870310	NA,G	NA,A	NA,1	NA,inf	NA,inf	NA,0.304757	0.000127433	0.000255267
2	chr2:43356779:A:G	43356779	NA,G	NA,A	NA,1	NA,inf	NA,inf	NA,0.327555	0.000127407	0.000255195
2	chr2:42795327:T:TC	42795327	NA,TC	NA,T	NA,1	NA,-inf	NA,inf	NA,0.385219	0.000127312	0.000255072
2	chr2:43581950:A:G	43581950	NA,G	NA,A	NA,1	NA,inf	NA,inf	NA,0.31059	0.000127272	0.000254959
2	chr2:43603714:C:G	43603714	NA,G	NA,C	NA,1	NA,inf	NA,inf	NA,0.303692	0.000127249	0.000254973
2	chr2:43956580:G:T	43956580	NA,T	NA,G	NA,1	NA,-inf	NA,inf	NA,0.36792	0.000127221	0.00025484
2	chr2:42978160:A:T	42978160	NA,T	NA,A	NA,1	NA,-inf	NA,inf	NA,0.344202	0.000127207	0.00025483
2	chr2:43492667:G:A	43492667	NA,A	NA,G	NA,1	NA,inf	NA,inf	NA,0.323148	0.0001272	0.000254822
2	chr2:42975011:G:A	42975011	NA,A	NA,G	NA,1	NA,-inf	NA,inf	NA,0.34662	0.000127057	0.000254541
2	chr2:43673491:G:A	43673491	NA,A	NA,G	NA,1	NA,inf	NA,inf	NA,0.325298	0.000127029	0.00025449
2	chr2:43067336:T:C	43067336	NA,C	NA,T	NA,1	NA,inf	NA,inf	NA,0.327269	0.000127019	0.000254445
2	chr2:43781359:T:A	43781359	NA,A	NA,T	NA,1	NA,inf	NA,inf	NA,0.316363	0.000126997	0.000254447
2	chr2:43196657:CT:C	43196657	NA,C	NA,CT	NA,1	NA,-inf	NA,inf	NA,0.352805	0.000126942	0.000254296
2	chr2:43918660:C:T	43918660	NA,T	NA,C	NA,1	NA,inf	NA,inf	NA,0.320157	0.000126905	0.000254271
2	chr2:43878748:T:C	43878748	NA,C	NA,T	NA,1	NA,-inf	NA,inf	NA,0.350474	0.000126902	0.000254187
2	chr2:43769969:G:A	43769969	NA,A	NA,G	NA,1	NA,-inf	NA,inf	NA,0.346747	0.000126875	0.000254207
2	chr2:43381166:C:T	43381166	NA,T	NA,C	NA,1	NA,-inf	NA,inf	NA,0.372107	0.0001268	0.000253972
2	chr2:42794170:A:C	42794170	NA,C	NA,A	NA,1	NA,inf	NA,inf	NA,0.314208	0.000126759	0.000253938
2	chr2:42825217:G:T	42825217	NA,T	NA,G	NA,1	NA,inf	NA,inf	NA,0.322203	0.000126752	0.00025393
2	chr2:43990914:C:T	43990914	NA,T	NA,C	NA,1	NA,-inf	NA,inf	NA,0.345579	0.000126654	0.000253719
2	chr2:43242406:T:C	43242406	NA,C	NA,T	NA,1	NA,inf	NA,inf	NA,0.308514	0.000126629	0.000253704
2	chr2:43084555:G:A	43084555	NA,A	NA,G	NA,1	NA,-inf	NA,inf	NA,0.377709	0.000126581	0.00025359
2	chr2:44032194:T:C	44032194	NA,C	NA,T	NA,1	NA,inf	NA,inf	NA,0.301015	0.000126579	0.000253574
2	chr2:43919690:T:C	43919690	NA,C	NA,T	NA,1	NA,inf	NA,inf	NA,0.327626	0.000126552	0.000253449
2	chr2:43300805:CTGTT:C	43300805	NA,C	NA,CTGTT	NA,1	NA,inf	NA,inf	NA,0.348532	0.000126528	0.00025333
2	chr2:43196194:T:A	43196194	NA,A	NA,T	NA,1	NA,-inf	NA,inf	NA,0.350631	0.000126527	0.000253465
2	chr2:43029373:A:G	43029373	NA,G	NA,A	NA,1	NA,inf	NA,inf	NA,0.289819	0.000126508	0.000253382
2	chr2:43697432:T:C	43697432	NA,C	NA,T	NA,1	NA,inf	NA,inf	NA,0.293151	0.000126494	0.000253436
2	chr2:42971945:A:G	42971945	NA,G	NA,A	NA,1	NA,inf	NA,inf	NA,0.314634	0.000126477	0.000253371
2	chr2:43010489:T:C	43010489	NA,C	NA,T	NA,1	NA,inf	NA,inf	NA,0.322811	0.000126465	0.000253356
2	chr2:44012957:A:C	44012957	C,C	A,A	1,1	-inf,inf	inf,inf	1.69949,0.0778429	0.00012644	0.00025332
2	chr2:43866333:A:G	43866333	NA,G	NA,A	NA,1	NA,-inf	NA,inf	NA,0.353007	0.000126421	0.000253264
2	chr2:43153583:A:G	43153583	NA,G	NA,A	NA,1	NA,-inf	NA,inf	NA,0.358725	0.000126408	0.000253269
2	chr2:43270170:G:A	43270170	NA,A	NA,G	NA,1	NA,inf	NA,inf	NA,0.32807	0.000126334	0.000253114
2	chr2:43286897:G:A	43286897	A,A	G,G	1,1	inf,inf	inf,inf	0.466071,1.09073	0.000126333	0.000252781
2	chr2:42958250:G:A	42958250	NA,A	NA,G	NA,1	NA,inf	NA,inf	NA,0.315814	0.000126236	0.000252873
2	chr2:43885493:A:G	43885493	NA,G	NA,A	NA,1	NA,inf	NA,inf	NA,0.314747	0.000126201	0.000252811
2	chr2:42780834:A:G	42780834	G,G	A,A	1,1	inf,inf	inf,inf	1.07592,0.26505	0.000126187	0.000252835
2	chr2:43559154:G:C	43559154	NA,C	NA,G	NA,1	NA,inf	NA,inf	NA,0.338601	0.000126169	0.000252761
2	chr2:43586162:A:G	43586162	NA,G	NA,A	NA,1	NA,inf	NA,inf	NA,0.30342	0.000126161	0.000252733
2	chr2:43996368:C:T	43996368	NA,T	NA,C	NA,1	NA,-inf	NA,inf	NA,0.338666	0.000126139	0.000252693
2	chr2:43791878:T:G	43791878	NA,G	NA,T	NA,1	NA,inf	NA,inf	NA,0.315596	0.000126131	0.00025268
2	chr2:42914977:A:G	42914977	NA,G	NA,A	NA,1	NA,-inf	NA,inf	NA,0.3682	0.000126131	0.000252708
2	chr2:44017062:A:G	44017062	NA,G	NA,A	NA,1	NA,inf	NA,inf	NA,0.313167	0.000126109	0.000252619
2	chr2:44019731:C:G	44019731	NA,G	NA,C	NA,1	NA,-inf	NA,inf	NA,0.335541	0.0001261	0.00025262
2	chr2:43585568:AT:A	43585568	NA,A	NA,AT	NA,1	NA,-inf	NA,inf	NA,0.333059	0.000126063	0.000252597
2	chr2:43166173:T:C	43166173	NA,C	NA,T	NA,1	NA,inf	NA,inf	NA,0.316163	0.00012604	0.000252478
2	chr2:43960811:G:A	43960811	NA,A	NA,G	NA,1	NA,-inf	NA,inf	NA,0.336376	0.000125995	0.00025242
2	chr2:43146111:T:G	43146111	NA,G	NA,T	NA,1	NA,-inf	NA,inf	NA,0.330295	0.00012598	0.000252436
2	chr2:43891050:A:G	43891050	NA,G	NA,A	NA,1	NA,-inf	NA,inf	NA,0.34865	0.000125945	0.000252372
2	chr2:43678798:C:G	43678798	NA,G	NA,C	NA,1	NA,-inf	NA,inf	NA,0.351305	0.000125915	0.000252247
2	chr2:43733786:G:A	43733786	A,A	G,G	1,1	-inf,-inf	inf,inf	3.17477,0.0511506	0.000125914	0.000252238
2	chr2:43073749:G:A	43073749	NA,A	NA,G	NA,1	NA,-inf	NA,inf	NA,0.348438	0.000125895	0.0002522
2	chr2:43139566:G:C	43139566	NA,C	NA,G	NA,1	NA,-inf	NA,inf	NA,0.335218	0.000125887	0.000252222
2	chr2:43308932:G:C	43308932	NA,C	NA,G	NA,1	NA,-inf	NA,inf	NA,0.340644	0.000125831	0.000252068
2	chr2:43470275:G:T	43470275	NA,T	NA,G	NA,1	NA,-inf	NA,inf	NA,0.352297	0.000125791	0.000251987
2	chr2:43777029:A:G	43777029	NA,G	NA,A	NA,1	NA,inf	NA,inf	NA,0.310723	0.000125723	0.000251894
2	chr2:43150026:G:C	43150026	NA,C	NA,G	NA,1	NA,inf	NA,inf	NA,0.294997	0.000125673	0.000251763
2	chr2:44003585:C:A	44003585	NA,A	NA,C	NA,1	NA,-inf	NA,inf	NA,0.331648	0.00012562	0.000251654
2	chr2:43797477:C:T	43797477	T,NA	C,NA	1,NA	-inf,NA	inf,NA	0.96527,NA	0.000125536	0.000251545
2	chr2:43779118:G:A	43779118	NA,A	NA,G	NA,1	NA,inf	NA,inf	NA,0.30939	0.000125524	0.000251495
2	chr2:43593669:C:T	43593669	NA,T	NA,C	NA,1	NA,inf	NA,inf	NA,0.29929	0.000125522	0.000251451
2	chr2:43478032:TC:T	43478032	NA,T	NA,TC	NA,1	NA,inf	NA,inf	NA,0.299116	0.000125457	0.00025136
2	chr2:42881128:C:T	42881128	NA,T	NA,C	NA,1	NA,-inf	NA,inf	NA,0.328906	0.000125455	0.000251297
2	chr2:43221876:A:G	43221876	NA,G	NA,A	NA,1	NA,inf	NA,inf	NA,0.298538	0.000125442	0.000251333
2	chr2:43185545:T:G	43185545	NA,G	NA,T	NA,1	NA,inf	NA,inf	NA,0.316876	0.000125437	0.000251303
2	chr2:43051867:A:G	43051867	NA,G	NA,A	NA,1	NA,-inf	NA,inf	NA,0.343789	0.000125415	0.000251255
2	chr2:43747260:T:A	43747260	NA,A	NA,T	NA,1	NA,inf	NA,inf	NA,0.313797	0.000125372	0.000251153
2	chr2:43778175:T:C	43778175	NA,C	NA,T	NA,1	NA,inf	NA,inf	NA,0.308015	0.000125318	0.000251082
2	chr2:43165869:T:C	43165869	NA,C	NA,T	NA,1	NA,inf	NA,inf	NA,0.311279	0.000125316	0.000251027
2	chr2:43737630:A:C	43737630	NA,C	NA,A	NA,1	NA,inf	NA,inf	NA,0.309081	0.000125256	0.000250966
2	chr2:43791879:T:C	43791879	NA,C	NA,T	NA,1	NA,inf	NA,inf	NA,0.307901	0.000125253	0.000250951
2	chr2:43763008:CAGA:C	43763008	NA,C	NA,CAGA	NA,1	NA,inf	NA,inf	NA,0.307926	0.00012523	0.000250904
2	chr2:43983618:A:G	43983618	NA,G	NA,A	NA,1	NA,-inf	NA,inf	NA,0.337795	0.000125199	0.000250821
2	chr2:42893944:A:G	42893944	NA,G	NA,A	NA,1	NA,-inf	NA,inf	NA,0.358383	0.000125193	0.000250809
2	chr2:43798043:C:T	43798043	NA,T	NA,C	NA,1	NA,inf	NA,inf	NA,0.307346	0.000125185	0.000250816
2	chr2:43533890:A:G	43533890	NA,G	NA,A	NA,1	NA,-inf	NA,inf	NA,0.378502	0.000125181	0.00025072
2	chr2:43546463:G:A	43546463	NA,A	NA,G	NA,1	NA,-inf	NA,inf	NA,0.33441	0.000125168	0.000250729
2	chr2:42852676:C:T	42852676	NA,T	NA,C	NA,1	NA,-inf	NA,inf	NA,0.345247	0.000125166	0.000250794
2	chr2:43750524:C:T	43750524	NA,T	NA,C	NA,1	NA,inf	NA,inf	NA,0.308495	0.000125164	0.000250779
2	chr2:43165223:T:C	43165223	NA,C	NA,T	NA,1	NA,inf	NA,inf	NA,0.291211	0.00012511	0.000250641
2	chr2:43175539:G:A	43175539	NA,A	NA,G	NA,1	NA,-inf	NA,inf	NA,0.348139	0.000125056	0.000250513
2	chr2:43956562:G:A	43956562	NA,A	NA,G	NA,1	NA,inf	NA,inf	NA,0.308572	0.000125049	0.000250535
2	chr2:43790982:G:A	43790982	NA,A	NA,G	NA,1	NA,inf	NA,inf	NA,0.307752	0.000125045	0.000250504
2	chr2:43622286:T:C	43622286	NA,C	NA,T	NA,1	NA,inf	NA,inf	NA,0.299106	0.000125019	0.000250452
2	chr2:42901459:TCA:T	42901459	NA,T	NA,TCA	NA,1	NA,inf	NA,inf	NA,0.306674	0.000124997	0.000250413
2	chr2:43992607:C:T	43992607	T,T	C,C	1,1	-inf,-inf	inf,inf	1.0183,0.201472	0.000124945	0.000250363
2	chr2:43238327:A:G	43238327	NA,G	NA,A	NA,1	NA,-inf	NA,inf	NA,0.389774	0.000124938	0.00025024
2	chr2:43118277:C:T	43118277	NA,T	NA,C	NA,1	NA,-inf	NA,inf	NA,0.36784	0.000124912	0.000250352
2	chr2:43575014:T:C	43575014	NA,C	NA,T	NA,1	NA,inf	NA,inf	NA,0.295003	0.000124872	0.00025015
2	chr2:43118997:T:C	43118997	NA,C	NA,T	NA,1	NA,inf	NA,inf	NA,0.290694	0.000124866	0.000250109
2	chr2:43868915:C:A	43868915	NA,A	NA,C	NA,1	NA,-inf	NA,inf	NA,0.34027	0.000124832	0.000250076
2	chr2:43741101:A:G	43741101	NA,G	NA,A	NA,1	NA,inf	NA,inf	NA,0.306097	0.000124768	0.000249855
2	chr2:42881189:G:C	42881189	NA,C	NA,G	NA,1	NA,inf	NA,inf	NA,0.281792	0.000124759	0.000249915
2	chr2:43670590:T:A	43670590	NA,A	NA,T	NA,1	NA,inf	NA,inf	NA,0.343683	0.000124722	0.000249535
2	chr2:42898279:T:C	42898279	NA,C	NA,T	NA,1	NA,inf	NA,inf	NA,0.304119	0.000124637	0.000249691
2	chr2:43748855:C:G	43748855	NA,G	NA,C	NA,1	NA,inf	NA,inf	NA,0.320806	0.000124596	0.000249474
2	chr2:42959663:G:A	42959663	NA,A	NA,G	NA,1	NA,inf	NA,inf	NA,0.312368	0.000124544	0.000249479
2	chr2:42878941:G:A	42878941	NA,A	NA,G	NA,1	NA,inf	NA,inf	NA,0.302744	0.000124539	0.000249468
2	chr2:43728541:T:G	43728541	NA,G	NA,T	NA,1	NA,-inf	NA,inf	NA,0.323954	0.000124538	0.000249476
2	chr2:43097267:T:C	43097267	NA,C	NA,T	NA,1	NA,-inf	NA,inf	NA,0.369901	0.000124519	0.000249471
2	chr2:43528277:C:A	43528277	NA,A	NA,C	NA,1	NA,inf	NA,inf	NA,0.316097	0.000124491	0.000249369
2	chr2:43581960:G:T	43581960	NA,T	NA,G	NA,1	NA,inf	NA,inf	NA,0.290535	0.000124211	0.000248826
2	chr2:43770458:C:T	43770458	NA,T	NA,C	NA,1	NA,inf	NA,inf	NA,0.300712	0.000124204	0.000248848
2	chr2:43057754:A:T	43057754	NA,T	NA,A	NA,1	NA,inf	NA,inf	NA,0.290169	0.000124202	0.000248839
2	chr2:43880686:A:G	43880686	G,G	A,A	1,1	-inf,-inf	inf,inf	1.72499,0.249828	0.000124133	0.000248673
2	chr2:43747329:C:T	43747329	NA,T	NA,C	NA,1	NA,-inf	NA,inf	NA,0.326824	0.000124099	0.000248647
2	chr2:43639460:C:CTT	43639460	NA,CTT	NA,C	NA,1	NA,-inf	NA,inf	NA,0.339457	0.000123998	0.000248389
2	chr2:43531729:TG:T	43531729	NA,T	NA,TG	NA,1	NA,inf	NA,inf	NA,0.323362	0.000123988	0.000248391
2	chr2:43789465:A:C	43789465	NA,C	NA,A	NA,1	NA,inf	NA,inf	NA,0.298867	0.000123927	0.000248295
2	chr2:43780952:T:G	43780952	NA,G	NA,T	NA,1	NA,-inf	NA,inf	NA,0.348716	0.000123901	0.000248217
2	chr2:43290522:C:T	43290522	NA,T	NA,C	NA,1	NA,inf	NA,inf	NA,0.292538	0.000123891	0.000248207
2	chr2:43474720:T:C	43474720	NA,C	NA,T	NA,1	NA,-inf	NA,inf	NA,0.336456	0.000123796	0.000247995
2	chr2:42982165:C:A	42982165	NA,A	NA,C	NA,1	NA,-inf	NA,inf	NA,0.33828	0.00012378	0.000247968
2	chr2:43150064:GCA:G	43150064	NA,G	NA,GCA	NA,1	NA,-inf	NA,inf	NA,0.327775	0.000123734	0.000247881
2	chr2:43734310:A:G	43734310	G,G	A,A	1,1	-inf,-inf	inf,inf	3.18045,0.0729277	0.000123675	0.000247756
2	chr2:43782277:A:T	43782277	T,T	A,A	1,1	-inf,-inf	inf,inf	1.88234,0.568118	0.000123672	0.000247709
2	chr2:43488954:C:G	43488954	NA,G	NA,C	NA,1	NA,-inf	NA,inf	NA,0.326205	0.000123667	0.000247732
2	chr2:43274055:C:T	43274055	NA,T	NA,C	NA,1	NA,inf	NA,inf	NA,0.290522	0.000123666	0.000247765
2	chr2:43922626:G:A	43922626	NA,A	NA,G	NA,1	NA,inf	NA,inf	NA,0.307368	0.000123629	0.000247601
2	chr2:43765203:A:G	43765203	NA,G	NA,A	NA,1	NA,inf	NA,inf	NA,0.296528	0.000123588	0.000247614
2	chr2:43722919:A:G	43722919	NA,G	NA,A	NA,1	NA,inf	NA,inf	NA,0.314573	0.000123579	0.000247443
2	chr2:43160765:T:C	43160765	NA,C	NA,T	NA,1	NA,-inf	NA,inf	NA,0.316994	0.000123556	0.000247578
2	chr2:42745674:C:T	42745674	NA,T	NA,C	NA,1	NA,-inf	NA,inf	NA,0.349908	0.000123545	0.000247511
2	chr2:43431022:C:T	43431022	NA,T	NA,C	NA,1	NA,inf	NA,inf	NA,0.320071	0.000123539	0.000247493
2	chr2:43563208:A:T	43563208	T,T	A,A	1,1	inf,inf	inf,inf	0.675163,1.09733	0.000123525	0.000247126
2	chr2:43787798:T:G	43787798	NA,G	NA,T	NA,1	NA,inf	NA,inf	NA,0.313599	0.000123472	0.000247358
2	chr2:43690170:G:A	43690170	NA,A	NA,G	NA,1	NA,-inf	NA,inf	NA,0.360615	0.000123435	0.000247265
2	chr2:43731949:A:G	43731949	NA,G	NA,A	NA,1	NA,inf	NA,inf	NA,0.313997	0.000123399	0.00024708
2	chr2:43740533:G:C	43740533	NA,C	NA,G	NA,1	NA,inf	NA,inf	NA,0.290242	0.000123389	0.000247197
2	chr2:43347876:A:G	43347876	NA,G	NA,A	NA,1	NA,-inf	NA,inf	NA,0.330712	0.000123381	0.000247178
2	chr2:43274663:G:A	43274663	A,A	G,G	1,1	-inf,inf	inf,inf	0.166157,0.772722	0.000123375	0.000246992
2	chr2:43766105:G:A	43766105	NA,A	NA,G	NA,1	NA,inf	NA,inf	NA,0.294635	0.000123323	0.000247084
2	chr2:43788256:T:C	43788256	NA,C	NA,T	NA,1	NA,inf	NA,inf	NA,0.29532	0.000123231	0.000246869
2	chr2:43803910:A:T	43803910	NA,T	NA,A	NA,1	NA,inf	NA,inf	NA,0.293218	0.000123113	0.000246663
2	chr2:43084682:G:T	43084682	NA,T	NA,G	NA,1	NA,-inf	NA,inf	NA,0.34759	0.000123103	0.000246608
2	chr2:43280107:G:A	43280107	NA,A	NA,G	NA,1	NA,inf	NA,inf	NA,0.273006	0.000123092	0.000246622
2	chr2:43788158:T:G	43788158	NA,G	NA,T	NA,1	NA,inf	NA,inf	NA,0.294084	0.000123072	0.000246552
2	chr2:43083461:G:A	43083461	NA,A	NA,G	NA,1	NA,inf	NA,inf	NA,0.293476	0.000123013	0.000246421
2	chr2:43966471:T:C	43966471	NA,C	NA,T	NA,1	NA,-inf	NA,inf	NA,0.317186	0.000122959	0.000246328
2	chr2:43384832:TAAAC:T	43384832	NA,T	NA,TAAAC	NA,1	NA,-inf	NA,inf	NA,0.345724	0.000122945	0.000246266
2	chr2:43702993:C:T	43702993	NA,T	NA,C	NA,1	NA,inf	NA,inf	NA,0.278255	0.000122944	0.00024633
2	chr2:43700235:A:G	43700235	G,NA	A,NA	1,NA	inf,NA	inf,NA	5.23798,NA	0.000122902	0.00024623
2	chr2:42883168:C:G	42883168	NA,G	NA,C	NA,1	NA,-inf	NA,inf	NA,0.339919	0.0001229	0.000246219
2	chr2:43199478:C:T	43199478	T,T	C,C	1,1	-inf,-inf	inf,inf	0.0936437,1.57044	0.000122887	0.000246062
2	chr2:43723838:C:T	43723838	NA,T	NA,C	NA,1	NA,inf	NA,inf	NA,0.29058	0.000122868	0.000246114
2	chr2:43671177:G:A	43671177	NA,A	NA,G	NA,1	NA,inf	NA,inf	NA,0.310331	0.000122697	0.000245801
2	chr2:43908260:T:G	43908260	NA,G	NA,T	NA,1	NA,inf	NA,inf	NA,0.297553	0.000122687	0.000245716
2	chr2:43129116:A:G	43129116	NA,G	NA,A	NA,1	NA,-inf	NA,inf	NA,0.326869	0.000122684	0.000245754
2	chr2:43204384:G:A	43204384	NA,A	NA,G	NA,1	NA,-inf	NA,inf	NA,0.338394	0.000122659	0.00024569
2	chr2:43276772:CT:C	43276772	NA,C	NA,CT	NA,1	NA,inf	NA,inf	NA,0.288365	0.000122607	0.000245634
2	chr2:43524230:T:A	43524230	NA,A	NA,T	NA,1	NA,-inf	NA,inf	NA,0.323821	0.000122532	0.000245444
2	chr2:43127581:G:T	43127581	NA,T	NA,G	NA,1	NA,inf	NA,inf	NA,0.278423	0.000122529	0.000245466
2	chr2:43973045:A:G	43973045	NA,G	NA,A	NA,1	NA,inf	NA,inf	NA,0.291453	0.000122523	0.000245473
2	chr2:43376259:T:A	43376259	NA,A	NA,T	NA,1	NA,-inf	NA,inf	NA,0.324313	0.000122467	0.000245321
2	chr2:44034932:A:C	44034932	NA,C	NA,A	NA,1	NA,-inf	NA,inf	NA,0.313485	0.000122446	0.000245304
2	chr2:42916237:T:G	42916237	G,G	T,T	1,1	-inf,-inf	inf,inf	1.52212,0.248424	0.000122443	0.000245261
2	chr2:43823202:G:A	43823202	NA,A	NA,G	NA,1	NA,inf	NA,inf	NA,0.294476	0.000122434	0.000245272
2	chr2:43996354:C:T	43996354	NA,T	NA,C	NA,1	NA,-inf	NA,inf	NA,0.312602	0.000122423	0.000245249
2	chr2:42892647:C:T	42892647	NA,T	NA,C	NA,1	NA,inf	NA,inf	NA,0.288644	0.000122395	0.000245188
2	chr2:43263764:G:A	43263764	NA,A	NA,G	NA,1	NA,-inf	NA,inf	NA,0.318884	0.000122388	0.000245168
2	chr2:43739501:T:C	43739501	NA,C	NA,T	NA,1	NA,inf	NA,inf	NA,0.284498	0.000122373	0.000245138
2	chr2:43170037:G:A	43170037	A,A	G,G	1,1	-inf,-inf	inf,inf	0.189412,1.61428	0.000122354	0.000245034
2	chr2:43498352:T:C	43498352	NA,C	NA,T	NA,1	NA,inf	NA,inf	NA,0.280402	0.000122345	0.000245128
2	chr2:42868595:C:T	42868595	NA,T	NA,C	NA,1	NA,inf	NA,inf	NA,0.303098	0.000122324	0.000244982
2	chr2:43521175:G:A	43521175	NA,A	NA,G	NA,1	NA,inf	NA,inf	NA,0.276725	0.00012232	0.000245078
2	chr2:43508031:G:T	43508031	NA,T	NA,G	NA,1	NA,inf	NA,inf	NA,0.311239	0.000122282	0.000244969
2	chr2:43600288:G:A	43600288	NA,A	NA,G	NA,1	NA,-inf	NA,inf	NA,0.359804	0.000122223	0.000244796
2	chr2:43741713:T:C	43741713	NA,C	NA,T	NA,1	NA,inf	NA,inf	NA,0.287168	0.000122178	0.000244769
2	chr2:42740444:C:T	42740444	NA,T	NA,C	NA,1	NA,-inf	NA,inf	NA,0.312057	0.000122118	0.000244625
2	chr2:42795828:G:A	42795828	A,A	G,G	1,1	inf,inf	inf,inf	0.652036,0.835367	0.000122048	0.000244558
2	chr2:43712719:C:T	43712719	NA,T	NA,C	NA,1	NA,inf	NA,inf	NA,0.304372	0.000122035	0.000244362
2	chr2:43996760:A:C	43996760	NA,C	NA,A	NA,1	NA,-inf	NA,inf	NA,0.309784	0.000122028	0.000244458
2	chr2:43552020:T:C	43552020	NA,C	NA,T	NA,1	NA,inf	NA,inf	NA,0.268836	0.000122024	0.000244501
2	chr2:43404699:T:C	43404699	NA,C	NA,T	NA,1	NA,-inf	NA,inf	NA,0.312052	0.000121997	0.000244389
2	chr2:44006786:C:T	44006786	NA,T	NA,C	NA,1	NA,-inf	NA,inf	NA,0.320064	0.000121988	0.000244439
2	chr2:43047750:C:T	43047750	NA,T	NA,C	NA,1	NA,inf	NA,inf	NA,0.285263	0.00012193	0.00024426
2	chr2:42888779:T:C	42888779	NA,C	NA,T	NA,1	NA,-inf	NA,inf	NA,0.308932	0.000121856	0.000244115
2	chr2:43783481:G:A	43783481	A,A	G,G	1,1	-inf,-inf	inf,inf	2.98735,0.567165	0.000121822	0.000244119
2	chr2:43199241:C:G	43199241	NA,G	NA,C	NA,1	NA,inf	NA,inf	NA,0.28756	0.000121791	0.000243913
2	chr2:43891670:G:A	43891670	NA,A	NA,G	NA,1	NA,inf	NA,inf	NA,0.297967	0.000121787	0.000243914
2	chr2:43988060:TG:T	43988060	NA,T	NA,TG	NA,1	NA,-inf	NA,inf	NA,0.305191	0.000121703	0.000243801
2	chr2:43001828:G:A	43001828	NA,A	NA,G	NA,1	NA,-inf	NA,inf	NA,0.301526	0.000121671	0.000243759
2	chr2:42875467:G:A	42875467	A,A	G,G	1,1	inf,inf	inf,inf	0.599623,0.955106	0.000121662	0.000243654
2	chr2:43015714:T:G	43015714	NA,G	NA,T	NA,1	NA,-inf	NA,inf	NA,0.32105	0.000121642	0.000243697
2	chr2:43569299:T:C	43569299	NA,C	NA,T	NA,1	NA,-inf	NA,inf	NA,0.354792	0.000121617	0.000243584
2	chr2:43160907:A:T	43160907	NA,T	NA,A	NA,1	NA,-inf	NA,inf	NA,0.302222	0.000121511	0.000243477
2	chr2:43600217:A:G	43600217	NA,G	NA,A	NA,1	NA,-inf	NA,inf	NA,0.354945	0.000121505	0.000243358
2	chr2:43478192:TAA:T	43478192	NA,T	NA,TAA	NA,1	NA,-inf	NA,inf	NA,0.316977	0.000121482	0.000243348
2	chr2:43134638:C:T	43134638	NA,T	NA,C	NA,1	NA,inf	NA,inf	NA,0.289401	0.000121471	0.000243334
2	chr2:43136187:A:G	43136187	NA,G	NA,A	NA,1	NA,inf	NA,inf	NA,0.258473	0.000121417	0.00024324
2	chr2:43306719:G:C	43306719	NA,C	NA,G	NA,1	NA,inf	NA,inf	NA,0.288951	0.000121388	0.000243151
2	chr2:43999003:G:C	43999003	NA,C	NA,G	NA,1	NA,-inf	NA,inf	NA,0.304827	0.000121363	0.000243126
2	chr2:43503432:T:C	43503432	NA,C	NA,T	NA,1	NA,-inf	NA,inf	NA,0.309101	0.00012135	0.000243095
2	chr2:43754727:G:T	43754727	NA,T	NA,G	NA,1	NA,inf	NA,inf	NA,0.280285	0.000121277	0.000242984
2	chr2:43997864:G:A	43997864	NA,A	NA,G	NA,1	NA,-inf	NA,inf	NA,0.303972	0.000121214	0.000242828
2	chr2:43942634:T:C	43942634	NA,C	NA,T	NA,1	NA,inf	NA,inf	NA,0.282076	0.000121212	0.000242846
2	chr2:42831174:A:G	42831174	NA,G	NA,A	NA,1	NA,inf	NA,inf	NA,0.293633	0.000121204	0.00024281
2	chr2:43999161:G:A	43999161	NA,A	NA,G	NA,1	NA,-inf	NA,inf	NA,0.303481	0.000121182	0.000242763
2	chr2:43485690:T:C	43485690	NA,C	NA,T	NA,1	NA,inf	NA,inf	NA,0.272892	0.000121175	0.000242756
2	chr2:44024577:G:A	44024577	NA,A	NA,G	NA,1	NA,inf	NA,inf	NA,0.265617	0.000121169	0.000242757
2	chr2:43999146:A:G	43999146	NA,G	NA,A	NA,1	NA,-inf	NA,inf	NA,0.3033	0.000121158	0.000242716
2	chr2:43554869:G:A	43554869	NA,A	NA,G	NA,1	NA,-inf	NA,inf	NA,0.308035	0.000121155	0.0002427
2	chr2:43996872:A:AC	43996872	NA,AC	NA,A	NA,1	NA,-inf	NA,inf	NA,0.303018	0.000121119	0.000242639
2	chr2:43780733:C:T	43780733	T,T	C,C	1,1	-inf,-inf	inf,inf	1.85302,0.589951	0.000121108	0.000242567
2	chr2:43050240:G:A	43050240	NA,A	NA,G	NA,1	NA,-inf	NA,inf	NA,0.299411	0.000121043	0.000242537
2	chr2:42884201:G:A	42884201	NA,A	NA,G	NA,1	NA,-inf	NA,inf	NA,0.32473	0.000121036	0.000242483
2	chr2:43222397:G:A	43222397	NA,A	NA,G	NA,1	NA,inf	NA,inf	NA,0.260083	0.000121033	0.000242492
2	chr2:43995027:A:G	43995027	NA,G	NA,A	NA,1	NA,-inf	NA,inf	NA,0.302112	0.000121025	0.00024245
2	chr2:43078454:T:A	43078454	NA,A	NA,T	NA,1	NA,inf	NA,inf	NA,0.27072	0.000121022	0.000242382
2	chr2:43569436:T:G	43569436	NA,G	NA,T	NA,1	NA,inf	NA,inf	NA,0.271498	0.000121015	0.000242427
2	chr2:43869991:C:G	43869991	NA,G	NA,C	NA,1	NA,-inf	NA,inf	NA,0.298253	0.000120974	0.000242351
2	chr2:42780049:A:T	42780049	NA,T	NA,A	NA,1	NA,inf	NA,inf	NA,0.267041	0.000120957	0.000242316
2	chr2:42999087:A:G	42999087	NA,G	NA,A	NA,1	NA,-inf	NA,inf	NA,0.298946	0.000120925	0.000242246
2	chr2:43997051:GAC:G	43997051	NA,G	NA,GAC	NA,1	NA,-inf	NA,inf	NA,0.300555	0.000120799	0.000241997
2	chr2:43322259:T:C	43322259	NA,C	NA,T	NA,1	NA,-inf	NA,inf	NA,0.311785	0.000120797	0.000241987
2	chr2:43772065:G:A	43772065	NA,A	NA,G	NA,1	NA,inf	NA,inf	NA,0.2687	0.000120755	0.000241934
2	chr2:43139320:G:A	43139320	NA,A	NA,G	NA,1	NA,inf	NA,inf	NA,0.264947	0.000120741	0.00024188
2	chr2:43996591:T:G	43996591	NA,G	NA,T	NA,1	NA,-inf	NA,inf	NA,0.300116	0.000120733	0.000241864
2	chr2:43684628:A:T	43684628	NA,T	NA,A	NA,1	NA,-inf	NA,inf	NA,0.338781	0.000120691	0.000241766
2	chr2:43248985:T:C	43248985	NA,C	NA,T	NA,1	NA,inf	NA,inf	NA,0.270385	0.000120686	0.000241793
2	chr2:42963245:G:C	42963245	NA,C	NA,G	NA,1	NA,-inf	NA,inf	NA,0.320055	0.000120642	0.000241695
2	chr2:44013383:A:T	44013383	T,T	A,A	1,1	-inf,inf	inf,inf	1.54996,0.287002	0.000120641	0.00024172
2	chr2:43857023:C:A	43857023	NA,A	NA,C	NA,1	NA,-inf	NA,inf	NA,0.312807	0.000120632	0.000241664
2	chr2:43648525:G:A	43648525	NA,A	NA,G	NA,1	NA,-inf	NA,inf	NA,0.315707	0.000120626	0.000241636
2	chr2:42966522:G:A	42966522	NA,A	NA,G	NA,1	NA,inf	NA,inf	NA,0.277617	0.000120625	0.000241625
2	chr2:43260950:G:GA	43260950	NA,GA	NA,G	NA,1	NA,inf	NA,inf	NA,0.307545	0.000120541	0.000241336
2	chr2:43829240:C:T	43829240	NA,T	NA,C	NA,1	NA,-inf	NA,inf	NA,0.314195	0.00012054	0.000241462
2	chr2:42893455:C:T	42893455	NA,T	NA,C	NA,1	NA,inf	NA,inf	NA,0.278635	0.00012053	0.00024145
2	chr2:43309043:G:T	43309043	NA,T	NA,G	NA,1	NA,inf	NA,inf	NA,0.28256	0.000120507	0.000241386
2	chr2:43796677:A:G	43796677	NA,G	NA,A	NA,1	NA,inf	NA,inf	NA,0.27597	0.000120444	0.000241287
2	chr2:42939284:CA:C	42939284	NA,C	NA,CA	NA,1	NA,-inf	NA,inf	NA,0.292918	0.000120429	0.000241227
2	chr2:43998812:T:A	43998812	NA,A	NA,T	NA,1	NA,-inf	NA,inf	NA,0.297727	0.0001204	0.000241197
2	chr2:42772027:T:C	42772027	NA,C	NA,T	NA,1	NA,inf	NA,inf	NA,0.269233	0.00012035	0.000241097
2	chr2:43956864:T:C	43956864	NA,C	NA,T	NA,1	NA,-inf	NA,inf	NA,0.291035	0.000120338	0.000241086
2	chr2:43893476:T:G	43893476	NA,G	NA,T	NA,1	NA,inf	NA,inf	NA,0.258983	0.000120295	0.000241006
2	chr2:42807662:T:C	42807662	C,C	T,T	1,1	inf,inf	inf,inf	1.18972,0.351336	0.000120295	0.000241011
2	chr2:42855176:C:T	42855176	NA,T	NA,C	NA,1	NA,inf	NA,inf	NA,0.255938	0.000120284	0.00024093
2	chr2:43547815:C:T	43547815	NA,T	NA,C	NA,1	NA,-inf	NA,inf	NA,0.312621	0.000120255	0.000240898
2	chr2:43946874:G:C	43946874	NA,C	NA,G	NA,1	NA,inf	NA,inf	NA,0.256846	0.000120253	0.000240932
2	chr2:43998966:A:G	43998966	NA,G	NA,A	NA,1	NA,-inf	NA,inf	NA,0.296439	0.000120237	0.000240872
2	chr2:43675709:C:A	43675709	NA,A	NA,C	NA,1	NA,inf	NA,inf	NA,0.239602	0.000120234	0.000240889
2	chr2:42855437:C:A	42855437	NA,A	NA,C	NA,1	NA,inf	NA,inf	NA,0.255387	0.000120209	0.000240778
2	chr2:43335174:C:G	43335174	NA,G	NA,C	NA,1	NA,inf	NA,inf	NA,0.28097	0.000120208	0.000240829
2	chr2:43800085:A:G	43800085	NA,G	NA,A	NA,1	NA,inf	NA,inf	NA,0.273512	0.000120184	0.000240767
2	chr2:42822777:C:G	42822777	G,G	C,C	1,1	-inf,inf	inf,inf	1.40068,0.226501	0.000120183	0.00024075
2	chr2:44015494:T:C	44015494	C,C	T,T	1,1	-inf,inf	inf,inf	1.65823,0.105824	0.000120182	0.000240788
2	chr2:43995780:A:G	43995780	NA,G	NA,A	NA,1	NA,-inf	NA,inf	NA,0.295576	0.000120145	0.000240688
2	chr2:43997471:A:C	43997471	NA,C	NA,A	NA,1	NA,-inf	NA,inf	NA,0.295553	0.000120124	0.000240644
2	chr2:43585566:AGATAGATAGAT:A	43585566	NA,A	NA,AGATAGATAGAT	NA,1	NA,inf	NA,inf	NA,0.345074	0.000120119	0.000240132
2	chr2:43998160:G:T	43998160	NA,T	NA,G	NA,1	NA,-inf	NA,inf	NA,0.295461	0.000120106	0.000240609
2	chr2:43323336:G:A	43323336	NA,A	NA,G	NA,1	NA,inf	NA,inf	NA,0.253937	0.00012007	0.000240576
2	chr2:42739251:C:G	42739251	NA,G	NA,C	NA,1	NA,inf	NA,inf	NA,0.277134	0.000120069	0.000240532
2	chr2:43995750:G:A	43995750	NA,A	NA,G	NA,1	NA,-inf	NA,inf	NA,0.294801	0.000120045	0.000240486
2	chr2:43995584:G:A	43995584	NA,A	NA,G	NA,1	NA,-inf	NA,inf	NA,0.294801	0.000120045	0.000240486
2	chr2:43995432:G:A	43995432	NA,A	NA,G	NA,1	NA,-inf	NA,inf	NA,0.294801	0.000120045	0.000240486
2	chr2:43593229:T:C	43593229	NA,C	NA,T	NA,1	NA,-inf	NA,inf	NA,0.343165	0.000120032	0.000240411
2	chr2:43497533:T:C	43497533	NA,C	NA,T	NA,1	NA,inf	NA,inf	NA,0.264675	0.000120028	0.000240454
2	chr2:43316632:T:C	43316632	NA,C	NA,T	NA,1	NA,inf	NA,inf	NA,0.25329	0.000120027	0.000240491
2	chr2:43067488:A:G	43067488	NA,G	NA,A	NA,1	NA,-inf	NA,inf	NA,0.311669	0.000120018	0.000240426
2	chr2:42865460:A:G	42865460	NA,G	NA,A	NA,1	NA,-inf	NA,inf	NA,0.309921	0.000120002	0.000240416
2	chr2:43914474:T:C	43914474	NA,C	NA,T	NA,1	NA,-inf	NA,inf	NA,0.292315	0.000119977	0.000240347
2	chr2:43708135:C:T	43708135	NA,T	NA,C	NA,1	NA,-inf	NA,inf	NA,0.299295	0.000119968	0.000240339
2	chr2:43533257:G:A	43533257	NA,A	NA,G	NA,1	NA,-inf	NA,inf	NA,0.33808	0.000119937	0.000240223
2	chr2:42823744:G:A	42823744	NA,A	NA,G	NA,1	NA,-inf	NA,inf	NA,0.296372	0.000119916	0.000240248
2	chr2:43995465:A:G	43995465	NA,G	NA,A	NA,1	NA,-inf	NA,inf	NA,0.293704	0.000119901	0.000240198
2	chr2:43437712:C:G	43437712	NA,G	NA,C	NA,1	NA,inf	NA,inf	NA,0.294283	0.000119817	0.00024003
2	chr2:43913969:C:T	43913969	NA,T	NA,C	NA,1	NA,inf	NA,inf	NA,0.280106	0.000119796	0.000239926
2	chr2:43856873:T:C	43856873	NA,C	NA,T	NA,1	NA,-inf	NA,inf	NA,0.289249	0.000119789	0.000240047
2	chr2:44003712:G:A	44003712	NA,A	NA,G	NA,1	NA,-inf	NA,inf	NA,0.289925	0.000119687	0.000239764
2	chr2:42984254:G:A	42984254	NA,A	NA,G	NA,1	NA,inf	NA,inf	NA,0.267135	0.000119659	0.00023972
2	chr2:43950279:G:T	43950279	T,NA	G,NA	1,NA	-inf,NA	inf,NA	0.809224,NA	0.000119653	0.0002397
2	chr2:42939758:A:C	42939758	NA,C	NA,A	NA,1	NA,inf	NA,inf	NA,0.266778	0.000119617	0.000239585
2	chr2:43935221:T:C	43935221	NA,C	NA,T	NA,1	NA,inf	NA,inf	NA,0.269793	0.000119599	0.000239614
2	chr2:43624025:A:T	43624025	NA,T	NA,A	NA,1	NA,inf	NA,inf	NA,0.27277	0.00011955	0.000239496
2	chr2:42895695:G:A	42895695	NA,A	NA,G	NA,1	NA,inf	NA,inf	NA,0.273859	0.000119531	0.000239436
2	chr2:43570008:C:A	43570008	NA,A	NA,C	NA,1	NA,inf	NA,inf	NA,0.268495	0.000119427	0.00023928
2	chr2:44008366:G:A	44008366	NA,A	NA,G	NA,1	NA,-inf	NA,inf	NA,0.300287	0.000119404	0.000239259
2	chr2:43648295:T:A	43648295	NA,A	NA,T	NA,1	NA,-inf	NA,inf	NA,0.282479	0.000119398	0.000239177
2	chr2:43527303:T:A	43527303	NA,A	NA,T	NA,1	NA,inf	NA,inf	NA,0.279004	0.000119347	0.000239068
2	chr2:43085671:G:T	43085671	T,T	G,G	1,1	-inf,inf	inf,inf	1.70715,0.082579	0.000119345	0.000239161
2	chr2:43754756:C:G	43754756	NA,G	NA,C	NA,1	NA,-inf	NA,inf	NA,0.297178	0.000119312	0.000238998
2	chr2:43262364:C:A	43262364	NA,A	NA,C	NA,1	NA,inf	NA,inf	NA,0.275403	0.00011929	0.000238999
2	chr2:43748307:A:T	43748307	T,T	A,A	1,1	-inf,-inf	inf,inf	3.15693,0.192668	0.000119283	0.000238977
2	chr2:43061544:T:C	43061544	NA,C	NA,T	NA,1	NA,-inf	NA,inf	NA,0.287309	0.000119255	0.000238902
2	chr2:42957177:A:C	42957177	NA,C	NA,A	NA,1	NA,-inf	NA,inf	NA,0.313851	0.000119205	0.000238831
2	chr2:43419649:T:A	43419649	NA,A	NA,T	NA,1	NA,-inf	NA,inf	NA,0.299279	0.000119176	0.00023873
2	chr2:42981012:C:T	42981012	NA,T	NA,C	NA,1	NA,inf	NA,inf	NA,0.264873	0.000119151	0.000238694
2	chr2:43725926:T:C	43725926	NA,C	NA,T	NA,1	NA,inf	NA,inf	NA,0.281491	0.000119088	0.00023846
2	chr2:43280631:C:T	43280631	NA,T	NA,C	NA,1	NA,inf	NA,inf	NA,0.256002	0.000119086	0.00023858
2	chr2:43998980:G:C	43998980	NA,C	NA,G	NA,1	NA,-inf	NA,inf	NA,0.294105	0.000119071	0.000238533
2	chr2:43330321:A:C	43330321	NA,C	NA,A	NA,1	NA,-inf	NA,inf	NA,0.298798	0.000119064	0.000238506
2	chr2:43209406:T:C	43209406	NA,C	NA,T	NA,1	NA,inf	NA,inf	NA,0.259733	0.000119048	0.000238495
2	chr2:43364799:G:C	43364799	C,NA	G,NA	1,NA	-inf,NA	inf,NA	0.924691,NA	0.000119037	0.000238452
2	chr2:43995525:G:A	43995525	NA,A	NA,G	NA,1	NA,-inf	NA,inf	NA,0.287013	0.000119035	0.000238463
2	chr2:43208599:C:T	43208599	NA,T	NA,C	NA,1	NA,-inf	NA,inf	NA,0.293681	0.000119026	0.00023844
2	chr2:43763874:G:A	43763874	NA,A	NA,G	NA,1	NA,-inf	NA,inf	NA,0.31084	0.000119008	0.0002384
2	chr2:42856142:C:T	42856142	NA,T	NA,C	NA,1	NA,inf	NA,inf	NA,0.245921	0.000119007	0.000238372
2	chr2:43789049:G:A	43789049	NA,A	NA,G	NA,1	NA,-inf	NA,inf	NA,0.307129	0.000119006	0.000238398
2	chr2:43204156:G:A	43204156	NA,A	NA,G	NA,1	NA,inf	NA,inf	NA,0.274393	0.000118995	0.000238292
2	chr2:42805011:T:C	42805011	NA,C	NA,T	NA,1	NA,-inf	NA,inf	NA,0.302301	0.000118982	0.000238372
2	chr2:43885956:A:G	43885956	NA,G	NA,A	NA,1	NA,inf	NA,inf	NA,0.256266	0.00011896	0.000238272
2	chr2:43240166:A:G	43240166	NA,G	NA,A	NA,1	NA,inf	NA,inf	NA,0.270496	0.000118931	0.000238232
2	chr2:43337878:T:G	43337878	NA,G	NA,T	NA,1	NA,-inf	NA,inf	NA,0.285303	0.000118888	0.000238165
2	chr2:43875058:T:C	43875058	C,C	T,T	1,1	-inf,-inf	inf,inf	1.60842,0.41536	0.000118881	0.000238137
2	chr2:43957862:T:C	43957862	NA,C	NA,T	NA,1	NA,inf	NA,inf	NA,0.27917	0.000118876	0.000238064
2	chr2:43319778:G:C	43319778	NA,C	NA,G	NA,1	NA,inf	NA,inf	NA,0.244744	0.000118863	0.000238157
2	chr2:43462165:T:C	43462165	NA,C	NA,T	NA,1	NA,-inf	NA,inf	NA,0.29192	0.000118849	0.000238081
2	chr2:42952397:T:C	42952397	NA,C	NA,T	NA,1	NA,inf	NA,inf	NA,0.284506	0.000118838	0.000238015
2	chr2:43002559:T:C	43002559	C,C	T,T	1,1	-inf,inf	inf,inf	0.319718,1.44463	0.000118834	0.000238003
2	chr2:43760589:C:T	43760589	NA,T	NA,C	NA,1	NA,-inf	NA,inf	NA,0.294426	0.000118802	0.000237976
2	chr2:43762981:T:A	43762981	NA,A	NA,T	NA,1	NA,-inf	NA,inf	NA,0.308646	0.000118792	0.000237954
2	chr2:42890760:C:T	42890760	NA,T	NA,C	NA,1	NA,-inf	NA,inf	NA,0.284435	0.000118752	0.000237895
2	chr2:43825008:T:C	43825008	NA,C	NA,T	NA,1	NA,inf	NA,inf	NA,0.259104	0.000118749	0.000237841
2	chr2:43996825:C:G	43996825	NA,G	NA,C	NA,1	NA,-inf	NA,inf	NA,0.284721	0.000118709	0.00023781
2	chr2:42936674:A:G	42936674	NA,G	NA,A	NA,1	NA,inf	NA,inf	NA,0.250832	0.000118663	0.000237725
2	chr2:42923412:T:C	42923412	NA,C	NA,T	NA,1	NA,inf	NA,inf	NA,0.263225	0.000118622	0.000237629
2	chr2:43079693:C:T	43079693	NA,T	NA,C	NA,1	NA,inf	NA,inf	NA,0.256698	0.000118621	0.000237642
2	chr2:43317113:A:T	43317113	NA,T	NA,A	NA,1	NA,inf	NA,inf	NA,0.253441	0.000118602	0.000237601
2	chr2:44021196:T:C	44021196	NA,C	NA,T	NA,1	NA,inf	NA,inf	NA,0.248099	0.000118592	0.000237592
2	chr2:42856015:T:A	42856015	NA,A	NA,T	NA,1	NA,inf	NA,inf	NA,0.242629	0.000118568	0.000237494
2	chr2:43141821:CT:C	43141821	NA,C	NA,CT	NA,1	NA,-inf	NA,inf	NA,0.312588	0.000118561	0.000237501
2	chr2:43648337:T:C	43648337	C,NA	T,NA	1,NA	-inf,NA	inf,NA	1.04611,NA	0.000118557	0.000237541
2	chr2:42873308:A:G	42873308	NA,G	NA,A	NA,1	NA,inf	NA,inf	NA,0.273703	0.000118542	0.000237419
2	chr2:43517467:A:G	43517467	NA,G	NA,A	NA,1	NA,inf	NA,inf	NA,0.270536	0.000118532	0.00023744
2	chr2:43948532:C:T	43948532	NA,T	NA,C	NA,1	NA,inf	NA,inf	NA,0.253423	0.000118482	0.000237364
2	chr2:43651462:C:T	43651462	NA,T	NA,C	NA,1	NA,inf	NA,inf	NA,0.246312	0.00011845	0.000237295
2	chr2:43775602:A:G	43775602	NA,G	NA,A	NA,1	NA,-inf	NA,inf	NA,0.307169	0.000118448	0.000237293
2	chr2:43704800:T:C	43704800	NA,C	NA,T	NA,1	NA,inf	NA,inf	NA,0.234671	0.000118411	0.000237233
2	chr2:43228537:T:C	43228537	NA,C	NA,T	NA,1	NA,-inf	NA,inf	NA,0.284768	0.000118345	0.000237055
2	chr2:43761800:T:C	43761800	NA,C	NA,T	NA,1	NA,-inf	NA,inf	NA,0.282772	0.000118276	0.000236968
2	chr2:43573008:C:T	43573008	NA,T	NA,C	NA,1	NA,inf	NA,inf	NA,0.25547	0.000118253	0.000236915
2	chr2:42939636:T:C	42939636	NA,C	NA,T	NA,1	NA,inf	NA,inf	NA,0.2581	0.000118165	0.000236679
2	chr2:42986856:G:A	42986856	A,A	G,G	1,1	-inf,inf	inf,inf	0.822867,1.0539	0.000118145	0.000236738
2	chr2:43082026:C:T	43082026	NA,T	NA,C	NA,1	NA,inf	NA,inf	NA,0.271224	0.000118041	0.000236394
2	chr2:43431562:T:G	43431562	NA,G	NA,T	NA,1	NA,inf	NA,inf	NA,0.25	0.000118031	0.000236459
2	chr2:43763061:C:T	43763061	NA,T	NA,C	NA,1	NA,-inf	NA,inf	NA,0.302244	0.000118002	0.000236373
2	chr2:44029203:T:A	44029203	NA,A	NA,T	NA,1	NA,-inf	NA,inf	NA,0.273538	0.000117995	0.000236439
2	chr2:43322830:C:T	43322830	T,T	C,C	1,1	-inf,-inf	inf,inf	1.48552,0.844365	0.000117953	0.000236201
2	chr2:43078791:C:A	43078791	NA,A	NA,C	NA,1	NA,inf	NA,inf	NA,0.247758	0.000117949	0.000236232
2	chr2:43272474:T:C	43272474	NA,C	NA,T	NA,1	NA,inf	NA,inf	NA,0.250986	0.000117942	0.00023628
2	chr2:43133231:G:A	43133231	NA,A	NA,G	NA,1	NA,inf	NA,inf	NA,0.282807	0.000117931	0.000236103
2	chr2:43997758:G:T	43997758	NA,T	NA,G	NA,1	NA,-inf	NA,inf	NA,0.279473	0.000117914	0.000236216
2	chr2:43210808:A:T	43210808	NA,T	NA,A	NA,1	NA,inf	NA,inf	NA,0.257211	0.000117858	0.000236006
2	chr2:43704389:C:T	43704389	NA,T	NA,C	NA,1	NA,inf	NA,inf	NA,0.26873	0.000117839	0.000236015
2	chr2:43702920:C:G	43702920	NA,G	NA,C	NA,1	NA,inf	NA,inf	NA,0.230952	0.000117822	0.000236052
2	chr2:43311013:C:A	43311013	NA,A	NA,C	NA,1	NA,-inf	NA,inf	NA,0.316152	0.000117816	0.000235972
2	chr2:43065765:GC:G	43065765	NA,G	NA,GC	NA,1	NA,inf	NA,inf	NA,0.258349	0.000117801	0.000236001
2	chr2:42822505:T:C	42822505	C,C	T,T	1,1	-inf,inf	inf,inf	1.37489,0.277001	0.000117794	0.000235954
2	chr2:43654064:C:T	43654064	NA,T	NA,C	NA,1	NA,inf	NA,inf	NA,0.241084	0.000117782	0.000235957
2	chr2:43775604:C:A	43775604	NA,A	NA,C	NA,1	NA,-inf	NA,inf	NA,0.301152	0.000117726	0.000235847
2	chr2:43128192:T:C	43128192	NA,C	NA,T	NA,1	NA,inf	NA,inf	NA,0.239937	0.000117641	0.000235674
2	chr2:43098808:G:T	43098808	NA,T	NA,G	NA,1	NA,-inf	NA,inf	NA,0.289142	0.000117612	0.000235625
2	chr2:42900365:G:C	42900365	NA,C	NA,G	NA,1	NA,inf	NA,inf	NA,0.219381	0.000117589	0.000235547
2	chr2:42748483:A:G	42748483	NA,G	NA,A	NA,1	NA,inf	NA,inf	NA,0.254658	0.000117505	0.000235396
2	chr2:42878867:C:T	42878867	NA,T	NA,C	NA,1	NA,inf	NA,inf	NA,0.229656	0.000117487	0.000235352
2	chr2:43569168:G:T	43569168	NA,T	NA,G	NA,1	NA,-inf	NA,inf	NA,0.321316	0.000117459	0.00023526
2	chr2:43165073:A:C	43165073	NA,C	NA,A	NA,1	NA,inf	NA,inf	NA,0.235791	0.000117391	0.000235176
2	chr2:43556769:C:G	43556769	NA,G	NA,C	NA,1	NA,inf	NA,inf	NA,0.236746	0.000117336	0.000235099
2	chr2:44013083:A:G	44013083	G,G	A,A	1,1	-inf,-inf	inf,inf	1.61711,0.180032	0.000117333	0.000235066
2	chr2:43954255:T:C	43954255	NA,C	NA,T	NA,1	NA,-inf	NA,inf	NA,0.273276	0.000117327	0.000235037
2	chr2:43669234:A:G	43669234	NA,G	NA,A	NA,1	NA,inf	NA,inf	NA,0.288155	0.00011732	0.000234769
2	chr2:42927870:C:T	42927870	NA,T	NA,C	NA,1	NA,-inf	NA,inf	NA,0.268567	0.000117163	0.000234722
2	chr2:43361267:G:C	43361267	NA,C	NA,G	NA,1	NA,-inf	NA,inf	NA,0.283136	0.000117162	0.000234696
2	chr2:43793237:G:T	43793237	NA,T	NA,G	NA,1	NA,-inf	NA,inf	NA,0.28038	0.000117142	0.000234668
2	chr2:43480275:C:T	43480275	NA,T	NA,C	NA,1	NA,inf	NA,inf	NA,0.239397	0.000117126	0.000234664
2	chr2:42829888:G:A	42829888	NA,A	NA,G	NA,1	NA,inf	NA,inf	NA,0.242505	0.000117079	0.000234538
2	chr2:43951512:T:C	43951512	NA,C	NA,T	NA,1	NA,-inf	NA,inf	NA,0.271428	0.000117066	0.000234525
2	chr2:43637204:C:A	43637204	NA,A	NA,C	NA,1	NA,inf	NA,inf	NA,0.242822	0.000117056	0.000234483
2	chr2:43707037:A:T	43707037	NA,T	NA,A	NA,1	NA,-inf	NA,inf	NA,0.291286	0.000117037	0.000234473
2	chr2:43774352:G:T	43774352	NA,T	NA,G	NA,1	NA,-inf	NA,inf	NA,0.274269	0.000116979	0.000234341
2	chr2:43718864:A:T	43718864	NA,T	NA,A	NA,1	NA,-inf	NA,inf	NA,0.26485	0.000116953	0.000234284
2	chr2:44014401:A:T	44014401	NA,T	NA,A	NA,1	NA,inf	NA,inf	NA,0.246693	0.000116918	0.000234227
2	chr2:42925164:C:T	42925164	T,T	C,C	1,1	inf,-inf	inf,inf	0.798148,1.18523	0.000116893	0.00023422
2	chr2:42854569:T:TC	42854569	NA,TC	NA,T	NA,1	NA,-inf	NA,inf	NA,0.317948	0.00011688	0.000234156
2	chr2:43099591:G:A	43099591	NA,A	NA,G	NA,1	NA,-inf	NA,inf	NA,0.302698	0.000116857	0.000234142
2	chr2:43423396:C:G	43423396	G,G	C,C	1,1	inf,inf	inf,inf	0.574082,1.04629	0.000116793	0.000233191
2	chr2:43165141:G:A	43165141	NA,A	NA,G	NA,1	NA,inf	NA,inf	NA,0.250841	0.000116788	0.000233976
2	chr2:43158431:G:A	43158431	NA,A	NA,G	NA,1	NA,-inf	NA,inf	NA,0.287923	0.000116786	0.000233975
2	chr2:43738639:A:T	43738639	NA,T	NA,A	NA,1	NA,inf	NA,inf	NA,0.24288	0.000116769	0.000233932
2	chr2:43180286:G:A	43180286	NA,A	NA,G	NA,1	NA,inf	NA,inf	NA,0.248091	0.000116748	0.000233898
2	chr2:44002647:G:A	44002647	A,A	G,G	1,1	-inf,inf	inf,inf	1.6447,0.0272494	0.000116716	0.000233838
2	chr2:43484228:G:C	43484228	NA,C	NA,G	NA,1	NA,inf	NA,inf	NA,0.239141	0.000116713	0.000233818
2	chr2:43817097:C:T	43817097	NA,T	NA,C	NA,1	NA,inf	NA,inf	NA,0.245641	0.000116699	0.000233735
2	chr2:43671723:T:C	43671723	NA,C	NA,T	NA,1	NA,inf	NA,inf	NA,0.252349	0.000116695	0.000233793
2	chr2:42868148:G:A	42868148	NA,A	NA,G	NA,1	NA,inf	NA,inf	NA,0.260317	0.000116693	0.000233712
2	chr2:43762402:C:T	43762402	NA,T	NA,C	NA,1	NA,-inf	NA,inf	NA,0.291349	0.000116689	0.000233744
2	chr2:43119087:G:A	43119087	NA,A	NA,G	NA,1	NA,inf	NA,inf	NA,0.26767	0.000116688	0.000233644
2	chr2:43402865:G:A	43402865	NA,A	NA,G	NA,1	NA,inf	NA,inf	NA,0.2221	0.000116666	0.00023376
2	chr2:42826031:G:A	42826031	A,A	G,G	1,1	-inf,-inf	inf,inf	0.766872,0.801213	0.000116582	0.0002335
2	chr2:43468149:A:G	43468149	NA,G	NA,A	NA,1	NA,inf	NA,inf	NA,0.255009	0.000116471	0.000233309
2	chr2:42749725:C:T	42749725	NA,T	NA,C	NA,1	NA,inf	NA,inf	NA,0.246771	0.000116428	0.000233239
2	chr2:43197071:C:T	43197071	NA,T	NA,C	NA,1	NA,inf	NA,inf	NA,0.236133	0.000116363	0.000233074
2	chr2:43785449:T:C	43785449	NA,C	NA,T	NA,1	NA,inf	NA,inf	NA,0.237183	0.000116325	0.000233045
2	chr2:44027989:G:C	44027989	NA,C	NA,G	NA,1	NA,-inf	NA,inf	NA,0.266517	0.000116303	0.000232995
2	chr2:43788252:A:C	43788252	C,C	A,A	1,1	-inf,-inf	inf,inf	1.88921,0.540165	0.000116264	0.000232867
2	chr2:43066849:C:T	43066849	NA,T	NA,C	NA,1	NA,-inf	NA,inf	NA,0.26277	0.000116221	0.000232832
2	chr2:43027667:G:A	43027667	NA,A	NA,G	NA,1	NA,-inf	NA,inf	NA,0.261638	0.000116176	0.00023276
2	chr2:43730570:T:G	43730570	NA,G	NA,T	NA,1	NA,inf	NA,inf	NA,0.239885	0.00011614	0.000232676
2	chr2:43225823:A:T	43225823	NA,T	NA,A	NA,1	NA,inf	NA,inf	NA,0.25338	0.000116128	0.000232635
2	chr2:43762546:C:T	43762546	NA,T	NA,C	NA,1	NA,-inf	NA,inf	NA,0.286298	0.000116104	0.000232573
2	chr2:44004630:C:T	44004630	NA,T	NA,C	NA,1	NA,-inf	NA,inf	NA,0.285364	0.000116058	0.000232486
2	chr2:43900386:T:C	43900386	C,C	T,T	1,1	-inf,inf	inf,inf	1.58969,0.188591	0.000116026	0.000232483
2	chr2:42918840:C:T	42918840	NA,T	NA,C	NA,1	NA,inf	NA,inf	NA,0.234469	0.000116019	0.000232406
2	chr2:42791480:GTTGGCCATGTGGTA:G	42791480	NA,G	NA,GTTGGCCATGTGGTA	NA,1	NA,inf	NA,inf	NA,0.22395	0.000115997	0.000232376
2	chr2:43958574:T:C	43958574	C,NA	T,NA	1,NA	-inf,NA	inf,NA	0.704082,NA	0.000115945	0.000232268
2	chr2:43873620:C:G	43873620	NA,G	NA,C	NA,1	NA,-inf	NA,inf	NA,0.27372	0.000115916	0.00023222
2	chr2:42780720:T:G	42780720	NA,G	NA,T	NA,1	NA,-inf	NA,inf	NA,0.265459	0.000115905	0.000232201
2	chr2:43210576:G:C	43210576	NA,C	NA,G	NA,1	NA,inf	NA,inf	NA,0.241557	0.000115904	0.000232099
2	chr2:43125343:T:G	43125343	NA,G	NA,T	NA,1	NA,inf	NA,inf	NA,0.224846	0.000115844	0.000232045
2	chr2:43147984:A:C	43147984	NA,C	NA,A	NA,1	NA,-inf	NA,inf	NA,0.261703	0.000115821	0.000232019
2	chr2:42890134:C:A	42890134	NA,A	NA,C	NA,1	NA,inf	NA,inf	NA,0.236749	0.000115784	0.000231946
2	chr2:42762885:C:T	42762885	NA,T	NA,C	NA,1	NA,-inf	NA,inf	NA,0.268171	0.00011578	0.000231935
2	chr2:43250054:A:G	43250054	NA,G	NA,A	NA,1	NA,inf	NA,inf	NA,0.229819	0.000115776	0.000231955
2	chr2:43746653:T:TA	43746653	NA,TA	NA,T	NA,1	NA,-inf	NA,inf	NA,0.2595	0.000115748	0.000231874
2	chr2:43366603:T:C	43366603	NA,C	NA,T	NA,1	NA,inf	NA,inf	NA,0.232891	0.000115658	0.000231705
2	chr2:43121071:C:T	43121071	NA,T	NA,C	NA,1	NA,inf	NA,inf	NA,0.212194	0.000115619	0.000231618
2	chr2:43839039:A:C	43839039	NA,C	NA,A	NA,1	NA,inf	NA,inf	NA,0.212621	0.000115602	0.000231564
2	chr2:42871384:T:C	42871384	NA,C	NA,T	NA,1	NA,inf	NA,inf	NA,0.227772	0.000115593	0.000231552
2	chr2:43427279:G:A	43427279	A,A	G,G	1,1	inf,inf	inf,inf	0.641458,0.959588	0.000115584	0.00023083
2	chr2:43186039:T:C	43186039	NA,C	NA,T	NA,1	NA,inf	NA,inf	NA,0.215367	0.000115563	0.00023152
2	chr2:43445457:G:T	43445457	NA,T	NA,G	NA,1	NA,inf	NA,inf	NA,0.224543	0.000115476	0.000231372
2	chr2:42942338:C:A	42942338	NA,A	NA,C	NA,1	NA,inf	NA,inf	NA,0.234639	0.00011547	0.000231283
2	chr2:43870208:TCTCACTGTCTGGATATAATC:T	43870208	NA,T	NA,TCTCACTGTCTGGATATAATC	NA,1	NA,inf	NA,inf	NA,0.224638	0.000115467	0.000231311
2	chr2:43612131:G:A	43612131	NA,A	NA,G	NA,1	NA,-inf	NA,inf	NA,0.268449	0.00011546	0.000231292
2	chr2:43047077:C:T	43047077	NA,T	NA,C	NA,1	NA,inf	NA,inf	NA,0.223347	0.000115435	0.000231264
2	chr2:43002048:A:G	43002048	G,G	A,A	1,1	-inf,inf	inf,inf	0.300123,1.44131	0.000115425	0.000231174
2	chr2:43102802:T:C	43102802	NA,C	NA,T	NA,1	NA,inf	NA,inf	NA,0.22416	0.000115419	0.000231195
2	chr2:43716739:C:T	43716739	NA,T	NA,C	NA,1	NA,inf	NA,inf	NA,0.231165	0.000115414	0.000231216
2	chr2:43932355:T:C	43932355	NA,C	NA,T	NA,1	NA,-inf	NA,inf	NA,0.252731	0.000115391	0.000231167
2	chr2:43581035:A:G	43581035	NA,G	NA,A	NA,1	NA,-inf	NA,inf	NA,0.270533	0.00011538	0.000231128
2	chr2:43612718:A:G	43612718	NA,G	NA,A	NA,1	NA,inf	NA,inf	NA,0.217219	0.000115376	0.000231162
2	chr2:42923499:C:T	42923499	NA,T	NA,C	NA,1	NA,inf	NA,inf	NA,0.224247	0.000115336	0.000231018
2	chr2:43157981:G:A	43157981	NA,A	NA,G	NA,1	NA,inf	NA,inf	NA,0.234118	0.000115288	0.00023096
2	chr2:43919982:A:G	43919982	NA,G	NA,A	NA,1	NA,inf	NA,inf	NA,0.219948	0.000115229	0.000230855
2	chr2:43827054:G:A	43827054	NA,A	NA,G	NA,1	NA,inf	NA,inf	NA,0.236727	0.000115227	0.000230777
2	chr2:43631091:A:G	43631091	NA,G	NA,A	NA,1	NA,inf	NA,inf	NA,0.23769	0.000115225	0.000230766
2	chr2:43103434:T:A	43103434	NA,A	NA,T	NA,1	NA,inf	NA,inf	NA,0.222517	0.000115219	0.000230794
2	chr2:43762801:G:A	43762801	NA,A	NA,G	NA,1	NA,-inf	NA,inf	NA,0.278385	0.000115199	0.00023076
2	chr2:43648319:G:A	43648319	NA,A	NA,G	NA,1	NA,inf	NA,inf	NA,0.239205	0.000115186	0.000230756
2	chr2:43484529:T:C	43484529	NA,C	NA,T	NA,1	NA,inf	NA,inf	NA,0.243425	0.000115184	0.000230733
2	chr2:42982893:C:A	42982893	NA,A	NA,C	NA,1	NA,inf	NA,inf	NA,0.232709	0.000115147	0.000230674
2	chr2:42763238:A:G	42763238	NA,G	NA,A	NA,1	NA,inf	NA,inf	NA,0.230773	0.000115125	0.000230621
2	chr2:43783449:A:G	43783449	NA,G	NA,A	NA,1	NA,inf	NA,inf	NA,0.231016	0.000115124	0.000230659
2	chr2:43002183:A:C	43002183	NA,C	NA,A	NA,1	NA,-inf	NA,inf	NA,0.246683	0.000115117	0.00023062
2	chr2:42923900:C:T	42923900	T,T	C,C	1,1	-inf,-inf	inf,inf	1.48777,0.216094	0.000115028	0.000230418
2	chr2:42914106:A:G	42914106	G,G	A,A	1,1	-inf,-inf	inf,inf	0.68467,1.06312	0.00011502	0.000230369
2	chr2:43412342:A:C	43412342	NA,C	NA,A	NA,1	NA,inf	NA,inf	NA,0.219531	0.000115004	0.000230401
2	chr2:43924919:A:G	43924919	G,G	A,A	1,1	-inf,inf	inf,inf	1.61172,0.122153	0.000115	0.000230416
2	chr2:44016037:A:G	44016037	G,G	A,A	1,1	-inf,inf	inf,inf	1.59846,0.192748	0.000114986	0.000230384
2	chr2:42892590:G:A	42892590	NA,A	NA,G	NA,1	NA,-inf	NA,inf	NA,0.264427	0.000114966	0.000230319
2	chr2:43103433:C:CAGA	43103433	NA,CAGA	NA,C	NA,1	NA,inf	NA,inf	NA,0.220141	0.00011493	0.000230217
2	chr2:43451562:A:T	43451562	NA,T	NA,A	NA,1	NA,inf	NA,inf	NA,0.254126	0.000114927	0.000230237
2	chr2:43488327:G:A	43488327	NA,A	NA,G	NA,1	NA,inf	NA,inf	NA,0.209983	0.00011487	0.000230143
2	chr2:43389939:T:C	43389939	C,NA	T,NA	1,NA	-inf,NA	inf,NA	0.911129,NA	0.000114864	0.000230095
2	chr2:43090240:A:C	43090240	NA,C	NA,A	NA,1	NA,-inf	NA,inf	NA,0.254657	0.000114855	0.000230115
2	chr2:42805203:C:A	42805203	NA,A	NA,C	NA,1	NA,inf	NA,inf	NA,0.238197	0.000114834	0.000230048
2	chr2:43263617:C:T	43263617	NA,T	NA,C	NA,1	NA,inf	NA,inf	NA,0.224393	0.00011482	0.000230045
2	chr2:43083361:G:A	43083361	NA,A	NA,G	NA,1	NA,-inf	NA,inf	NA,0.253358	0.000114802	0.000229991
2	chr2:43795181:T:G	43795181	NA,G	NA,T	NA,1	NA,-inf	NA,inf	NA,0.256261	0.00011479	0.000229957
2	chr2:43881965:T:A	43881965	NA,A	NA,T	NA,1	NA,-inf	NA,inf	NA,0.248396	0.000114789	0.000230002
2	chr2:43823832:G:A	43823832	NA,A	NA,G	NA,1	NA,inf	NA,inf	NA,0.232548	0.00011477	0.000229863
2	chr2:43950506:C:G	43950506	NA,G	NA,C	NA,1	NA,-inf	NA,inf	NA,0.256393	0.000114768	0.000229904
2	chr2:42896591:G:A	42896591	NA,A	NA,G	NA,1	NA,inf	NA,inf	NA,0.218082	0.000114745	0.000229863
2	chr2:43149182:G:A	43149182	NA,A	NA,G	NA,1	NA,-inf	NA,inf	NA,0.256031	0.000114715	0.000229815
2	chr2:43793843:A:G	43793843	G,G	A,A	1,1	-inf,-inf	inf,inf	1.90952,0.518495	0.000114638	0.000229611
2	chr2:42788743:T:C	42788743	NA,C	NA,T	NA,1	NA,inf	NA,inf	NA,0.210551	0.00011462	0.000229617
2	chr2:43467382:G:C	43467382	NA,C	NA,G	NA,1	NA,inf	NA,inf	NA,0.225052	0.000114619	0.000229629
2	chr2:43912049:T:C	43912049	C,C	T,T	1,1	-inf,inf	inf,inf	1.47808,0.361759	0.000114609	0.00022966
2	chr2:43280575:T:A	43280575	NA,A	NA,T	NA,1	NA,inf	NA,inf	NA,0.256658	0.0001146	0.000229481
2	chr2:43791501:G:A	43791501	NA,A	NA,G	NA,1	NA,-inf	NA,inf	NA,0.254364	0.000114589	0.000229552
2	chr2:43216056:T:C	43216056	NA,C	NA,T	NA,1	NA,inf	NA,inf	NA,0.216338	0.000114569	0.000229471
2	chr2:43692979:T:G	43692979	NA,G	NA,T	NA,1	NA,inf	NA,inf	NA,0.23687	0.000114541	0.000229449
2	chr2:42959172:C:G	42959172	NA,G	NA,C	NA,1	NA,inf	NA,inf	NA,0.243385	0.000114496	0.000229372
2	chr2:43889031:A:C	43889031	NA,C	NA,A	NA,1	NA,inf	NA,inf	NA,0.230351	0.000114484	0.00022936
2	chr2:43724002:T:G	43724002	G,NA	T,NA	1,NA	-inf,NA	inf,NA	0.972969,NA	0.000114482	0.000229353
2	chr2:43446328:A:T	43446328	NA,T	NA,A	NA,1	NA,inf	NA,inf	NA,0.226334	0.000114465	0.000229337
2	chr2:43715367:A:T	43715367	NA,T	NA,A	NA,1	NA,-inf	NA,inf	NA,0.274389	0.000114416	0.000229185
2	chr2:42950984:G:A	42950984	NA,A	NA,G	NA,1	NA,inf	NA,inf	NA,0.214342	0.000114394	0.000229168
2	chr2:43998726:A:G	43998726	NA,G	NA,A	NA,1	NA,inf	NA,inf	NA,0.225401	0.000114349	0.000229084
2	chr2:42943502:G:A	42943502	NA,A	NA,G	NA,1	NA,inf	NA,inf	NA,0.225604	0.000114332	0.000229003
2	chr2:43523928:T:TG	43523928	NA,TG	NA,T	NA,1	NA,-inf	NA,inf	NA,0.288896	0.000114297	0.000228933
2	chr2:43799034:G:C	43799034	NA,C	NA,G	NA,1	NA,-inf	NA,inf	NA,0.251687	0.00011429	0.000228955
2	chr2:44020148:G:A	44020148	NA,A	NA,G	NA,1	NA,-inf	NA,inf	NA,0.251974	0.000114268	0.000228903
2	chr2:43254747:G:T	43254747	NA,T	NA,G	NA,1	NA,inf	NA,inf	NA,0.224809	0.000114251	0.000228895
2	chr2:43614919:C:T	43614919	NA,T	NA,C	NA,1	NA,-inf	NA,inf	NA,0.246043	0.00011425	0.000228871
2	chr2:42773142:A:G	42773142	NA,G	NA,A	NA,1	NA,inf	NA,inf	NA,0.214646	0.000114244	0.000228866
2	chr2:43114516:C:T	43114516	NA,T	NA,C	NA,1	NA,inf	NA,inf	NA,0.246373	0.000114175	0.000228621
2	chr2:43071154:G:C	43071154	NA,C	NA,G	NA,1	NA,-inf	NA,inf	NA,0.253307	0.000114171	0.00022871
2	chr2:42952787:C:T	42952787	NA,T	NA,C	NA,1	NA,inf	NA,inf	NA,0.245512	0.000114169	0.000228669
2	chr2:44013742:G:A	44013742	A,A	G,G	1,1	-inf,-inf	inf,inf	1.62922,0.123807	0.000114138	0.000228667
2	chr2:43213085:G:C	43213085	NA,C	NA,G	NA,1	NA,inf	NA,inf	NA,0.236895	0.000114078	0.000228422
2	chr2:44022941:C:T	44022941	NA,T	NA,C	NA,1	NA,inf	NA,inf	NA,0.209837	0.000114069	0.000228529
2	chr2:43928178:T:C	43928178	NA,C	NA,T	NA,1	NA,-inf	NA,inf	NA,0.241286	0.000114057	0.000228494
2	chr2:42901997:T:C	42901997	NA,C	NA,T	NA,1	NA,-inf	NA,inf	NA,0.270461	0.000114056	0.000228504
2	chr2:44021860:G:A	44021860	NA,A	NA,G	NA,1	NA,-inf	NA,inf	NA,0.23842	0.000114009	0.000228396
2	chr2:43574018:A:C	43574018	NA,C	NA,A	NA,1	NA,-inf	NA,inf	NA,0.288506	0.000113954	0.000228244
2	chr2:43715126:A:G	43715126	NA,G	NA,A	NA,1	NA,-inf	NA,inf	NA,0.271191	0.000113941	0.000228246
2	chr2:43621914:A:G	43621914	NA,G	NA,A	NA,1	NA,-inf	NA,inf	NA,0.249517	0.000113934	0.000228233
2	chr2:43203103:G:A	43203103	NA,A	NA,G	NA,1	NA,-inf	NA,inf	NA,0.268603	0.000113897	0.000228152
2	chr2:43476672:T:C	43476672	NA,C	NA,T	NA,1	NA,inf	NA,inf	NA,0.217394	0.000113893	0.00022817
2	chr2:43149700:T:C	43149700	C,C	T,T	1,1	inf,inf	inf,inf	1.12022,0.156649	0.000113872	0.000228255
2	chr2:42959228:G:C	42959228	NA,C	NA,G	NA,1	NA,-inf	NA,inf	NA,0.260902	0.00011384	0.000228072
2	chr2:43196475:A:T	43196475	NA,T	NA,A	NA,1	NA,-inf	NA,inf	NA,0.288579	0.000113839	0.000228074
2	chr2:43955567:G:A	43955567	NA,A	NA,G	NA,1	NA,inf	NA,inf	NA,0.209511	0.000113813	0.00022801
2	chr2:43523929:T:G	43523929	NA,G	NA,T	NA,1	NA,-inf	NA,inf	NA,0.284196	0.000113792	0.000227921
2	chr2:43085063:A:G	43085063	NA,G	NA,A	NA,1	NA,-inf	NA,inf	NA,0.239152	0.000113758	0.000227931
2	chr2:43103153:T:C	43103153	NA,C	NA,T	NA,1	NA,inf	NA,inf	NA,0.209934	0.000113748	0.00022785
2	chr2:42825145:A:G	42825145	NA,G	NA,A	NA,1	NA,inf	NA,inf	NA,0.207433	0.000113717	0.000227795
2	chr2:43768185:T:A	43768185	NA,A	NA,T	NA,1	NA,inf	NA,inf	NA,0.21403	0.000113713	0.000227788
2	chr2:43382280:T:C	43382280	C,C	T,T	1,1	-inf,inf	inf,inf	1.98253,0.218123	0.000113695	0.000227772
2	chr2:43430998:A:T	43430998	NA,T	NA,A	NA,1	NA,inf	NA,inf	NA,0.231008	0.000113685	0.00022773
2	chr2:42931035:G:A	42931035	NA,A	NA,G	NA,1	NA,-inf	NA,inf	NA,0.20331	0.000113676	0.000227714
2	chr2:43740434:G:A	43740434	NA,A	NA,G	NA,1	NA,inf	NA,inf	NA,0.219012	0.000113625	0.00022763
2	chr2:43608591:A:G	43608591	NA,G	NA,A	NA,1	NA,inf	NA,inf	NA,0.215399	0.00011362	0.000227634
2	chr2:42803422:G:C	42803422	C,C	G,G	1,1	inf,-inf	inf,inf	0.324854,1.18111	0.000113602	0.000227568
2	chr2:43430836:GA:G	43430836	NA,G	NA,GA	NA,1	NA,-inf	NA,inf	NA,0.255436	0.00011358	0.000227527
2	chr2:43571931:C:T	43571931	T,T	C,C	1,1	inf,inf	inf,inf	0.26083,1.41503	0.00011356	0.000227304
2	chr2:43078808:G:A	43078808	NA,A	NA,G	NA,1	NA,inf	NA,inf	NA,0.21592	0.000113556	0.000227491
2	chr2:43155947:C:T	43155947	NA,T	NA,C	NA,1	NA,-inf	NA,inf	NA,0.245364	0.000113512	0.000227406
2	chr2:43667763:T:G	43667763	NA,G	NA,T	NA,1	NA,inf	NA,inf	NA,0.222646	0.000113502	0.000227219
2	chr2:43166643:G:A	43166643	NA,A	NA,G	NA,1	NA,-inf	NA,inf	NA,0.274203	0.000113426	0.000227222
2	chr2:43296060:C:T	43296060	NA,T	NA,C	NA,1	NA,inf	NA,inf	NA,0.212277	0.000113423	0.000227233
2	chr2:43182182:A:G	43182182	NA,G	NA,A	NA,1	NA,inf	NA,inf	NA,0.215273	0.000113407	0.0002272
2	chr2:43627063:A:G	43627063	NA,G	NA,A	NA,1	NA,inf	NA,inf	NA,0.21769	0.000113391	0.000227158
2	chr2:43385241:T:C	43385241	NA,C	NA,T	NA,1	NA,inf	NA,inf	NA,0.219835	0.000113377	0.000227154
2	chr2:43163956:A:C	43163956	NA,C	NA,A	NA,1	NA,inf	NA,inf	NA,0.206587	0.000113374	0.000227074
2	chr2:43726941:A:G	43726941	NA,G	NA,A	NA,1	NA,-inf	NA,inf	NA,0.237279	0.000113372	0.000227111
2	chr2:43625929:G:C	43625929	C,NA	G,NA	1,NA	-inf,NA	inf,NA	1.08555,NA	0.000113346	0.000227049
2	chr2:42807815:C:T	42807815	NA,T	NA,C	NA,1	NA,inf	NA,inf	NA,0.224974	0.000113342	0.000227058
2	chr2:43181601:A:T	43181601	NA,T	NA,A	NA,1	NA,inf	NA,inf	NA,0.2137	0.000113333	0.00022705
2	chr2:43164346:G:T	43164346	NA,T	NA,G	NA,1	NA,inf	NA,inf	NA,0.202674	0.000113333	0.000227048
2	chr2:42986271:T:C	42986271	C,C	T,T	1,1	-inf,inf	inf,inf	0.742815,1.08878	0.000113298	0.000227019
2	chr2:43153140:A:T	43153140	NA,T	NA,A	NA,1	NA,inf	NA,inf	NA,0.199368	0.000113248	0.000226866
2	chr2:43092184:G:A	43092184	NA,A	NA,G	NA,1	NA,inf	NA,inf	NA,0.210779	0.000113243	0.000226865
2	chr2:43222048:T:A	43222048	NA,A	NA,T	NA,1	NA,-inf	NA,inf	NA,0.238954	0.000113241	0.000226853
2	chr2:42902616:G:A	42902616	NA,A	NA,G	NA,1	NA,inf	NA,inf	NA,0.218003	0.00011324	0.000226864
2	chr2:42920118:C:T	42920118	NA,T	NA,C	NA,1	NA,-inf	NA,inf	NA,0.232908	0.000113187	0.000226774
2	chr2:43716840:C:T	43716840	NA,T	NA,C	NA,1	NA,-inf	NA,inf	NA,0.22634	0.000113187	0.00022685
2	chr2:43517830:A:T	43517830	NA,T	NA,A	NA,1	NA,-inf	NA,inf	NA,0.242589	0.000113183	0.000226732
2	chr2:44002946:C:T	44002946	NA,T	NA,C	NA,1	NA,-inf	NA,inf	NA,0.236327	0.000113155	0.000226682
2	chr2:43026789:C:T	43026789	NA,T	NA,C	NA,1	NA,inf	NA,inf	NA,0.199831	0.000113118	0.000226599
2	chr2:43542257:C:T	43542257	T,T	C,C	1,1	inf,inf	inf,inf	0.43702,1.48909	0.000113113	0.000226321
2	chr2:44008755:C:T	44008755	NA,T	NA,C	NA,1	NA,inf	NA,inf	NA,0.211993	0.00011311	0.000226546
2	chr2:43677048:C:T	43677048	NA,T	NA,C	NA,1	NA,inf	NA,inf	NA,0.186723	0.000113099	0.000226588
2	chr2:43625334:AG:A	43625334	NA,A	NA,AG	NA,1	NA,inf	NA,inf	NA,0.21494	0.000113075	0.000226525
2	chr2:43170480:A:T	43170480	NA,T	NA,A	NA,1	NA,-inf	NA,inf	NA,0.267665	0.000113065	0.000226531
2	chr2:43599855:A:T	43599855	NA,T	NA,A	NA,1	NA,inf	NA,inf	NA,0.211833	0.00011306	0.00022651
2	chr2:43042873:A:G	43042873	NA,G	NA,A	NA,1	NA,-inf	NA,inf	NA,0.236292	0.000113058	0.000226481
2	chr2:42748928:C:T	42748928	NA,T	NA,C	NA,1	NA,-inf	NA,inf	NA,0.237813	0.000113041	0.000226444
2	chr2:43766309:G:C	43766309	C,C	G,G	1,1	-inf,-inf	inf,inf	3.11729,0.193225	0.000113019	0.000226428
2	chr2:43847924:C:A	43847924	NA,A	NA,C	NA,1	NA,inf	NA,inf	NA,0.216542	0.000113015	0.000226407
2	chr2:43095698:C:T	43095698	NA,T	NA,C	NA,1	NA,-inf	NA,inf	NA,0.251478	0.000113011	0.000226408
2	chr2:43248323:G:A	43248323	NA,A	NA,G	NA,1	NA,inf	NA,inf	NA,0.227193	0.000112973	0.000226311
2	chr2:42809960:C:T	42809960	T,T	C,C	1,1	inf,inf	inf,inf	1.1249,0.265017	0.000112966	0.000226312
2	chr2:43607585:G:A	43607585	NA,A	NA,G	NA,1	NA,inf	NA,inf	NA,0.208875	0.000112904	0.000226199
2	chr2:43369936:G:T	43369936	NA,T	NA,G	NA,1	NA,-inf	NA,inf	NA,0.239105	0.000112886	0.000226145
2	chr2:42971863:G:A	42971863	NA,A	NA,G	NA,1	NA,inf	NA,inf	NA,0.216158	0.000112885	0.000226151
2	chr2:42884935:T:G	42884935	NA,G	NA,T	NA,1	NA,inf	NA,inf	NA,0.214936	0.000112814	0.000226006
2	chr2:43168651:G:A	43168651	NA,A	NA,G	NA,1	NA,-inf	NA,inf	NA,0.252931	0.000112784	0.000225961
2	chr2:43733681:G:A	43733681	A,A	G,G	1,1	-inf,-inf	inf,inf	3.10657,0.0562708	0.000112742	0.000225852
2	chr2:43654932:C:T	43654932	NA,T	NA,C	NA,1	NA,inf	NA,inf	NA,0.214588	0.000112709	0.000225801
2	chr2:43794627:T:C	43794627	NA,C	NA,T	NA,1	NA,-inf	NA,inf	NA,0.237057	0.000112655	0.00022568
2	chr2:43804036:G:A	43804036	A,A	G,G	1,1	-inf,-inf	inf,inf	2.92285,0.561143	0.000112648	0.000225732
2	chr2:42864351:A:G	42864351	NA,G	NA,A	NA,1	NA,inf	NA,inf	NA,0.210839	0.000112643	0.000225662
2	chr2:43302986:G:C	43302986	NA,C	NA,G	NA,1	NA,inf	NA,inf	NA,0.218008	0.000112616	0.000225584
2	chr2:43922684:G:A	43922684	NA,A	NA,G	NA,1	NA,inf	NA,inf	NA,0.212517	0.000112608	0.000225556
2	chr2:43403518:C:T	43403518	T,T	C,C	1,1	inf,inf	inf,inf	3.93307,1.67422	0.000112606	0.000225139
2	chr2:43828783:C:T	43828783	T,T	C,C	1,1	-inf,-inf	inf,inf	0.338103,1.56338	0.000112581	0.000225622
2	chr2:42952900:A:G	42952900	NA,G	NA,A	NA,1	NA,-inf	NA,inf	NA,0.244604	0.000112553	0.000225477
2	chr2:44030974:A:G	44030974	NA,G	NA,A	NA,1	NA,-inf	NA,inf	NA,0.22751	0.000112518	0.000225456
2	chr2:43673490:C:T	43673490	NA,T	NA,C	NA,1	NA,-inf	NA,inf	NA,0.244067	0.000112483	0.000225339
2	chr2:43573720:T:C	43573720	NA,C	NA,T	NA,1	NA,-inf	NA,inf	NA,0.274609	0.000112395	0.000225123
2	chr2:43147420:G:A	43147420	NA,A	NA,G	NA,1	NA,inf	NA,inf	NA,0.213769	0.000112381	0.000225135
2	chr2:43065787:G:A	43065787	NA,A	NA,G	NA,1	NA,-inf	NA,inf	NA,0.236543	0.000112248	0.00022486
2	chr2:43861179:C:A	43861179	NA,A	NA,C	NA,1	NA,-inf	NA,inf	NA,0.229775	0.000112229	0.000224865
2	chr2:42817011:T:G	42817011	NA,G	NA,T	NA,1	NA,inf	NA,inf	NA,0.201975	0.000112224	0.000224813
2	chr2:44023010:A:G	44023010	G,G	A,A	1,1	-inf,inf	inf,inf	1.60636,0.310503	0.000112194	0.000224739
2	chr2:43291704:A:G	43291704	NA,G	NA,A	NA,1	NA,inf	NA,inf	NA,0.194979	0.000112123	0.000224644
2	chr2:43782905:C:T	43782905	NA,T	NA,C	NA,1	NA,inf	NA,inf	NA,0.199889	0.000112101	0.000224577
2	chr2:42826422:A:G	42826422	NA,G	NA,A	NA,1	NA,inf	NA,inf	NA,0.193624	0.000112088	0.000224554
2	chr2:43714986:A:C	43714986	NA,C	NA,A	NA,1	NA,-inf	NA,inf	NA,0.221087	0.000112061	0.000224514
2	chr2:43182375:A:G	43182375	NA,G	NA,A	NA,1	NA,inf	NA,inf	NA,0.20196	0.000112011	0.000224402
2	chr2:43639989:G:A	43639989	NA,A	NA,G	NA,1	NA,-inf	NA,inf	NA,0.241704	0.00011201	0.000224383
2	chr2:43966060:A:T	43966060	NA,T	NA,A	NA,1	NA,-inf	NA,inf	NA,0.225421	0.000111977	0.000224329
2	chr2:42996976:T:C	42996976	NA,C	NA,T	NA,1	NA,inf	NA,inf	NA,0.210479	0.000111965	0.000224307
2	chr2:42865980:G:T	42865980	NA,T	NA,G	NA,1	NA,-inf	NA,inf	NA,0.240564	0.000111961	0.000224305
2	chr2:42923855:A:T	42923855	NA,T	NA,A	NA,1	NA,-inf	NA,inf	NA,0.222901	0.000111875	0.000224116
2	chr2:43182193:C:T	43182193	NA,T	NA,C	NA,1	NA,inf	NA,inf	NA,0.200199	0.000111832	0.000224043
2	chr2:42896880:C:T	42896880	NA,T	NA,C	NA,1	NA,inf	NA,inf	NA,0.205375	0.000111818	0.000223999
2	chr2:42896879:G:T	42896879	NA,T	NA,G	NA,1	NA,inf	NA,inf	NA,0.205375	0.000111818	0.000223999
2	chr2:43828248:C:T	43828248	NA,T	NA,C	NA,1	NA,inf	NA,inf	NA,0.163623	0.000111816	0.000223958
2	chr2:42912936:A:G	42912936	NA,G	NA,A	NA,1	NA,inf	NA,inf	NA,0.201066	0.000111803	0.000223972
2	chr2:43556575:C:G	43556575	NA,G	NA,C	NA,1	NA,-inf	NA,inf	NA,0.224315	0.000111799	0.000223959
2	chr2:43011671:T:G	43011671	NA,G	NA,T	NA,1	NA,-inf	NA,inf	NA,0.238584	0.000111787	0.00022395
2	chr2:42779442:C:G	42779442	NA,G	NA,C	NA,1	NA,inf	NA,inf	NA,0.206395	0.000111779	0.000223932
2	chr2:42983778:A:G	42983778	NA,G	NA,A	NA,1	NA,inf	NA,inf	NA,0.199051	0.000111766	0.000223915
2	chr2:43652129:C:T	43652129	T,NA	C,NA	1,NA	-inf,NA	inf,NA	0.86417,NA	0.000111759	0.000223873
2	chr2:43256098:A:C	43256098	NA,C	NA,A	NA,1	NA,inf	NA,inf	NA,0.20977	0.000111711	0.000223773
2	chr2:43030001:AC:A	43030001	NA,A	NA,AC	NA,1	NA,-inf	NA,inf	NA,0.213573	0.000111711	0.000223801
2	chr2:43800141:A:G	43800141	NA,G	NA,A	NA,1	NA,-inf	NA,inf	NA,0.219951	0.000111693	0.000223751
2	chr2:44026461:G:A	44026461	NA,A	NA,G	NA,1	NA,-inf	NA,inf	NA,0.257734	0.00011165	0.000223684
2	chr2:43747827:A:G	43747827	NA,G	NA,A	NA,1	NA,inf	NA,inf	NA,0.203282	0.000111626	0.000223626
2	chr2:43142151:C:T	43142151	NA,T	NA,C	NA,1	NA,inf	NA,inf	NA,0.190724	0.000111615	0.000223601
2	chr2:43628341:G:T	43628341	NA,T	NA,G	NA,1	NA,inf	NA,inf	NA,0.202839	0.000111609	0.000223583
2	chr2:43801410:G:T	43801410	NA,T	NA,G	NA,1	NA,-inf	NA,inf	NA,0.226453	0.000111587	0.00022354
2	chr2:43211806:C:T	43211806	NA,T	NA,C	NA,1	NA,inf	NA,inf	NA,0.203436	0.000111576	0.000223443
2	chr2:43918995:T:A	43918995	NA,A	NA,T	NA,1	NA,-inf	NA,inf	NA,0.248088	0.000111572	0.000223524
2	chr2:43188275:A:G	43188275	NA,G	NA,A	NA,1	NA,inf	NA,inf	NA,0.196958	0.000111565	0.000223509
2	chr2:43330561:C:T	43330561	NA,T	NA,C	NA,1	NA,inf	NA,inf	NA,0.211392	0.000111543	0.000223436
2	chr2:44020675:T:C	44020675	NA,C	NA,T	NA,1	NA,-inf	NA,inf	NA,0.2292	0.000111541	0.000223462
2	chr2:43598406:G:C	43598406	NA,C	NA,G	NA,1	NA,inf	NA,inf	NA,0.198016	0.000111509	0.000223399
2	chr2:43747376:G:A	43747376	NA,A	NA,G	NA,1	NA,inf	NA,inf	NA,0.202078	0.000111497	0.000223367
2	chr2:43192580:G:T	43192580	NA,T	NA,G	NA,1	NA,-inf	NA,inf	NA,0.231291	0.000111493	0.000223338
2	chr2:43974924:A:G	43974924	NA,G	NA,A	NA,1	NA,-inf	NA,inf	NA,0.227349	0.000111492	0.000223352
2	chr2:42973245:A:T	42973245	NA,T	NA,A	NA,1	NA,-inf	NA,inf	NA,0.229461	0.00011147	0.000223322
2	chr2:43793051:T:C	43793051	NA,C	NA,T	NA,1	NA,-inf	NA,inf	NA,0.221479	0.000111452	0.000223274
2	chr2:43939616:A:G	43939616	NA,G	NA,A	NA,1	NA,inf	NA,inf	NA,0.202162	0.000111408	0.000223198
2	chr2:42814526:A:G	42814526	NA,G	NA,A	NA,1	NA,-inf	NA,inf	NA,0.224097	0.000111407	0.000223179
2	chr2:43580163:T:A	43580163	NA,A	NA,T	NA,1	NA,inf	NA,inf	NA,0.210093	0.000111391	0.000223139
2	chr2:43850243:G:A	43850243	A,NA	G,NA	1,NA	-inf,NA	inf,NA	0.861332,NA	0.000111384	0.000223135
2	chr2:42920078:C:G	42920078	NA,G	NA,C	NA,1	NA,-inf	NA,inf	NA,0.216095	0.000111378	0.000223149
2	chr2:43883854:C:G	43883854	NA,G	NA,C	NA,1	NA,-inf	NA,inf	NA,0.217005	0.000111357	0.00022312
2	chr2:44017817:G:A	44017817	NA,A	NA,G	NA,1	NA,inf	NA,inf	NA,0.188832	0.000111354	0.000223089
2	chr2:43061147:T:C	43061147	NA,C	NA,T	NA,1	NA,-inf	NA,inf	NA,0.218901	0.00011133	0.000223032
2	chr2:44003093:C:T	44003093	NA,T	NA,C	NA,1	NA,inf	NA,inf	NA,0.186736	0.000111312	0.000222998
2	chr2:43797436:A:G	43797436	NA,G	NA,A	NA,1	NA,-inf	NA,inf	NA,0.224222	0.000111289	0.000222943
2	chr2:43408610:C:T	43408610	NA,T	NA,C	NA,1	NA,-inf	NA,inf	NA,0.223653	0.000111274	0.000222915
2	chr2:43183030:A:C	43183030	NA,C	NA,A	NA,1	NA,inf	NA,inf	NA,0.194799	0.000111243	0.000222862
2	chr2:43426466:T:A	43426466	NA,A	NA,T	NA,1	NA,inf	NA,inf	NA,0.200047	0.000111224	0.000222842
2	chr2:43233211:C:G	43233211	NA,G	NA,C	NA,1	NA,inf	NA,inf	NA,0.18653	0.000111223	0.00022284
2	chr2:43125256:G:A	43125256	NA,A	NA,G	NA,1	NA,inf	NA,inf	NA,0.203671	0.000111215	0.000222814
2	chr2:44024344:G:A	44024344	NA,A	NA,G	NA,1	NA,inf	NA,inf	NA,0.197483	0.000111204	0.000222737
2	chr2:43587984:G:A	43587984	NA,A	NA,G	NA,1	NA,-inf	NA,inf	NA,0.223588	0.000111177	0.000222716
2	chr2:43324403:C:T	43324403	NA,T	NA,C	NA,1	NA,inf	NA,inf	NA,0.203704	0.000111173	0.000222697
2	chr2:43170849:C:T	43170849	T,NA	C,NA	1,NA	-inf,NA	inf,NA	0.146385,NA	0.00011117	0.000222676
2	chr2:43503849:C:A	43503849	NA,A	NA,C	NA,1	NA,inf	NA,inf	NA,0.20482	0.000111167	0.000222683
2	chr2:43313892:G:C	43313892	NA,C	NA,G	NA,1	NA,inf	NA,inf	NA,0.181039	0.000111158	0.000222712
2	chr2:43387644:A:G	43387644	NA,G	NA,A	NA,1	NA,inf	NA,inf	NA,0.198645	0.000111153	0.000222698
2	chr2:43903152:T:G	43903152	NA,G	NA,T	NA,1	NA,-inf	NA,inf	NA,0.22118	0.000111118	0.000222613
2	chr2:43568941:A:G	43568941	NA,G	NA,A	NA,1	NA,inf	NA,inf	NA,0.183834	0.000111069	0.000222519
2	chr2:43182907:A:T	43182907	NA,T	NA,A	NA,1	NA,inf	NA,inf	NA,0.192791	0.000111012	0.000222399
2	chr2:43789369:G:A	43789369	NA,A	NA,G	NA,1	NA,-inf	NA,inf	NA,0.219682	0.000111005	0.00022238
2	chr2:42963133:C:A	42963133	NA,A	NA,C	NA,1	NA,inf	NA,inf	NA,0.197683	0.000110993	0.000222341
2	chr2:42856147:T:TC	42856147	NA,TC	NA,T	NA,1	NA,inf	NA,inf	NA,0.179526	0.000110943	0.000222228
2	chr2:43605496:A:G	43605496	NA,G	NA,A	NA,1	NA,inf	NA,inf	NA,0.190937	0.000110932	0.000222248
2	chr2:43106959:G:C	43106959	NA,C	NA,G	NA,1	NA,inf	NA,inf	NA,0.166847	0.000110927	0.000222175
2	chr2:42857157:C:T	42857157	NA,T	NA,C	NA,1	NA,-inf	NA,inf	NA,0.231375	0.000110896	0.00022216
2	chr2:42825243:T:C	42825243	NA,C	NA,T	NA,1	NA,-inf	NA,inf	NA,0.230955	0.000110837	0.000222044
2	chr2:42966324:G:C	42966324	NA,C	NA,G	NA,1	NA,-inf	NA,inf	NA,0.2356	0.000110833	0.000222041
2	chr2:43699768:C:T	43699768	NA,T	NA,C	NA,1	NA,-inf	NA,inf	NA,0.224018	0.000110821	0.000221995
2	chr2:42962786:G:A	42962786	NA,A	NA,G	NA,1	NA,inf	NA,inf	NA,0.195811	0.000110792	0.000221939
2	chr2:43606945:ATTGAG:A	43606945	NA,A	NA,ATTGAG	NA,1	NA,inf	NA,inf	NA,0.189122	0.000110778	0.000221937
2	chr2:43745451:G:A	43745451	NA,A	NA,G	NA,1	NA,-inf	NA,inf	NA,0.217008	0.000110748	0.000221929
2	chr2:42831597:C:T	42831597	T,T	C,C	1,1	-inf,inf	inf,inf	0.609719,1.17007	0.000110719	0.000221824
2	chr2:43524266:A:G	43524266	NA,G	NA,A	NA,1	NA,inf	NA,inf	NA,0.172475	0.000110621	0.000221628
2	chr2:43764705:C:T	43764705	NA,T	NA,C	NA,1	NA,-inf	NA,inf	NA,0.234246	0.000110557	0.000221473
2	chr2:44005684:T:C	44005684	NA,C	NA,T	NA,1	NA,-inf	NA,inf	NA,0.20324	0.000110515	0.000221433
2	chr2:43181401:A:C	43181401	NA,C	NA,A	NA,1	NA,inf	NA,inf	NA,0.187698	0.000110496	0.000221365
2	chr2:43480525:T:A	43480525	NA,A	NA,T	NA,1	NA,inf	NA,inf	NA,0.211868	0.000110492	0.000221354
2	chr2:43780923:G:T	43780923	T,T	G,G	1,1	-inf,-inf	inf,inf	2.91982,0.564512	0.000110486	0.000221401
2	chr2:43075821:C:T	43075821	NA,T	NA,C	NA,1	NA,inf	NA,inf	NA,0.204349	0.000110453	0.000221277
2	chr2:44011506:G:A	44011506	A,A	G,G	1,1	-inf,inf	inf,inf	1.5688,0.210832	0.000110443	0.000221284
2	chr2:43274637:G:A	43274637	NA,A	NA,G	NA,1	NA,inf	NA,inf	NA,0.196205	0.00011043	0.000221231
2	chr2:42931662:G:T	42931662	NA,T	NA,G	NA,1	NA,-inf	NA,inf	NA,0.216585	0.000110421	0.000221204
2	chr2:43435420:T:C	43435420	NA,C	NA,T	NA,1	NA,-inf	NA,inf	NA,0.224534	0.000110415	0.00022117
2	chr2:43283741:T:C	43283741	NA,C	NA,T	NA,1	NA,inf	NA,inf	NA,0.179113	0.000110407	0.000221204
2	chr2:42898111:T:G	42898111	NA,G	NA,T	NA,1	NA,-inf	NA,inf	NA,0.236019	0.000110396	0.00022117
2	chr2:43724934:C:T	43724934	NA,T	NA,C	NA,1	NA,-inf	NA,inf	NA,0.207838	0.000110384	0.000221127
2	chr2:43342646:A:T	43342646	NA,T	NA,A	NA,1	NA,-inf	NA,inf	NA,0.211177	0.000110365	0.000221084
2	chr2:43764714:T:G	43764714	NA,G	NA,T	NA,1	NA,-inf	NA,inf	NA,0.232188	0.000110356	0.00022107
2	chr2:43164439:C:A	43164439	NA,A	NA,C	NA,1	NA,inf	NA,inf	NA,0.18677	0.000110346	0.000221056
2	chr2:43182400:T:C	43182400	NA,C	NA,T	NA,1	NA,inf	NA,inf	NA,0.186137	0.000110333	0.000221039
2	chr2:43181411:T:C	43181411	NA,C	NA,T	NA,1	NA,inf	NA,inf	NA,0.185692	0.000110292	0.000220956
2	chr2:43119330:G:T	43119330	NA,T	NA,G	NA,1	NA,inf	NA,inf	NA,0.179828	0.000110238	0.000220806
2	chr2:43806728:G:C	43806728	NA,C	NA,G	NA,1	NA,inf	NA,inf	NA,0.185359	0.000110234	0.000220839
2	chr2:43726969:T:A	43726969	NA,A	NA,T	NA,1	NA,-inf	NA,inf	NA,0.206308	0.000110231	0.00022082
2	chr2:43793108:A:G	43793108	NA,G	NA,A	NA,1	NA,inf	NA,inf	NA,0.18041	0.000110193	0.000220754
2	chr2:42940435:C:G	42940435	NA,G	NA,C	NA,1	NA,inf	NA,inf	NA,0.186537	0.000110191	0.000220727
2	chr2:42885238:G:C	42885238	NA,C	NA,G	NA,1	NA,inf	NA,inf	NA,0.190258	0.000110189	0.000220747
2	chr2:42885865:C:G	42885865	NA,G	NA,C	NA,1	NA,inf	NA,inf	NA,0.190258	0.000110189	0.000220747
2	chr2:43764978:C:A	43764978	NA,A	NA,C	NA,1	NA,-inf	NA,inf	NA,0.230214	0.000110183	0.000220725
2	chr2:42849416:T:C	42849416	NA,C	NA,T	NA,1	NA,-inf	NA,inf	NA,0.254395	0.000110182	0.000220736
2	chr2:43183336:A:G	43183336	NA,G	NA,A	NA,1	NA,inf	NA,inf	NA,0.184692	0.000110182	0.000220737
2	chr2:42890053:T:G	42890053	NA,G	NA,T	NA,1	NA,inf	NA,inf	NA,0.190091	0.000110173	0.000220715
2	chr2:43608724:G:T	43608724	NA,T	NA,G	NA,1	NA,inf	NA,inf	NA,0.183106	0.000110149	0.000220677
2	chr2:43181091:T:C	43181091	NA,C	NA,T	NA,1	NA,inf	NA,inf	NA,0.184084	0.000110126	0.000220624
2	chr2:43010557:G:A	43010557	NA,A	NA,G	NA,1	NA,inf	NA,inf	NA,0.193112	0.000110109	0.000220589
2	chr2:43049349:G:A	43049349	NA,A	NA,G	NA,1	NA,-inf	NA,inf	NA,0.232888	0.000110087	0.000220539
2	chr2:42903870:A:AT	42903870	NA,AT	NA,A	NA,1	NA,inf	NA,inf	NA,0.185159	0.00011008	0.000220511
2	chr2:42876044:C:T	42876044	T,T	C,C	1,1	inf,inf	inf,inf	0.3792,1.31906	0.000110079	0.000220626
2	chr2:44019955:GC:G	44019955	NA,G	NA,GC	NA,1	NA,-inf	NA,inf	NA,0.241007	0.000110073	0.000220525
2	chr2:42836255:G:C	42836255	NA,C	NA,G	NA,1	NA,-inf	NA,inf	NA,0.219129	0.000110053	0.000220464
2	chr2:43789293:G:A	43789293	NA,A	NA,G	NA,1	NA,inf	NA,inf	NA,0.181455	0.000110053	0.00022044
2	chr2:43669761:C:T	43669761	NA,T	NA,C	NA,1	NA,inf	NA,inf	NA,0.181897	0.000110041	0.000220454
2	chr2:43999879:T:G	43999879	NA,G	NA,T	NA,1	NA,-inf	NA,inf	NA,0.18043	0.00011003	0.00022045
2	chr2:43100494:T:C	43100494	NA,C	NA,T	NA,1	NA,-inf	NA,inf	NA,0.213184	0.000109993	0.000220376
2	chr2:42989892:C:T	42989892	NA,T	NA,C	NA,1	NA,inf	NA,inf	NA,0.184721	0.000109967	0.000220299
2	chr2:42854724:G:A	42854724	NA,A	NA,G	NA,1	NA,-inf	NA,inf	NA,0.222856	0.000109967	0.000220291
2	chr2:42802332:C:G	42802332	NA,G	NA,C	NA,1	NA,inf	NA,inf	NA,0.180093	0.000109918	0.000220204
2	chr2:43181468:T:G	43181468	NA,G	NA,T	NA,1	NA,inf	NA,inf	NA,0.181842	0.000109905	0.000220181
2	chr2:43623379:G:C	43623379	NA,C	NA,G	NA,1	NA,inf	NA,inf	NA,0.186498	0.000109861	0.000220073
2	chr2:42935148:C:T	42935148	NA,T	NA,C	NA,1	NA,inf	NA,inf	NA,0.176542	0.000109829	0.000220026
2	chr2:43141013:T:G	43141013	NA,G	NA,T	NA,1	NA,inf	NA,inf	NA,0.160715	0.000109825	0.000219996
2	chr2:44007972:A:G	44007972	NA,G	NA,A	NA,1	NA,inf	NA,inf	NA,0.186176	0.000109799	0.000219959
2	chr2:43187166:C:A	43187166	NA,A	NA,C	NA,1	NA,inf	NA,inf	NA,0.163656	0.000109788	0.000219947
2	chr2:43687908:C:T	43687908	NA,T	NA,C	NA,1	NA,inf	NA,inf	NA,0.204825	0.000109768	0.000219857
2	chr2:43607968:C:G	43607968	NA,G	NA,C	NA,1	NA,inf	NA,inf	NA,0.179246	0.00010975	0.000219877
2	chr2:43070606:T:C	43070606	NA,C	NA,T	NA,1	NA,-inf	NA,inf	NA,0.210957	0.000109724	0.000219805
2	chr2:43548451:T:C	43548451	NA,C	NA,T	NA,1	NA,inf	NA,inf	NA,0.178708	0.000109724	0.000219814
2	chr2:43619585:T:A	43619585	NA,A	NA,T	NA,1	NA,-inf	NA,inf	NA,0.223856	0.00010972	0.000219789
2	chr2:44019474:A:G	44019474	NA,G	NA,A	NA,1	NA,inf	NA,inf	NA,0.18209	0.000109688	0.000219704
2	chr2:43880677:C:T	43880677	NA,T	NA,C	NA,1	NA,-inf	NA,inf	NA,0.200298	0.000109684	0.000219766
2	chr2:43215325:C:T	43215325	NA,T	NA,C	NA,1	NA,-inf	NA,inf	NA,0.241549	0.000109683	0.000219709
2	chr2:43714632:G:T	43714632	NA,T	NA,G	NA,1	NA,-inf	NA,inf	NA,0.229118	0.000109678	0.000219698
2	chr2:43995742:C:A	43995742	A,A	C,C	1,1	-inf,inf	inf,inf	1.55051,0.195987	0.000109672	0.000219739
2	chr2:43725278:T:G	43725278	NA,G	NA,T	NA,1	NA,inf	NA,inf	NA,0.178534	0.00010966	0.000219706
2	chr2:43599014:G:C	43599014	NA,C	NA,G	NA,1	NA,inf	NA,inf	NA,0.172956	0.000109649	0.000219657
2	chr2:43163762:C:T	43163762	NA,T	NA,C	NA,1	NA,inf	NA,inf	NA,0.18249	0.000109642	0.000219636
2	chr2:43959416:A:G	43959416	NA,G	NA,A	NA,1	NA,-inf	NA,inf	NA,0.205587	0.000109632	0.000219637
2	chr2:43153083:C:T	43153083	NA,T	NA,C	NA,1	NA,inf	NA,inf	NA,0.176857	0.000109611	0.000219589
2	chr2:43182568:A:G	43182568	NA,G	NA,A	NA,1	NA,inf	NA,inf	NA,0.178644	0.000109584	0.000219537
2	chr2:43776454:A:T	43776454	NA,T	NA,A	NA,1	NA,-inf	NA,inf	NA,0.209256	0.000109554	0.000219506
2	chr2:43900368:A:T	43900368	T,T	A,A	1,1	-inf,inf	inf,inf	1.55842,0.188362	0.000109551	0.000219508
2	chr2:43395318:C:T	43395318	NA,T	NA,C	NA,1	NA,inf	NA,inf	NA,0.168578	0.000109518	0.000219405
2	chr2:42802486:C:G	42802486	NA,G	NA,C	NA,1	NA,inf	NA,inf	NA,0.175544	0.000109458	0.000219283
2	chr2:43070749:T:C	43070749	NA,C	NA,T	NA,1	NA,-inf	NA,inf	NA,0.208149	0.000109455	0.000219265
2	chr2:42789955:A:G	42789955	G,G	A,A	1,1	inf,inf	inf,inf	0.946001,0.365223	0.000109397	0.000219198
2	chr2:43605783:G:A	43605783	NA,A	NA,G	NA,1	NA,inf	NA,inf	NA,0.175618	0.000109352	0.000219081
2	chr2:43769737:C:T	43769737	NA,T	NA,C	NA,1	NA,-inf	NA,inf	NA,0.207439	0.000109349	0.000219056
2	chr2:44024306:C:T	44024306	NA,T	NA,C	NA,1	NA,-inf	NA,inf	NA,0.234187	0.000109348	0.000219072
2	chr2:42901842:G:A	42901842	NA,A	NA,G	NA,1	NA,inf	NA,inf	NA,0.204244	0.00010931	0.000218946
2	chr2:42847423:T:C	42847423	NA,C	NA,T	NA,1	NA,-inf	NA,inf	NA,0.192506	0.000109273	0.000218928
2	chr2:43251879:T:C	43251879	NA,C	NA,T	NA,1	NA,inf	NA,inf	NA,0.158875	0.000109249	0.000218887
2	chr2:43016699:T:C	43016699	NA,C	NA,T	NA,1	NA,-inf	NA,inf	NA,0.188107	0.000109209	0.000218806
2	chr2:44011530:C:G	44011530	G,G	C,C	1,1	-inf,inf	inf,inf	1.59966,0.13034	0.000109201	0.00021878
2	chr2:43101347:T:C	43101347	NA,C	NA,T	NA,1	NA,-inf	NA,inf	NA,0.234176	0.000109149	0.000218685
2	chr2:43627376:G:C	43627376	NA,C	NA,G	NA,1	NA,inf	NA,inf	NA,0.177499	0.000109133	0.000218629
2	chr2:43342028:T:C	43342028	NA,C	NA,T	NA,1	NA,-inf	NA,inf	NA,0.199367	0.00010913	0.000218611
2	chr2:42851929:G:C	42851929	NA,C	NA,G	NA,1	NA,-inf	NA,inf	NA,0.243949	0.000109128	0.000218624
2	chr2:43633398:C:T	43633398	NA,T	NA,C	NA,1	NA,inf	NA,inf	NA,0.171977	0.00010912	0.000218588
2	chr2:43263897:A:AC	43263897	NA,AC	NA,A	NA,1	NA,inf	NA,inf	NA,0.176489	0.000109094	0.000218571
2	chr2:43147144:G:C	43147144	NA,C	NA,G	NA,1	NA,-inf	NA,inf	NA,0.202123	0.000109087	0.000218539
2	chr2:42851872:A:T	42851872	NA,T	NA,A	NA,1	NA,-inf	NA,inf	NA,0.243322	0.000109058	0.000218484
2	chr2:42919047:G:A	42919047	A,NA	G,NA	1,NA	-inf,NA	inf,NA	0.727724,NA	0.000109038	0.000218443
2	chr2:42877582:A:G	42877582	NA,G	NA,A	NA,1	NA,inf	NA,inf	NA,0.148817	0.000108984	0.000218322
2	chr2:43006016:C:A	43006016	NA,A	NA,C	NA,1	NA,-inf	NA,inf	NA,0.195213	0.000108968	0.000218304
2	chr2:43820283:A:G	43820283	NA,G	NA,A	NA,1	NA,inf	NA,inf	NA,0.187357	0.000108954	0.000218273
2	chr2:43831080:G:T	43831080	NA,T	NA,G	NA,1	NA,inf	NA,inf	NA,0.178782	0.000108939	0.000218238
2	chr2:43590639:C:T	43590639	NA,T	NA,C	NA,1	NA,-inf	NA,inf	NA,0.205489	0.000108924	0.000218198
2	chr2:42752882:C:T	42752882	NA,T	NA,C	NA,1	NA,-inf	NA,inf	NA,0.2056	0.000108917	0.000218197
2	chr2:43301443:G:C	43301443	NA,C	NA,G	NA,1	NA,inf	NA,inf	NA,0.165222	0.000108906	0.000218194
2	chr2:43698719:A:C	43698719	NA,C	NA,A	NA,1	NA,inf	NA,inf	NA,0.18736	0.00010889	0.000218148
2	chr2:43707003:C:T	43707003	NA,T	NA,C	NA,1	NA,-inf	NA,inf	NA,0.213523	0.000108863	0.000218095
2	chr2:43262466:A:G	43262466	NA,G	NA,A	NA,1	NA,inf	NA,inf	NA,0.173157	0.000108854	0.000218077
2	chr2:44008342:C:T	44008342	NA,T	NA,C	NA,1	NA,inf	NA,inf	NA,0.176031	0.00010881	0.000217977
2	chr2:43236517:C:T	43236517	NA,T	NA,C	NA,1	NA,inf	NA,inf	NA,0.168871	0.000108802	0.000217974
2	chr2:43967033:A:G	43967033	NA,G	NA,A	NA,1	NA,inf	NA,inf	NA,0.168835	0.000108796	0.000217953
2	chr2:43429699:A:C	43429699	NA,C	NA,A	NA,1	NA,inf	NA,inf	NA,0.185299	0.000108788	0.000217922
2	chr2:42968045:C:T	42968045	NA,T	NA,C	NA,1	NA,-inf	NA,inf	NA,0.19499	0.000108784	0.000217938
2	chr2:42774129:C:T	42774129	NA,T	NA,C	NA,1	NA,inf	NA,inf	NA,0.163317	0.000108776	0.000217915
2	chr2:43110511:G:T	43110511	NA,T	NA,G	NA,1	NA,inf	NA,inf	NA,0.160089	0.000108737	0.00021783
2	chr2:43737604:C:T	43737604	NA,T	NA,C	NA,1	NA,inf	NA,inf	NA,0.172297	0.000108728	0.000217819
2	chr2:43003677:T:C	43003677	NA,C	NA,T	NA,1	NA,inf	NA,inf	NA,0.174306	0.000108712	0.000217784
2	chr2:42762442:C:T	42762442	NA,T	NA,C	NA,1	NA,inf	NA,inf	NA,0.180439	0.000108701	0.00021776
2	chr2:43262381:G:A	43262381	NA,A	NA,G	NA,1	NA,inf	NA,inf	NA,0.171436	0.000108688	0.000217745
2	chr2:43697455:TC:T	43697455	NA,T	NA,TC	NA,1	NA,inf	NA,inf	NA,0.185113	0.000108667	0.000217701
2	chr2:43615169:A:G	43615169	NA,G	NA,A	NA,1	NA,inf	NA,inf	NA,0.168999	0.000108655	0.000217681
2	chr2:43133699:C:T	43133699	NA,T	NA,C	NA,1	NA,-inf	NA,inf	NA,0.200093	0.000108644	0.00021764
2	chr2:42924633:C:T	42924633	NA,T	NA,C	NA,1	NA,-inf	NA,inf	NA,0.18848	0.00010864	0.000217663
2	chr2:43794537:C:T	43794537	NA,T	NA,C	NA,1	NA,inf	NA,inf	NA,0.16478	0.000108625	0.000217616
2	chr2:43609449:G:A	43609449	NA,A	NA,G	NA,1	NA,inf	NA,inf	NA,0.168137	0.000108612	0.000217597
2	chr2:43625990:A:G	43625990	NA,G	NA,A	NA,1	NA,inf	NA,inf	NA,0.171814	0.0001086	0.000217561
2	chr2:42923526:G:C	42923526	NA,C	NA,G	NA,1	NA,inf	NA,inf	NA,0.169541	0.000108567	0.000217492
2	chr2:42773377:C:G	42773377	NA,G	NA,C	NA,1	NA,inf	NA,inf	NA,0.161131	0.000108549	0.000217459
2	chr2:44027075:A:G	44027075	NA,G	NA,A	NA,1	NA,inf	NA,inf	NA,0.148601	0.000108534	0.000217395
2	chr2:43929245:C:T	43929245	NA,T	NA,C	NA,1	NA,-inf	NA,inf	NA,0.187643	0.000108531	0.000217423
2	chr2:42875646:A:G	42875646	NA,G	NA,A	NA,1	NA,inf	NA,inf	NA,0.162035	0.000108527	0.000217406
2	chr2:42749273:A:T	42749273	NA,T	NA,A	NA,1	NA,-inf	NA,inf	NA,0.191923	0.000108523	0.000217414
2	chr2:43739138:G:A	43739138	NA,A	NA,G	NA,1	NA,inf	NA,inf	NA,0.17097	0.000108494	0.00021735
2	chr2:42854169:T:A	42854169	NA,A	NA,T	NA,1	NA,-inf	NA,inf	NA,0.235342	0.000108493	0.000217352
2	chr2:43107425:G:A	43107425	NA,A	NA,G	NA,1	NA,inf	NA,inf	NA,0.168153	0.000108471	0.0002173
2	chr2:43162328:A:G	43162328	NA,G	NA,A	NA,1	NA,-inf	NA,inf	NA,0.179624	0.000108465	0.000217308
2	chr2:42850195:C:G	42850195	NA,G	NA,C	NA,1	NA,-inf	NA,inf	NA,0.204076	0.000108435	0.000217239
2	chr2:44008812:A:G	44008812	NA,G	NA,A	NA,1	NA,inf	NA,inf	NA,0.17208	0.000108433	0.000217222
2	chr2:44001242:A:G	44001242	NA,G	NA,A	NA,1	NA,-inf	NA,inf	NA,0.165386	0.000108398	0.000217178
2	chr2:42925295:G:C	42925295	NA,C	NA,G	NA,1	NA,inf	NA,inf	NA,0.162204	0.000108365	0.000217102
2	chr2:43607386:T:TA	43607386	NA,TA	NA,T	NA,1	NA,-inf	NA,inf	NA,0.186478	0.000108333	0.000217042
2	chr2:43125648:T:A	43125648	NA,A	NA,T	NA,1	NA,-inf	NA,inf	NA,0.194533	0.00010833	0.000217005
2	chr2:43885187:A:AT	43885187	NA,AT	NA,A	NA,1	NA,-inf	NA,inf	NA,0.186424	0.000108328	0.000217047
2	chr2:43628160:A:C	43628160	NA,C	NA,A	NA,1	NA,inf	NA,inf	NA,0.171089	0.000108322	0.000216999
2	chr2:43904958:C:T	43904958	NA,T	NA,C	NA,1	NA,-inf	NA,inf	NA,0.193505	0.000108301	0.000216951
2	chr2:43613753:T:C	43613753	NA,C	NA,T	NA,1	NA,-inf	NA,inf	NA,0.197907	0.00010828	0.000216909
2	chr2:43064294:C:T	43064294	NA,T	NA,C	NA,1	NA,-inf	NA,inf	NA,0.187355	0.000108259	0.000216881
2	chr2:43334736:C:G	43334736	NA,G	NA,C	NA,1	NA,-inf	NA,inf	NA,0.190645	0.000108204	0.000216764
2	chr2:42952481:G:A	42952481	NA,A	NA,G	NA,1	NA,-inf	NA,inf	NA,0.18632	0.000108165	0.000216706
2	chr2:43173725:G:C	43173725	NA,C	NA,G	NA,1	NA,inf	NA,inf	NA,0.1669	0.000108117	0.000216591
2	chr2:43629359:C:T	43629359	NA,T	NA,C	NA,1	NA,inf	NA,inf	NA,0.167793	0.000108097	0.000216549
2	chr2:43401332:G:A	43401332	NA,A	NA,G	NA,1	NA,inf	NA,inf	NA,0.172504	0.00010803	0.000216402
2	chr2:43049858:C:T	43049858	NA,T	NA,C	NA,1	NA,-inf	NA,inf	NA,0.174634	0.000108016	0.000216397
2	chr2:43643493:T:C	43643493	NA,C	NA,T	NA,1	NA,inf	NA,inf	NA,0.156198	0.000108015	0.000216392
2	chr2:43013547:C:G	43013547	NA,G	NA,C	NA,1	NA,-inf	NA,inf	NA,0.216015	0.000108013	0.000216386
2	chr2:43984817:A:G	43984817	NA,G	NA,A	NA,1	NA,inf	NA,inf	NA,0.177913	0.000107962	0.00021624
2	chr2:42750831:T:C	42750831	NA,C	NA,T	NA,1	NA,-inf	NA,inf	NA,0.195214	0.00010796	0.000216279
2	chr2:43545624:T:G	43545624	NA,G	NA,T	NA,1	NA,inf	NA,inf	NA,0.178969	0.000107949	0.000216253
2	chr2:43613307:G:C	43613307	NA,C	NA,G	NA,1	NA,inf	NA,inf	NA,0.1613	0.000107918	0.000216204
2	chr2:43766089:T:A	43766089	NA,A	NA,T	NA,1	NA,-inf	NA,inf	NA,0.205397	0.000107886	0.000216125
2	chr2:42947732:T:C	42947732	NA,C	NA,T	NA,1	NA,-inf	NA,inf	NA,0.20492	0.000107875	0.00021611
2	chr2:43094960:G:A	43094960	NA,A	NA,G	NA,1	NA,inf	NA,inf	NA,0.176807	0.000107868	0.0002161
2	chr2:43769939:T:C	43769939	C,C	T,T	1,1	-inf,-inf	inf,inf	2.94098,0.428692	0.000107841	0.000216088
2	chr2:43187666:A:G	43187666	NA,G	NA,A	NA,1	NA,-inf	NA,inf	NA,0.206021	0.000107823	0.000216003
2	chr2:43849217:G:A	43849217	NA,A	NA,G	NA,1	NA,-inf	NA,inf	NA,0.190359	0.00010779	0.000215966
2	chr2:43727185:G:A	43727185	NA,A	NA,G	NA,1	NA,inf	NA,inf	NA,0.160432	0.000107789	0.000215939
2	chr2:43752057:G:C	43752057	NA,C	NA,G	NA,1	NA,-inf	NA,inf	NA,0.178261	0.000107771	0.000215894
2	chr2:43235961:C:T	43235961	NA,T	NA,C	NA,1	NA,inf	NA,inf	NA,0.151069	0.000107731	0.00021584
2	chr2:43788119:C:T	43788119	NA,T	NA,C	NA,1	NA,inf	NA,inf	NA,0.172657	0.000107727	0.000215749
2	chr2:43267870:C:T	43267870	NA,T	NA,C	NA,1	NA,-inf	NA,inf	NA,0.194241	0.000107719	0.000215782
2	chr2:43721272:A:G	43721272	NA,G	NA,A	NA,1	NA,-inf	NA,inf	NA,0.170222	0.000107699	0.000215837
2	chr2:43970907:T:C	43970907	NA,C	NA,T	NA,1	NA,-inf	NA,inf	NA,0.207637	0.000107678	0.000215719
3	chr2:43565166:G:A	43565166	NA,A	NA,G	NA,1	NA,inf	NA,inf	NA,3.41392	0.0153779	0.0309775
3	chr2:43116474:A:G	43116474	G,G	A,A	1,1	-inf,-inf	inf,inf	3.3428,1.27388	0.00926456	0.0182965
3	chr2:42921508:A:G	42921508	G,G	A,A	1,1	inf,inf	inf,inf	0.569008,3.35758	0.00784599	0.0156099
3	chr2:43887866:T:C	43887866	NA,C	NA,T	NA,1	NA,inf	NA,inf	NA,2.66242	0.00778062	0.0154642
3	chr2:43189930:G:A	43189930	NA,A	NA,G	NA,1	NA,inf	NA,inf	NA,2.63516	0.00744684	0.0148162
3	chr2:43131247:G:A	43131247	A,NA	G,NA	1,NA	-inf,NA	inf,NA	2.95515,NA	0.00597595	0.0118975
3	chr2:43556834:A:G	43556834	NA,G	NA,A	NA,1	NA,inf	NA,inf	NA,2.92205	0.00573357	0.0115999
3	chr2:43578733:A:C	43578733	NA,C	NA,A	NA,1	NA,inf	NA,inf	NA,2.91523	0.00566384	0.0114589
3	chr2:43116667:G:A	43116667	A,A	G,G	1,1	-inf,-inf	inf,inf	3.14182,1.20217	0.005549	0.0109816
3	chr2:43118848:A:T	43118848	T,T	A,A	1,1	-inf,-inf	inf,inf	3.00039,1.19127	0.0055422	0.0109683
3	chr2:43118844:A:T	43118844	T,T	A,A	1,1	-inf,-inf	inf,inf	3.14312,0.996118	0.00482344	0.00955035
3	chr2:43418142:T:C	43418142	NA,C	NA,T	NA,1	NA,inf	NA,inf	NA,2.78166	0.00480561	0.0097142
3	chr2:43248677:T:C	43248677	NA,C	NA,T	NA,1	NA,inf	NA,inf	NA,2.56802	0.00434954	0.00874381
3	chr2:43452827:T:A	43452827	NA,A	NA,T	NA,1	NA,inf	NA,inf	NA,2.68461	0.00383108	0.00775251
3	chr2:43285625:G:A	43285625	A,NA	G,NA	1,NA	-inf,NA	inf,NA	2.87312,NA	0.00337745	0.00673137
3	chr2:43469221:GC:G	43469221	NA,G	NA,GC	NA,1	NA,inf	NA,inf	NA,2.598	0.0032826	0.00664204
3	chr2:43882368:C:A	43882368	A,A	C,C	1,1	inf,inf	inf,inf	2.51711,0.80835	0.00328116	0.00653766
3	chr2:43539015:T:C	43539015	NA,C	NA,T	NA,1	NA,inf	NA,inf	NA,2.3794	0.00321428	0.00645395
3	chr2:43243269:C:T	43243269	T,T	C,C	1,1	inf,inf	inf,inf	1.44225,2.97928	0.00308517	0.00616793
3	chr2:43596861:TAATG:T	43596861	NA,T	NA,TAATG	NA,1	NA,inf	NA,inf	NA,2.54793	0.00294233	0.00595251
3	chr2:43524246:T:A	43524246	NA,A	NA,T	NA,1	NA,inf	NA,inf	NA,2.5242	0.00290419	0.00587365
3	chr2:43134421:G:T	43134421	T,T	G,G	1,1	-inf,inf	inf,inf	2.152,0.955376	0.0028892	0.0057436
3	chr2:43219445:C:A	43219445	A,A	C,C	1,1	inf,-inf	inf,inf	0.858932,1.80777	0.00286288	0.00571512
3	chr2:43476220:G:A	43476220	NA,A	NA,G	NA,1	NA,inf	NA,inf	NA,2.51487	0.00282406	0.00571383
3	chr2:43231472:T:C	43231472	C,C	T,T	1,1	inf,inf	inf,inf	1.2908,2.94153	0.00281396	0.00562653
3	chr2:43272530:A:G	43272530	NA,G	NA,A	NA,1	NA,inf	NA,inf	NA,2.47716	0.00275415	0.00556775
3	chr2:43118850:A:T	43118850	T,NA	A,NA	1,NA	-inf,NA	inf,NA	2.72969,NA	0.0026997	0.00535882
3	chr2:43596018:C:G	43596018	NA,G	NA,C	NA,1	NA,inf	NA,inf	NA,2.49739	0.002689	0.0054397
3	chr2:43313271:C:T	43313271	NA,T	NA,C	NA,1	NA,inf	NA,inf	NA,2.25876	0.00267943	0.0053777
3	chr2:43519697:C:T	43519697	NA,T	NA,C	NA,1	NA,inf	NA,inf	NA,2.44311	0.00265158	0.00535681
3	chr2:43574150:A:G	43574150	NA,G	NA,A	NA,1	NA,inf	NA,inf	NA,2.40529	0.00262834	0.00530556
3	chr2:43573115:C:A	43573115	NA,A	NA,C	NA,1	NA,inf	NA,inf	NA,2.40229	0.00261424	0.00527708
3	chr2:43668134:G:A	43668134	NA,A	NA,G	NA,1	NA,inf	NA,inf	NA,2.07339	0.00256156	0.00510582
3	chr2:43884936:A:G	43884936	G,G	A,A	1,1	inf,inf	inf,inf	2.61668,0.448069	0.00254413	0.00507137
3	chr2:43267605:T:C	43267605	NA,C	NA,T	NA,1	NA,-inf	NA,inf	NA,2.19025	0.0024831	0.00495355
3	chr2:43404467:A:G	43404467	NA,G	NA,A	NA,1	NA,inf	NA,inf	NA,2.4222	0.00246089	0.00497558
3	chr2:43028120:G:T	43028120	NA,T	NA,G	NA,1	NA,inf	NA,inf	NA,2.04876	0.00243415	0.00485253
3	chr2:43893091:G:A	43893091	NA,A	NA,G	NA,1	NA,-inf	NA,inf	NA,2.10457	0.0024335	0.0048517
3	chr2:42951446:A:G	42951446	NA,G	NA,A	NA,1	NA,inf	NA,inf	NA,1.99544	0.00243049	0.00484964
3	chr2:43404772:ATCTGAGT:A	43404772	NA,A	NA,ATCTGAGT	NA,1	NA,inf	NA,inf	NA,2.41543	0.00242618	0.00490651
3	chr2:42980930:C:T	42980930	T,NA	C,NA	1,NA	-inf,NA	inf,NA	1.77513,NA	0.00238119	0.00474644
3	chr2:43596203:G:C	43596203	NA,C	NA,G	NA,1	NA,inf	NA,inf	NA,2.42014	0.00235482	0.00476379
3	chr2:43119372:T:A	43119372	A,A	T,T	1,1	-inf,-inf	inf,inf	3.05557,0.75175	0.00230789	0.00457721
3	chr2:43413428:A:G	43413428	NA,G	NA,A	NA,1	NA,inf	NA,inf	NA,2.38196	0.002298	0.00464679
3	chr2:43541972:C:T	43541972	NA,T	NA,C	NA,1	NA,inf	NA,inf	NA,2.4044	0.00228623	0.00462508
3	chr2:43394676:T:C	43394676	NA,C	NA,T	NA,1	NA,inf	NA,inf	NA,2.37242	0.00225728	0.00456348
3	chr2:43529589:T:A	43529589	NA,A	NA,T	NA,1	NA,inf	NA,inf	NA,2.39111	0.00224814	0.00454724
3	chr2:43584476:G:C	43584476	NA,C	NA,G	NA,1	NA,inf	NA,inf	NA,2.31099	0.00222102	0.00448289
3	chr2:43893502:T:G	43893502	NA,G	NA,T	NA,1	NA,-inf	NA,inf	NA,2.04569	0.0021787	0.00434415
3	chr2:43549655:G:GT	43549655	NA,GT	NA,G	NA,1	NA,inf	NA,inf	NA,2.36751	0.00214365	0.0043356
3	chr2:43476166:C:T	43476166	NA,T	NA,C	NA,1	NA,inf	NA,inf	NA,2.328	0.00202893	0.00410293
3	chr2:43455797:C:T	43455797	NA,T	NA,C	NA,1	NA,inf	NA,inf	NA,2.20666	0.00193028	0.00389267
3	chr2:43044479:G:A	43044479	A,NA	G,NA	1,NA	-inf,NA	inf,NA	2.15971,NA	0.00191547	0.00382031
3	chr2:43611163:C:A	43611163	NA,A	NA,C	NA,1	NA,inf	NA,inf	NA,2.2768	0.00190051	0.00384053
3	chr2:43473736:G:A	43473736	NA,A	NA,G	NA,1	NA,inf	NA,inf	NA,2.28546	0.00188522	0.00381271
3	chr2:43373762:G:A	43373762	NA,A	NA,G	NA,1	NA,inf	NA,inf	NA,2.26065	0.00185489	0.00374923
3	chr2:43492380:G:C	43492380	NA,C	NA,G	NA,1	NA,inf	NA,inf	NA,2.26678	0.0018365	0.00371309
3	chr2:43284963:T:C	43284963	NA,C	NA,T	NA,1	NA,-inf	NA,inf	NA,2.02623	0.00183215	0.00365602
3	chr2:43227594:C:T	43227594	NA,T	NA,C	NA,1	NA,inf	NA,inf	NA,2.24052	0.00182673	0.00368991
3	chr2:43373258:T:A	43373258	NA,A	NA,T	NA,1	NA,inf	NA,inf	NA,2.23332	0.00176863	0.00357532
3	chr2:43118852:A:T	43118852	T,NA	A,NA	1,NA	-inf,NA	inf,NA	2.4799,NA	0.00176836	0.00351273
3	chr2:43261288:A:G	43261288	NA,G	NA,A	NA,1	NA,inf	NA,inf	NA,2.1558	0.00176763	0.00356332
3	chr2:43650726:A:T	43650726	NA,T	NA,A	NA,1	NA,-inf	NA,inf	NA,1.96094	0.00171865	0.0034303
3	chr2:43502209:T:A	43502209	NA,A	NA,T	NA,1	NA,inf	NA,inf	NA,1.85663	0.00168073	0.00335261
3	chr2:43370282:T:C	43370282	NA,C	NA,T	NA,1	NA,inf	NA,inf	NA,2.20416	0.00167904	0.00339404
3	chr2:43303312:T:C	43303312	NA,C	NA,T	NA,1	NA,inf	NA,inf	NA,1.85729	0.00167593	0.00334272
3	chr2:43875096:T:C	43875096	C,C	T,T	1,1	inf,inf	inf,inf	1.82028,1.07638	0.00167557	0.00334196
3	chr2:43477813:C:T	43477813	NA,T	NA,C	NA,1	NA,inf	NA,inf	NA,2.21525	0.00167477	0.00338564
3	chr2:43001075:T:C	43001075	C,C	T,T	1,1	-inf,inf	inf,inf	1.16429,2.06164	0.00166796	0.00332596
3	chr2:43020360:C:T	43020360	T,T	C,C	1,1	-inf,inf	inf,inf	1.24701,0.927165	0.00163176	0.00325283
3	chr2:43326864:C:T	43326864	NA,T	NA,C	NA,1	NA,inf	NA,inf	NA,2.17976	0.00161643	0.00326551
3	chr2:43992640:G:A	43992640	A,NA	G,NA	1,NA	inf,NA	inf,NA	1.94979,NA	0.00161191	0.00321541
3	chr2:43192077:C:T	43192077	NA,T	NA,C	NA,1	NA,inf	NA,inf	NA,1.80169	0.00161003	0.00321196
3	chr2:43235030:T:A	43235030	A,A	T,T	1,1	inf,inf	inf,inf	1.52062,2.66034	0.00160851	0.00321638
3	chr2:43445144:T:C	43445144	NA,C	NA,T	NA,1	NA,inf	NA,inf	NA,2.09707	0.00159168	0.00320919
3	chr2:43908175:G:A	43908175	A,A	G,G	1,1	inf,inf	inf,inf	1.6931,1.1636	0.00158618	0.00316274
3	chr2:43610691:G:A	43610691	NA,A	NA,G	NA,1	NA,-inf	NA,inf	NA,1.92243	0.00157761	0.00314765
3	chr2:44002935:G:C	44002935	C,NA	G,NA	1,NA	inf,NA	inf,NA	1.93782,NA	0.0015715	0.00313487
3	chr2:43627897:T:A	43627897	NA,A	NA,T	NA,1	NA,-inf	NA,inf	NA,1.89244	0.00153461	0.00306062
3	chr2:43548719:GA:G	43548719	NA,G	NA,GA	NA,1	NA,inf	NA,inf	NA,2.00163	0.00152651	0.00306812
3	chr2:43530444:AT:A	43530444	NA,A	NA,AT	NA,1	NA,inf	NA,inf	NA,2.12527	0.00152133	0.00307139
3	chr2:43410011:C:T	43410011	NA,T	NA,C	NA,1	NA,inf	NA,inf	NA,1.79114	0.00149951	0.00299035
3	chr2:43230060:C:A	43230060	NA,A	NA,C	NA,1	NA,inf	NA,inf	NA,2.13265	0.00149607	0.00302229
3	chr2:42806791:G:T	42806791	T,NA	G,NA	1,NA	-inf,NA	inf,NA	2.04201,NA	0.00149512	0.00298302
3	chr2:43128185:G:C	43128185	C,C	G,G	1,1	-inf,-inf	inf,inf	2.30879,1.04211	0.00149123	0.00296274
3	chr2:43482842:G:T	43482842	NA,T	NA,G	NA,1	NA,inf	NA,inf	NA,1.97302	0.00148627	0.00298934
3	chr2:43516659:T:C	43516659	NA,C	NA,T	NA,1	NA,inf	NA,inf	NA,2.12721	0.00145294	0.00293651
3	chr2:43497022:A:C	43497022	NA,C	NA,A	NA,1	NA,-inf	NA,inf	NA,1.84766	0.00134204	0.00267948
3	chr2:43344908:A:G	43344908	G,G	A,A	1,1	inf,inf	inf,inf	1.55195,2.6189	0.00131847	0.00263969
3	chr2:43087901:T:C	43087901	NA,C	NA,T	NA,1	NA,-inf	NA,inf	NA,1.80772	0.00131311	0.00261947
3	chr2:43281752:T:C	43281752	NA,C	NA,T	NA,1	NA,-inf	NA,inf	NA,1.82668	0.00129415	0.00258304
3	chr2:43548058:T:G	43548058	NA,G	NA,T	NA,1	NA,inf	NA,inf	NA,1.87119	0.00127203	0.00255395
3	chr2:43359365:G:A	43359365	NA,A	NA,G	NA,1	NA,inf	NA,inf	NA,1.69674	0.00125615	0.00250543
3	chr2:43846936:G:A	43846936	A,NA	G,NA	1,NA	inf,NA	inf,NA	2.7366,NA	0.00122903	0.00245237
3	chr2:42939906:C:A	42939906	NA,A	NA,C	NA,1	NA,inf	NA,inf	NA,1.6744	0.00121881	0.00243185
3	chr2:43334707:G:A	43334707	NA,A	NA,G	NA,1	NA,inf	NA,inf	NA,1.99918	0.00119252	0.00240822
3	chr2:43645528:A:G	43645528	NA,G	NA,A	NA,1	NA,-inf	NA,inf	NA,1.74899	0.00118545	0.0023646
3	chr2:43188260:G:A	43188260	NA,A	NA,G	NA,1	NA,inf	NA,inf	NA,1.66006	0.00118317	0.00235988
3	chr2:43438159:G:A	43438159	NA,A	NA,G	NA,1	NA,inf	NA,inf	NA,1.99512	0.00117091	0.00236488
3	chr2:43140000:T:A	43140000	NA,A	NA,T	NA,1	NA,-inf	NA,inf	NA,1.73025	0.00115921	0.00231375
3	chr2:43235683:T:C	43235683	C,C	T,T	1,1	inf,inf	inf,inf	1.55999,2.50364	0.00115727	0.00231438
3	chr2:43282022:G:A	43282022	A,A	G,G	1,1	inf,inf	inf,inf	5.63161,3.69743	0.0011318	0.00227167
3	chr2:43327851:C:T	43327851	NA,T	NA,C	NA,1	NA,inf	NA,inf	NA,1.95259	0.00112877	0.002278
3	chr2:42920176:G:A	42920176	NA,A	NA,G	NA,1	NA,-inf	NA,inf	NA,1.7214	0.00112238	0.00223921
3	chr2:43225479:C:T	43225479	T,T	C,C	1,1	-inf,-inf	inf,inf	1.60197,1.73493	0.00112102	0.00223861
3	chr2:43302923:A:C	43302923	NA,C	NA,A	NA,1	NA,inf	NA,inf	NA,1.62881	0.0011193	0.00223329
3	chr2:42898875:G:A	42898875	NA,A	NA,G	NA,1	NA,inf	NA,inf	NA,1.60836	0.00110032	0.00219545
3	chr2:43683124:T:G	43683124	NA,G	NA,T	NA,1	NA,-inf	NA,inf	NA,1.71569	0.0010911	0.00217765
3	chr2:43423389:T:C	43423389	NA,C	NA,T	NA,1	NA,inf	NA,inf	NA,1.62094	0.00108722	0.00216927
3	chr2:43875373:C:T	43875373	NA,T	NA,C	NA,1	NA,inf	NA,inf	NA,1.61904	0.00108179	0.00215834
3	chr2:42924100:C:T	42924100	NA,T	NA,C	NA,1	NA,-inf	NA,inf	NA,1.70067	0.00107779	0.00215033
3	chr2:43535077:T:C	43535077	NA,C	NA,T	NA,1	NA,inf	NA,inf	NA,1.7775	0.00107126	0.00215052
3	chr2:43156481:C:T	43156481	NA,T	NA,C	NA,1	NA,inf	NA,inf	NA,1.60821	0.0010696	0.00213456
3	chr2:43728050:A:C	43728050	NA,C	NA,A	NA,1	NA,-inf	NA,inf	NA,1.62522	0.0010551	0.00210468
3	chr2:43097192:G:T	43097192	NA,T	NA,G	NA,1	NA,inf	NA,inf	NA,1.56733	0.00104834	0.00209191
3	chr2:43369947:G:T	43369947	NA,T	NA,G	NA,1	NA,inf	NA,inf	NA,1.59524	0.00103948	0.00207352
3	chr2:43619130:G:A	43619130	NA,A	NA,G	NA,1	NA,inf	NA,inf	NA,1.79193	0.00103843	0.00208761
3	chr2:43877016:A:G	43877016	G,G	A,A	1,1	-inf,-inf	inf,inf	1.3075,1.88131	0.00102393	0.00204194
3	chr2:43191237:T:C	43191237	NA,C	NA,T	NA,1	NA,inf	NA,inf	NA,1.56586	0.00100545	0.00200536
3	chr2:43346531:C:T	43346531	T,T	C,C	1,1	inf,inf	inf,inf	1.58638,2.49652	0.000996633	0.00199539
3	chr2:43200570:T:C	43200570	NA,C	NA,T	NA,1	NA,inf	NA,inf	NA,1.62338	0.00099609	0.00199152
3	chr2:42918456:T:C	42918456	NA,C	NA,T	NA,1	NA,-inf	NA,inf	NA,1.65031	0.000987891	0.00197099
3	chr2:43044661:T:A	43044661	NA,A	NA,T	NA,1	NA,inf	NA,inf	NA,1.54329	0.000982645	0.00196237
3	chr2:43543111:G:C	43543111	NA,C	NA,G	NA,1	NA,inf	NA,inf	NA,1.67115	0.000979304	0.00196384
3	chr2:43157485:G:C	43157485	NA,C	NA,G	NA,1	NA,inf	NA,inf	NA,1.55704	0.000972311	0.0019405
3	chr2:43153736:G:A	43153736	NA,A	NA,G	NA,1	NA,inf	NA,inf	NA,1.55101	0.000957287	0.00191058
3	chr2:43268715:A:T	43268715	NA,T	NA,A	NA,1	NA,inf	NA,inf	NA,1.85791	0.000941282	0.00189951
3	chr2:43257819:C:T	43257819	NA,T	NA,C	NA,1	NA,inf	NA,inf	NA,1.8532	0.000933848	0.00188438
3	chr2:43511695:T:C	43511695	NA,C	NA,T	NA,1	NA,inf	NA,inf	NA,1.78596	0.000932619	0.00187853
3	chr2:43210056:C:G	43210056	NA,G	NA,C	NA,1	NA,inf	NA,inf	NA,1.54886	0.000927401	0.00185041
3	chr2:42909240:C:A	42909240	NA,A	NA,C	NA,1	NA,-inf	NA,inf	NA,1.61517	0.000914354	0.0018249
3	chr2:42896219:C:T	42896219	NA,T	NA,C	NA,1	NA,inf	NA,inf	NA,1.50278	0.000912658	0.00182114
3	chr2:44011496:A:G	44011496	G,NA	A,NA	1,NA	inf,NA	inf,NA	1.73458,NA	0.000911311	0.00181884
3	chr2:42873440:T:C	42873440	NA,C	NA,T	NA,1	NA,inf	NA,inf	NA,1.5383	0.00090445	0.00180595
3	chr2:43053886:T:C	43053886	NA,C	NA,T	NA,1	NA,-inf	NA,inf	NA,1.54842	0.00089627	0.00178853
3	chr2:43674933:C:T	43674933	NA,T	NA,C	NA,1	NA,-inf	NA,inf	NA,1.5894	0.000873652	0.00174436
3	chr2:43339802:C:T	43339802	T,T	C,C	1,1	inf,inf	inf,inf	1.92619,2.65928	0.000855546	0.00171323
3	chr2:43618270:A:T	43618270	NA,T	NA,A	NA,1	NA,inf	NA,inf	NA,1.58428	0.000850952	0.00170473
3	chr2:43427849:C:T	43427849	NA,T	NA,C	NA,1	NA,-inf	NA,inf	NA,1.59095	0.000839681	0.00167618
3	chr2:43569672:T:A	43569672	NA,A	NA,T	NA,1	NA,inf	NA,inf	NA,1.59894	0.000827719	0.00166089
3	chr2:43827400:T:C	43827400	NA,C	NA,T	NA,1	NA,-inf	NA,inf	NA,1.50431	0.000822417	0.00164096
3	chr2:43221516:A:G	43221516	NA,G	NA,A	NA,1	NA,-inf	NA,inf	NA,1.54207	0.000815164	0.00162712
3	chr2:43069485:G:A	43069485	NA,A	NA,G	NA,1	NA,inf	NA,inf	NA,1.39842	0.000795675	0.00158878
3	chr2:43053255:T:C	43053255	NA,C	NA,T	NA,1	NA,-inf	NA,inf	NA,1.48672	0.000794256	0.00158509
3	chr2:43008510:C:T	43008510	T,NA	C,NA	1,NA	inf,NA	inf,NA	1.73212,NA	0.000785892	0.00156814
3	chr2:43277919:C:T	43277919	T,T	C,C	1,1	inf,inf	inf,inf	4.77315,3.20464	0.000784255	0.00157244
3	chr2:42889351:T:C	42889351	NA,C	NA,T	NA,1	NA,-inf	NA,inf	NA,1.52178	0.000783411	0.0015632
3	chr2:43204595:G:A	43204595	A,NA	G,NA	1,NA	-inf,NA	inf,NA	2.0129,NA	0.000779446	0.0015558
3	chr2:43118114:A:G	43118114	G,G	A,A	1,1	-inf,-inf	inf,inf	2.41616,0.71634	0.000777883	0.001545
3	chr2:43900972:A:G	43900972	NA,G	NA,A	NA,1	NA,inf	NA,inf	NA,1.40926	0.000775384	0.00154796
3	chr2:43812581:G:A	43812581	NA,A	NA,G	NA,1	NA,-inf	NA,inf	NA,1.47365	0.00076867	0.00153406
3	chr2:43150594:G:A	43150594	A,NA	G,NA	1,NA	-inf,NA	inf,NA	1.9596,NA	0.000764671	0.00152628
3	chr2:43294028:G:A	43294028	A,A	G,G	1,1	inf,inf	inf,inf	2.38857,2.58016	0.000764549	0.00153057
3	chr2:43071052:T:C	43071052	NA,C	NA,T	NA,1	NA,inf	NA,inf	NA,1.37159	0.000764507	0.00152629
3	chr2:43119957:A:T	43119957	T,T	A,A	1,1	-inf,-inf	inf,inf	2.48851,0.598436	0.000760733	0.00151102
3	chr2:43154468:C:G	43154468	NA,G	NA,C	NA,1	NA,inf	NA,inf	NA,1.43897	0.000756229	0.00150907
3	chr2:44028321:A:G	44028321	G,NA	A,NA	1,NA	inf,NA	inf,NA	1.62766,NA	0.000753043	0.00150306
3	chr2:43842891:C:T	43842891	NA,T	NA,C	NA,1	NA,-inf	NA,inf	NA,1.4536	0.000751692	0.00150025
3	chr2:43192750:T:A	43192750	NA,A	NA,T	NA,1	NA,inf	NA,inf	NA,1.40792	0.000750921	0.0014979
3	chr2:43548919:G:A	43548919	NA,A	NA,G	NA,1	NA,inf	NA,inf	NA,1.48966	0.000748536	0.00150013
3	chr2:43266040:A:G	43266040	G,NA	A,NA	1,NA	inf,NA	inf,NA	1.51041,NA	0.000748284	0.00149335
3	chr2:43273142:A:G	43273142	G,G	A,A	1,1	inf,inf	inf,inf	1.73421,2.08479	0.00074007	0.00148097
3	chr2:43577955:A:G	43577955	NA,G	NA,A	NA,1	NA,inf	NA,inf	NA,1.52742	0.000730078	0.0014648
3	chr2:43416225:T:C	43416225	NA,C	NA,T	NA,1	NA,-inf	NA,inf	NA,1.50327	0.000724298	0.00144644
3	chr2:43537919:G:A	43537919	A,NA	G,NA	1,NA	inf,NA	inf,NA	1.46264,NA	0.000723248	0.00144355
3	chr2:43171188:G:A	43171188	NA,A	NA,G	NA,1	NA,-inf	NA,inf	NA,1.47488	0.000717368	0.00143166
3	chr2:43119031:G:A	43119031	A,A	G,G	1,1	-inf,-inf	inf,inf	2.46438,0.591279	0.000716629	0.0014235
3	chr2:43119650:A:G	43119650	G,G	A,A	1,1	-inf,-inf	inf,inf	2.46526,0.587174	0.000712914	0.00141612
3	chr2:44017902:G:A	44017902	A,NA	G,NA	1,NA	inf,NA	inf,NA	1.59962,NA	0.00070983	0.00141684
3	chr2:43117414:A:G	43117414	G,G	A,A	1,1	-inf,-inf	inf,inf	2.39101,0.691154	0.000706353	0.00140307
3	chr2:43118484:G:A	43118484	A,A	G,G	1,1	-inf,-inf	inf,inf	2.39225,0.676675	0.000695812	0.00138215
3	chr2:43051601:C:T	43051601	NA,T	NA,C	NA,1	NA,inf	NA,inf	NA,1.39848	0.000693381	0.00138419
3	chr2:43119501:T:C	43119501	C,C	T,T	1,1	-inf,-inf	inf,inf	2.44409,0.592663	0.000691726	0.00137408
3	chr2:42775205:C:G	42775205	NA,G	NA,C	NA,1	NA,-inf	NA,inf	NA,1.51579	0.000685981	0.00136914
3	chr2:43788789:A:T	43788789	T,T	A,A	1,1	-inf,-inf	inf,inf	3.65542,0.200258	0.000682527	0.0013622
3	chr2:43491587:G:A	43491587	NA,A	NA,G	NA,1	NA,inf	NA,inf	NA,1.60244	0.000681333	0.0013716
3	chr2:43119950:G:A	43119950	A,A	G,G	1,1	-inf,-inf	inf,inf	2.43169,0.602532	0.000680776	0.00135234
3	chr2:43282958:T:C	43282958	C,C	T,T	1,1	inf,inf	inf,inf	4.87913,3.0216	0.000680119	0.00136224
3	chr2:43177470:C:T	43177470	NA,T	NA,C	NA,1	NA,-inf	NA,inf	NA,1.44161	0.000679438	0.00135599
3	chr2:43499741:A:T	43499741	NA,T	NA,A	NA,1	NA,inf	NA,inf	NA,1.60235	0.000675783	0.0013603
3	chr2:43576329:T:A	43576329	NA,A	NA,T	NA,1	NA,inf	NA,inf	NA,1.48304	0.000674937	0.00135407
3	chr2:42816168:T:G	42816168	G,G	T,T	1,1	inf,-inf	inf,inf	1.9334,0.0506159	0.00067441	0.00134593
3	chr2:43493253:C:A	43493253	NA,A	NA,C	NA,1	NA,inf	NA,inf	NA,1.59902	0.000673813	0.00135649
3	chr2:43299247:A:T	43299247	T,T	A,A	1,1	inf,inf	inf,inf	2.34081,2.47718	0.000668583	0.00133898
3	chr2:43283671:C:T	43283671	NA,T	NA,C	NA,1	NA,-inf	NA,inf	NA,1.41913	0.000663172	0.00132389
3	chr2:43118476:C:T	43118476	T,T	C,C	1,1	-inf,-inf	inf,inf	2.35985,0.686446	0.000662739	0.00131651
3	chr2:43334676:C:G	43334676	G,G	C,C	1,1	-inf,inf	inf,inf	0.387399,1.34526	0.000662172	0.00132313
3	chr2:43158759:A:G	43158759	NA,G	NA,A	NA,1	NA,-inf	NA,inf	NA,1.43457	0.000655503	0.00130863
3	chr2:43215950:G:C	43215950	NA,C	NA,G	NA,1	NA,-inf	NA,inf	NA,1.43958	0.000652288	0.0013018
3	chr2:43118461:A:G	43118461	G,G	A,A	1,1	-inf,-inf	inf,inf	2.33012,0.710265	0.000651161	0.00129352
3	chr2:43841975:GC:G	43841975	G,NA	GC,NA	1,NA	inf,NA	inf,NA	2.48486,NA	0.000649018	0.00129546
3	chr2:43173686:G:C	43173686	NA,C	NA,G	NA,1	NA,inf	NA,inf	NA,1.32711	0.000641489	0.00128003
3	chr2:43118549:T:C	43118549	C,C	T,T	1,1	-inf,-inf	inf,inf	2.33804,0.690328	0.000640418	0.00127221
3	chr2:43543543:CCTGA:C	43543543	NA,C	NA,CCTGA	NA,1	NA,inf	NA,inf	NA,1.33205	0.000640037	0.00127704
3	chr2:42918274:C:T	42918274	NA,T	NA,C	NA,1	NA,inf	NA,inf	NA,1.30694	0.000638804	0.00127536
3	chr2:43118534:G:A	43118534	A,A	G,G	1,1	-inf,-inf	inf,inf	2.35266,0.669434	0.000637918	0.00126725
3	chr2:43501330:AAAAAAAAAAG:A	43501330	A,A	AAAAAAAAAAG,AAAAAAAAAAG	1,1	inf,inf	inf,inf	1.06904,1.50067	0.000633588	0.00127203
3	chr2:43897355:T:C	43897355	NA,C	NA,T	NA,1	NA,-inf	NA,inf	NA,1.38073	0.00063272	0.00126296
3	chr2:42805369:G:A	42805369	A,NA	G,NA	1,NA	-inf,NA	inf,NA	1.40026,NA	0.000628805	0.00125504
3	chr2:43894458:C:T	43894458	NA,T	NA,C	NA,1	NA,-inf	NA,inf	NA,1.36428	0.000623043	0.00124305
3	chr2:42885714:A:G	42885714	NA,G	NA,A	NA,1	NA,-inf	NA,inf	NA,1.37668	0.000618065	0.0012333
3	chr2:42917332:T:C	42917332	NA,C	NA,T	NA,1	NA,inf	NA,inf	NA,1.29447	0.000617876	0.00123315
3	chr2:43118146:C:A	43118146	A,A	C,C	1,1	-inf,-inf	inf,inf	2.33313,0.669398	0.000615747	0.00122325
3	chr2:43746690:C:T	43746690	T,NA	C,NA	1,NA	inf,NA	inf,NA	1.17871,NA	0.000615282	0.00122815
3	chr2:43615958:C:G	43615958	NA,G	NA,C	NA,1	NA,inf	NA,inf	NA,1.30347	0.000613871	0.00122503
3	chr2:43748624:A:T	43748624	NA,T	NA,A	NA,1	NA,-inf	NA,inf	NA,1.35917	0.000610577	0.00121747
3	chr2:43127404:T:A	43127404	NA,A	NA,T	NA,1	NA,inf	NA,inf	NA,1.28899	0.000608727	0.00121425
3	chr2:43118715:G:A	43118715	A,A	G,G	1,1	-inf,-inf	inf,inf	2.39943,0.569385	0.000607579	0.00120707
3	chr2:43162249:C:T	43162249	NA,T	NA,C	NA,1	NA,-inf	NA,inf	NA,1.38274	0.000603822	0.00120518
3	chr2:43233980:C:T	43233980	T,T	C,C	1,1	inf,inf	inf,inf	5.22978,3.15121	0.00059986	0.00120235
3	chr2:43572236:G:A	43572236	NA,A	NA,G	NA,1	NA,inf	NA,inf	NA,1.56948	0.000599354	0.00120695
3	chr2:43242303:G:A	43242303	NA,A	NA,G	NA,1	NA,inf	NA,inf	NA,1.29043	0.000599164	0.00119572
3	chr2:43521777:G:C	43521777	NA,C	NA,G	NA,1	NA,inf	NA,inf	NA,1.45748	0.00059903	0.00120274
3	chr2:43621687:CAG:C	43621687	NA,C	NA,CAG	NA,1	NA,-inf	NA,inf	NA,1.36811	0.000596159	0.00118963
3	chr2:43267727:C:CACCA	43267727	NA,CACCA	NA,C	NA,1	NA,inf	NA,inf	NA,1.47376	0.00059486	0.00119541
3	chr2:43957532:A:G	43957532	NA,G	NA,A	NA,1	NA,-inf	NA,inf	NA,1.28531	0.000594108	0.00118478
3	chr2:43273123:T:C	43273123	C,C	T,T	1,1	inf,inf	inf,inf	4.5036,2.91747	0.00059219	0.00118662
3	chr2:43216481:T:C	43216481	NA,C	NA,T	NA,1	NA,-inf	NA,inf	NA,1.38596	0.000588149	0.00117389
3	chr2:43434929:G:A	43434929	A,A	G,G	1,1	inf,inf	inf,inf	1.30942,1.0311	0.000585298	0.00117208
3	chr2:43085497:T:C	43085497	C,NA	T,NA	1,NA	inf,NA	inf,NA	1.6123,NA	0.000584581	0.00116642
3	chr2:43042789:T:C	43042789	NA,C	NA,T	NA,1	NA,inf	NA,inf	NA,1.26767	0.000573095	0.00114392
3	chr2:43168531:C:T	43168531	NA,T	NA,C	NA,1	NA,inf	NA,inf	NA,1.26461	0.00057257	0.00114277
3	chr2:43130870:A:G	43130870	G,G	A,A	1,1	-inf,-inf	inf,inf	2.10397,0.843613	0.000568327	0.00112965
3	chr2:43146097:T:C	43146097	NA,C	NA,T	NA,1	NA,-inf	NA,inf	NA,1.32952	0.000567616	0.00113325
3	chr2:43882142:A:G	43882142	G,G	A,A	1,1	inf,inf	inf,inf	1.73246,0.359647	0.000567109	0.00113153
3	chr2:43134829:A:G	43134829	NA,G	NA,A	NA,1	NA,-inf	NA,inf	NA,1.3405	0.000562355	0.00112234
3	chr2:43218985:C:G	43218985	G,G	C,C	1,1	inf,-inf	inf,inf	0.690931,1.1702	0.000556961	0.00111274
3	chr2:43052677:G:A	43052677	A,A	G,G	1,1	-inf,inf	inf,inf	1.91804,0.438655	0.000554984	0.00110805
3	chr2:43259565:C:T	43259565	T,T	C,C	1,1	inf,inf	inf,inf	1.43798,1.95899	0.000553407	0.00110724
3	chr2:43885999:G:A	43885999	A,A	G,G	1,1	inf,inf	inf,inf	2.01622,0.0514067	0.000553218	0.00110402
3	chr2:43170481:A:G	43170481	NA,G	NA,A	NA,1	NA,inf	NA,inf	NA,1.25156	0.000552755	0.00110319
3	chr2:44020771:A:G	44020771	G,NA	A,NA	1,NA	-inf,NA	inf,NA	1.79072,NA	0.000548802	0.0010954
3	chr2:43115763:T:C	43115763	C,C	T,T	1,1	-inf,-inf	inf,inf	2.35811,0.565829	0.000548168	0.00108915
3	chr2:43334861:T:C	43334861	C,C	T,T	1,1	inf,inf	inf,inf	1.41787,2.16569	0.000546447	0.0010939
3	chr2:43273665:A:G	43273665	G,G	A,A	1,1	inf,inf	inf,inf	2.03634,2.13787	0.000545723	0.00109223
3	chr2:42901263:A:C	42901263	NA,C	NA,A	NA,1	NA,inf	NA,inf	NA,1.22507	0.000543408	0.00108457
3	chr2:43496730:G:A	43496730	NA,A	NA,G	NA,1	NA,inf	NA,inf	NA,1.49557	0.000540525	0.00108812
3	chr2:43115803:A:G	43115803	G,G	A,A	1,1	-inf,-inf	inf,inf	2.25819,0.64221	0.000537875	0.00106869
3	chr2:43704250:G:T	43704250	NA,T	NA,G	NA,1	NA,-inf	NA,inf	NA,1.32165	0.000537175	0.00107246
3	chr2:43044579:T:C	43044579	C,NA	T,NA	1,NA	inf,NA	inf,NA	1.54462,NA	0.0005364	0.00107043
3	chr2:43243491:C:T	43243491	NA,T	NA,C	NA,1	NA,inf	NA,inf	NA,1.21983	0.000534364	0.00106647
3	chr2:43435180:C:T	43435180	T,T	C,C	1,1	inf,inf	inf,inf	1.10507,1.24049	0.000534269	0.00107048
3	chr2:43117910:G:C	43117910	C,C	G,G	1,1	-inf,-inf	inf,inf	2.26178,0.659451	0.000533665	0.00106032
3	chr2:43194081:T:G	43194081	NA,G	NA,T	NA,1	NA,inf	NA,inf	NA,1.20885	0.000533193	0.00106412
3	chr2:43358221:C:A	43358221	NA,A	NA,C	NA,1	NA,inf	NA,inf	NA,1.34051	0.000531715	0.0010661
3	chr2:43296240:A:G	43296240	G,G	A,A	1,1	inf,inf	inf,inf	4.80897,2.85209	0.000527394	0.00105621
3	chr2:43355787:A:G	43355787	NA,G	NA,A	NA,1	NA,inf	NA,inf	NA,1.19418	0.000521694	0.00104073
3	chr2:43436400:C:T	43436400	NA,T	NA,C	NA,1	NA,inf	NA,inf	NA,1.47488	0.000520848	0.00104844
3	chr2:43118875:G:A	43118875	A,A	G,G	1,1	-inf,-inf	inf,inf	2.28661,0.610586	0.000520091	0.00103339
3	chr2:43290501:T:A	43290501	NA,A	NA,T	NA,1	NA,inf	NA,inf	NA,1.4017	0.000517229	0.0010393
3	chr2:42847015:A:G	42847015	NA,G	NA,A	NA,1	NA,inf	NA,inf	NA,1.18084	0.000516006	0.00103007
3	chr2:43470321:T:G	43470321	NA,G	NA,T	NA,1	NA,inf	NA,inf	NA,1.31744	0.000515034	0.00103246
3	chr2:42988331:T:C	42988331	NA,C	NA,T	NA,1	NA,inf	NA,inf	NA,1.17919	0.00051468	0.00102755
3	chr2:43538992:A:G	43538992	NA,G	NA,A	NA,1	NA,inf	NA,inf	NA,1.19875	0.00051201	0.00102182
3	chr2:43300597:A:T	43300597	T,T	A,A	1,1	inf,inf	inf,inf	5.10398,2.99124	0.000511747	0.00102592
3	chr2:43088079:A:T	43088079	T,NA	A,NA	1,NA	-inf,NA	inf,NA	1.57282,NA	0.000509289	0.00101582
3	chr2:42793927:C:G	42793927	NA,G	NA,C	NA,1	NA,-inf	NA,inf	NA,1.26124	0.000507988	0.00101365
3	chr2:43533280:C:T	43533280	T,NA	C,NA	1,NA	inf,NA	inf,NA	1.29403,NA	0.000506133	0.00101031
3	chr2:43657716:C:A	43657716	A,A	C,C	1,1	-inf,inf	inf,inf	2.77535,0.124606	0.000505046	0.00100812
3	chr2:43166166:G:A	43166166	A,A	G,G	1,1	-inf,-inf	inf,inf	0.00605737,2.39887	0.000502788	0.00100373
3	chr2:43787907:C:T	43787907	NA,T	NA,C	NA,1	NA,-inf	NA,inf	NA,1.23463	0.00050155	0.00100111
3	chr2:43713127:T:C	43713127	C,NA	T,NA	1,NA	inf,NA	inf,NA	1.4499,NA	0.000500785	0.000999545
3	chr2:43142595:A:G	43142595	NA,G	NA,A	NA,1	NA,inf	NA,inf	NA,1.19929	0.000499384	0.000996712
3	chr2:42848870:T:C	42848870	NA,C	NA,T	NA,1	NA,-inf	NA,inf	NA,1.24372	0.00049909	0.000995999
3	chr2:43209091:G:A	43209091	NA,A	NA,G	NA,1	NA,inf	NA,inf	NA,1.20375	0.000498736	0.000997308
3	chr2:42846487:C:T	42846487	NA,T	NA,C	NA,1	NA,inf	NA,inf	NA,1.16394	0.000497588	0.000993289
3	chr2:43250294:T:C	43250294	C,NA	T,NA	1,NA	inf,NA	inf,NA	1.31256,NA	0.000496164	0.000990443
3	chr2:43335340:A:T	43335340	T,T	A,A	1,1	inf,inf	inf,inf	1.55033,2.21871	0.000495493	0.000991966
3	chr2:43189344:G:A	43189344	NA,A	NA,G	NA,1	NA,inf	NA,inf	NA,1.2254	0.000493874	0.000987158
3	chr2:43116844:A:G	43116844	G,G	A,A	1,1	-inf,-inf	inf,inf	2.27325,0.588582	0.000493465	0.000980525
3	chr2:43241497:T:C	43241497	C,C	T,T	1,1	inf,inf	inf,inf	4.86627,3.06172	0.000490689	0.000984309
3	chr2:43618770:T:C	43618770	NA,C	NA,T	NA,1	NA,inf	NA,inf	NA,1.17717	0.000489696	0.000977296
3	chr2:43303913:T:A	43303913	A,A	T,T	1,1	inf,inf	inf,inf	4.82274,2.90507	0.000489295	0.000980827
3	chr2:43787580:T:A	43787580	A,A	T,T	1,1	-inf,-inf	inf,inf	3.47526,0.186891	0.000489253	0.000976556
3	chr2:43053464:C:T	43053464	T,T	C,C	1,1	-inf,inf	inf,inf	1.96527,0.214266	0.000489049	0.000976335
3	chr2:43607785:A:G	43607785	NA,G	NA,A	NA,1	NA,inf	NA,inf	NA,1.17425	0.000489033	0.000975976
3	chr2:43876928:G:A	43876928	A,NA	G,NA	1,NA	-inf,NA	inf,NA	1.81061,NA	0.000487627	0.000973314
3	chr2:43134707:T:C	43134707	NA,C	NA,T	NA,1	NA,inf	NA,inf	NA,1.13865	0.000487528	0.000973135
3	chr2:43445845:G:A	43445845	NA,A	NA,G	NA,1	NA,-inf	NA,inf	NA,1.27485	0.000486387	0.000971387
3	chr2:43136616:A:G	43136616	G,G	A,A	1,1	inf,-inf	inf,inf	1.71181,0.417619	0.000484288	0.000966037
3	chr2:43340079:T:C	43340079	C,C	T,T	1,1	inf,inf	inf,inf	5.19157,2.84807	0.000482888	0.000967209
3	chr2:43355612:T:C	43355612	NA,C	NA,T	NA,1	NA,inf	NA,inf	NA,1.21463	0.000480292	0.000961389
3	chr2:43116790:A:G	43116790	G,G	A,A	1,1	-inf,-inf	inf,inf	2.24829,0.608509	0.000479775	0.000953343
3	chr2:43247156:C:T	43247156	T,T	C,C	1,1	inf,inf	inf,inf	1.55426,1.98463	0.000479297	0.000958859
3	chr2:43703594:A:C	43703594	NA,C	NA,A	NA,1	NA,-inf	NA,inf	NA,1.25895	0.000478787	0.000955603
3	chr2:43015756:T:G	43015756	NA,G	NA,T	NA,1	NA,-inf	NA,inf	NA,1.22101	0.000476756	0.000951756
3	chr2:43845412:C:G	43845412	NA,G	NA,C	NA,1	NA,-inf	NA,inf	NA,1.1983	0.000475305	0.000948748
3	chr2:43056395:GT:G	43056395	G,G	GT,GT	1,1	-inf,inf	inf,inf	1.7654,0.460037	0.000473246	0.000944408
3	chr2:43749431:G:A	43749431	NA,A	NA,G	NA,1	NA,-inf	NA,inf	NA,1.21417	0.000472323	0.000941919
3	chr2:43241606:G:A	43241606	A,A	G,G	1,1	inf,inf	inf,inf	1.40064,1.79314	0.00047223	0.000944195
3	chr2:43887229:G:A	43887229	NA,A	NA,G	NA,1	NA,-inf	NA,inf	NA,1.20052	0.000469606	0.000936905
3	chr2:43254100:C:T	43254100	NA,T	NA,C	NA,1	NA,inf	NA,inf	NA,1.14201	0.000464897	0.000927867
3	chr2:43203991:C:T	43203991	NA,T	NA,C	NA,1	NA,inf	NA,inf	NA,1.16025	0.00046388	0.000925851
3	chr2:43116415:C:G	43116415	G,G	C,C	1,1	-inf,-inf	inf,inf	2.20153,0.602113	0.000457171	0.000908467
3	chr2:43147780:T:C	43147780	NA,C	NA,T	NA,1	NA,inf	NA,inf	NA,1.14627	0.000456836	0.000911814
3	chr2:43475014:C:A	43475014	A,NA	C,NA	1,NA	-inf,NA	inf,NA	1.74223,NA	0.000455717	0.000909723
3	chr2:43700897:G:A	43700897	NA,A	NA,G	NA,1	NA,-inf	NA,inf	NA,1.22918	0.00045549	0.000909114
3	chr2:43115709:C:T	43115709	T,T	C,C	1,1	-inf,-inf	inf,inf	2.20347,0.5972	0.000452991	0.000900169
3	chr2:42882317:G:A	42882317	NA,A	NA,G	NA,1	NA,-inf	NA,inf	NA,1.20668	0.000451732	0.000901584
3	chr2:43188299:C:G	43188299	NA,G	NA,C	NA,1	NA,inf	NA,inf	NA,1.16926	0.000451709	0.000902083
3	chr2:43158762:G:A	43158762	NA,A	NA,G	NA,1	NA,inf	NA,inf	NA,1.15435	0.000451397	0.00090106
3	chr2:43146339:C:T	43146339	T,T	C,C	1,1	inf,-inf	inf,inf	0.759209,1.70291	0.000451248	0.000900647
3	chr2:43359466:G:A	43359466	NA,A	NA,G	NA,1	NA,inf	NA,inf	NA,1.39559	0.000450083	0.000906571
3	chr2:43042629:A:T	43042629	NA,T	NA,A	NA,1	NA,inf	NA,inf	NA,1.13337	0.000448483	0.000895134
3	chr2:43543631:G:A	43543631	NA,A	NA,G	NA,1	NA,-inf	NA,inf	NA,1.22506	0.000447055	0.000892838
3	chr2:43618627:AC:A	43618627	NA,A	NA,AC	NA,1	NA,inf	NA,inf	NA,1.1253	0.000446623	0.000891358
3	chr2:42859282:A:G	42859282	NA,G	NA,A	NA,1	NA,-inf	NA,inf	NA,1.18105	0.000444914	0.000887582
3	chr2:43266604:A:G	43266604	NA,G	NA,A	NA,1	NA,inf	NA,inf	NA,1.30849	0.000444529	0.000892956
3	chr2:43623653:T:G	43623653	NA,G	NA,T	NA,1	NA,inf	NA,inf	NA,1.12174	0.000444158	0.000886441
3	chr2:43209817:G:A	43209817	NA,A	NA,G	NA,1	NA,inf	NA,inf	NA,1.12188	0.000444022	0.000886538
3	chr2:43116078:C:T	43116078	T,T	C,C	1,1	-inf,-inf	inf,inf	2.1905,0.596231	0.000443281	0.000880889
3	chr2:43070435:C:T	43070435	NA,T	NA,C	NA,1	NA,inf	NA,inf	NA,1.0777	0.000442901	0.000884453
3	chr2:43580117:C:T	43580117	NA,T	NA,C	NA,1	NA,inf	NA,inf	NA,1.23885	0.00044256	0.000887404
3	chr2:43282656:A:C	43282656	NA,C	NA,A	NA,1	NA,-inf	NA,inf	NA,1.21947	0.000441721	0.000882155
3	chr2:43991972:T:G	43991972	NA,G	NA,T	NA,1	NA,-inf	NA,inf	NA,1.14899	0.000440157	0.00087858
3	chr2:43141214:C:T	43141214	NA,T	NA,C	NA,1	NA,inf	NA,inf	NA,1.13218	0.000439425	0.000877556
3	chr2:42847293:T:C	42847293	NA,C	NA,T	NA,1	NA,inf	NA,inf	NA,1.08978	0.000438626	0.000875619
3	chr2:43205163:A:C	43205163	C,NA	A,NA	1,NA	-inf,NA	inf,NA	1.41673,NA	0.000437364	0.000873211
3	chr2:42900818:A:G	42900818	NA,G	NA,A	NA,1	NA,-inf	NA,inf	NA,1.19735	0.000435522	0.000869194
3	chr2:43116083:A:G	43116083	G,G	A,A	1,1	-inf,-inf	inf,inf	2.18321,0.59264	0.000435468	0.000865378
3	chr2:43146297:A:C	43146297	NA,C	NA,A	NA,1	NA,inf	NA,inf	NA,1.1213	0.000435265	0.000868808
3	chr2:43804823:T:C	43804823	NA,C	NA,T	NA,1	NA,inf	NA,inf	NA,1.12626	0.000434167	0.000866685
3	chr2:42901827:G:A	42901827	NA,A	NA,G	NA,1	NA,inf	NA,inf	NA,1.09886	0.000433833	0.000865919
3	chr2:43141109:A:G	43141109	NA,G	NA,A	NA,1	NA,inf	NA,inf	NA,1.12421	0.000433823	0.000866366
3	chr2:43116070:C:T	43116070	T,T	C,C	1,1	-inf,-inf	inf,inf	2.18445,0.587769	0.000432878	0.000860235
3	chr2:43891819:C:T	43891819	NA,T	NA,C	NA,1	NA,inf	NA,inf	NA,1.08562	0.000432037	0.000862573
3	chr2:43799091:G:A	43799091	NA,A	NA,G	NA,1	NA,inf	NA,inf	NA,1.09571	0.000431904	0.00086232
3	chr2:43602839:C:A	43602839	A,NA	C,NA	1,NA	inf,NA	inf,NA	1.20313,NA	0.000429299	0.000856959
3	chr2:43494499:T:C	43494499	C,NA	T,NA	1,NA	inf,NA	inf,NA	1.21791,NA	0.000428415	0.000855219
3	chr2:43115633:G:A	43115633	A,A	G,G	1,1	-inf,-inf	inf,inf	2.24926,0.530456	0.000428003	0.000850587
3	chr2:43296557:G:T	43296557	T,T	G,G	1,1	inf,inf	inf,inf	4.70996,2.7091	0.000427185	0.000855476
3	chr2:43192585:A:G	43192585	NA,G	NA,A	NA,1	NA,inf	NA,inf	NA,1.08031	0.000426817	0.000851847
3	chr2:43057360:G:A	43057360	NA,A	NA,G	NA,1	NA,inf	NA,inf	NA,1.08782	0.00042676	0.000851905
3	chr2:43173807:T:G	43173807	NA,G	NA,T	NA,1	NA,inf	NA,inf	NA,1.08815	0.000423634	0.000845481
3	chr2:43693658:A:G	43693658	NA,G	NA,A	NA,1	NA,inf	NA,inf	NA,1.18802	0.000423126	0.000847807
3	chr2:43487389:G:C	43487389	NA,C	NA,G	NA,1	NA,inf	NA,inf	NA,1.07613	0.000422527	0.000842979
3	chr2:43141090:G:A	43141090	NA,A	NA,G	NA,1	NA,inf	NA,inf	NA,1.1062	0.000420349	0.000839461
3	chr2:43117090:C:T	43117090	T,T	C,C	1,1	-inf,-inf	inf,inf	2.16004,0.597415	0.000419341	0.000833354
3	chr2:43559062:A:G	43559062	NA,G	NA,A	NA,1	NA,inf	NA,inf	NA,1.35174	0.000419071	0.000843083
3	chr2:43144660:G:A	43144660	A,A	G,G	1,1	inf,-inf	inf,inf	1.42914,0.996399	0.00041725	0.00083204
3	chr2:43117076:T:C	43117076	C,C	T,T	1,1	-inf,-inf	inf,inf	2.15081,0.604892	0.000416657	0.000828021
3	chr2:42843384:A:C	42843384	NA,C	NA,A	NA,1	NA,-inf	NA,inf	NA,1.14952	0.000414064	0.000826426
3	chr2:42974685:C:CA	42974685	CA,NA	C,NA	1,NA	inf,NA	inf,NA	1.42312,NA	0.000413756	0.000825776
3	chr2:43442579:AG:A	43442579	NA,A	NA,AG	NA,1	NA,inf	NA,inf	NA,1.08067	0.000413364	0.000825015
3	chr2:43023681:C:T	43023681	T,NA	C,NA	1,NA	-inf,NA	inf,NA	1.24124,NA	0.000413261	0.000824661
3	chr2:43497173:A:G	43497173	G,NA	A,NA	1,NA	-inf,NA	inf,NA	1.6731,NA	0.000413051	0.000824571
3	chr2:43465676:G:A	43465676	NA,A	NA,G	NA,1	NA,-inf	NA,inf	NA,1.16577	0.000412716	0.000823922
3	chr2:43143924:G:A	43143924	NA,A	NA,G	NA,1	NA,-inf	NA,inf	NA,1.14526	0.000412017	0.000822621
3	chr2:44024559:G:A	44024559	A,NA	G,NA	1,NA	-inf,NA	inf,NA	0.768974,NA	0.000411313	0.00082103
3	chr2:43164830:A:G	43164830	NA,G	NA,A	NA,1	NA,inf	NA,inf	NA,1.08012	0.000411285	0.000820912
3	chr2:43813971:C:T	43813971	NA,T	NA,C	NA,1	NA,inf	NA,inf	NA,1.09116	0.000410714	0.000819871
3	chr2:43573887:T:C	43573887	NA,C	NA,T	NA,1	NA,inf	NA,inf	NA,1.19073	0.000409227	0.000820478
3	chr2:43748949:T:G	43748949	G,G	T,T	1,1	-inf,inf	inf,inf	3.52727,0.448266	0.000409084	0.000816456
3	chr2:43513628:G:T	43513628	T,T	G,G	1,1	-inf,-inf	inf,inf	1.33259,1.59933	0.000407838	0.000814458
3	chr2:42772908:TGATA:T	42772908	NA,T	NA,TGATA	NA,1	NA,inf	NA,inf	NA,1.07939	0.000407615	0.000813749
3	chr2:43845852:C:A	43845852	NA,A	NA,C	NA,1	NA,-inf	NA,inf	NA,1.10867	0.000406918	0.000812271
3	chr2:43545272:T:C	43545272	NA,C	NA,T	NA,1	NA,inf	NA,inf	NA,1.06801	0.000404638	0.000807592
3	chr2:43556698:G:A	43556698	A,NA	G,NA	1,NA	-inf,NA	inf,NA	1.6729,NA	0.000404055	0.000806617
3	chr2:43573349:T:C	43573349	NA,C	NA,T	NA,1	NA,inf	NA,inf	NA,1.18093	0.000402807	0.000807572
3	chr2:43147050:G:C	43147050	NA,C	NA,G	NA,1	NA,inf	NA,inf	NA,1.07428	0.000401296	0.000800985
3	chr2:43840712:C:T	43840712	T,NA	C,NA	1,NA	inf,NA	inf,NA	2.14023,NA	0.000400923	0.00080034
3	chr2:43061460:A:G	43061460	NA,G	NA,A	NA,1	NA,-inf	NA,inf	NA,1.0929	0.000400781	0.000800141
3	chr2:43137408:C:A	43137408	NA,A	NA,C	NA,1	NA,-inf	NA,inf	NA,1.12491	0.000400338	0.00079933
3	chr2:44025009:C:CT	44025009	NA,CT	NA,C	NA,1	NA,-inf	NA,inf	NA,1.09881	0.000400322	0.000799114
3	chr2:43117037:G:A	43117037	A,A	G,G	1,1	-inf,-inf	inf,inf	2.11685,0.621915	0.000400165	0.000795272
3	chr2:44002082:T:G	44002082	NA,G	NA,T	NA,1	NA,-inf	NA,inf	NA,1.09386	0.000399887	0.000798257
3	chr2:43198501:G:A	43198501	NA,A	NA,G	NA,1	NA,inf	NA,inf	NA,1.07107	0.000399511	0.000797431
3	chr2:43295724:CAG:C	43295724	C,C	CAG,CAG	1,1	inf,inf	inf,inf	4.71845,2.67099	0.000399361	0.000799738
3	chr2:43702003:A:G	43702003	NA,G	NA,A	NA,1	NA,-inf	NA,inf	NA,1.09263	0.000398741	0.000796077
3	chr2:43373993:A:C	43373993	NA,C	NA,A	NA,1	NA,inf	NA,inf	NA,1.05359	0.000397478	0.000793544
3	chr2:43573054:G:A	43573054	NA,A	NA,G	NA,1	NA,inf	NA,inf	NA,1.17249	0.000397161	0.00079623
3	chr2:43423716:T:C	43423716	NA,C	NA,T	NA,1	NA,inf	NA,inf	NA,1.15054	0.000396078	0.000793746
3	chr2:43178054:C:G	43178054	NA,G	NA,C	NA,1	NA,inf	NA,inf	NA,1.07137	0.000395552	0.000789446
3	chr2:43217494:ACACCT:A	43217494	NA,A	NA,ACACCT	NA,1	NA,-inf	NA,inf	NA,1.17255	0.000395194	0.000789096
3	chr2:43442095:T:C	43442095	NA,C	NA,T	NA,1	NA,inf	NA,inf	NA,1.03946	0.000395128	0.000788336
3	chr2:43748042:C:A	43748042	A,A	C,C	1,1	-inf,inf	inf,inf	3.39541,0.575054	0.000394383	0.000787234
3	chr2:43841650:G:A	43841650	NA,A	NA,G	NA,1	NA,-inf	NA,inf	NA,1.08809	0.000392983	0.000784452
3	chr2:43137505:T:C	43137505	C,C	T,T	1,1	inf,inf	inf,inf	1.21847,0.908774	0.000392794	0.000784853
3	chr2:43843188:A:AGCTTTT	43843188	NA,AGCTTTT	NA,A	NA,1	NA,-inf	NA,inf	NA,1.1193	0.000392227	0.000783129
3	chr2:43541757:G:C	43541757	C,NA	G,NA	1,NA	inf,NA	inf,NA	1.19251,NA	0.000391433	0.000781453
3	chr2:43523227:T:C	43523227	NA,C	NA,T	NA,1	NA,-inf	NA,inf	NA,1.13519	0.00039014	0.000778857
3	chr2:43326150:G:A	43326150	NA,A	NA,G	NA,1	NA,inf	NA,inf	NA,1.0246	0.000387533	0.000773167
3	chr2:43132926:A:T	43132926	T,T	A,A	1,1	-inf,-inf	inf,inf	2.28479,0.532596	0.00038241	0.000760261
3	chr2:44002195:G:A	44002195	NA,A	NA,G	NA,1	NA,-inf	NA,inf	NA,1.06747	0.000381497	0.000761489
3	chr2:42869202:A:G	42869202	NA,G	NA,A	NA,1	NA,-inf	NA,inf	NA,1.1027	0.000380229	0.000758928
3	chr2:43178217:G:A	43178217	NA,A	NA,G	NA,1	NA,inf	NA,inf	NA,1.04632	0.000380196	0.000758813
3	chr2:43930512:C:T	43930512	NA,T	NA,C	NA,1	NA,inf	NA,inf	NA,1.03852	0.000379648	0.000757532
3	chr2:43105887:C:T	43105887	NA,T	NA,C	NA,1	NA,-inf	NA,inf	NA,1.12622	0.000379336	0.000757068
3	chr2:43132136:G:C	43132136	C,C	G,G	1,1	-inf,-inf	inf,inf	1.86187,0.947606	0.000379328	0.000754175
3	chr2:43058714:A:G	43058714	NA,G	NA,A	NA,1	NA,inf	NA,inf	NA,1.02453	0.000377117	0.000752922
3	chr2:43030808:T:G	43030808	G,NA	T,NA	1,NA	-inf,NA	inf,NA	1.57615,NA	0.000376878	0.000751937
3	chr2:43794690:T:C	43794690	NA,C	NA,T	NA,1	NA,-inf	NA,inf	NA,1.05794	0.000376637	0.000751283
3	chr2:43057294:G:A	43057294	A,A	G,G	1,1	-inf,inf	inf,inf	1.81035,0.206376	0.000376011	0.000750443
3	chr2:43328791:G:A	43328791	A,NA	G,NA	1,NA	inf,NA	inf,NA	1.16384,NA	0.000374754	0.00074812
3	chr2:43263725:C:T	43263725	T,T	C,C	1,1	inf,inf	inf,inf	4.25213,2.51776	0.000374522	0.000749731
3	chr2:43390792:C:A	43390792	A,NA	C,NA	1,NA	-inf,NA	inf,NA	1.72184,NA	0.000373775	0.000745912
3	chr2:43163858:C:T	43163858	T,T	C,C	1,1	inf,inf	inf,inf	1.09981,0.931659	0.000373092	0.000745322
3	chr2:42986004:T:C	42986004	C,NA	T,NA	1,NA	inf,NA	inf,NA	0.990903,NA	0.000372837	0.000744412
3	chr2:43079678:T:C	43079678	NA,C	NA,T	NA,1	NA,-inf	NA,inf	NA,1.03666	0.00037251	0.000743339
3	chr2:43699834:C:T	43699834	NA,T	NA,C	NA,1	NA,inf	NA,inf	NA,0.998553	0.000370693	0.000739644
3	chr2:42994137:A:C	42994137	NA,C	NA,A	NA,1	NA,inf	NA,inf	NA,0.994369	0.000370048	0.000738834
3	chr2:43392384:T:C	43392384	NA,C	NA,T	NA,1	NA,inf	NA,inf	NA,1.01988	0.000369944	0.000738376
3	chr2:43666726:G:A	43666726	A,NA	G,NA	1,NA	-inf,NA	inf,NA	1.69278,NA	0.000368985	0.000736413
3	chr2:43052913:A:G	43052913	G,G	A,A	1,1	-inf,-inf	inf,inf	1.88876,0.044121	0.000368472	0.000735658
3	chr2:43576232:A:T	43576232	NA,T	NA,A	NA,1	NA,inf	NA,inf	NA,0.998734	0.000368206	0.000734653
3	chr2:43170112:C:G	43170112	NA,G	NA,C	NA,1	NA,inf	NA,inf	NA,1.01333	0.000367717	0.00073409
3	chr2:43407805:G:C	43407805	NA,C	NA,G	NA,1	NA,inf	NA,inf	NA,1.11647	0.000367322	0.000736163
3	chr2:42900283:A:G	42900283	NA,G	NA,A	NA,1	NA,inf	NA,inf	NA,1.00448	0.000367302	0.000733168
3	chr2:42888834:A:G	42888834	NA,G	NA,A	NA,1	NA,-inf	NA,inf	NA,1.08441	0.000366913	0.000732338
3	chr2:42904969:T:C	42904969	C,C	T,T	1,1	inf,inf	inf,inf	1.31894,0.87362	0.000365958	0.000730673
3	chr2:43472696:C:T	43472696	NA,T	NA,C	NA,1	NA,inf	NA,inf	NA,1.25568	0.000364849	0.000733844
3	chr2:43970637:A:G	43970637	NA,G	NA,A	NA,1	NA,inf	NA,inf	NA,0.983204	0.000364468	0.000727525
3	chr2:43577526:G:T	43577526	NA,T	NA,G	NA,1	NA,inf	NA,inf	NA,1.11603	0.000361901	0.000725453
3	chr2:43167272:C:A	43167272	NA,A	NA,C	NA,1	NA,inf	NA,inf	NA,0.999055	0.00035889	0.000716125
3	chr2:43117689:G:A	43117689	NA,A	NA,G	NA,1	NA,-inf	NA,inf	NA,1.07893	0.000357853	0.000714267
3	chr2:43361690:C:T	43361690	T,NA	C,NA	1,NA	inf,NA	inf,NA	1.14297,NA	0.000355959	0.00071058
3	chr2:43812594:C:T	43812594	T,T	C,C	1,1	-inf,-inf	inf,inf	2.99616,0.14973	0.0003549	0.000708388
3	chr2:43178190:T:C	43178190	NA,C	NA,T	NA,1	NA,-inf	NA,inf	NA,1.05808	0.000354062	0.000706557
3	chr2:43199917:A:G	43199917	NA,G	NA,A	NA,1	NA,inf	NA,inf	NA,1.02514	0.000353912	0.000707201
3	chr2:43830955:A:G	43830955	NA,G	NA,A	NA,1	NA,-inf	NA,inf	NA,1.056	0.000353066	0.00070495
3	chr2:43278076:G:A	43278076	A,A	G,G	1,1	inf,inf	inf,inf	4.75459,2.7109	0.000351898	0.000705358
3	chr2:42748937:C:T	42748937	NA,T	NA,C	NA,1	NA,-inf	NA,inf	NA,1.01331	0.000351623	0.000701874
3	chr2:43552888:C:G	43552888	NA,G	NA,C	NA,1	NA,-inf	NA,inf	NA,1.08372	0.000350232	0.000699311
3	chr2:42905144:T:A	42905144	A,A	T,T	1,1	inf,inf	inf,inf	1.95848,0.213321	0.000349649	0.000697975
3	chr2:43720204:T:C	43720204	NA,C	NA,T	NA,1	NA,inf	NA,inf	NA,0.983095	0.000348058	0.000695591
3	chr2:43203063:C:G	43203063	NA,G	NA,C	NA,1	NA,inf	NA,inf	NA,0.974389	0.000347432	0.000693683
3	chr2:43097047:A:T	43097047	NA,T	NA,A	NA,1	NA,inf	NA,inf	NA,0.954098	0.000347074	0.000692828
3	chr2:43651856:A:C	43651856	NA,C	NA,A	NA,1	NA,inf	NA,inf	NA,0.939689	0.000346891	0.000692339
3	chr2:43800163:G:A	43800163	A,A	G,G	1,1	-inf,-inf	inf,inf	3.23231,0.198828	0.000346522	0.000691704
3	chr2:43468903:G:A	43468903	NA,A	NA,G	NA,1	NA,-inf	NA,inf	NA,1.06147	0.000346507	0.000691767
3	chr2:43510301:T:C	43510301	C,NA	T,NA	1,NA	-inf,NA	inf,NA	1.57568,NA	0.000345916	0.000690572
3	chr2:43052334:A:G	43052334	G,G	A,A	1,1	-inf,inf	inf,inf	1.85607,0.00665339	0.00034569	0.000690178
3	chr2:43319696:C:G	43319696	G,G	C,C	1,1	inf,inf	inf,inf	1.68025,1.96359	0.000345279	0.000691198
3	chr2:43335091:C:T	43335091	T,T	C,C	1,1	inf,inf	inf,inf	1.41194,1.8654	0.000345031	0.000690337
3	chr2:43848596:A:G	43848596	NA,G	NA,A	NA,1	NA,-inf	NA,inf	NA,1.01093	0.000344436	0.000687554
3	chr2:43562432:G:A	43562432	A,NA	G,NA	1,NA	-inf,NA	inf,NA	1.6748,NA	0.000344383	0.000687321
3	chr2:43935661:AT:A	43935661	NA,A	NA,AT	NA,1	NA,inf	NA,inf	NA,0.982145	0.000343989	0.000686395
3	chr2:43325476:T:G	43325476	NA,G	NA,T	NA,1	NA,inf	NA,inf	NA,0.989255	0.000343666	0.000685942
3	chr2:43208004:G:A	43208004	NA,A	NA,G	NA,1	NA,-inf	NA,inf	NA,1.01904	0.00034207	0.000682836
3	chr2:43048849:G:A	43048849	NA,A	NA,G	NA,1	NA,-inf	NA,inf	NA,1.00047	0.00034147	0.000681625
3	chr2:43376664:A:T	43376664	NA,T	NA,A	NA,1	NA,inf	NA,inf	NA,0.971733	0.000341002	0.000680624
3	chr2:43200444:T:C	43200444	NA,C	NA,T	NA,1	NA,inf	NA,inf	NA,1.00308	0.000340906	0.000681207
3	chr2:42945042:T:G	42945042	NA,G	NA,T	NA,1	NA,inf	NA,inf	NA,0.917109	0.000340801	0.000680183
3	chr2:43942712:C:T	43942712	T,T	C,C	1,1	inf,inf	inf,inf	0.568436,1.6836	0.000340667	0.000679679
3	chr2:43307376:T:C	43307376	NA,C	NA,T	NA,1	NA,-inf	NA,inf	NA,1.06161	0.000340596	0.000680066
3	chr2:43331604:C:T	43331604	T,T	C,C	1,1	inf,inf	inf,inf	1.52638,1.97333	0.000340364	0.000681083
3	chr2:42748707:C:T	42748707	NA,T	NA,C	NA,1	NA,-inf	NA,inf	NA,0.991493	0.000338663	0.000676012
3	chr2:43179469:C:T	43179469	NA,T	NA,C	NA,1	NA,-inf	NA,inf	NA,1.03972	0.000337876	0.000674482
3	chr2:43539635:C:T	43539635	T,NA	C,NA	1,NA	inf,NA	inf,NA	1.14015,NA	0.000333053	0.000664857
3	chr2:43124737:C:T	43124737	T,NA	C,NA	1,NA	-inf,NA	inf,NA	1.45332,NA	0.000332039	0.000662922
3	chr2:43882954:G:A	43882954	NA,A	NA,G	NA,1	NA,inf	NA,inf	NA,0.92504	0.000332023	0.000662763
3	chr2:43461380:T:C	43461380	NA,C	NA,T	NA,1	NA,-inf	NA,inf	NA,1.0441	0.000331839	0.000662525
3	chr2:43330662:T:C	43330662	NA,C	NA,T	NA,1	NA,-inf	NA,inf	NA,1.03426	0.00033126	0.00066133
3	chr2:43595172:G:A	43595172	NA,A	NA,G	NA,1	NA,inf	NA,inf	NA,1.12019	0.000331067	0.000664892
3	chr2:43200353:GCTTT:G	43200353	G,G	GCTTT,GCTTT	1,1	-inf,-inf	inf,inf	0.19829,2.17525	0.000330728	0.000660886
3	chr2:43882957:C:A	43882957	NA,A	NA,C	NA,1	NA,inf	NA,inf	NA,0.921596	0.000330056	0.000658836
3	chr2:43047846:A:G	43047846	NA,G	NA,A	NA,1	NA,inf	NA,inf	NA,0.955567	0.000329979	0.000658675
3	chr2:42937083:T:C	42937083	NA,C	NA,T	NA,1	NA,inf	NA,inf	NA,0.906675	0.000329555	0.000657792
3	chr2:42987198:G:A	42987198	A,NA	G,NA	1,NA	inf,NA	inf,NA	0.936148,NA	0.000329174	0.000657243
3	chr2:43321519:T:C	43321519	NA,C	NA,T	NA,1	NA,inf	NA,inf	NA,0.932357	0.000328763	0.000655971
3	chr2:44020272:T:A	44020272	A,A	T,T	1,1	-inf,inf	inf,inf	1.84642,0.705098	0.000328083	0.000654721
3	chr2:43433195:C:T	43433195	NA,T	NA,C	NA,1	NA,inf	NA,inf	NA,1.03654	0.000327105	0.000655304
3	chr2:43107257:G:A	43107257	NA,A	NA,G	NA,1	NA,inf	NA,inf	NA,0.939704	0.000326656	0.000651809
3	chr2:43549400:C:T	43549400	NA,T	NA,C	NA,1	NA,-inf	NA,inf	NA,1.02618	0.000326481	0.000651792
3	chr2:43580007:C:T	43580007	NA,T	NA,C	NA,1	NA,-inf	NA,inf	NA,1.00183	0.000325998	0.000650884
3	chr2:43403296:A:G	43403296	NA,G	NA,A	NA,1	NA,inf	NA,inf	NA,0.94579	0.00032598	0.000650645
3	chr2:43021783:C:G	43021783	G,NA	C,NA	1,NA	inf,NA	inf,NA	1.22156,NA	0.000324403	0.000647662
3	chr2:43465463:A:G	43465463	NA,G	NA,A	NA,1	NA,inf	NA,inf	NA,0.942539	0.000323898	0.000646498
3	chr2:42948722:C:T	42948722	NA,T	NA,C	NA,1	NA,inf	NA,inf	NA,0.901799	0.000323746	0.000646112
3	chr2:43128380:A:G	43128380	G,G	A,A	1,1	-inf,-inf	inf,inf	2.21434,0.139291	0.00032332	0.000643026
3	chr2:43131988:T:C	43131988	C,C	T,T	1,1	-inf,-inf	inf,inf	1.77778,0.873852	0.000323159	0.000642668
3	chr2:43479479:A:G	43479479	NA,G	NA,A	NA,1	NA,-inf	NA,inf	NA,1.03169	0.000322968	0.000644859
3	chr2:43590724:C:T	43590724	NA,T	NA,C	NA,1	NA,inf	NA,inf	NA,1.10306	0.000322657	0.000647956
3	chr2:43255905:G:A	43255905	A,A	G,G	1,1	inf,inf	inf,inf	1.53957,1.71636	0.000322569	0.000645233
3	chr2:42852483:G:A	42852483	NA,A	NA,G	NA,1	NA,inf	NA,inf	NA,0.95211	0.000321173	0.000641284
3	chr2:43147512:C:T	43147512	NA,T	NA,C	NA,1	NA,inf	NA,inf	NA,0.932523	0.000320765	0.00064012
3	chr2:43553629:T:C	43553629	NA,C	NA,T	NA,1	NA,inf	NA,inf	NA,1.03538	0.000320643	0.000642734
3	chr2:43185523:C:G	43185523	NA,G	NA,C	NA,1	NA,-inf	NA,inf	NA,1.00976	0.000320642	0.000640064
3	chr2:43146109:T:C	43146109	NA,C	NA,T	NA,1	NA,inf	NA,inf	NA,0.949566	0.00031843	0.000635576
3	chr2:43757848:AAAT:A	43757848	A,A	AAAT,AAAT	1,1	-inf,inf	inf,inf	1.73331,0.928269	0.000318194	0.000635235
3	chr2:43559583:C:T	43559583	NA,T	NA,C	NA,1	NA,-inf	NA,inf	NA,0.969127	0.000318	0.000634875
3	chr2:42773293:A:C	42773293	NA,C	NA,A	NA,1	NA,inf	NA,inf	NA,0.931503	0.0003174	0.00063367
3	chr2:43751450:T:C	43751450	NA,C	NA,T	NA,1	NA,-inf	NA,inf	NA,0.95437	0.000316659	0.000632041
3	chr2:43720531:A:G	43720531	NA,G	NA,A	NA,1	NA,-inf	NA,inf	NA,0.992247	0.000316475	0.000631787
3	chr2:43650831:G:A	43650831	NA,A	NA,G	NA,1	NA,inf	NA,inf	NA,0.945733	0.000315851	0.000630474
3	chr2:44012906:T:A	44012906	NA,A	NA,T	NA,1	NA,inf	NA,inf	NA,0.902619	0.000315645	0.000630258
3	chr2:43018874:T:A	43018874	NA,A	NA,T	NA,1	NA,inf	NA,inf	NA,0.941686	0.000313723	0.000626623
3	chr2:42870567:G:A	42870567	NA,A	NA,G	NA,1	NA,-inf	NA,inf	NA,0.99991	0.000313439	0.000625568
3	chr2:43650502:T:C	43650502	NA,C	NA,T	NA,1	NA,inf	NA,inf	NA,0.878299	0.000311613	0.000621946
3	chr2:43169618:A:G	43169618	NA,G	NA,A	NA,1	NA,inf	NA,inf	NA,0.915387	0.000310393	0.000619647
3	chr2:43375831:G:A	43375831	NA,A	NA,G	NA,1	NA,inf	NA,inf	NA,0.917731	0.00030985	0.000618438
3	chr2:44018870:A:T	44018870	T,T	A,A	1,1	-inf,inf	inf,inf	1.80013,0.722668	0.000309368	0.000617395
3	chr2:43594778:A:G	43594778	NA,G	NA,A	NA,1	NA,inf	NA,inf	NA,0.895448	0.000308317	0.000615193
3	chr2:42767331:G:T	42767331	T,NA	G,NA	1,NA	-inf,NA	inf,NA	1.1413,NA	0.000306841	0.000612411
3	chr2:43256087:T:A	43256087	A,A	T,T	1,1	inf,inf	inf,inf	4.91518,2.68076	0.000306663	0.000614564
3	chr2:43153847:C:T	43153847	NA,T	NA,C	NA,1	NA,inf	NA,inf	NA,0.927873	0.000305619	0.000610337
3	chr2:43752461:G:A	43752461	A,NA	G,NA	1,NA	-inf,NA	inf,NA	1.54233,NA	0.000305103	0.000609041
3	chr2:42911650:T:C	42911650	NA,C	NA,T	NA,1	NA,inf	NA,inf	NA,0.885707	0.000302945	0.000604687
3	chr2:42935719:G:A	42935719	NA,A	NA,G	NA,1	NA,inf	NA,inf	NA,0.859121	0.000302367	0.000603547
3	chr2:43703389:A:G	43703389	NA,G	NA,A	NA,1	NA,inf	NA,inf	NA,0.887023	0.000302118	0.000602858
3	chr2:44010750:C:CAGT	44010750	NA,CAGT	NA,C	NA,1	NA,-inf	NA,inf	NA,0.92924	0.000301882	0.000602668
3	chr2:43328193:G:C	43328193	NA,C	NA,G	NA,1	NA,-inf	NA,inf	NA,0.938195	0.000301275	0.000601506
3	chr2:43200041:G:A	43200041	NA,A	NA,G	NA,1	NA,inf	NA,inf	NA,0.935162	0.000300905	0.000601207
3	chr2:43162236:C:T	43162236	NA,T	NA,C	NA,1	NA,inf	NA,inf	NA,0.848209	0.00030071	0.000600485
3	chr2:42738546:C:T	42738546	NA,T	NA,C	NA,1	NA,-inf	NA,inf	NA,0.912884	0.000299871	0.000598607
3	chr2:43199588:C:T	43199588	NA,T	NA,C	NA,1	NA,inf	NA,inf	NA,0.934465	0.000299675	0.000598748
3	chr2:43781522:C:T	43781522	NA,T	NA,C	NA,1	NA,inf	NA,inf	NA,0.889616	0.000299592	0.000598009
3	chr2:43670441:T:C	43670441	C,C	T,T	1,1	-inf,-inf	inf,inf	1.47683,1.2854	0.000298917	0.000596885
3	chr2:43298731:C:G	43298731	NA,G	NA,C	NA,1	NA,-inf	NA,inf	NA,0.980342	0.000297967	0.000594944
3	chr2:43711851:G:A	43711851	NA,A	NA,G	NA,1	NA,inf	NA,inf	NA,0.888648	0.000297964	0.00059486
3	chr2:43369695:C:T	43369695	NA,T	NA,C	NA,1	NA,-inf	NA,inf	NA,0.984106	0.000297653	0.000594333
3	chr2:42943060:G:A	42943060	NA,A	NA,G	NA,1	NA,inf	NA,inf	NA,0.879034	0.00029743	0.000594012
3	chr2:43284414:C:T	43284414	T,T	C,C	1,1	inf,inf	inf,inf	5.23246,2.56867	0.00029674	0.00059276
3	chr2:42871152:C:A	42871152	NA,A	NA,C	NA,1	NA,-inf	NA,inf	NA,0.966634	0.000296496	0.000591763
3	chr2:43150800:A:G	43150800	NA,G	NA,A	NA,1	NA,-inf	NA,inf	NA,0.948112	0.000296438	0.000591852
3	chr2:43200412:C:T	43200412	NA,T	NA,C	NA,1	NA,inf	NA,inf	NA,0.844117	0.000296092	0.000590954
3	chr2:43749783:G:T	43749783	NA,T	NA,G	NA,1	NA,-inf	NA,inf	NA,0.958847	0.000295504	0.000589933
3	chr2:43468398:T:C	43468398	NA,C	NA,T	NA,1	NA,inf	NA,inf	NA,0.887054	0.000295136	0.000589094
3	chr2:43018256:T:C	43018256	NA,C	NA,T	NA,1	NA,inf	NA,inf	NA,0.904808	0.000295074	0.000589366
3	chr2:43540239:A:G	43540239	NA,G	NA,A	NA,1	NA,inf	NA,inf	NA,0.865249	0.000294034	0.000586704
3	chr2:42780126:C:T	42780126	NA,T	NA,C	NA,1	NA,-inf	NA,inf	NA,1.00672	0.000293533	0.000585966
3	chr2:43913509:A:G	43913509	NA,G	NA,A	NA,1	NA,-inf	NA,inf	NA,0.932666	0.000293429	0.000585651
3	chr2:43722781:G:A	43722781	NA,A	NA,G	NA,1	NA,inf	NA,inf	NA,0.881365	0.00029236	0.000583948
3	chr2:43327258:T:A	43327258	A,A	T,T	1,1	inf,inf	inf,inf	1.78888,1.90515	0.000292265	0.000584857
3	chr2:43054227:C:T	43054227	T,T	C,C	1,1	-inf,inf	inf,inf	1.66171,0.266614	0.000291684	0.000582211
3	chr2:43234236:C:T	43234236	NA,T	NA,C	NA,1	NA,inf	NA,inf	NA,0.85918	0.000289638	0.000577948
3	chr2:42946738:G:A	42946738	A,NA	G,NA	1,NA	-inf,NA	inf,NA	1.25634,NA	0.000289139	0.0005772
3	chr2:44009314:G:A	44009314	NA,A	NA,G	NA,1	NA,-inf	NA,inf	NA,0.901152	0.000288156	0.000575269
3	chr2:42808952:A:C	42808952	NA,C	NA,A	NA,1	NA,-inf	NA,inf	NA,0.924638	0.000287696	0.000574214
3	chr2:43456875:C:T	43456875	T,T	C,C	1,1	inf,inf	inf,inf	0.661411,1.4848	0.000286985	0.00057536
3	chr2:43734691:G:C	43734691	NA,C	NA,G	NA,1	NA,-inf	NA,inf	NA,0.939467	0.000286267	0.000571495
3	chr2:43896140:G:C	43896140	NA,C	NA,G	NA,1	NA,-inf	NA,inf	NA,0.918644	0.00028619	0.0005712
3	chr2:42808658:A:G	42808658	NA,G	NA,A	NA,1	NA,-inf	NA,inf	NA,0.921236	0.000286146	0.000571121
3	chr2:43406183:G:T	43406183	NA,T	NA,G	NA,1	NA,inf	NA,inf	NA,0.865712	0.000285842	0.000570549
3	chr2:43033232:G:A	43033232	NA,A	NA,G	NA,1	NA,inf	NA,inf	NA,0.870732	0.00028571	0.000570328
3	chr2:43451108:T:C	43451108	NA,C	NA,T	NA,1	NA,inf	NA,inf	NA,0.848715	0.000285366	0.000569414
3	chr2:44006771:G:A	44006771	NA,A	NA,G	NA,1	NA,-inf	NA,inf	NA,0.895374	0.000285302	0.000569573
3	chr2:43197998:G:A	43197998	NA,A	NA,G	NA,1	NA,inf	NA,inf	NA,0.854109	0.000284964	0.000568746
3	chr2:43875435:T:C	43875435	NA,C	NA,T	NA,1	NA,inf	NA,inf	NA,0.842287	0.00028475	0.000568429
3	chr2:43176386:C:A	43176386	NA,A	NA,C	NA,1	NA,inf	NA,inf	NA,0.865193	0.000284711	0.000568209
3	chr2:43885283:C:T	43885283	T,T	C,C	1,1	inf,inf	inf,inf	1.46078,0.317376	0.000283395	0.000565578
3	chr2:43196290:A:C	43196290	NA,C	NA,A	NA,1	NA,inf	NA,inf	NA,0.898951	0.000283375	0.000566172
3	chr2:43197879:C:G	43197879	NA,G	NA,C	NA,1	NA,inf	NA,inf	NA,0.896316	0.000282247	0.000563915
3	chr2:43807984:C:G	43807984	G,G	C,C	1,1	-inf,-inf	inf,inf	2.87635,0.0745456	0.000281995	0.000562894
3	chr2:43173639:T:C	43173639	NA,C	NA,T	NA,1	NA,inf	NA,inf	NA,0.868134	0.000281832	0.000562763
3	chr2:43161590:C:T	43161590	NA,T	NA,C	NA,1	NA,-inf	NA,inf	NA,0.9312	0.000280718	0.000560359
3	chr2:43780080:C:T	43780080	NA,T	NA,C	NA,1	NA,inf	NA,inf	NA,0.865528	0.000279246	0.000557467
3	chr2:43100894:G:A	43100894	A,NA	G,NA	1,NA	-inf,NA	inf,NA	1.40496,NA	0.000279062	0.000557184
3	chr2:43648238:G:T	43648238	T,NA	G,NA	1,NA	inf,NA	inf,NA	0.973774,NA	0.000278881	0.000556739
3	chr2:42870748:AT:A	42870748	NA,A	NA,AT	NA,1	NA,-inf	NA,inf	NA,0.92737	0.000278593	0.000556039
3	chr2:43901861:T:G	43901861	NA,G	NA,T	NA,1	NA,-inf	NA,inf	NA,0.899812	0.000278201	0.000555261
3	chr2:43745346:A:G	43745346	NA,G	NA,A	NA,1	NA,-inf	NA,inf	NA,0.918415	0.000277705	0.000554426
3	chr2:43617234:A:T	43617234	NA,T	NA,A	NA,1	NA,-inf	NA,inf	NA,0.901055	0.000276718	0.000552383
3	chr2:43214885:T:C	43214885	NA,C	NA,T	NA,1	NA,inf	NA,inf	NA,0.841741	0.000274564	0.00054822
3	chr2:43141936:G:T	43141936	NA,T	NA,G	NA,1	NA,inf	NA,inf	NA,0.840315	0.00027445	0.000547725
3	chr2:42870781:C:T	42870781	NA,T	NA,C	NA,1	NA,-inf	NA,inf	NA,0.917404	0.000274197	0.000547267
3	chr2:43358960:A:C	43358960	NA,C	NA,A	NA,1	NA,inf	NA,inf	NA,0.845025	0.000274122	0.000547162
3	chr2:43534963:T:C	43534963	NA,C	NA,T	NA,1	NA,-inf	NA,inf	NA,0.879119	0.000274039	0.000547118
3	chr2:43773356:C:T	43773356	T,T	C,C	1,1	-inf,inf	inf,inf	3.86219,0.0801322	0.000273268	0.000545633
3	chr2:43681499:C:T	43681499	NA,T	NA,C	NA,1	NA,-inf	NA,inf	NA,0.901139	0.000272844	0.000544731
3	chr2:43826106:G:C	43826106	NA,C	NA,G	NA,1	NA,-inf	NA,inf	NA,0.898925	0.000272804	0.000544704
3	chr2:43898920:T:C	43898920	NA,C	NA,T	NA,1	NA,-inf	NA,inf	NA,0.887361	0.000272569	0.000544023
3	chr2:42873466:T:G	42873466	NA,G	NA,T	NA,1	NA,-inf	NA,inf	NA,0.920874	0.000271891	0.000542647
3	chr2:43426600:A:T	43426600	NA,T	NA,A	NA,1	NA,inf	NA,inf	NA,0.836289	0.000271091	0.000541109
3	chr2:43915121:T:C	43915121	NA,C	NA,T	NA,1	NA,-inf	NA,inf	NA,0.885108	0.000271023	0.000540938
3	chr2:42782990:AC:A	42782990	NA,A	NA,AC	NA,1	NA,-inf	NA,inf	NA,0.954057	0.000270288	0.000539571
3	chr2:43232464:C:T	43232464	NA,T	NA,C	NA,1	NA,-inf	NA,inf	NA,0.868927	0.000269907	0.000538845
3	chr2:43223762:AAT:A	43223762	A,A	AAT,AAT	1,1	inf,inf	inf,inf	1.15194,1.18181	0.000269874	0.000539523
3	chr2:43678796:G:A	43678796	NA,A	NA,G	NA,1	NA,inf	NA,inf	NA,0.922127	0.000269765	0.000540331
3	chr2:43138067:T:A	43138067	NA,A	NA,T	NA,1	NA,inf	NA,inf	NA,0.829957	0.000269758	0.000538364
3	chr2:43916027:G:A	43916027	NA,A	NA,G	NA,1	NA,-inf	NA,inf	NA,0.8791	0.000269325	0.000537552
3	chr2:43896620:G:A	43896620	A,A	G,G	1,1	inf,inf	inf,inf	1.29785,0.927507	0.000268591	0.000535952
3	chr2:43879815:C:G	43879815	NA,G	NA,C	NA,1	NA,inf	NA,inf	NA,0.825732	0.000268559	0.000536186
3	chr2:43600132:G:C	43600132	NA,C	NA,G	NA,1	NA,-inf	NA,inf	NA,0.86407	0.00026848	0.000536022
3	chr2:43347242:A:G	43347242	NA,G	NA,A	NA,1	NA,inf	NA,inf	NA,0.832588	0.000268365	0.000535679
3	chr2:42988201:G:C	42988201	NA,C	NA,G	NA,1	NA,-inf	NA,inf	NA,0.883442	0.000268363	0.000535786
3	chr2:43104377:A:G	43104377	NA,G	NA,A	NA,1	NA,-inf	NA,inf	NA,0.871461	0.000268136	0.000535178
3	chr2:43221340:A:T	43221340	T,T	A,A	1,1	-inf,-inf	inf,inf	2.41636,0.47832	0.000266696	0.000532377
3	chr2:43839156:G:A	43839156	NA,A	NA,G	NA,1	NA,inf	NA,inf	NA,0.82749	0.000266496	0.000532022
3	chr2:43253178:G:A	43253178	A,A	G,G	1,1	-inf,-inf	inf,inf	1.26392,1.81459	0.000266482	0.000532595
3	chr2:42923783:T:C	42923783	C,C	T,T	1,1	inf,inf	inf,inf	0.62223,1.39672	0.000264751	0.000528619
3	chr2:43064195:C:T	43064195	NA,T	NA,C	NA,1	NA,inf	NA,inf	NA,0.809237	0.000264672	0.000528289
3	chr2:43169285:G:A	43169285	NA,A	NA,G	NA,1	NA,inf	NA,inf	NA,0.827463	0.000264492	0.000528118
3	chr2:43577265:A:G	43577265	NA,G	NA,A	NA,1	NA,inf	NA,inf	NA,0.798212	0.00026377	0.000526408
3	chr2:43824148:T:C	43824148	NA,C	NA,T	NA,1	NA,inf	NA,inf	NA,0.795766	0.000263332	0.000525758
3	chr2:43819773:C:T	43819773	NA,T	NA,C	NA,1	NA,inf	NA,inf	NA,0.814641	0.00026329	0.000525653
3	chr2:43077871:A:T	43077871	NA,T	NA,A	NA,1	NA,-inf	NA,inf	NA,0.831995	0.000263236	0.000525377
3	chr2:43816254:G:A	43816254	A,A	G,G	1,1	inf,-inf	inf,inf	0.284608,1.52998	0.000262892	0.000524628
3	chr2:43880726:C:T	43880726	T,NA	C,NA	1,NA	-inf,NA	inf,NA	1.43491,NA	0.000262825	0.000524657
3	chr2:43905121:C:T	43905121	NA,T	NA,C	NA,1	NA,-inf	NA,inf	NA,0.862836	0.000262224	0.000523379
3	chr2:43864490:A:G	43864490	NA,G	NA,A	NA,1	NA,inf	NA,inf	NA,0.815393	0.000261905	0.000522741
3	chr2:43899580:T:C	43899580	NA,C	NA,T	NA,1	NA,-inf	NA,inf	NA,0.861784	0.000261517	0.000521973
3	chr2:43360052:T:G	43360052	NA,G	NA,T	NA,1	NA,inf	NA,inf	NA,0.820711	0.000260711	0.000520464
3	chr2:43954212:C:T	43954212	T,T	C,C	1,1	-inf,-inf	inf,inf	2.12474,0.54243	0.000260629	0.000520141
3	chr2:43924726:A:G	43924726	NA,G	NA,A	NA,1	NA,-inf	NA,inf	NA,0.860208	0.000260583	0.000520115
3	chr2:43201740:T:G	43201740	NA,G	NA,T	NA,1	NA,inf	NA,inf	NA,0.801853	0.000260448	0.000519847
3	chr2:43155642:GC:G	43155642	NA,G	NA,GC	NA,1	NA,inf	NA,inf	NA,0.829104	0.000259769	0.00051877
3	chr2:43389938:A:G	43389938	NA,G	NA,A	NA,1	NA,inf	NA,inf	NA,0.793938	0.000259679	0.000518176
3	chr2:43140478:C:A	43140478	NA,A	NA,C	NA,1	NA,inf	NA,inf	NA,0.806399	0.00025945	0.000517798
3	chr2:43587223:C:T	43587223	NA,T	NA,C	NA,1	NA,inf	NA,inf	NA,0.791995	0.000259384	0.000517591
3	chr2:43260347:C:A	43260347	A,A	C,C	1,1	inf,inf	inf,inf	1.55783,1.58729	0.000258696	0.00051737
3	chr2:42887048:T:G	42887048	NA,G	NA,T	NA,1	NA,-inf	NA,inf	NA,0.857125	0.000258693	0.000516328
3	chr2:43055552:C:T	43055552	NA,T	NA,C	NA,1	NA,inf	NA,inf	NA,0.811662	0.000258457	0.000515909
3	chr2:43617939:C:G	43617939	NA,G	NA,C	NA,1	NA,inf	NA,inf	NA,0.823463	0.000258167	0.000515419
3	chr2:43055081:G:A	43055081	NA,A	NA,G	NA,1	NA,-inf	NA,inf	NA,0.855195	0.000258002	0.000515068
3	chr2:43756218:TAATGAG:T	43756218	NA,T	NA,TAATGAG	NA,1	NA,-inf	NA,inf	NA,0.819921	0.000257364	0.000513332
3	chr2:43555005:G:A	43555005	NA,A	NA,G	NA,1	NA,-inf	NA,inf	NA,0.863256	0.000257328	0.000513841
3	chr2:43779988:G:A	43779988	A,A	G,G	1,1	-inf,inf	inf,inf	3.9228,0.0304296	0.000257152	0.000513432
3	chr2:42920851:C:G	42920851	G,G	C,C	1,1	-inf,-inf	inf,inf	0.721115,1.74208	0.000257076	0.000513348
3	chr2:43824629:G:A	43824629	NA,A	NA,G	NA,1	NA,inf	NA,inf	NA,0.804827	0.000256857	0.000512783
3	chr2:43904655:T:C	43904655	NA,C	NA,T	NA,1	NA,-inf	NA,inf	NA,0.849308	0.000256273	0.000511508
3	chr2:43852914:C:T	43852914	NA,T	NA,C	NA,1	NA,inf	NA,inf	NA,0.783214	0.000255589	0.000510107
3	chr2:43145312:C:T	43145312	NA,T	NA,C	NA,1	NA,inf	NA,inf	NA,0.796926	0.000255544	0.00051
3	chr2:43168216:C:T	43168216	NA,T	NA,C	NA,1	NA,inf	NA,inf	NA,0.802183	0.000255352	0.00050987
3	chr2:42923784:G:A	42923784	A,A	G,G	1,1	inf,inf	inf,inf	0.562332,1.43429	0.000255309	0.000509676
3	chr2:43087149:G:C	43087149	NA,C	NA,G	NA,1	NA,inf	NA,inf	NA,0.756735	0.000255185	0.000509523
3	chr2:42934633:G:A	42934633	NA,A	NA,G	NA,1	NA,inf	NA,inf	NA,0.756877	0.000255131	0.00050928
3	chr2:43826809:T:C	43826809	NA,C	NA,T	NA,1	NA,inf	NA,inf	NA,0.776593	0.000255093	0.00050931
3	chr2:43527710:T:C	43527710	NA,C	NA,T	NA,1	NA,inf	NA,inf	NA,0.78649	0.00025463	0.000508274
3	chr2:42803558:G:A	42803558	NA,A	NA,G	NA,1	NA,inf	NA,inf	NA,0.784968	0.000254454	0.000507964
3	chr2:44009402:A:T	44009402	NA,T	NA,A	NA,1	NA,-inf	NA,inf	NA,0.834127	0.000254266	0.000507569
3	chr2:43906156:T:C	43906156	NA,C	NA,T	NA,1	NA,-inf	NA,inf	NA,0.841744	0.000253819	0.000506621
3	chr2:43334850:C:T	43334850	T,T	C,C	1,1	inf,inf	inf,inf	1.48178,1.73705	0.000253648	0.000507461
3	chr2:43816482:C:T	43816482	NA,T	NA,C	NA,1	NA,-inf	NA,inf	NA,0.852112	0.000253459	0.000505977
3	chr2:43997012:C:T	43997012	NA,T	NA,C	NA,1	NA,-inf	NA,inf	NA,0.823743	0.000253165	0.000505418
3	chr2:43094278:G:A	43094278	NA,A	NA,G	NA,1	NA,-inf	NA,inf	NA,0.874083	0.000253151	0.000505322
3	chr2:42894527:C:T	42894527	NA,T	NA,C	NA,1	NA,inf	NA,inf	NA,0.783464	0.000253091	0.000505349
3	chr2:43138394:A:C	43138394	NA,C	NA,A	NA,1	NA,-inf	NA,inf	NA,0.834013	0.000252843	0.000504835
3	chr2:43390646:A:G	43390646	NA,G	NA,A	NA,1	NA,inf	NA,inf	NA,0.829516	0.000252628	0.000504869
3	chr2:43895717:A:C	43895717	NA,C	NA,A	NA,1	NA,-inf	NA,inf	NA,0.839842	0.00025251	0.000503996
3	chr2:43057770:A:G	43057770	NA,G	NA,A	NA,1	NA,inf	NA,inf	NA,0.793706	0.000252376	0.000503854
3	chr2:43725400:A:G	43725400	NA,G	NA,A	NA,1	NA,-inf	NA,inf	NA,0.859372	0.000252227	0.000503536
3	chr2:43231956:T:TGTCTTTGTCCTCAGTTTCCC	43231956	NA,TGTCTTTGTCCTCAGTTTCCC	NA,T	NA,1	NA,-inf	NA,inf	NA,0.870232	0.00025178	0.000502724
3	chr2:43065058:A:C	43065058	NA,C	NA,A	NA,1	NA,inf	NA,inf	NA,0.776972	0.000250943	0.000500896
3	chr2:43889567:GCC:G	43889567	NA,G	NA,GCC	NA,1	NA,-inf	NA,inf	NA,0.833192	0.000250468	0.000499918
3	chr2:42932934:G:A	42932934	NA,A	NA,G	NA,1	NA,inf	NA,inf	NA,0.765115	0.000250178	0.000499636
3	chr2:43047588:G:A	43047588	NA,A	NA,G	NA,1	NA,inf	NA,inf	NA,0.791213	0.000250108	0.000499263
3	chr2:43155258:C:A	43155258	NA,A	NA,C	NA,1	NA,-inf	NA,inf	NA,0.840807	0.000250037	0.000499183
3	chr2:43906379:A:G	43906379	NA,G	NA,A	NA,1	NA,-inf	NA,inf	NA,0.83312	0.000249963	0.000498913
3	chr2:43622144:A:T	43622144	NA,T	NA,A	NA,1	NA,inf	NA,inf	NA,0.770175	0.000249474	0.000497819
3	chr2:43162244:A:C	43162244	NA,C	NA,A	NA,1	NA,inf	NA,inf	NA,0.739014	0.000248884	0.000497024
3	chr2:43150107:A:G	43150107	NA,G	NA,A	NA,1	NA,-inf	NA,inf	NA,0.834975	0.000248663	0.000496491
3	chr2:43034764:G:T	43034764	NA,T	NA,G	NA,1	NA,inf	NA,inf	NA,0.764063	0.000248605	0.000496525
3	chr2:43860220:TCTCA:T	43860220	NA,T	NA,TCTCA	NA,1	NA,inf	NA,inf	NA,0.786428	0.000248337	0.00049577
3	chr2:43762088:T:C	43762088	NA,C	NA,T	NA,1	NA,-inf	NA,inf	NA,0.845444	0.000247888	0.000494873
3	chr2:43761962:C:CT	43761962	NA,CT	NA,C	NA,1	NA,-inf	NA,inf	NA,0.843066	0.000246961	0.000493022
3	chr2:43907374:G:A	43907374	NA,A	NA,G	NA,1	NA,-inf	NA,inf	NA,0.823932	0.000246383	0.000491768
3	chr2:43381861:G:C	43381861	NA,C	NA,G	NA,1	NA,inf	NA,inf	NA,0.757391	0.000246317	0.0004916
3	chr2:43138509:C:T	43138509	NA,T	NA,C	NA,1	NA,inf	NA,inf	NA,0.774691	0.000246296	0.000491552
3	chr2:43043148:A:G	43043148	G,G	A,A	1,1	-inf,-inf	inf,inf	1.72641,0.0442456	0.000246006	0.000491004
3	chr2:42873671:T:C	42873671	NA,C	NA,T	NA,1	NA,-inf	NA,inf	NA,0.857074	0.000245916	0.000490823
3	chr2:43183089:C:T	43183089	NA,T	NA,C	NA,1	NA,inf	NA,inf	NA,0.783006	0.000245758	0.000490656
3	chr2:43898388:T:A	43898388	NA,A	NA,T	NA,1	NA,-inf	NA,inf	NA,0.821826	0.000245605	0.000490216
3	chr2:43893360:T:C	43893360	NA,C	NA,T	NA,1	NA,-inf	NA,inf	NA,0.821624	0.00024554	0.000490085
3	chr2:43059472:G:T	43059472	T,T	G,G	1,1	-inf,inf	inf,inf	0.757897,1.43566	0.000245483	0.000490197
3	chr2:43147883:C:A	43147883	A,A	C,C	1,1	inf,-inf	inf,inf	0.296181,1.80582	0.000245106	0.000489341
3	chr2:43762225:TACATG:T	43762225	NA,T	NA,TACATG	NA,1	NA,inf	NA,inf	NA,0.794039	0.000245071	0.000489287
3	chr2:43958579:T:C	43958579	C,C	T,T	1,1	-inf,inf	inf,inf	1.97197,0.214934	0.000244431	0.000487862
3	chr2:43042582:T:TC	43042582	NA,TC	NA,T	NA,1	NA,-inf	NA,inf	NA,0.785991	0.000244072	0.000487166
3	chr2:43618667:CAGCA:C	43618667	NA,C	NA,CAGCA	NA,1	NA,inf	NA,inf	NA,0.788392	0.00024394	0.000487018
3	chr2:42925949:C:T	42925949	NA,T	NA,C	NA,1	NA,inf	NA,inf	NA,0.735049	0.00024379	0.000486648
3	chr2:42873675:A:G	42873675	NA,G	NA,A	NA,1	NA,-inf	NA,inf	NA,0.85038	0.000243368	0.000485737
3	chr2:43260787:C:G	43260787	NA,G	NA,C	NA,1	NA,-inf	NA,inf	NA,0.840449	0.000243348	0.00048584
3	chr2:42892160:A:T	42892160	NA,T	NA,A	NA,1	NA,inf	NA,inf	NA,0.756121	0.000243085	0.000485366
3	chr2:43169929:T:C	43169929	NA,C	NA,T	NA,1	NA,-inf	NA,inf	NA,0.810166	0.000242902	0.000484984
3	chr2:43758299:C:A	43758299	NA,A	NA,C	NA,1	NA,-inf	NA,inf	NA,0.832337	0.000242755	0.000484632
3	chr2:43311038:T:C	43311038	NA,C	NA,T	NA,1	NA,-inf	NA,inf	NA,0.819026	0.000242639	0.000484501
3	chr2:43651362:C:T	43651362	NA,T	NA,C	NA,1	NA,-inf	NA,inf	NA,0.82772	0.000242624	0.000484247
3	chr2:43776960:T:G	43776960	G,G	T,T	1,1	-inf,-inf	inf,inf	2.80634,0.061913	0.000242373	0.000483813
3	chr2:43755498:C:A	43755498	NA,A	NA,C	NA,1	NA,-inf	NA,inf	NA,0.830525	0.00024228	0.00048368
3	chr2:43786659:C:T	43786659	NA,T	NA,C	NA,1	NA,inf	NA,inf	NA,0.775828	0.000241935	0.000482986
3	chr2:43756362:G:A	43756362	NA,A	NA,G	NA,1	NA,-inf	NA,inf	NA,0.829744	0.000241894	0.000482911
3	chr2:43472323:A:C	43472323	NA,C	NA,A	NA,1	NA,-inf	NA,inf	NA,0.838325	0.000241783	0.000482761
3	chr2:43259639:C:T	43259639	NA,T	NA,C	NA,1	NA,-inf	NA,inf	NA,0.835681	0.000241563	0.000482277
3	chr2:43761221:G:A	43761221	NA,A	NA,G	NA,1	NA,-inf	NA,inf	NA,0.828845	0.000241418	0.00048196
3	chr2:43085021:T:G	43085021	NA,G	NA,T	NA,1	NA,-inf	NA,inf	NA,0.818266	0.000241259	0.000481511
3	chr2:42953935:G:A	42953935	NA,A	NA,G	NA,1	NA,inf	NA,inf	NA,0.766409	0.000241237	0.000481669
3	chr2:43031627:C:T	43031627	NA,T	NA,C	NA,1	NA,inf	NA,inf	NA,0.742805	0.00024016	0.000479649
3	chr2:43913459:TGTTCA:T	43913459	NA,T	NA,TGTTCA	NA,1	NA,-inf	NA,inf	NA,0.80071	0.00024005	0.000479194
3	chr2:43229595:A:G	43229595	G,G	A,A	1,1	inf,inf	inf,inf	5.1523,2.4956	0.000239647	0.000479957
3	chr2:42921031:T:C	42921031	NA,C	NA,T	NA,1	NA,inf	NA,inf	NA,0.717838	0.000239311	0.00047769
3	chr2:43035280:A:T	43035280	NA,T	NA,A	NA,1	NA,inf	NA,inf	NA,0.739734	0.000238865	0.000477071
3	chr2:43044776:T:C	43044776	NA,C	NA,T	NA,1	NA,-inf	NA,inf	NA,0.803764	0.000238598	0.000476357
3	chr2:43527561:G:A	43527561	NA,A	NA,G	NA,1	NA,inf	NA,inf	NA,0.740538	0.000237889	0.000474771
3	chr2:43658541:T:C	43658541	NA,C	NA,T	NA,1	NA,inf	NA,inf	NA,0.732653	0.000237392	0.000473866
3	chr2:43758442:G:A	43758442	NA,A	NA,G	NA,1	NA,-inf	NA,inf	NA,0.817207	0.000237113	0.000473368
3	chr2:43761006:G:GTA	43761006	NA,GTA	NA,G	NA,1	NA,-inf	NA,inf	NA,0.816065	0.000236644	0.000472432
3	chr2:43136854:T:G	43136854	G,G	T,T	1,1	inf,-inf	inf,inf	1.43215,0.916341	0.000236045	0.000471192
3	chr2:42921957:A:G	42921957	G,G	A,A	1,1	-inf,inf	inf,inf	0.701718,1.48885	0.000235931	0.000470939
3	chr2:43535879:G:T	43535879	NA,T	NA,G	NA,1	NA,-inf	NA,inf	NA,0.802118	0.000235838	0.000470855
3	chr2:42984484:G:A	42984484	NA,A	NA,G	NA,1	NA,inf	NA,inf	NA,0.723035	0.000235665	0.000470449
3	chr2:43724382:A:G	43724382	NA,G	NA,A	NA,1	NA,-inf	NA,inf	NA,0.815461	0.000235523	0.000470193
3	chr2:42919281:T:C	42919281	NA,C	NA,T	NA,1	NA,inf	NA,inf	NA,0.737999	0.000235491	0.000470154
3	chr2:43048232:C:T	43048232	T,NA	C,NA	1,NA	inf,NA	inf,NA	1.12211,NA	0.000235358	0.000469774
3	chr2:42948644:C:T	42948644	NA,T	NA,C	NA,1	NA,inf	NA,inf	NA,0.752192	0.000235035	0.00046922
3	chr2:42892112:G:C	42892112	NA,C	NA,G	NA,1	NA,-inf	NA,inf	NA,0.790169	0.000234887	0.000468918
3	chr2:43880156:T:C	43880156	C,NA	T,NA	1,NA	-inf,NA	inf,NA	1.37429,NA	0.000234766	0.000468652
3	chr2:44010758:T:C	44010758	NA,C	NA,T	NA,1	NA,-inf	NA,inf	NA,0.774308	0.000234619	0.000468399
3	chr2:43296327:G:C	43296327	C,C	G,G	1,1	inf,inf	inf,inf	4.98473,2.4378	0.000234367	0.000469445
3	chr2:44019622:A:G	44019622	G,G	A,A	1,1	-inf,inf	inf,inf	1.72607,0.63464	0.000234277	0.000467563
3	chr2:43332783:A:C	43332783	NA,C	NA,A	NA,1	NA,inf	NA,inf	NA,0.729967	0.000234192	0.000467395
3	chr2:43760061:G:A	43760061	NA,A	NA,G	NA,1	NA,-inf	NA,inf	NA,0.808321	0.000233953	0.00046704
3	chr2:42749707:A:T	42749707	T,NA	A,NA	1,NA	inf,NA	inf,NA	0.849132,NA	0.000233687	0.000466505
3	chr2:43437723:G:A	43437723	NA,A	NA,G	NA,1	NA,-inf	NA,inf	NA,0.786157	0.000233138	0.000465504
3	chr2:43055719:C:T	43055719	NA,T	NA,C	NA,1	NA,inf	NA,inf	NA,0.729187	0.000233022	0.000465177
3	chr2:43148191:T:C	43148191	NA,C	NA,T	NA,1	NA,inf	NA,inf	NA,0.761595	0.000232882	0.000465336
3	chr2:43056910:C:T	43056910	T,NA	C,NA	1,NA	inf,NA	inf,NA	1.10479,NA	0.000232682	0.000464428
3	chr2:43055737:A:G	43055737	G,G	A,A	1,1	-inf,inf	inf,inf	1.63594,0.075486	0.000232564	0.000464213
3	chr2:43324754:A:G	43324754	NA,G	NA,A	NA,1	NA,-inf	NA,inf	NA,0.839708	0.000232526	0.000464358
3	chr2:42819888:C:T	42819888	T,T	C,C	1,1	inf,-inf	inf,inf	1.47075,0.372842	0.000232202	0.000463578
3	chr2:43594321:T:C	43594321	NA,C	NA,T	NA,1	NA,inf	NA,inf	NA,0.752918	0.000232158	0.000463406
3	chr2:43289191:T:C	43289191	C,C	T,T	1,1	-inf,-inf	inf,inf	1.92626,1.68468	0.000231894	0.000463658
3	chr2:43392216:T:C	43392216	C,C	T,T	1,1	inf,inf	inf,inf	0.858908,1.18001	0.000231787	0.000464579
3	chr2:43450242:A:C	43450242	NA,C	NA,A	NA,1	NA,-inf	NA,inf	NA,0.769078	0.000231709	0.000462639
3	chr2:43711135:C:T	43711135	T,NA	C,NA	1,NA	-inf,NA	inf,NA	1.33638,NA	0.000231441	0.0004619
3	chr2:43842258:C:A	43842258	NA,A	NA,C	NA,1	NA,inf	NA,inf	NA,0.740717	0.000231381	0.000461937
3	chr2:43760512:A:G	43760512	NA,G	NA,A	NA,1	NA,-inf	NA,inf	NA,0.801609	0.000231358	0.000461879
3	chr2:43760510:A:C	43760510	NA,C	NA,A	NA,1	NA,-inf	NA,inf	NA,0.801169	0.000231287	0.000461738
3	chr2:42958077:T:A	42958077	NA,A	NA,T	NA,1	NA,inf	NA,inf	NA,0.744134	0.000231138	0.000461442
3	chr2:43056900:A:C	43056900	C,NA	A,NA	1,NA	inf,NA	inf,NA	1.10034,NA	0.00023106	0.000461191
3	chr2:43175898:T:G	43175898	NA,G	NA,T	NA,1	NA,inf	NA,inf	NA,0.746127	0.000230295	0.000459777
3	chr2:43619292:A:G	43619292	NA,G	NA,A	NA,1	NA,inf	NA,inf	NA,0.731089	0.000230171	0.000459466
3	chr2:43104241:C:T	43104241	T,NA	C,NA	1,NA	inf,NA	inf,NA	1.43135,NA	0.000229473	0.000457994
3	chr2:43284424:C:G	43284424	NA,G	NA,C	NA,1	NA,inf	NA,inf	NA,0.717441	0.000229335	0.000457655
3	chr2:43473452:C:A	43473452	NA,A	NA,C	NA,1	NA,inf	NA,inf	NA,0.716996	0.000228743	0.000456522
3	chr2:43583228:C:T	43583228	NA,T	NA,C	NA,1	NA,-inf	NA,inf	NA,0.793233	0.000228696	0.000456629
3	chr2:43880562:T:C	43880562	C,C	T,T	1,1	inf,inf	inf,inf	0.525881,1.34865	0.000228565	0.000456208
3	chr2:43899793:T:A	43899793	NA,A	NA,T	NA,1	NA,-inf	NA,inf	NA,0.776112	0.000228544	0.000456173
3	chr2:43044510:T:C	43044510	C,C	T,T	1,1	-inf,-inf	inf,inf	1.65692,0.163734	0.000228051	0.000455155
3	chr2:43676385:C:T	43676385	NA,T	NA,C	NA,1	NA,inf	NA,inf	NA,0.813601	0.000227801	0.000456149
3	chr2:43029840:G:A	43029840	NA,A	NA,G	NA,1	NA,inf	NA,inf	NA,0.687589	0.000227786	0.00045492
3	chr2:43738306:C:T	43738306	NA,T	NA,C	NA,1	NA,-inf	NA,inf	NA,0.791901	0.000227746	0.000454665
3	chr2:43706997:A:C	43706997	NA,C	NA,A	NA,1	NA,-inf	NA,inf	NA,0.77145	0.000227262	0.000453749
3	chr2:42888612:A:AG	42888612	NA,AG	NA,A	NA,1	NA,inf	NA,inf	NA,0.718404	0.000227076	0.000453444
3	chr2:43727870:C:G	43727870	NA,G	NA,C	NA,1	NA,-inf	NA,inf	NA,0.791261	0.000226925	0.000453035
3	chr2:43092017:C:T	43092017	NA,T	NA,C	NA,1	NA,inf	NA,inf	NA,0.778212	0.000226894	0.000452949
3	chr2:43718644:G:A	43718644	NA,A	NA,G	NA,1	NA,-inf	NA,inf	NA,0.764419	0.000226831	0.000452867
3	chr2:42958921:G:A	42958921	NA,A	NA,G	NA,1	NA,-inf	NA,inf	NA,0.762267	0.000226444	0.000452061
3	chr2:43727816:T:C	43727816	NA,C	NA,T	NA,1	NA,-inf	NA,inf	NA,0.789476	0.000226297	0.000451781
3	chr2:43728644:C:G	43728644	NA,G	NA,C	NA,1	NA,-inf	NA,inf	NA,0.78957	0.000226293	0.000451773
3	chr2:43690562:T:G	43690562	NA,G	NA,T	NA,1	NA,inf	NA,inf	NA,0.805648	0.000226273	0.000453051
3	chr2:43854759:C:A	43854759	NA,A	NA,C	NA,1	NA,inf	NA,inf	NA,0.710409	0.000226154	0.000451374
3	chr2:43727871:T:C	43727871	NA,C	NA,T	NA,1	NA,-inf	NA,inf	NA,0.788979	0.00022613	0.000451448
3	chr2:43389689:A:G	43389689	NA,G	NA,A	NA,1	NA,-inf	NA,inf	NA,0.756833	0.000225494	0.000450203
3	chr2:43868897:C:G	43868897	NA,G	NA,C	NA,1	NA,-inf	NA,inf	NA,0.754399	0.000225393	0.000449749
3	chr2:43291175:C:T	43291175	NA,T	NA,C	NA,1	NA,inf	NA,inf	NA,0.705664	0.000225279	0.000449762
3	chr2:43052385:G:A	43052385	NA,A	NA,G	NA,1	NA,inf	NA,inf	NA,0.717501	0.000225055	0.000449433
3	chr2:43459910:G:A	43459910	NA,A	NA,G	NA,1	NA,-inf	NA,inf	NA,0.771895	0.000224997	0.000449208
3	chr2:43274831:C:T	43274831	T,T	C,C	1,1	-inf,-inf	inf,inf	3.93639,1.20053	0.000224933	0.000449656
3	chr2:42770976:C:A	42770976	NA,A	NA,C	NA,1	NA,inf	NA,inf	NA,0.72639	0.000224674	0.000448623
3	chr2:42898130:A:G	42898130	NA,G	NA,A	NA,1	NA,-inf	NA,inf	NA,0.766587	0.000224504	0.000448107
3	chr2:43290172:C:T	43290172	T,NA	C,NA	1,NA	-inf,NA	inf,NA	1.43223,NA	0.000224417	0.000447919
3	chr2:43162373:A:C	43162373	NA,C	NA,A	NA,1	NA,inf	NA,inf	NA,0.675771	0.000224146	0.000447619
3	chr2:43761700:A:C	43761700	NA,C	NA,A	NA,1	NA,-inf	NA,inf	NA,0.779138	0.000223483	0.00044616
3	chr2:43373849:G:A	43373849	NA,A	NA,G	NA,1	NA,inf	NA,inf	NA,0.703159	0.000223362	0.000445733
3	chr2:42831465:G:A	42831465	NA,A	NA,G	NA,1	NA,inf	NA,inf	NA,0.703453	0.000223252	0.000445686
3	chr2:43029878:G:A	43029878	NA,A	NA,G	NA,1	NA,inf	NA,inf	NA,0.675292	0.000223245	0.00044585
3	chr2:42829868:C:T	42829868	NA,T	NA,C	NA,1	NA,inf	NA,inf	NA,0.70324	0.000223174	0.000445531
3	chr2:43128537:G:T	43128537	NA,T	NA,G	NA,1	NA,-inf	NA,inf	NA,0.782751	0.000223138	0.000445064
3	chr2:43660183:GA:G	43660183	NA,G	NA,GA	NA,1	NA,inf	NA,inf	NA,0.750891	0.000223103	0.000446343
3	chr2:43671714:A:G	43671714	NA,G	NA,A	NA,1	NA,-inf	NA,inf	NA,0.781619	0.000222967	0.00044519
3	chr2:43125749:A:T	43125749	T,T	A,A	1,1	-inf,-inf	inf,inf	2.16324,0.315609	0.000222828	0.000443476
3	chr2:43589825:G:A	43589825	NA,A	NA,G	NA,1	NA,inf	NA,inf	NA,0.850665	0.000222208	0.000445735
3	chr2:43327833:C:A	43327833	A,A	C,C	1,1	inf,inf	inf,inf	1.9022,1.81601	0.000222122	0.000444463
3	chr2:43753538:T:C	43753538	NA,C	NA,T	NA,1	NA,-inf	NA,inf	NA,0.775186	0.000222027	0.000443251
3	chr2:43212193:T:C	43212193	C,C	T,T	1,1	inf,-inf	inf,inf	0.616191,0.771417	0.000221999	0.000443171
3	chr2:43115489:T:C	43115489	NA,C	NA,T	NA,1	NA,-inf	NA,inf	NA,0.764835	0.000221459	0.000441903
3	chr2:43673159:C:T	43673159	NA,T	NA,C	NA,1	NA,inf	NA,inf	NA,0.778646	0.000221089	0.000442604
3	chr2:43103405:G:C	43103405	NA,C	NA,G	NA,1	NA,-inf	NA,inf	NA,0.752152	0.000220476	0.000439952
3	chr2:42969348:A:G	42969348	NA,G	NA,A	NA,1	NA,inf	NA,inf	NA,0.702817	0.000219972	0.000439192
3	chr2:43140859:C:T	43140859	T,T	C,C	1,1	inf,-inf	inf,inf	1.00013,1.24893	0.000219864	0.000438972
3	chr2:42977501:G:A	42977501	NA,A	NA,G	NA,1	NA,inf	NA,inf	NA,0.65998	0.000219662	0.00043857
3	chr2:43772787:A:G	43772787	NA,G	NA,A	NA,1	NA,-inf	NA,inf	NA,0.73816	0.000219459	0.000438101
3	chr2:43674991:A:C	43674991	NA,C	NA,A	NA,1	NA,inf	NA,inf	NA,0.773686	0.000219371	0.000439158
3	chr2:42864023:G:C	42864023	C,C	G,G	1,1	inf,-inf	inf,inf	0.138824,1.86145	0.000219257	0.000437676
3	chr2:43164894:T:TG	43164894	NA,TG	NA,T	NA,1	NA,inf	NA,inf	NA,0.704972	0.000219079	0.000437247
3	chr2:43847372:T:C	43847372	NA,C	NA,T	NA,1	NA,inf	NA,inf	NA,0.70518	0.000218869	0.000436949
3	chr2:42916310:A:G	42916310	NA,G	NA,A	NA,1	NA,inf	NA,inf	NA,0.69275	0.000218861	0.000436882
3	chr2:44023005:G:A	44023005	NA,A	NA,G	NA,1	NA,inf	NA,inf	NA,0.7023	0.000218774	0.000436682
3	chr2:43187453:C:T	43187453	NA,T	NA,C	NA,1	NA,inf	NA,inf	NA,0.712477	0.000218614	0.000436483
3	chr2:43140904:C:T	43140904	T,T	C,C	1,1	inf,-inf	inf,inf	1.08044,1.17813	0.000217983	0.0004352
3	chr2:43684666:A:G	43684666	NA,G	NA,A	NA,1	NA,inf	NA,inf	NA,0.782679	0.00021773	0.000435937
3	chr2:43879759:C:G	43879759	G,NA	C,NA	1,NA	-inf,NA	inf,NA	1.32352,NA	0.000217486	0.00043416
3	chr2:43497393:G:A	43497393	NA,A	NA,G	NA,1	NA,inf	NA,inf	NA,0.705039	0.00021744	0.000434183
3	chr2:43653509:C:T	43653509	NA,T	NA,C	NA,1	NA,inf	NA,inf	NA,0.702294	0.000217395	0.000433932
3	chr2:43675993:A:G	43675993	NA,G	NA,A	NA,1	NA,-inf	NA,inf	NA,0.766355	0.000217031	0.000433339
3	chr2:43116519:C:G	43116519	G,G	C,C	1,1	-inf,-inf	inf,inf	1.83507,0.54882	0.000216353	0.000430237
3	chr2:43129729:G:C	43129729	NA,C	NA,G	NA,1	NA,-inf	NA,inf	NA,0.764376	0.000216215	0.000431296
3	chr2:43179327:T:C	43179327	NA,C	NA,T	NA,1	NA,inf	NA,inf	NA,0.697535	0.000215604	0.000430396
3	chr2:43759824:T:C	43759824	NA,C	NA,T	NA,1	NA,-inf	NA,inf	NA,0.755489	0.000215572	0.000430365
3	chr2:43697090:A:C	43697090	NA,C	NA,A	NA,1	NA,inf	NA,inf	NA,0.772333	0.000215428	0.000431269
3	chr2:42897387:T:G	42897387	NA,G	NA,T	NA,1	NA,inf	NA,inf	NA,0.659816	0.00021541	0.000430063
3	chr2:43956690:G:A	43956690	NA,A	NA,G	NA,1	NA,inf	NA,inf	NA,0.696722	0.000215166	0.000429382
3	chr2:42830541:C:T	42830541	NA,T	NA,C	NA,1	NA,-inf	NA,inf	NA,0.7452	0.000215038	0.000429203
3	chr2:43774303:G:C	43774303	NA,C	NA,G	NA,1	NA,-inf	NA,inf	NA,0.744599	0.000214864	0.000428948
3	chr2:42811449:A:G	42811449	NA,G	NA,A	NA,1	NA,inf	NA,inf	NA,0.690109	0.000214837	0.000429003
3	chr2:42914441:A:G	42914441	NA,G	NA,A	NA,1	NA,inf	NA,inf	NA,0.680922	0.000214772	0.000428724
3	chr2:43364434:GC:G	43364434	NA,G	NA,GC	NA,1	NA,-inf	NA,inf	NA,0.75695	0.000214566	0.000428416
3	chr2:43694271:C:T	43694271	NA,T	NA,C	NA,1	NA,inf	NA,inf	NA,0.76888	0.000214342	0.000429089
3	chr2:42905006:G:A	42905006	A,A	G,G	1,1	-inf,-inf	inf,inf	1.43152,0.661768	0.000213783	0.000426956
3	chr2:42953186:C:T	42953186	NA,T	NA,C	NA,1	NA,inf	NA,inf	NA,0.655928	0.000213777	0.000426757
3	chr2:43318507:A:G	43318507	NA,G	NA,A	NA,1	NA,inf	NA,inf	NA,0.705247	0.000213775	0.000426757
3	chr2:43048302:G:A	43048302	A,A	G,G	1,1	-inf,inf	inf,inf	1.19161,0.745477	0.000213718	0.000426658
3	chr2:43167599:T:G	43167599	NA,G	NA,T	NA,1	NA,inf	NA,inf	NA,0.682318	0.000213681	0.000426599
3	chr2:43020176:G:A	43020176	NA,A	NA,G	NA,1	NA,inf	NA,inf	NA,0.710719	0.000213584	0.000426496
3	chr2:43954295:G:A	43954295	A,A	G,G	1,1	-inf,-inf	inf,inf	1.98109,0.576889	0.000213405	0.000425905
3	chr2:43041034:G:A	43041034	NA,A	NA,G	NA,1	NA,-inf	NA,inf	NA,0.703972	0.000213139	0.000425546
3	chr2:42862199:C:A	42862199	NA,A	NA,C	NA,1	NA,-inf	NA,inf	NA,0.731465	0.000213033	0.000425334
3	chr2:43044642:C:T	43044642	NA,T	NA,C	NA,1	NA,-inf	NA,inf	NA,0.692344	0.000212989	0.00042511
3	chr2:43882989:G:A	43882989	A,NA	G,NA	1,NA	-inf,NA	inf,NA	1.26073,NA	0.000212986	0.000425183
3	chr2:43110379:A:G	43110379	NA,G	NA,A	NA,1	NA,inf	NA,inf	NA,0.683928	0.000212129	0.000423649
3	chr2:43335975:C:T	43335975	NA,T	NA,C	NA,1	NA,inf	NA,inf	NA,0.79014	0.000211903	0.000423236
3	chr2:43893101:G:A	43893101	NA,A	NA,G	NA,1	NA,-inf	NA,inf	NA,0.727519	0.000211824	0.000422806
3	chr2:43619992:C:G	43619992	NA,G	NA,C	NA,1	NA,inf	NA,inf	NA,0.678578	0.00021169	0.00042258
3	chr2:43326451:G:C	43326451	NA,C	NA,G	NA,1	NA,-inf	NA,inf	NA,0.748511	0.000211321	0.000421928
3	chr2:43031828:G:C	43031828	NA,C	NA,G	NA,1	NA,inf	NA,inf	NA,0.686541	0.00021132	0.000421853
3	chr2:43836712:C:T	43836712	NA,T	NA,C	NA,1	NA,inf	NA,inf	NA,0.684857	0.000211248	0.00042178
3	chr2:43119649:C:T	43119649	NA,T	NA,C	NA,1	NA,-inf	NA,inf	NA,0.735628	0.000211083	0.000421197
3	chr2:43909656:G:T	43909656	NA,T	NA,G	NA,1	NA,-inf	NA,inf	NA,0.723271	0.000210918	0.000421009
3	chr2:43034741:G:A	43034741	NA,A	NA,G	NA,1	NA,-inf	NA,inf	NA,0.717951	0.000210776	0.000420688
3	chr2:43126285:G:C	43126285	C,C	G,G	1,1	-inf,-inf	inf,inf	1.997,0.279091	0.000210723	0.000419217
3	chr2:43304967:C:T	43304967	T,T	C,C	1,1	inf,inf	inf,inf	2.60589,1.9798	0.000210374	0.000421183
3	chr2:43168496:A:T	43168496	NA,T	NA,A	NA,1	NA,-inf	NA,inf	NA,0.721816	0.000210093	0.000419483
3	chr2:44020753:A:G	44020753	NA,G	NA,A	NA,1	NA,inf	NA,inf	NA,0.676529	0.000209727	0.000418638
3	chr2:43194072:A:T	43194072	NA,T	NA,A	NA,1	NA,-inf	NA,inf	NA,0.736822	0.000209724	0.000418682
3	chr2:43618811:C:T	43618811	NA,T	NA,C	NA,1	NA,inf	NA,inf	NA,0.693102	0.000209666	0.000418597
3	chr2:43853752:A:G	43853752	NA,G	NA,A	NA,1	NA,inf	NA,inf	NA,0.661568	0.000209226	0.000417626
3	chr2:43305472:C:T	43305472	T,T	C,C	1,1	inf,inf	inf,inf	2.67599,2.00657	0.000209135	0.000418711
3	chr2:43684870:G:T	43684870	NA,T	NA,G	NA,1	NA,inf	NA,inf	NA,0.755742	0.000208976	0.000418388
3	chr2:43940278:A:G	43940278	NA,G	NA,A	NA,1	NA,-inf	NA,inf	NA,0.731088	0.000208846	0.000416969
3	chr2:42864367:C:T	42864367	NA,T	NA,C	NA,1	NA,inf	NA,inf	NA,0.673739	0.000208463	0.000416169
3	chr2:43761507:T:C	43761507	NA,C	NA,T	NA,1	NA,-inf	NA,inf	NA,0.732905	0.000208232	0.000415716
3	chr2:42921966:C:T	42921966	T,T	C,C	1,1	inf,inf	inf,inf	0.609405,1.29189	0.000207771	0.000414837
3	chr2:43135977:G:A	43135977	A,A	G,G	1,1	inf,-inf	inf,inf	0.204729,1.81173	0.000207726	0.000414755
3	chr2:43698037:G:A	43698037	NA,A	NA,G	NA,1	NA,inf	NA,inf	NA,0.747741	0.000207549	0.00041547
3	chr2:43325321:G:C	43325321	C,C	G,G	1,1	inf,inf	inf,inf	4.9424,2.33934	0.000207536	0.000415509
3	chr2:43121455:G:A	43121455	NA,A	NA,G	NA,1	NA,-inf	NA,inf	NA,0.722104	0.000207439	0.000413944
3	chr2:43130722:C:T	43130722	NA,T	NA,C	NA,1	NA,-inf	NA,inf	NA,0.715257	0.000207337	0.000413745
3	chr2:42982228:AAG:A	42982228	A,A	AAG,AAG	1,1	inf,-inf	inf,inf	0.969761,1.2349	0.000207209	0.000413552
3	chr2:42893553:G:C	42893553	NA,C	NA,G	NA,1	NA,inf	NA,inf	NA,0.659588	0.000207109	0.000413541
3	chr2:43302707:G:GA	43302707	NA,GA	NA,G	NA,1	NA,-inf	NA,inf	NA,0.7793	0.000206941	0.000413322
3	chr2:43840325:C:T	43840325	NA,T	NA,C	NA,1	NA,inf	NA,inf	NA,0.668596	0.000206457	0.00041218
3	chr2:43029981:A:G	43029981	NA,G	NA,A	NA,1	NA,inf	NA,inf	NA,0.625884	0.000206065	0.000411532
3	chr2:43515757:T:C	43515757	NA,C	NA,T	NA,1	NA,inf	NA,inf	NA,0.644806	0.000206004	0.000411231
3	chr2:43429619:A:C	43429619	NA,C	NA,A	NA,1	NA,inf	NA,inf	NA,0.659196	0.000205919	0.000411021
3	chr2:43395342:G:C	43395342	NA,C	NA,G	NA,1	NA,inf	NA,inf	NA,0.6621	0.000205917	0.000411095
3	chr2:43951047:G:C	43951047	NA,C	NA,G	NA,1	NA,inf	NA,inf	NA,0.663022	0.000205857	0.00041083
3	chr2:43836278:G:T	43836278	NA,T	NA,G	NA,1	NA,-inf	NA,inf	NA,0.69158	0.000205795	0.000410844
3	chr2:42994291:C:T	42994291	T,T	C,C	1,1	-inf,inf	inf,inf	0.18294,1.72486	0.000205612	0.000410468
3	chr2:42772585:T:C	42772585	NA,C	NA,T	NA,1	NA,inf	NA,inf	NA,0.650485	0.000205472	0.000410229
3	chr2:43713989:T:C	43713989	NA,C	NA,T	NA,1	NA,inf	NA,inf	NA,0.660634	0.000205382	0.00041
3	chr2:43761435:A:G	43761435	NA,G	NA,A	NA,1	NA,-inf	NA,inf	NA,0.727122	0.000205188	0.000409642
3	chr2:42975447:C:T	42975447	T,T	C,C	1,1	inf,-inf	inf,inf	1.22149,1.22107	0.000204521	0.000408264
3	chr2:43353217:T:C	43353217	NA,C	NA,T	NA,1	NA,inf	NA,inf	NA,0.851538	0.000204344	0.000410167
3	chr2:43785548:A:G	43785548	NA,G	NA,A	NA,1	NA,inf	NA,inf	NA,0.676503	0.00020412	0.000407527
3	chr2:43701638:C:T	43701638	NA,T	NA,C	NA,1	NA,inf	NA,inf	NA,0.735585	0.000203898	0.000408146
3	chr2:43602837:C:T	43602837	NA,T	NA,C	NA,1	NA,inf	NA,inf	NA,0.642203	0.000203877	0.000406904
3	chr2:43135002:C:G	43135002	NA,G	NA,C	NA,1	NA,inf	NA,inf	NA,0.665804	0.000203781	0.000406727
3	chr2:43739310:C:G	43739310	G,NA	C,NA	1,NA	inf,NA	inf,NA	0.720236,NA	0.000203763	0.000406809
3	chr2:43392597:T:G	43392597	G,G	T,T	1,1	inf,inf	inf,inf	0.896505,1.05424	0.000203678	0.000408122
3	chr2:43103886:C:G	43103886	NA,G	NA,C	NA,1	NA,-inf	NA,inf	NA,0.70875	0.000203562	0.000406307
3	chr2:43815124:C:T	43815124	T,T	C,C	1,1	-inf,-inf	inf,inf	3.39215,0.567691	0.000203426	0.000406022
3	chr2:43958747:C:T	43958747	T,NA	C,NA	1,NA	-inf,NA	inf,NA	1.1932,NA	0.000203184	0.000405624
3	chr2:43781958:A:C	43781958	C,C	A,A	1,1	-inf,inf	inf,inf	1.33496,1.04422	0.000203014	0.000405281
3	chr2:42960831:G:A	42960831	A,NA	G,NA	1,NA	-inf,NA	inf,NA	1.09247,NA	0.000202961	0.000405206
3	chr2:42983771:A:G	42983771	NA,G	NA,A	NA,1	NA,-inf	NA,inf	NA,0.678992	0.00020282	0.000404915
3	chr2:43233734:A:G	43233734	NA,G	NA,A	NA,1	NA,-inf	NA,inf	NA,0.709166	0.000202565	0.000404439
3	chr2:43746804:A:G	43746804	NA,G	NA,A	NA,1	NA,inf	NA,inf	NA,0.624139	0.000202462	0.000404166
3	chr2:43855218:A:G	43855218	NA,G	NA,A	NA,1	NA,-inf	NA,inf	NA,0.68993	0.000201747	0.000402793
3	chr2:43988734:G:A	43988734	NA,A	NA,G	NA,1	NA,-inf	NA,inf	NA,0.7092	0.000201646	0.000402508
3	chr2:43383534:A:G	43383534	NA,G	NA,A	NA,1	NA,inf	NA,inf	NA,0.630712	0.000201544	0.000402254
3	chr2:42988715:T:C	42988715	C,C	T,T	1,1	-inf,inf	inf,inf	0.835949,1.31877	0.000201525	0.000402232
3	chr2:43190350:C:A	43190350	NA,A	NA,C	NA,1	NA,inf	NA,inf	NA,0.697157	0.000201446	0.000402582
3	chr2:42765918:C:T	42765918	NA,T	NA,C	NA,1	NA,inf	NA,inf	NA,0.629142	0.000201427	0.000402145
3	chr2:43868765:A:G	43868765	NA,G	NA,A	NA,1	NA,inf	NA,inf	NA,0.636399	0.000201365	0.000401937
3	chr2:43900193:A:G	43900193	G,NA	A,NA	1,NA	-inf,NA	inf,NA	1.19688,NA	0.000201286	0.000401831
3	chr2:43116025:C:G	43116025	G,G	C,C	1,1	-inf,-inf	inf,inf	1.26363,1.02888	0.000201278	0.000401522
3	chr2:43385697:G:A	43385697	NA,A	NA,G	NA,1	NA,inf	NA,inf	NA,0.655031	0.000201247	0.000401851
3	chr2:43738159:G:A	43738159	NA,A	NA,G	NA,1	NA,-inf	NA,inf	NA,0.697485	0.000201069	0.000401467
3	chr2:43684877:C:G	43684877	NA,G	NA,C	NA,1	NA,inf	NA,inf	NA,0.726334	0.000201017	0.000402398
3	chr2:43914245:T:G	43914245	NA,G	NA,T	NA,1	NA,inf	NA,inf	NA,0.622234	0.000200874	0.000401012
3	chr2:43051403:T:G	43051403	G,G	T,T	1,1	-inf,inf	inf,inf	1.57718,6.89266e-06	0.000200616	0.000400423
3	chr2:43131672:C:T	43131672	NA,T	NA,C	NA,1	NA,-inf	NA,inf	NA,0.712554	0.000200575	0.000400106
3	chr2:43774447:A:G	43774447	NA,G	NA,A	NA,1	NA,inf	NA,inf	NA,0.645425	0.000200567	0.000400441
3	chr2:43185039:G:A	43185039	NA,A	NA,G	NA,1	NA,inf	NA,inf	NA,0.670233	0.000200483	0.000400492
3	chr2:43359661:T:C	43359661	NA,C	NA,T	NA,1	NA,-inf	NA,inf	NA,0.699317	0.000200302	0.000399963
3	chr2:43965632:A:G	43965632	G,G	A,A	1,1	-inf,inf	inf,inf	1.90485,0.151253	0.000200003	0.000399214
3	chr2:43148993:C:T	43148993	NA,T	NA,C	NA,1	NA,inf	NA,inf	NA,0.622365	0.000199852	0.000399117
3	chr2:43710806:A:G	43710806	NA,G	NA,A	NA,1	NA,-inf	NA,inf	NA,0.703254	0.000199848	0.000398999
3	chr2:43124965:C:G	43124965	NA,G	NA,C	NA,1	NA,-inf	NA,inf	NA,0.695643	0.000199562	0.000398213
3	chr2:43517327:C:A	43517327	A,NA	C,NA	1,NA	-inf,NA	inf,NA	1.22454,NA	0.000199496	0.000398284
3	chr2:43190058:C:T	43190058	NA,T	NA,C	NA,1	NA,inf	NA,inf	NA,0.649016	0.000199356	0.000398296
3	chr2:43343092:A:C	43343092	NA,C	NA,A	NA,1	NA,inf	NA,inf	NA,0.623167	0.000199319	0.000397838
3	chr2:43452894:A:G	43452894	NA,G	NA,A	NA,1	NA,-inf	NA,inf	NA,0.676097	0.000199232	0.000397764
3	chr2:42859121:G:T	42859121	NA,T	NA,G	NA,1	NA,-inf	NA,inf	NA,0.686518	0.000199221	0.000397555
3	chr2:43334644:G:A	43334644	NA,A	NA,G	NA,1	NA,-inf	NA,inf	NA,0.677849	0.000199115	0.000397554
3	chr2:43707953:T:C	43707953	NA,C	NA,T	NA,1	NA,inf	NA,inf	NA,0.615553	0.000199108	0.00039744
3	chr2:43333984:T:C	43333984	NA,C	NA,T	NA,1	NA,inf	NA,inf	NA,0.6769	0.000199	0.000397646
3	chr2:43648957:T:C	43648957	NA,C	NA,T	NA,1	NA,inf	NA,inf	NA,0.628773	0.000198794	0.000396871
3	chr2:42976528:G:T	42976528	NA,T	NA,G	NA,1	NA,inf	NA,inf	NA,0.599234	0.000198794	0.000396908
3	chr2:43214671:C:T	43214671	NA,T	NA,C	NA,1	NA,inf	NA,inf	NA,0.621966	0.000198564	0.000396367
3	chr2:43864921:T:A	43864921	NA,A	NA,T	NA,1	NA,inf	NA,inf	NA,0.625244	0.000198352	0.00039593
3	chr2:43963158:T:C	43963158	NA,C	NA,T	NA,1	NA,-inf	NA,inf	NA,0.682975	0.000198268	0.000395864
3	chr2:43884513:T:C	43884513	C,NA	T,NA	1,NA	-inf,NA	inf,NA	1.27257,NA	0.000198263	0.000395791
3	chr2:43323069:C:T	43323069	NA,T	NA,C	NA,1	NA,inf	NA,inf	NA,0.828792	0.000197944	0.00039721
3	chr2:43256271:G:A	43256271	NA,A	NA,G	NA,1	NA,-inf	NA,inf	NA,0.68844	0.000197712	0.000394736
3	chr2:43570079:A:C	43570079	NA,C	NA,A	NA,1	NA,inf	NA,inf	NA,0.696687	0.000197458	0.000395285
3	chr2:43110144:C:T	43110144	NA,T	NA,C	NA,1	NA,inf	NA,inf	NA,0.637738	0.00019741	0.000394085
3	chr2:43934318:A:G	43934318	NA,G	NA,A	NA,1	NA,-inf	NA,inf	NA,0.676142	0.000197101	0.000393395
3	chr2:43499305:G:C	43499305	NA,C	NA,G	NA,1	NA,inf	NA,inf	NA,0.641227	0.000196871	0.000393107
3	chr2:43746048:G:A	43746048	NA,A	NA,G	NA,1	NA,-inf	NA,inf	NA,0.695255	0.000196848	0.000392987
3	chr2:43154612:GA:G	43154612	NA,G	NA,GA	NA,1	NA,-inf	NA,inf	NA,0.684324	0.000196764	0.000392867
3	chr2:43097979:A:G	43097979	NA,G	NA,A	NA,1	NA,inf	NA,inf	NA,0.618355	0.000196598	0.000392471
3	chr2:43026773:C:T	43026773	NA,T	NA,C	NA,1	NA,inf	NA,inf	NA,0.6084	0.000196361	0.000392152
3	chr2:43317189:A:G	43317189	G,G	A,A	1,1	inf,inf	inf,inf	1.62617,1.56209	0.000196157	0.000392544
3	chr2:43218310:A:C	43218310	NA,C	NA,A	NA,1	NA,inf	NA,inf	NA,0.586872	0.000196153	0.000391571
3	chr2:43609855:G:A	43609855	NA,A	NA,G	NA,1	NA,inf	NA,inf	NA,0.623833	0.000195921	0.000391146
3	chr2:43136932:G:A	43136932	NA,A	NA,G	NA,1	NA,inf	NA,inf	NA,0.654897	0.000195895	0.000391193
3	chr2:42749767:C:T	42749767	NA,T	NA,C	NA,1	NA,-inf	NA,inf	NA,0.653378	0.000195787	0.000390852
3	chr2:43809774:T:C	43809774	C,C	T,T	1,1	-inf,inf	inf,inf	2.54788,0.240397	0.00019568	0.000390633
3	chr2:43030511:C:T	43030511	NA,T	NA,C	NA,1	NA,inf	NA,inf	NA,0.599295	0.000195612	0.000390659
3	chr2:43126274:G:A	43126274	NA,A	NA,G	NA,1	NA,-inf	NA,inf	NA,0.682716	0.000195549	0.000390226
3	chr2:43457993:C:T	43457993	NA,T	NA,C	NA,1	NA,-inf	NA,inf	NA,0.705267	0.000195291	0.000389947
3	chr2:43166952:A:G	43166952	G,NA	A,NA	1,NA	inf,NA	inf,NA	0.909961,NA	0.000195272	0.000389774
3	chr2:43140389:G:A	43140389	A,A	G,G	1,1	inf,-inf	inf,inf	0.976598,1.20756	0.000194735	0.000388798
3	chr2:43865627:A:C	43865627	NA,C	NA,A	NA,1	NA,inf	NA,inf	NA,0.603747	0.000194562	0.000388376
3	chr2:43864646:C:A	43864646	NA,A	NA,C	NA,1	NA,inf	NA,inf	NA,0.615161	0.000194554	0.000388345
3	chr2:43191477:C:T	43191477	T,T	C,C	1,1	inf,inf	inf,inf	0.529435,0.926756	0.000194541	0.000388701
3	chr2:43326810:T:C	43326810	C,C	T,T	1,1	-inf,inf	inf,inf	0.42487,0.668913	0.000194468	0.000388437
3	chr2:43717010:G:A	43717010	NA,A	NA,G	NA,1	NA,inf	NA,inf	NA,0.621869	0.000194407	0.000388095
3	chr2:43048479:C:T	43048479	T,T	C,C	1,1	-inf,inf	inf,inf	1.5258,0.124732	0.000194322	0.000387987
3	chr2:43676367:G:C	43676367	NA,C	NA,G	NA,1	NA,inf	NA,inf	NA,0.698222	0.000194104	0.000388511
3	chr2:43602480:C:T	43602480	NA,T	NA,C	NA,1	NA,-inf	NA,inf	NA,0.672379	0.000194069	0.000387414
3	chr2:43078042:G:C	43078042	NA,C	NA,G	NA,1	NA,inf	NA,inf	NA,0.631234	0.000194028	0.000387351
3	chr2:42863835:G:A	42863835	NA,A	NA,G	NA,1	NA,-inf	NA,inf	NA,0.673289	0.000193937	0.000387135
3	chr2:43039155:G:A	43039155	NA,A	NA,G	NA,1	NA,-inf	NA,inf	NA,0.630598	0.000193874	0.000386963
3	chr2:42877097:A:T	42877097	NA,T	NA,A	NA,1	NA,-inf	NA,inf	NA,0.663853	0.000193733	0.000386769
3	chr2:43328092:C:T	43328092	NA,T	NA,C	NA,1	NA,inf	NA,inf	NA,0.614232	0.000193251	0.00038572
3	chr2:43922839:C:T	43922839	NA,T	NA,C	NA,1	NA,-inf	NA,inf	NA,0.649734	0.000193094	0.000385492
3	chr2:43689226:A:C	43689226	NA,C	NA,A	NA,1	NA,-inf	NA,inf	NA,0.654492	0.000192914	0.000385194
3	chr2:43210945:A:G	43210945	NA,G	NA,A	NA,1	NA,inf	NA,inf	NA,0.617165	0.000192823	0.000385263
3	chr2:42905384:C:T	42905384	T,T	C,C	1,1	-inf,-inf	inf,inf	1.04202,1.09673	0.000192781	0.000384929
3	chr2:42789330:C:T	42789330	NA,T	NA,C	NA,1	NA,-inf	NA,inf	NA,0.660363	0.00019253	0.000384323
3	chr2:43960065:A:G	43960065	NA,G	NA,A	NA,1	NA,-inf	NA,inf	NA,0.641919	0.000192375	0.00038394
3	chr2:43028638:G:A	43028638	A,NA	G,NA	1,NA	-inf,NA	inf,NA	1.14119,NA	0.000192294	0.000383923
3	chr2:43106820:G:A	43106820	A,NA	G,NA	1,NA	-inf,NA	inf,NA	0.238075,NA	0.000191942	0.000382964
3	chr2:43134982:G:C	43134982	NA,C	NA,G	NA,1	NA,inf	NA,inf	NA,0.625505	0.000191828	0.000382926
3	chr2:43267038:T:C	43267038	C,C	T,T	1,1	inf,inf	inf,inf	4.40116,2.15809	0.000191783	0.000383975
3	chr2:43121490:G:A	43121490	NA,A	NA,G	NA,1	NA,inf	NA,inf	NA,0.602415	0.000191705	0.000382689
3	chr2:43541311:CTTT:C	43541311	NA,C	NA,CTTT	NA,1	NA,inf	NA,inf	NA,0.594496	0.000191651	0.000382523
3	chr2:42793535:A:G	42793535	NA,G	NA,A	NA,1	NA,-inf	NA,inf	NA,0.649189	0.000191621	0.000382575
3	chr2:43701589:A:AT	43701589	NA,AT	NA,A	NA,1	NA,inf	NA,inf	NA,0.692422	0.000191349	0.000382983
3	chr2:43116433:C:T	43116433	T,T	C,C	1,1	-inf,-inf	inf,inf	1.7287,0.574302	0.000191157	0.000380169
3	chr2:43245117:G:GT	43245117	GT,NA	G,NA	1,NA	-inf,NA	inf,NA	1.2384,NA	0.000190923	0.000381217
3	chr2:43698704:G:C	43698704	NA,C	NA,G	NA,1	NA,inf	NA,inf	NA,0.627026	0.000190827	0.000380965
3	chr2:43247421:T:G	43247421	NA,G	NA,T	NA,1	NA,inf	NA,inf	NA,0.604548	0.000190792	0.000380867
3	chr2:43866896:C:T	43866896	NA,T	NA,C	NA,1	NA,inf	NA,inf	NA,0.601412	0.000190659	0.000380574
3	chr2:43616429:T:C	43616429	NA,C	NA,T	NA,1	NA,inf	NA,inf	NA,0.611171	0.000190655	0.000380593
3	chr2:42958144:C:T	42958144	T,NA	C,NA	1,NA	-inf,NA	inf,NA	1.07316,NA	0.000190067	0.000379479
3	chr2:43047358:C:T	43047358	NA,T	NA,C	NA,1	NA,-inf	NA,inf	NA,0.659749	0.000190031	0.000379392
3	chr2:43071083:C:T	43071083	T,NA	C,NA	1,NA	-inf,NA	inf,NA	0.752217,NA	0.000189856	0.000379012
3	chr2:42976318:A:G	42976318	NA,G	NA,A	NA,1	NA,inf	NA,inf	NA,0.571667	0.00018976	0.000378875
3	chr2:43054847:A:G	43054847	G,G	A,A	1,1	-inf,inf	inf,inf	1.54096,0.0721021	0.000189697	0.000378657
3	chr2:43630726:A:T	43630726	NA,T	NA,A	NA,1	NA,inf	NA,inf	NA,0.600245	0.000189133	0.00037753
3	chr2:43659880:T:A	43659880	NA,A	NA,T	NA,1	NA,inf	NA,inf	NA,0.643804	0.000188901	0.000377845
3	chr2:43511727:A:C	43511727	NA,C	NA,A	NA,1	NA,-inf	NA,inf	NA,0.647259	0.000188878	0.000377137
3	chr2:42806942:C:T	42806942	NA,T	NA,C	NA,1	NA,inf	NA,inf	NA,0.602765	0.000188868	0.000377091
3	chr2:42811598:A:T	42811598	NA,T	NA,A	NA,1	NA,inf	NA,inf	NA,0.608321	0.00018863	0.000376562
3	chr2:43208254:G:A	43208254	NA,A	NA,G	NA,1	NA,inf	NA,inf	NA,0.598422	0.000188242	0.000375797
3	chr2:43424856:G:A	43424856	NA,A	NA,G	NA,1	NA,-inf	NA,inf	NA,0.649148	0.000188193	0.000375761
3	chr2:43958206:G:A	43958206	NA,A	NA,G	NA,1	NA,-inf	NA,inf	NA,0.62555	0.000188125	0.000375467
3	chr2:43872348:C:G	43872348	NA,G	NA,C	NA,1	NA,inf	NA,inf	NA,0.590911	0.000187614	0.000374495
3	chr2:42973108:T:C	42973108	NA,C	NA,T	NA,1	NA,inf	NA,inf	NA,0.572235	0.000187593	0.000374565
3	chr2:44017501:C:T	44017501	NA,T	NA,C	NA,1	NA,inf	NA,inf	NA,0.601821	0.000187384	0.000374034
3	chr2:42980444:CATCTCAGGGCTTGTTAG:C	42980444	C,C	CATCTCAGGGCTTGTTAG,CATCTCAGGGCTTGTTAG	1,1	inf,-inf	inf,inf	0.747383,1.3853	0.00018737	0.000373997
3	chr2:43872191:C:T	43872191	NA,T	NA,C	NA,1	NA,inf	NA,inf	NA,0.589348	0.000187165	0.0003736
3	chr2:44029135:G:A	44029135	NA,A	NA,G	NA,1	NA,inf	NA,inf	NA,0.597655	0.000187101	0.00037351
3	chr2:43113585:C:T	43113585	NA,T	NA,C	NA,1	NA,-inf	NA,inf	NA,0.625289	0.000186927	0.000373195
3	chr2:42913513:T:C	42913513	C,C	T,T	1,1	-inf,-inf	inf,inf	1.03431,0.827675	0.000186532	0.000372604
3	chr2:43797449:T:TA	43797449	TA,NA	T,NA	1,NA	-inf,NA	inf,NA	1.25899,NA	0.000186275	0.000371896
3	chr2:43864228:C:G	43864228	NA,G	NA,C	NA,1	NA,-inf	NA,inf	NA,0.629257	0.000186268	0.000371715
3	chr2:43114362:A:G	43114362	NA,G	NA,A	NA,1	NA,inf	NA,inf	NA,0.587423	0.000185949	0.00037123
3	chr2:43577352:G:A	43577352	NA,A	NA,G	NA,1	NA,-inf	NA,inf	NA,0.628344	0.000185703	0.000370803
3	chr2:43617876:T:G	43617876	NA,G	NA,T	NA,1	NA,inf	NA,inf	NA,0.587068	0.000185702	0.000370702
3	chr2:43744947:A:G	43744947	NA,G	NA,A	NA,1	NA,-inf	NA,inf	NA,0.654893	0.000185464	0.000370256
3	chr2:42988932:T:C	42988932	C,C	T,T	1,1	-inf,inf	inf,inf	0.153729,1.69677	0.000185089	0.000369634
3	chr2:43191586:C:G	43191586	NA,G	NA,C	NA,1	NA,-inf	NA,inf	NA,0.637956	0.000185084	0.000369492
3	chr2:43226899:G:C	43226899	C,C	G,G	1,1	inf,inf	inf,inf	4.96382,2.30384	0.000184881	0.000370323
3	chr2:43140661:T:C	43140661	C,C	T,T	1,1	inf,-inf	inf,inf	0.940711,1.20674	0.000184361	0.00036809
3	chr2:43219477:G:A	43219477	A,A	G,G	1,1	inf,-inf	inf,inf	0.623492,0.530571	0.00018434	0.000368175
3	chr2:43177948:A:G	43177948	NA,G	NA,A	NA,1	NA,-inf	NA,inf	NA,0.670095	0.000184152	0.000367557
3	chr2:43938672:G:A	43938672	NA,A	NA,G	NA,1	NA,-inf	NA,inf	NA,0.623857	0.000184062	0.000367437
3	chr2:43208378:G:A	43208378	NA,A	NA,G	NA,1	NA,inf	NA,inf	NA,0.583	0.000183776	0.000366881
3	chr2:43347318:T:C	43347318	NA,C	NA,T	NA,1	NA,inf	NA,inf	NA,0.625056	0.000183708	0.000367079
3	chr2:43957088:A:T	43957088	NA,T	NA,A	NA,1	NA,inf	NA,inf	NA,0.565051	0.000183565	0.000366463
3	chr2:43637251:G:T	43637251	NA,T	NA,G	NA,1	NA,inf	NA,inf	NA,0.576741	0.00018349	0.00036631
3	chr2:43024429:A:G	43024429	NA,G	NA,A	NA,1	NA,-inf	NA,inf	NA,0.632711	0.000183487	0.000366332
3	chr2:43866092:G:A	43866092	A,NA	G,NA	1,NA	inf,NA	inf,NA	1.21287,NA	0.000183399	0.00036617
3	chr2:43459206:C:T	43459206	NA,T	NA,C	NA,1	NA,inf	NA,inf	NA,0.594227	0.000183282	0.000365975
3	chr2:42746228:T:C	42746228	C,NA	T,NA	1,NA	inf,NA	inf,NA	0.925602,NA	0.000183228	0.0003658
3	chr2:42977055:T:A	42977055	NA,A	NA,T	NA,1	NA,inf	NA,inf	NA,0.547874	0.000183125	0.000365624
3	chr2:43120690:T:C	43120690	C,NA	T,NA	1,NA	inf,NA	inf,NA	0.749219,NA	0.000183078	0.000365434
3	chr2:42790648:C:T	42790648	NA,T	NA,C	NA,1	NA,-inf	NA,inf	NA,0.638254	0.000183032	0.000365363
3	chr2:43146127:A:G	43146127	NA,G	NA,A	NA,1	NA,inf	NA,inf	NA,0.57884	0.000182735	0.000364887
3	chr2:42781861:T:C	42781861	C,NA	T,NA	1,NA	inf,NA	inf,NA	0.872213,NA	0.000182589	0.000364515
3	chr2:43286089:C:T	43286089	NA,T	NA,C	NA,1	NA,-inf	NA,inf	NA,0.609337	0.000182384	0.000364136
3	chr2:42766884:C:T	42766884	T,NA	C,NA	1,NA	inf,NA	inf,NA	0.995795,NA	0.000182161	0.000363649
3	chr2:43877854:A:G	43877854	NA,G	NA,A	NA,1	NA,inf	NA,inf	NA,0.578259	0.000182131	0.000363629
3	chr2:43984146:T:TC	43984146	NA,TC	NA,T	NA,1	NA,inf	NA,inf	NA,0.597237	0.000181934	0.000363211
3	chr2:43333754:C:T	43333754	NA,T	NA,C	NA,1	NA,-inf	NA,inf	NA,0.638294	0.000181781	0.000362943
3	chr2:42891658:G:A	42891658	NA,A	NA,G	NA,1	NA,inf	NA,inf	NA,0.548015	0.000181767	0.0003629
3	chr2:43104093:T:A	43104093	NA,A	NA,T	NA,1	NA,inf	NA,inf	NA,0.562503	0.000181456	0.000362321
3	chr2:42895771:C:T	42895771	NA,T	NA,C	NA,1	NA,-inf	NA,inf	NA,0.621743	0.000181171	0.000361709
3	chr2:43143589:G:A	43143589	A,A	G,G	1,1	inf,inf	inf,inf	1.24274,0.874883	0.000181163	0.000361876
3	chr2:43972459:T:C	43972459	NA,C	NA,T	NA,1	NA,-inf	NA,inf	NA,0.607607	0.000181149	0.000361656
3	chr2:43843073:C:T	43843073	NA,T	NA,C	NA,1	NA,inf	NA,inf	NA,0.569723	0.000180899	0.00036107
3	chr2:43877586:C:T	43877586	NA,T	NA,C	NA,1	NA,inf	NA,inf	NA,0.569489	0.000180685	0.000360734
3	chr2:43055022:T:C	43055022	NA,C	NA,T	NA,1	NA,-inf	NA,inf	NA,0.62243	0.000180678	0.000360737
3	chr2:42827137:C:T	42827137	T,T	C,C	1,1	inf,-inf	inf,inf	1.33306,0.0716353	0.00018059	0.000360526
3	chr2:43801583:C:T	43801583	NA,T	NA,C	NA,1	NA,-inf	NA,inf	NA,0.62981	0.000180541	0.000360432
3	chr2:43078539:C:G	43078539	NA,G	NA,C	NA,1	NA,inf	NA,inf	NA,0.587792	0.000180357	0.000360055
3	chr2:42986014:A:G	42986014	G,G	A,A	1,1	-inf,inf	inf,inf	0.988618,1.13618	0.00018005	0.000359357
3	chr2:42908675:A:G	42908675	G,G	A,A	1,1	-inf,-inf	inf,inf	0.406108,1.6129	0.000179757	0.000358886
3	chr2:42869801:T:A	42869801	NA,A	NA,T	NA,1	NA,inf	NA,inf	NA,0.583087	0.000179726	0.000358916
3	chr2:43261420:C:T	43261420	NA,T	NA,C	NA,1	NA,-inf	NA,inf	NA,0.623861	0.0001796	0.000358573
3	chr2:43211161:C:T	43211161	NA,T	NA,C	NA,1	NA,inf	NA,inf	NA,0.57062	0.000179585	0.000358806
3	chr2:43740067:A:G	43740067	NA,G	NA,A	NA,1	NA,-inf	NA,inf	NA,0.633013	0.000179578	0.000358506
3	chr2:43987978:T:G	43987978	G,G	T,T	1,1	-inf,inf	inf,inf	1.77491,0.269673	0.000179562	0.000358405
3	chr2:42791169:G:A	42791169	NA,A	NA,G	NA,1	NA,-inf	NA,inf	NA,0.613094	0.000179274	0.000357874
3	chr2:42971973:C:T	42971973	NA,T	NA,C	NA,1	NA,inf	NA,inf	NA,0.538172	0.000178894	0.000357181
3	chr2:43071040:C:T	43071040	T,NA	C,NA	1,NA	-inf,NA	inf,NA	0.722988,NA	0.000178792	0.000356928
3	chr2:43195517:C:T	43195517	NA,T	NA,C	NA,1	NA,inf	NA,inf	NA,0.571908	0.000178608	0.000356525
3	chr2:43988092:A:T	43988092	NA,T	NA,A	NA,1	NA,-inf	NA,inf	NA,0.573226	0.000178409	0.000356077
3	chr2:43512197:T:G	43512197	NA,G	NA,T	NA,1	NA,-inf	NA,inf	NA,0.623543	0.000178036	0.000355508
3	chr2:43000517:A:G	43000517	G,G	A,A	1,1	-inf,inf	inf,inf	0.175626,1.65305	0.000178011	0.000355457
3	chr2:43339007:A:G	43339007	G,G	A,A	1,1	inf,inf	inf,inf	5.54578,2.3781	0.000177857	0.000356353
3	chr2:43728994:T:A	43728994	NA,A	NA,T	NA,1	NA,inf	NA,inf	NA,0.5644	0.000177796	0.000354921
3	chr2:43208176:A:G	43208176	NA,G	NA,A	NA,1	NA,inf	NA,inf	NA,0.55832	0.000177148	0.000353652
3	chr2:43821476:G:A	43821476	NA,A	NA,G	NA,1	NA,inf	NA,inf	NA,0.555962	0.00017696	0.000353311
3	chr2:43612222:A:G	43612222	NA,G	NA,A	NA,1	NA,inf	NA,inf	NA,0.58213	0.000176215	0.000351779
3	chr2:42992975:CCTAA:C	42992975	NA,C	NA,CCTAA	NA,1	NA,inf	NA,inf	NA,0.55991	0.000176191	0.000351726
3	chr2:43793302:C:T	43793302	T,NA	C,NA	1,NA	inf,NA	inf,NA	5.3989,NA	0.000176187	0.000351708
3	chr2:43357783:T:C	43357783	NA,C	NA,T	NA,1	NA,-inf	NA,inf	NA,0.606901	0.000176068	0.000351565
3	chr2:43430802:T:C	43430802	NA,C	NA,T	NA,1	NA,inf	NA,inf	NA,0.553601	0.000175836	0.000350965
3	chr2:42943221:A:G	42943221	NA,G	NA,A	NA,1	NA,-inf	NA,inf	NA,0.591415	0.000175823	0.000350975
3	chr2:43202811:C:T	43202811	NA,T	NA,C	NA,1	NA,-inf	NA,inf	NA,0.613539	0.00017581	0.000350803
3	chr2:43247252:A:T	43247252	NA,T	NA,A	NA,1	NA,inf	NA,inf	NA,0.585495	0.000175696	0.000350769
3	chr2:42958081:G:A	42958081	NA,A	NA,G	NA,1	NA,inf	NA,inf	NA,0.569844	0.000175584	0.000350665
3	chr2:43988343:C:G	43988343	NA,G	NA,C	NA,1	NA,inf	NA,inf	NA,0.575412	0.000175573	0.000350518
3	chr2:43982939:T:TC	43982939	NA,TC	NA,T	NA,1	NA,-inf	NA,inf	NA,0.616797	0.000175572	0.000350476
3	chr2:43887775:T:C	43887775	NA,C	NA,T	NA,1	NA,inf	NA,inf	NA,0.549958	0.000175524	0.000350407
3	chr2:43054342:AC:A	43054342	A,A	AC,AC	1,1	-inf,inf	inf,inf	1.50463,0.0669449	0.000175499	0.000350319
3	chr2:43208187:T:C	43208187	NA,C	NA,T	NA,1	NA,inf	NA,inf	NA,0.551677	0.000175416	0.000350194
3	chr2:43417345:C:T	43417345	NA,T	NA,C	NA,1	NA,-inf	NA,inf	NA,0.58722	0.000175407	0.000350224
3	chr2:44033412:G:A	44033412	NA,A	NA,G	NA,1	NA,inf	NA,inf	NA,0.555689	0.000174695	0.00034876
3	chr2:43603807:A:C	43603807	NA,C	NA,A	NA,1	NA,-inf	NA,inf	NA,0.598934	0.000174691	0.000348733
3	chr2:43157782:GC:G	43157782	G,G	GC,GC	1,1	inf,-inf	inf,inf	0.158413,1.72942	0.00017461	0.000348667
3	chr2:43179195:C:G	43179195	NA,G	NA,C	NA,1	NA,-inf	NA,inf	NA,0.631781	0.000174389	0.000348075
3	chr2:43918963:G:A	43918963	NA,A	NA,G	NA,1	NA,-inf	NA,inf	NA,0.611054	0.000174265	0.000347869
3	chr2:43825869:A:G	43825869	NA,G	NA,A	NA,1	NA,-inf	NA,inf	NA,0.566052	0.000174212	0.000347586
3	chr2:42827229:T:C	42827229	C,C	T,T	1,1	inf,-inf	inf,inf	1.31431,0.0223483	0.000174028	0.000347433
3	chr2:43716167:G:A	43716167	A,NA	G,NA	1,NA	-inf,NA	inf,NA	1.20755,NA	0.00017366	0.000346681
3	chr2:43322299:A:T	43322299	T,T	A,A	1,1	inf,inf	inf,inf	1.45159,1.49807	0.000173644	0.000347337
3	chr2:43133744:A:G	43133744	NA,G	NA,A	NA,1	NA,-inf	NA,inf	NA,0.561785	0.000173639	0.000346552
3	chr2:43985222:G:T	43985222	T,T	G,G	1,1	-inf,inf	inf,inf	1.72188,0.323917	0.000173608	0.000346516
3	chr2:43291228:T:A	43291228	NA,A	NA,T	NA,1	NA,-inf	NA,inf	NA,0.58276	0.00017348	0.000346361
3	chr2:43836246:A:AT	43836246	NA,AT	NA,A	NA,1	NA,inf	NA,inf	NA,0.540323	0.000173456	0.000346237
3	chr2:43827245:A:C	43827245	C,NA	A,NA	1,NA	inf,NA	inf,NA	0.85776,NA	0.000173182	0.000345778
3	chr2:43012783:G:C	43012783	NA,C	NA,G	NA,1	NA,-inf	NA,inf	NA,0.590284	0.000172998	0.000345366
3	chr2:43105324:A:G	43105324	G,G	A,A	1,1	inf,inf	inf,inf	0.485819,0.976714	0.000172902	0.000345128
3	chr2:43582957:C:T	43582957	NA,T	NA,C	NA,1	NA,-inf	NA,inf	NA,0.573156	0.000172789	0.000344981
3	chr2:43080184:T:C	43080184	NA,C	NA,T	NA,1	NA,-inf	NA,inf	NA,0.563293	0.000172773	0.000344878
3	chr2:43080226:T:C	43080226	NA,C	NA,T	NA,1	NA,-inf	NA,inf	NA,0.561588	0.000172342	0.000344017
3	chr2:43047896:A:C	43047896	NA,C	NA,A	NA,1	NA,inf	NA,inf	NA,0.551731	0.000172333	0.000344071
3	chr2:43080021:G:A	43080021	NA,A	NA,G	NA,1	NA,-inf	NA,inf	NA,0.560876	0.000172231	0.000343797
3	chr2:43539900:G:A	43539900	A,A	G,G	1,1	inf,inf	inf,inf	0.276441,1.57914	0.000172186	0.000344201
3	chr2:43857133:A:G	43857133	NA,G	NA,A	NA,1	NA,-inf	NA,inf	NA,0.575713	0.000172082	0.000343419
3	chr2:43056528:A:G	43056528	G,G	A,A	1,1	-inf,inf	inf,inf	1.45011,0.181151	0.000172066	0.000343465
3	chr2:43080076:T:C	43080076	NA,C	NA,T	NA,1	NA,-inf	NA,inf	NA,0.559579	0.000171904	0.000343144
3	chr2:43450865:G:A	43450865	NA,A	NA,G	NA,1	NA,-inf	NA,inf	NA,0.573991	0.00017181	0.00034304
3	chr2:43204198:C:T	43204198	T,T	C,C	1,1	inf,-inf	inf,inf	0.916259,0.888949	0.000171741	0.000342667
3	chr2:43812896:TA:T	43812896	NA,T	NA,TA	NA,1	NA,-inf	NA,inf	NA,0.594668	0.000171675	0.000342733
3	chr2:43844537:A:G	43844537	NA,G	NA,A	NA,1	NA,-inf	NA,inf	NA,0.564481	0.000171463	0.000342273
3	chr2:43828885:A:G	43828885	NA,G	NA,A	NA,1	NA,inf	NA,inf	NA,0.530849	0.000171426	0.000342189
3	chr2:43814118:G:A	43814118	NA,A	NA,G	NA,1	NA,-inf	NA,inf	NA,0.593008	0.000171271	0.000341927
3	chr2:43817685:A:G	43817685	NA,G	NA,A	NA,1	NA,inf	NA,inf	NA,0.530905	0.000171229	0.000341951
3	chr2:43859180:ACTGT:A	43859180	NA,A	NA,ACTGT	NA,1	NA,-inf	NA,inf	NA,0.571204	0.000171084	0.000341426
3	chr2:42825625:C:T	42825625	T,T	C,C	1,1	inf,-inf	inf,inf	1.31478,0.127431	0.000170894	0.000341169
3	chr2:42911634:A:C	42911634	C,C	A,A	1,1	-inf,-inf	inf,inf	0.416157,1.58239	0.000170737	0.000340829
3	chr2:42972036:C:T	42972036	NA,T	NA,C	NA,1	NA,inf	NA,inf	NA,0.508911	0.000170679	0.000340785
3	chr2:43680266:A:G	43680266	NA,G	NA,A	NA,1	NA,inf	NA,inf	NA,0.554242	0.000170643	0.00034066
3	chr2:43084980:C:T	43084980	NA,T	NA,C	NA,1	NA,inf	NA,inf	NA,0.511669	0.000170626	0.000340701
3	chr2:43080844:C:T	43080844	NA,T	NA,C	NA,1	NA,-inf	NA,inf	NA,0.551748	0.000170566	0.00034047
3	chr2:43841728:T:G	43841728	NA,G	NA,T	NA,1	NA,-inf	NA,inf	NA,0.563608	0.000170376	0.00034013
3	chr2:43694600:A:G	43694600	NA,G	NA,A	NA,1	NA,inf	NA,inf	NA,0.501219	0.000170293	0.000339921
3	chr2:42811813:C:A	42811813	NA,A	NA,C	NA,1	NA,-inf	NA,inf	NA,0.58432	0.000170249	0.000339846
3	chr2:43207890:G:A	43207890	NA,A	NA,G	NA,1	NA,inf	NA,inf	NA,0.53171	0.000170142	0.000339667
3	chr2:43828404:G:A	43828404	NA,A	NA,G	NA,1	NA,inf	NA,inf	NA,0.531127	0.00017013	0.000339622
3	chr2:43108572:C:T	43108572	NA,T	NA,C	NA,1	NA,inf	NA,inf	NA,0.527747	0.000169905	0.000339197
3	chr2:43981262:A:T	43981262	NA,T	NA,A	NA,1	NA,-inf	NA,inf	NA,0.563076	0.000169665	0.000338731
3	chr2:43127876:G:A	43127876	NA,A	NA,G	NA,1	NA,-inf	NA,inf	NA,0.603236	0.00016962	0.00033841
3	chr2:43772825:G:A	43772825	NA,A	NA,G	NA,1	NA,-inf	NA,inf	NA,0.590754	0.000169525	0.000338444
3	chr2:43504044:C:T	43504044	NA,T	NA,C	NA,1	NA,inf	NA,inf	NA,0.513408	0.000169348	0.000338018
3	chr2:43166175:T:C	43166175	NA,C	NA,T	NA,1	NA,inf	NA,inf	NA,0.509978	0.000169343	0.000338088
3	chr2:43627843:A:G	43627843	NA,G	NA,A	NA,1	NA,-inf	NA,inf	NA,0.578567	0.000169299	0.000338016
3	chr2:43328666:G:T	43328666	T,T	G,G	1,1	inf,inf	inf,inf	1.95255,1.67652	0.000169148	0.000338426
3	chr2:43326182:A:C	43326182	C,C	A,A	1,1	inf,inf	inf,inf	1.83339,1.59009	0.000169084	0.000338282
3	chr2:42885149:G:T	42885149	NA,T	NA,G	NA,1	NA,inf	NA,inf	NA,0.500355	0.000168926	0.000337264
3	chr2:42815976:G:A	42815976	A,A	G,G	1,1	inf,-inf	inf,inf	1.39391,0.213589	0.000168878	0.000337145
3	chr2:43203686:C:T	43203686	NA,T	NA,C	NA,1	NA,inf	NA,inf	NA,0.521929	0.000168792	0.000336953
3	chr2:42885147:G:A	42885147	NA,A	NA,G	NA,1	NA,inf	NA,inf	NA,0.499584	0.000168736	0.000336885
3	chr2:43404542:T:C	43404542	NA,C	NA,T	NA,1	NA,-inf	NA,inf	NA,0.582337	0.000168716	0.000336886
3	chr2:43672541:T:C	43672541	NA,C	NA,T	NA,1	NA,inf	NA,inf	NA,0.515885	0.000168524	0.000336418
3	chr2:43227864:C:G	43227864	NA,G	NA,C	NA,1	NA,inf	NA,inf	NA,0.556534	0.000168481	0.000337004
3	chr2:43748311:T:G	43748311	NA,G	NA,T	NA,1	NA,-inf	NA,inf	NA,0.53834	0.000168235	0.000335624
3	chr2:42870466:T:TG	42870466	NA,TG	NA,T	NA,1	NA,-inf	NA,inf	NA,0.581182	0.000168034	0.000335439
3	chr2:43240651:T:C	43240651	NA,C	NA,T	NA,1	NA,inf	NA,inf	NA,0.554777	0.000168022	0.000335444
3	chr2:43538207:T:C	43538207	NA,C	NA,T	NA,1	NA,-inf	NA,inf	NA,0.575087	0.000167974	0.000335373
3	chr2:43110412:C:T	43110412	NA,T	NA,C	NA,1	NA,inf	NA,inf	NA,0.530359	0.000167895	0.000335299
3	chr2:43870798:C:CACCATCTGGATAGAATCTT	43870798	NA,CACCATCTGGATAGAATCTT	NA,C	NA,1	NA,-inf	NA,inf	NA,0.568126	0.000167791	0.000335017
3	chr2:43125442:T:C	43125442	C,NA	T,NA	1,NA	-inf,NA	inf,NA	1.12597,NA	0.000167772	0.000334994
3	chr2:43165641:T:TC	43165641	NA,TC	NA,T	NA,1	NA,inf	NA,inf	NA,0.504028	0.000167728	0.000334867
3	chr2:43756444:C:T	43756444	NA,T	NA,C	NA,1	NA,-inf	NA,inf	NA,0.58272	0.000167533	0.000334475
3	chr2:43319011:T:C	43319011	NA,C	NA,T	NA,1	NA,-inf	NA,inf	NA,0.574761	0.000167504	0.000334424
3	chr2:43708579:T:C	43708579	NA,C	NA,T	NA,1	NA,-inf	NA,inf	NA,0.553684	0.000167232	0.000333865
3	chr2:43053186:G:T	43053186	T,T	G,G	1,1	-inf,inf	inf,inf	1.48393,0.0564394	0.000167059	0.000333473
3	chr2:43049724:C:G	43049724	NA,G	NA,C	NA,1	NA,inf	NA,inf	NA,0.516842	0.000166956	0.000333305
3	chr2:43030006:C:A	43030006	NA,A	NA,C	NA,1	NA,inf	NA,inf	NA,0.489762	0.000166832	0.000333166
3	chr2:43694619:G:A	43694619	NA,A	NA,G	NA,1	NA,inf	NA,inf	NA,0.537608	0.00016667	0.000332712
3	chr2:43144798:G:A	43144798	NA,A	NA,G	NA,1	NA,inf	NA,inf	NA,0.540684	0.000166655	0.000332815
3	chr2:43021308:C:T	43021308	NA,T	NA,C	NA,1	NA,-inf	NA,inf	NA,0.566902	0.000166577	0.000332543
3	chr2:43135939:G:A	43135939	NA,A	NA,G	NA,1	NA,inf	NA,inf	NA,0.513308	0.000166531	0.000332418
3	chr2:43984869:C:T	43984869	NA,T	NA,C	NA,1	NA,inf	NA,inf	NA,0.528954	0.000166409	0.000332352
3	chr2:43849592:A:G	43849592	NA,G	NA,A	NA,1	NA,inf	NA,inf	NA,0.487537	0.000166293	0.000332047
3	chr2:43442308:T:C	43442308	NA,C	NA,T	NA,1	NA,-inf	NA,inf	NA,0.549935	0.000166187	0.000331816
3	chr2:43059095:G:A	43059095	NA,A	NA,G	NA,1	NA,-inf	NA,inf	NA,0.54027	0.000166167	0.000331758
3	chr2:42896638:C:T	42896638	NA,T	NA,C	NA,1	NA,inf	NA,inf	NA,0.537104	0.0001658	0.000331107
3	chr2:43363190:C:T	43363190	NA,T	NA,C	NA,1	NA,inf	NA,inf	NA,0.615827	0.000165625	0.000330801
3	chr2:42943414:C:T	42943414	NA,T	NA,C	NA,1	NA,inf	NA,inf	NA,0.485959	0.000165602	0.000330576
3	chr2:42858459:G:A	42858459	A,NA	G,NA	1,NA	inf,NA	inf,NA	0.877203,NA	0.000165414	0.000330263
3	chr2:43027658:C:T	43027658	NA,T	NA,C	NA,1	NA,-inf	NA,inf	NA,0.563955	0.000165333	0.000330069
3	chr2:43672835:A:G	43672835	NA,G	NA,A	NA,1	NA,inf	NA,inf	NA,0.566138	0.000165305	0.000330668
3	chr2:43917577:C:T	43917577	NA,T	NA,C	NA,1	NA,-inf	NA,inf	NA,0.506339	0.000165093	0.000329632
3	chr2:42967616:T:C	42967616	NA,C	NA,T	NA,1	NA,inf	NA,inf	NA,0.525504	0.000165058	0.000329541
3	chr2:43211595:T:C	43211595	NA,C	NA,T	NA,1	NA,inf	NA,inf	NA,0.514276	0.000165053	0.000329755
3	chr2:43253874:G:A	43253874	A,A	G,G	1,1	inf,inf	inf,inf	4.46802,2.25432	0.000164915	0.000330306
3	chr2:43028765:G:T	43028765	NA,T	NA,G	NA,1	NA,inf	NA,inf	NA,0.523733	0.000164828	0.000329047
3	chr2:43523126:A:G	43523126	G,G	A,A	1,1	inf,inf	inf,inf	2.28881,2.03081	0.000164671	0.000329344
3	chr2:42754388:G:A	42754388	NA,A	NA,G	NA,1	NA,inf	NA,inf	NA,0.527863	0.000164575	0.000328564
3	chr2:43394100:G:A	43394100	A,NA	G,NA	1,NA	-inf,NA	inf,NA	1.1188,NA	0.000164534	0.000328488
3	chr2:43836440:G:C	43836440	NA,C	NA,G	NA,1	NA,inf	NA,inf	NA,0.505586	0.000164496	0.000328339
3	chr2:42806798:C:T	42806798	NA,T	NA,C	NA,1	NA,-inf	NA,inf	NA,0.559955	0.000164077	0.00032753
3	chr2:43106854:C:T	43106854	T,T	C,C	1,1	inf,inf	inf,inf	1.13074,0.432148	0.000163962	0.000326925
3	chr2:43988712:T:G	43988712	NA,G	NA,T	NA,1	NA,-inf	NA,inf	NA,0.547772	0.000163926	0.00032724
3	chr2:43055410:C:T	43055410	NA,T	NA,C	NA,1	NA,-inf	NA,inf	NA,0.536797	0.000163818	0.000327058
3	chr2:43546929:T:G	43546929	NA,G	NA,T	NA,1	NA,-inf	NA,inf	NA,0.551208	0.000163808	0.00032705
3	chr2:43985692:T:C	43985692	C,C	T,T	1,1	-inf,inf	inf,inf	1.75573,0.215968	0.000163738	0.00032683
3	chr2:42960988:T:C	42960988	NA,C	NA,T	NA,1	NA,inf	NA,inf	NA,0.511526	0.000163657	0.000326713
3	chr2:43310933:T:C	43310933	NA,C	NA,T	NA,1	NA,-inf	NA,inf	NA,0.535035	0.000163656	0.000326747
3	chr2:43947996:G:A	43947996	NA,A	NA,G	NA,1	NA,inf	NA,inf	NA,0.487441	0.000163474	0.000326355
3	chr2:43100941:A:G	43100941	NA,G	NA,A	NA,1	NA,inf	NA,inf	NA,0.488201	0.000163458	0.00032631
3	chr2:43022545:G:T	43022545	NA,T	NA,G	NA,1	NA,inf	NA,inf	NA,0.512171	0.000163431	0.000326263
3	chr2:43137647:A:G	43137647	G,G	A,A	1,1	inf,-inf	inf,inf	1.27241,0.870174	0.000163401	0.000326205
3	chr2:43392136:A:G	43392136	NA,G	NA,A	NA,1	NA,-inf	NA,inf	NA,0.537829	0.000163367	0.000326184
3	chr2:43773836:G:T	43773836	NA,T	NA,G	NA,1	NA,-inf	NA,inf	NA,0.56327	0.000163147	0.000325712
3	chr2:42856654:C:T	42856654	T,T	C,C	1,1	inf,inf	inf,inf	0.377478,1.36182	0.000163063	0.000325481
3	chr2:43878919:G:A	43878919	NA,A	NA,G	NA,1	NA,inf	NA,inf	NA,0.502812	0.000162994	0.000325404
3	chr2:42941647:G:T	42941647	NA,T	NA,G	NA,1	NA,-inf	NA,inf	NA,0.537115	0.000162784	0.000324951
3	chr2:43990470:C:T	43990470	T,T	C,C	1,1	-inf,inf	inf,inf	1.72337,0.259832	0.000162443	0.00032424
3	chr2:43466416:A:G	43466416	NA,G	NA,A	NA,1	NA,inf	NA,inf	NA,0.487725	0.000162391	0.000324125
3	chr2:43676381:G:A	43676381	NA,A	NA,G	NA,1	NA,-inf	NA,inf	NA,0.536429	0.000162285	0.000324014
3	chr2:43795831:T:C	43795831	C,C	T,T	1,1	-inf,-inf	inf,inf	2.4699,0.23582	0.000162278	0.000323945
3	chr2:43076545:C:T	43076545	NA,T	NA,C	NA,1	NA,inf	NA,inf	NA,0.507614	0.000162146	0.00032376
3	chr2:43108531:G:T	43108531	NA,T	NA,G	NA,1	NA,-inf	NA,inf	NA,0.545591	0.000162136	0.000323687
3	chr2:43947573:T:C	43947573	C,NA	T,NA	1,NA	-inf,NA	inf,NA	1.02476,NA	0.000162001	0.00032342
3	chr2:43022586:G:C	43022586	NA,C	NA,G	NA,1	NA,inf	NA,inf	NA,0.480278	0.000161881	0.000323278
3	chr2:43250589:G:A	43250589	NA,A	NA,G	NA,1	NA,inf	NA,inf	NA,0.527948	0.000161755	0.000322932
3	chr2:43233582:C:T	43233582	NA,T	NA,C	NA,1	NA,-inf	NA,inf	NA,0.547867	0.000161633	0.000322705
3	chr2:43353954:A:G	43353954	G,NA	A,NA	1,NA	inf,NA	inf,NA	0.686825,NA	0.000161608	0.000322639
3	chr2:43510830:G:A	43510830	NA,A	NA,G	NA,1	NA,-inf	NA,inf	NA,0.537664	0.000161549	0.000322573
3	chr2:43945948:CAATT:C	43945948	NA,C	NA,CAATT	NA,1	NA,inf	NA,inf	NA,0.51547	0.000161519	0.00032239
3	chr2:43852581:CCT:C	43852581	NA,C	NA,CCT	NA,1	NA,-inf	NA,inf	NA,0.523961	0.000161386	0.000322165
3	chr2:43436625:T:C	43436625	NA,C	NA,T	NA,1	NA,inf	NA,inf	NA,0.483238	0.000161256	0.000321859
3	chr2:43122151:T:C	43122151	C,C	T,T	1,1	inf,inf	inf,inf	1.10644,0.474642	0.000161237	0.000321548
3	chr2:43960959:T:C	43960959	NA,C	NA,T	NA,1	NA,-inf	NA,inf	NA,0.526574	0.000161102	0.000321627
3	chr2:42846395:C:T	42846395	NA,T	NA,C	NA,1	NA,inf	NA,inf	NA,0.490501	0.000160942	0.000321321
3	chr2:43125993:C:T	43125993	NA,T	NA,C	NA,1	NA,inf	NA,inf	NA,0.481058	0.000160886	0.000321123
3	chr2:42841081:G:A	42841081	NA,A	NA,G	NA,1	NA,inf	NA,inf	NA,0.449493	0.000160856	0.000321175
3	chr2:42943211:T:C	42943211	NA,C	NA,T	NA,1	NA,inf	NA,inf	NA,0.488749	0.000160773	0.000320946
3	chr2:43914263:A:C	43914263	NA,C	NA,A	NA,1	NA,-inf	NA,inf	NA,0.544941	0.000160697	0.000320806
3	chr2:43329284:A:G	43329284	NA,G	NA,A	NA,1	NA,-inf	NA,inf	NA,0.521946	0.00016067	0.000320787
3	chr2:43076616:C:G	43076616	NA,G	NA,C	NA,1	NA,inf	NA,inf	NA,0.47973	0.000160593	0.000320616
3	chr2:43977305:AG:A	43977305	NA,A	NA,AG	NA,1	NA,inf	NA,inf	NA,0.516875	0.000160414	0.000320416
3	chr2:43633103:C:G	43633103	NA,G	NA,C	NA,1	NA,inf	NA,inf	NA,0.489199	0.000160068	0.000319526
3	chr2:43781546:A:G	43781546	NA,G	NA,A	NA,1	NA,inf	NA,inf	NA,0.514591	0.000160068	0.000319799
3	chr2:42779610:G:A	42779610	NA,A	NA,G	NA,1	NA,-inf	NA,inf	NA,0.533931	0.000160009	0.000319365
3	chr2:43010916:A:C	43010916	NA,C	NA,A	NA,1	NA,inf	NA,inf	NA,0.490435	0.000159967	0.000319415
3	chr2:43583901:A:G	43583901	NA,G	NA,A	NA,1	NA,-inf	NA,inf	NA,0.538638	0.000159944	0.000319338
3	chr2:43329118:C:G	43329118	NA,G	NA,C	NA,1	NA,inf	NA,inf	NA,0.485851	0.000159926	0.000319246
3	chr2:42810904:C:G	42810904	NA,G	NA,C	NA,1	NA,-inf	NA,inf	NA,0.539909	0.000159903	0.0003192
3	chr2:43713140:A:G	43713140	NA,G	NA,A	NA,1	NA,-inf	NA,inf	NA,0.521039	0.000159727	0.000318888
3	chr2:42787733:T:G	42787733	NA,G	NA,T	NA,1	NA,-inf	NA,inf	NA,0.520126	0.000159698	0.000318814
3	chr2:43887512:C:G	43887512	NA,G	NA,C	NA,1	NA,inf	NA,inf	NA,0.484067	0.00015957	0.000318562
3	chr2:43192344:G:C	43192344	NA,C	NA,G	NA,1	NA,inf	NA,inf	NA,0.488056	0.000159525	0.000318593
3	chr2:42754050:A:G	42754050	NA,G	NA,A	NA,1	NA,-inf	NA,inf	NA,0.528304	0.000159363	0.000318144
3	chr2:43460926:G:C	43460926	NA,C	NA,G	NA,1	NA,-inf	NA,inf	NA,0.519756	0.00015933	0.000318124
3	chr2:42815512:C:T	42815512	NA,T	NA,C	NA,1	NA,inf	NA,inf	NA,0.492326	0.000159212	0.000317841
3	chr2:43374705:A:G	43374705	NA,G	NA,A	NA,1	NA,inf	NA,inf	NA,0.525869	0.000159196	0.000318071
3	chr2:43308850:T:C	43308850	NA,C	NA,T	NA,1	NA,inf	NA,inf	NA,0.526368	0.000159168	0.000318027
3	chr2:43253016:TTCTTGATAA:T	43253016	NA,T	NA,TTCTTGATAA	NA,1	NA,-inf	NA,inf	NA,0.527309	0.000158896	0.000317273
3	chr2:43438363:A:T	43438363	NA,T	NA,A	NA,1	NA,inf	NA,inf	NA,0.47139	0.000158817	0.000316993
3	chr2:42911630:C:T	42911630	T,T	C,C	1,1	-inf,-inf	inf,inf	0.399728,1.55591	0.000158784	0.000316969
3	chr2:43789292:C:T	43789292	NA,T	NA,C	NA,1	NA,-inf	NA,inf	NA,0.544821	0.000158736	0.000316906
3	chr2:43915424:C:T	43915424	NA,T	NA,C	NA,1	NA,-inf	NA,inf	NA,0.529171	0.000158726	0.000316788
3	chr2:43676433:T:A	43676433	NA,A	NA,T	NA,1	NA,inf	NA,inf	NA,0.4744	0.000158636	0.000316682
3	chr2:43612135:A:C	43612135	NA,C	NA,A	NA,1	NA,inf	NA,inf	NA,0.507101	0.000158585	0.000316595
3	chr2:43713290:G:T	43713290	NA,T	NA,G	NA,1	NA,inf	NA,inf	NA,0.44081	0.000158451	0.000316408
3	chr2:43105836:C:T	43105836	NA,T	NA,C	NA,1	NA,inf	NA,inf	NA,0.473201	0.000158357	0.000316078
3	chr2:43758613:G:A	43758613	NA,A	NA,G	NA,1	NA,inf	NA,inf	NA,0.50911	0.000158344	0.000316378
3	chr2:43987550:C:T	43987550	NA,T	NA,C	NA,1	NA,-inf	NA,inf	NA,0.493906	0.000158307	0.000315971
3	chr2:43882069:C:T	43882069	NA,T	NA,C	NA,1	NA,inf	NA,inf	NA,0.482648	0.000158206	0.000315851
3	chr2:43790104:A:G	43790104	NA,G	NA,A	NA,1	NA,-inf	NA,inf	NA,0.540867	0.000158187	0.000315818
3	chr2:43710956:T:C	43710956	NA,C	NA,T	NA,1	NA,inf	NA,inf	NA,0.507218	0.000158173	0.000316021
3	chr2:43027779:T:C	43027779	NA,C	NA,T	NA,1	NA,-inf	NA,inf	NA,0.519958	0.000158152	0.000315761
3	chr2:43949111:T:C	43949111	NA,C	NA,T	NA,1	NA,-inf	NA,inf	NA,0.513218	0.000157997	0.00031543
3	chr2:43273193:G:A	43273193	NA,A	NA,G	NA,1	NA,-inf	NA,inf	NA,0.532193	0.000157963	0.000315376
3	chr2:43852150:C:T	43852150	NA,T	NA,C	NA,1	NA,-inf	NA,inf	NA,0.508155	0.000157812	0.000315031
3	chr2:43033428:G:A	43033428	NA,A	NA,G	NA,1	NA,inf	NA,inf	NA,0.493084	0.000157807	0.000315035
3	chr2:43523767:A:G	43523767	NA,G	NA,A	NA,1	NA,-inf	NA,inf	NA,0.546597	0.00015771	0.000314899
3	chr2:43162570:T:G	43162570	G,G	T,T	1,1	inf,inf	inf,inf	1.04674,0.585705	0.000157611	0.000314814
3	chr2:43416339:GT:G	43416339	NA,G	NA,GT	NA,1	NA,-inf	NA,inf	NA,0.518291	0.000157605	0.000314698
3	chr2:43487321:C:T	43487321	NA,T	NA,C	NA,1	NA,-inf	NA,inf	NA,0.507557	0.000157573	0.000314603
3	chr2:43910301:T:C	43910301	NA,C	NA,T	NA,1	NA,inf	NA,inf	NA,0.489538	0.000157226	0.000314028
3	chr2:43516437:T:C	43516437	NA,C	NA,T	NA,1	NA,inf	NA,inf	NA,0.46615	0.000157094	0.000313608
3	chr2:43439248:A:G	43439248	NA,G	NA,A	NA,1	NA,inf	NA,inf	NA,0.464735	0.000157061	0.000313488
3	chr2:43159079:C:G	43159079	NA,G	NA,C	NA,1	NA,inf	NA,inf	NA,0.461998	0.000157002	0.00031342
3	chr2:43370915:T:C	43370915	NA,C	NA,T	NA,1	NA,-inf	NA,inf	NA,0.528189	0.000156978	0.000313443
3	chr2:42911823:G:C	42911823	NA,C	NA,G	NA,1	NA,-inf	NA,inf	NA,0.538419	0.000156743	0.000312877
3	chr2:43355953:G:C	43355953	NA,C	NA,G	NA,1	NA,inf	NA,inf	NA,0.475402	0.000156481	0.000312371
3	chr2:43129351:T:G	43129351	G,G	T,T	1,1	-inf,-inf	inf,inf	1.78593,0.188529	0.00015647	0.000311375
3	chr2:43079523:C:T	43079523	NA,T	NA,C	NA,1	NA,inf	NA,inf	NA,0.489651	0.000156468	0.000312462
3	chr2:43810474:A:G	43810474	NA,G	NA,A	NA,1	NA,inf	NA,inf	NA,0.472954	0.00015643	0.000312235
3	chr2:43124098:G:T	43124098	T,T	G,G	1,1	-inf,-inf	inf,inf	1.06389,1.0822	0.000156397	0.000312032
3	chr2:43485985:C:G	43485985	G,G	C,C	1,1	inf,inf	inf,inf	0.611733,1.24137	0.000156385	0.000313668
3	chr2:43043369:G:T	43043369	NA,T	NA,G	NA,1	NA,-inf	NA,inf	NA,0.514979	0.000156375	0.000312131
3	chr2:42931878:T:G	42931878	G,G	T,T	1,1	-inf,inf	inf,inf	1.54752,0.0167977	0.000156354	0.00031217
3	chr2:43797029:A:G	43797029	NA,G	NA,A	NA,1	NA,-inf	NA,inf	NA,0.53306	0.000156213	0.00031187
3	chr2:43823840:T:A	43823840	A,NA	T,NA	1,NA	-inf,NA	inf,NA	1.20162,NA	0.000156136	0.000311727
3	chr2:43009619:C:T	43009619	NA,T	NA,C	NA,1	NA,-inf	NA,inf	NA,0.501371	0.000155939	0.000311286
3	chr2:42974761:G:A	42974761	NA,A	NA,G	NA,1	NA,inf	NA,inf	NA,0.44755	0.000155896	0.000311269
3	chr2:43026295:G:A	43026295	NA,A	NA,G	NA,1	NA,-inf	NA,inf	NA,0.500077	0.000155862	0.000311159
3	chr2:43050668:C:T	43050668	T,T	C,C	1,1	-inf,-inf	inf,inf	1.41502,0.0294147	0.000155772	0.000310917
3	chr2:43263386:G:A	43263386	NA,A	NA,G	NA,1	NA,inf	NA,inf	NA,0.48388	0.000155691	0.000310777
3	chr2:43192559:T:C	43192559	NA,C	NA,T	NA,1	NA,inf	NA,inf	NA,0.507902	0.000155644	0.000310941
3	chr2:42770808:G:A	42770808	A,NA	G,NA	1,NA	-inf,NA	inf,NA	0.912118,NA	0.000155592	0.000310632
3	chr2:43845301:G:A	43845301	NA,A	NA,G	NA,1	NA,-inf	NA,inf	NA,0.497802	0.000155571	0.000310578
3	chr2:42967901:C:G	42967901	NA,G	NA,C	NA,1	NA,inf	NA,inf	NA,0.428912	0.000155503	0.000310562
3	chr2:43155854:A:C	43155854	NA,C	NA,A	NA,1	NA,inf	NA,inf	NA,0.455151	0.000155481	0.000310383
3	chr2:43335356:AG:A	43335356	NA,A	NA,AG	NA,1	NA,inf	NA,inf	NA,0.489102	0.000155481	0.000310456
3	chr2:43162793:T:C	43162793	C,C	T,T	1,1	inf,inf	inf,inf	1.03934,0.586535	0.000155367	0.000310331
3	chr2:43741576:C:T	43741576	NA,T	NA,C	NA,1	NA,-inf	NA,inf	NA,0.482277	0.000154613	0.000308439
3	chr2:43782791:A:T	43782791	NA,T	NA,A	NA,1	NA,-inf	NA,inf	NA,0.524901	0.000154523	0.000308497
3	chr2:42941792:G:A	42941792	NA,A	NA,G	NA,1	NA,-inf	NA,inf	NA,0.49932	0.0001545	0.000308419
3	chr2:43935182:G:A	43935182	A,NA	G,NA	1,NA	-inf,NA	inf,NA	1.0453,NA	0.000154243	0.000307924
3	chr2:43080964:C:T	43080964	NA,T	NA,C	NA,1	NA,-inf	NA,inf	NA,0.47698	0.000154237	0.000307888
3	chr2:43079547:G:A	43079547	A,A	G,G	1,1	-inf,-inf	inf,inf	1.19255,0.710045	0.000154213	0.000307934
3	chr2:43739198:A:G	43739198	NA,G	NA,A	NA,1	NA,inf	NA,inf	NA,0.478635	0.000154051	0.000307527
3	chr2:43808531:A:G	43808531	NA,G	NA,A	NA,1	NA,-inf	NA,inf	NA,0.522257	0.000153969	0.000307391
3	chr2:42829546:T:G	42829546	NA,G	NA,T	NA,1	NA,inf	NA,inf	NA,0.4568	0.000153907	0.000307284
3	chr2:43324723:T:C	43324723	NA,C	NA,T	NA,1	NA,inf	NA,inf	NA,0.464555	0.000153816	0.000307051
3	chr2:43795189:G:A	43795189	NA,A	NA,G	NA,1	NA,-inf	NA,inf	NA,0.521052	0.000153718	0.000306891
3	chr2:43299977:G:A	43299977	NA,A	NA,G	NA,1	NA,-inf	NA,inf	NA,0.564215	0.000153589	0.000306737
3	chr2:42882099:A:G	42882099	NA,G	NA,A	NA,1	NA,inf	NA,inf	NA,0.460225	0.000153561	0.000306628
3	chr2:43369607:T:G	43369607	G,G	T,T	1,1	-inf,inf	inf,inf	2.21852,0.286348	0.000153517	0.000306442
3	chr2:43721163:C:G	43721163	NA,G	NA,C	NA,1	NA,inf	NA,inf	NA,0.456894	0.000153437	0.000306257
3	chr2:43257094:T:G	43257094	NA,G	NA,T	NA,1	NA,-inf	NA,inf	NA,0.526579	0.000153391	0.000306289
3	chr2:43221910:C:T	43221910	NA,T	NA,C	NA,1	NA,-inf	NA,inf	NA,0.487444	0.00015333	0.000306131
3	chr2:43808887:C:T	43808887	NA,T	NA,C	NA,1	NA,-inf	NA,inf	NA,0.518865	0.000153277	0.00030601
3	chr2:43513481:C:G	43513481	NA,G	NA,C	NA,1	NA,inf	NA,inf	NA,0.486997	0.000153175	0.000305791
3	chr2:43786462:G:A	43786462	NA,A	NA,G	NA,1	NA,-inf	NA,inf	NA,0.518076	0.000153162	0.00030578
3	chr2:43845184:G:C	43845184	NA,C	NA,G	NA,1	NA,-inf	NA,inf	NA,0.493677	0.000153067	0.000305481
3	chr2:42791012:T:C	42791012	NA,C	NA,T	NA,1	NA,inf	NA,inf	NA,0.453569	0.00015292	0.000305286
3	chr2:42881237:G:A	42881237	NA,A	NA,G	NA,1	NA,inf	NA,inf	NA,0.446409	0.000152807	0.000305088
3	chr2:42739748:C:G	42739748	NA,G	NA,C	NA,1	NA,inf	NA,inf	NA,0.455549	0.000152451	0.000304385
3	chr2:43081003:A:G	43081003	NA,G	NA,A	NA,1	NA,-inf	NA,inf	NA,0.467997	0.000152077	0.000303578
3	chr2:43828952:G:A	43828952	NA,A	NA,G	NA,1	NA,inf	NA,inf	NA,0.448336	0.000152035	0.000303474
3	chr2:43165276:T:C	43165276	NA,C	NA,T	NA,1	NA,-inf	NA,inf	NA,0.511933	0.000152002	0.000303377
3	chr2:43978057:T:C	43978057	NA,C	NA,T	NA,1	NA,-inf	NA,inf	NA,0.478798	0.000151673	0.0003028
3	chr2:43192164:A:G	43192164	NA,G	NA,A	NA,1	NA,inf	NA,inf	NA,0.450927	0.000151527	0.000302616
3	chr2:43942870:T:C	43942870	NA,C	NA,T	NA,1	NA,-inf	NA,inf	NA,0.481978	0.00015142	0.000302299
3	chr2:43441580:A:C	43441580	NA,C	NA,A	NA,1	NA,inf	NA,inf	NA,0.438856	0.000151414	0.000302222
3	chr2:43709954:T:G	43709954	G,NA	T,NA	1,NA	-inf,NA	inf,NA	1.12234,NA	0.000151407	0.00030226
3	chr2:42887835:C:T	42887835	NA,T	NA,C	NA,1	NA,inf	NA,inf	NA,0.425487	0.000151401	0.000302276
3	chr2:43825028:C:A	43825028	NA,A	NA,C	NA,1	NA,inf	NA,inf	NA,0.447354	0.000151387	0.000302182
3	chr2:43186920:A:C	43186920	NA,C	NA,A	NA,1	NA,inf	NA,inf	NA,0.460276	0.000151371	0.000302198
3	chr2:42962078:TCA:T	42962078	NA,T	NA,TCA	NA,1	NA,-inf	NA,inf	NA,0.480015	0.000151257	0.000301976
3	chr2:43956676:G:T	43956676	NA,T	NA,G	NA,1	NA,-inf	NA,inf	NA,0.50332	0.000151231	0.000301956
3	chr2:43196393:T:C	43196393	NA,C	NA,T	NA,1	NA,-inf	NA,inf	NA,0.490288	0.000151167	0.0003018
3	chr2:43655664:G:T	43655664	NA,T	NA,G	NA,1	NA,inf	NA,inf	NA,0.449057	0.000151047	0.000301611
3	chr2:43252716:G:A	43252716	NA,A	NA,G	NA,1	NA,inf	NA,inf	NA,0.431506	0.000150912	0.000301207
3	chr2:43880877:TCTC:T	43880877	T,NA	TCTC,NA	1,NA	-inf,NA	inf,NA	1.03322,NA	0.000150674	0.000300795
3	chr2:43109795:G:A	43109795	NA,A	NA,G	NA,1	NA,inf	NA,inf	NA,0.428534	0.000150611	0.000300697
3	chr2:43768966:A:G	43768966	NA,G	NA,A	NA,1	NA,inf	NA,inf	NA,0.443753	0.000150471	0.000300446
3	chr2:43532730:T:C	43532730	NA,C	NA,T	NA,1	NA,inf	NA,inf	NA,0.458173	0.000150368	0.000300235
3	chr2:43756892:T:C	43756892	NA,C	NA,T	NA,1	NA,inf	NA,inf	NA,0.441992	0.000150346	0.000300183
3	chr2:42908073:G:T	42908073	T,T	G,G	1,1	-inf,-inf	inf,inf	0.704687,1.27468	0.000150317	0.000300148
3	chr2:43055324:G:A	43055324	A,A	G,G	1,1	-inf,inf	inf,inf	1.39963,0.134614	0.000150212	0.000299844
3	chr2:43709073:T:C	43709073	NA,C	NA,T	NA,1	NA,inf	NA,inf	NA,0.467861	0.00015021	0.000300071
3	chr2:43240696:G:A	43240696	A,A	G,G	1,1	-inf,-inf	inf,inf	1.05273,1.64293	0.000150181	0.000300154
3	chr2:43068350:T:C	43068350	NA,C	NA,T	NA,1	NA,-inf	NA,inf	NA,0.474898	0.00014986	0.000299203
3	chr2:42957357:T:C	42957357	NA,C	NA,T	NA,1	NA,-inf	NA,inf	NA,0.492535	0.00014981	0.000299055
3	chr2:43504607:T:C	43504607	NA,C	NA,T	NA,1	NA,-inf	NA,inf	NA,0.506035	0.00014977	0.000299037
3	chr2:42805727:T:C	42805727	NA,C	NA,T	NA,1	NA,inf	NA,inf	NA,0.461943	0.000149589	0.000298652
3	chr2:43710060:G:A	43710060	NA,A	NA,G	NA,1	NA,-inf	NA,inf	NA,0.459028	0.000149531	0.000298479
3	chr2:43993568:C:G	43993568	NA,G	NA,C	NA,1	NA,-inf	NA,inf	NA,0.469947	0.00014917	0.000297805
3	chr2:43992836:C:T	43992836	NA,T	NA,C	NA,1	NA,-inf	NA,inf	NA,0.469634	0.000149108	0.000297681
3	chr2:42871819:T:G	42871819	NA,G	NA,T	NA,1	NA,-inf	NA,inf	NA,0.50855	0.000149061	0.000297555
3	chr2:43706328:C:T	43706328	NA,T	NA,C	NA,1	NA,inf	NA,inf	NA,0.457403	0.000149044	0.000297537
3	chr2:42986911:C:T	42986911	NA,T	NA,C	NA,1	NA,-inf	NA,inf	NA,0.478604	0.000149002	0.000297463
3	chr2:43417717:T:TA	43417717	NA,TA	NA,T	NA,1	NA,inf	NA,inf	NA,0.46243	0.000148902	0.000297387
3	chr2:43143664:C:A	43143664	A,A	C,C	1,1	inf,-inf	inf,inf	0.42411,1.43659	0.000148818	0.000297108
3	chr2:42796343:T:C	42796343	C,C	T,T	1,1	inf,inf	inf,inf	1.09167,0.251649	0.000148793	0.000297039
3	chr2:43992917:T:C	43992917	NA,C	NA,T	NA,1	NA,-inf	NA,inf	NA,0.467732	0.000148755	0.000296978
3	chr2:43418433:T:C	43418433	NA,C	NA,T	NA,1	NA,inf	NA,inf	NA,0.461642	0.000148743	0.00029707
3	chr2:43210615:C:T	43210615	NA,T	NA,C	NA,1	NA,-inf	NA,inf	NA,0.499676	0.00014864	0.000296806
3	chr2:43016829:A:G	43016829	NA,G	NA,A	NA,1	NA,inf	NA,inf	NA,0.424002	0.000148638	0.000296759
3	chr2:42960391:A:G	42960391	NA,G	NA,A	NA,1	NA,-inf	NA,inf	NA,0.48269	0.000148544	0.000296541
3	chr2:43849490:A:G	43849490	NA,G	NA,A	NA,1	NA,inf	NA,inf	NA,0.439552	0.00014852	0.000296511
3	chr2:43039872:C:G	43039872	G,NA	C,NA	1,NA	-inf,NA	inf,NA	0.42579,NA	0.000148344	0.00029605
3	chr2:43310572:C:A	43310572	A,A	C,C	1,1	-inf,inf	inf,inf	0.378104,0.429984	0.000148294	0.00029623
3	chr2:43445980:C:T	43445980	NA,T	NA,C	NA,1	NA,inf	NA,inf	NA,0.439356	0.000148195	0.000295864
3	chr2:43169241:C:G	43169241	NA,G	NA,C	NA,1	NA,inf	NA,inf	NA,0.41766	0.00014807	0.000295602
3	chr2:43149539:A:C	43149539	NA,C	NA,A	NA,1	NA,inf	NA,inf	NA,0.452298	0.000147916	0.000295383
3	chr2:43803176:C:T	43803176	NA,T	NA,C	NA,1	NA,inf	NA,inf	NA,0.432561	0.000147878	0.000295267
3	chr2:43502211:T:C	43502211	NA,C	NA,T	NA,1	NA,-inf	NA,inf	NA,0.46114	0.000147873	0.000295237
3	chr2:43651430:G:A	43651430	NA,A	NA,G	NA,1	NA,inf	NA,inf	NA,0.43271	0.000147816	0.000295093
3	chr2:43060675:G:T	43060675	NA,T	NA,G	NA,1	NA,inf	NA,inf	NA,0.443183	0.000147812	0.000295217
3	chr2:43329531:T:C	43329531	NA,C	NA,T	NA,1	NA,-inf	NA,inf	NA,0.476631	0.000147765	0.000295013
3	chr2:43209415:C:G	43209415	NA,G	NA,C	NA,1	NA,inf	NA,inf	NA,0.432981	0.000147681	0.000294832
3	chr2:43992350:C:G	43992350	NA,G	NA,C	NA,1	NA,-inf	NA,inf	NA,0.461954	0.000147655	0.000294783
3	chr2:43069431:G:A	43069431	NA,A	NA,G	NA,1	NA,inf	NA,inf	NA,0.428732	0.000147553	0.000294577
3	chr2:43857193:T:C	43857193	NA,C	NA,T	NA,1	NA,-inf	NA,inf	NA,0.458616	0.000147504	0.000294458
3	chr2:43300350:G:A	43300350	A,NA	G,NA	1,NA	inf,NA	inf,NA	0.603225,NA	0.000147428	0.00029431
3	chr2:43843892:C:T	43843892	NA,T	NA,C	NA,1	NA,-inf	NA,inf	NA,0.466489	0.000147368	0.000294114
3	chr2:43969819:A:C	43969819	C,C	A,A	1,1	-inf,inf	inf,inf	1.70299,0.216209	0.000147331	0.000294079
3	chr2:42974366:T:C	42974366	NA,C	NA,T	NA,1	NA,inf	NA,inf	NA,0.406705	0.000147307	0.000294129
3	chr2:43946877:G:A	43946877	A,A	G,G	1,1	-inf,inf	inf,inf	1.65766,0.2981	0.000147291	0.000293985
3	chr2:43162250:G:A	43162250	NA,A	NA,G	NA,1	NA,inf	NA,inf	NA,0.410239	0.000147281	0.000293999
3	chr2:43030595:G:T	43030595	NA,T	NA,G	NA,1	NA,inf	NA,inf	NA,0.422053	0.000147272	0.000294038
3	chr2:43843754:A:T	43843754	NA,T	NA,A	NA,1	NA,-inf	NA,inf	NA,0.480188	0.000147259	0.000294013
3	chr2:43715406:C:G	43715406	NA,G	NA,C	NA,1	NA,inf	NA,inf	NA,0.456097	0.000147258	0.000294175
3	chr2:43439741:T:C	43439741	NA,C	NA,T	NA,1	NA,inf	NA,inf	NA,0.453443	0.000147201	0.000293984
3	chr2:43228017:T:C	43228017	NA,C	NA,T	NA,1	NA,inf	NA,inf	NA,0.444657	0.000146976	0.000293389
3	chr2:42795209:A:G	42795209	NA,G	NA,A	NA,1	NA,inf	NA,inf	NA,0.449067	0.000146928	0.000293334
3	chr2:43026663:G:A	43026663	NA,A	NA,G	NA,1	NA,inf	NA,inf	NA,0.439528	0.000146815	0.000293099
3	chr2:43351966:G:C	43351966	NA,C	NA,G	NA,1	NA,inf	NA,inf	NA,0.429092	0.00014676	0.000292968
3	chr2:43993262:T:C	43993262	NA,C	NA,T	NA,1	NA,-inf	NA,inf	NA,0.457611	0.00014675	0.000292975
3	chr2:43521799:T:C	43521799	NA,C	NA,T	NA,1	NA,inf	NA,inf	NA,0.435563	0.000146743	0.000292994
3	chr2:43494762:C:G	43494762	NA,G	NA,C	NA,1	NA,inf	NA,inf	NA,0.428608	0.000146719	0.000292882
3	chr2:43798057:G:A	43798057	NA,A	NA,G	NA,1	NA,inf	NA,inf	NA,0.417266	0.000146704	0.000292868
3	chr2:43257729:C:T	43257729	NA,T	NA,C	NA,1	NA,inf	NA,inf	NA,0.423179	0.000146647	0.000292724
3	chr2:43656807:T:C	43656807	NA,C	NA,T	NA,1	NA,inf	NA,inf	NA,0.479026	0.000146637	0.000293253
3	chr2:43050685:G:C	43050685	C,C	G,G	1,1	-inf,-inf	inf,inf	1.38344,0.0424239	0.00014646	0.000292333
3	chr2:43907561:T:TA	43907561	TA,TA	T,T	1,1	-inf,inf	inf,inf	1.68088,0.249966	0.000146399	0.000292208
3	chr2:43115323:T:G	43115323	NA,G	NA,T	NA,1	NA,-inf	NA,inf	NA,0.505149	0.000146359	0.000292102
3	chr2:43249798:C:G	43249798	NA,G	NA,C	NA,1	NA,inf	NA,inf	NA,0.428134	0.000146353	0.000292243
3	chr2:43702661:A:G	43702661	NA,G	NA,A	NA,1	NA,-inf	NA,inf	NA,0.437712	0.000146271	0.000291906
3	chr2:43296951:C:T	43296951	NA,T	NA,C	NA,1	NA,inf	NA,inf	NA,0.413706	0.000146158	0.000291734
3	chr2:43164576:T:C	43164576	NA,C	NA,T	NA,1	NA,inf	NA,inf	NA,0.445238	0.000146144	0.000291828
3	chr2:43192987:G:A	43192987	NA,A	NA,G	NA,1	NA,inf	NA,inf	NA,0.417481	0.000146109	0.000291676
3	chr2:43875522:C:A	43875522	NA,A	NA,C	NA,1	NA,inf	NA,inf	NA,0.425633	0.000146099	0.000291683
3	chr2:43841873:G:A	43841873	NA,A	NA,G	NA,1	NA,inf	NA,inf	NA,0.421002	0.00014602	0.000291486
3	chr2:42831781:A:G	42831781	NA,G	NA,A	NA,1	NA,inf	NA,inf	NA,0.427687	0.00014592	0.000291309
3	chr2:43922890:C:T	43922890	NA,T	NA,C	NA,1	NA,-inf	NA,inf	NA,0.454816	0.000145894	0.000291272
3	chr2:42881803:A:G	42881803	NA,G	NA,A	NA,1	NA,inf	NA,inf	NA,0.406047	0.000145885	0.000291327
3	chr2:43318200:T:C	43318200	NA,C	NA,T	NA,1	NA,inf	NA,inf	NA,0.458954	0.000145871	0.000291424
3	chr2:42903463:C:T	42903463	NA,T	NA,C	NA,1	NA,inf	NA,inf	NA,0.413435	0.000145675	0.000290839
3	chr2:42818887:T:C	42818887	NA,C	NA,T	NA,1	NA,inf	NA,inf	NA,0.427101	0.000145517	0.000290505
3	chr2:43748818:A:G	43748818	G,G	A,A	1,1	-inf,-inf	inf,inf	3.28996,0.237018	0.000145436	0.000290325
3	chr2:43021923:G:A	43021923	A,NA	G,NA	1,NA	inf,NA	inf,NA	0.633838,NA	0.00014538	0.000290286
3	chr2:43751977:T:A	43751977	NA,A	NA,T	NA,1	NA,inf	NA,inf	NA,0.416027	0.00014526	0.000290024
3	chr2:43967644:G:C	43967644	NA,C	NA,G	NA,1	NA,-inf	NA,inf	NA,0.450654	0.000145215	0.000289915
3	chr2:43334075:C:T	43334075	NA,T	NA,C	NA,1	NA,-inf	NA,inf	NA,0.465139	0.000145202	0.000289923
3	chr2:44031134:T:C	44031134	NA,C	NA,T	NA,1	NA,inf	NA,inf	NA,0.446723	0.000145155	0.000289922
3	chr2:43275387:C:T	43275387	NA,T	NA,C	NA,1	NA,inf	NA,inf	NA,0.417111	0.000145134	0.000289707
3	chr2:42909394:G:A	42909394	NA,A	NA,G	NA,1	NA,-inf	NA,inf	NA,0.4791	0.000144974	0.000289388
3	chr2:43847565:G:C	43847565	NA,C	NA,G	NA,1	NA,inf	NA,inf	NA,0.392561	0.00014496	0.000289444
3	chr2:43274547:G:A	43274547	A,A	G,G	1,1	inf,inf	inf,inf	4.80359,2.20002	0.000144913	0.000290416
3	chr2:43843414:C:T	43843414	NA,T	NA,C	NA,1	NA,-inf	NA,inf	NA,0.453448	0.000144848	0.000289086
3	chr2:43385459:T:C	43385459	NA,C	NA,T	NA,1	NA,inf	NA,inf	NA,0.446876	0.000144833	0.000289142
3	chr2:43002154:G:A	43002154	NA,A	NA,G	NA,1	NA,inf	NA,inf	NA,0.416135	0.0001448	0.000289111
3	chr2:43195295:C:T	43195295	NA,T	NA,C	NA,1	NA,-inf	NA,inf	NA,0.468426	0.000144686	0.00028887
3	chr2:43921195:G:C	43921195	C,NA	G,NA	1,NA	-inf,NA	inf,NA	0.927956,NA	0.000144571	0.00028863
3	chr2:42880844:G:C	42880844	NA,C	NA,G	NA,1	NA,-inf	NA,inf	NA,0.471476	0.00014457	0.000288608
3	chr2:43093614:G:A	43093614	NA,A	NA,G	NA,1	NA,inf	NA,inf	NA,0.398169	0.000144495	0.000288481
3	chr2:43992983:A:G	43992983	NA,G	NA,A	NA,1	NA,-inf	NA,inf	NA,0.446057	0.000144479	0.000288442
3	chr2:43993323:C:T	43993323	NA,T	NA,C	NA,1	NA,-inf	NA,inf	NA,0.446057	0.000144479	0.000288442
3	chr2:43176979:C:T	43176979	NA,T	NA,C	NA,1	NA,inf	NA,inf	NA,0.426132	0.000144474	0.000288419
3	chr2:43893467:C:A	43893467	NA,A	NA,C	NA,1	NA,-inf	NA,inf	NA,0.444993	0.000144399	0.000288276
3	chr2:43138100:C:T	43138100	T,T	C,C	1,1	inf,-inf	inf,inf	1.44407,0.593616	0.000144384	0.000288257
3	chr2:43016763:C:T	43016763	NA,T	NA,C	NA,1	NA,-inf	NA,inf	NA,0.460335	0.00014434	0.000288149
3	chr2:43991340:C:A	43991340	NA,A	NA,C	NA,1	NA,-inf	NA,inf	NA,0.445283	0.00014433	0.000288144
3	chr2:43779936:A:G	43779936	G,G	A,A	1,1	-inf,-inf	inf,inf	3.11977,0.596702	0.000144271	0.000287946
3	chr2:43278091:C:T	43278091	T,NA	C,NA	1,NA	-inf,NA	inf,NA	1.14152,NA	0.000144165	0.00028781
3	chr2:43994137:A:C	43994137	NA,C	NA,A	NA,1	NA,-inf	NA,inf	NA,0.44426	0.00014416	0.000287804
3	chr2:43191216:G:C	43191216	NA,C	NA,G	NA,1	NA,inf	NA,inf	NA,0.411999	0.000144109	0.000287674
3	chr2:43257703:A:G	43257703	NA,G	NA,A	NA,1	NA,inf	NA,inf	NA,0.409506	0.00014393	0.000287302
3	chr2:43801700:G:A	43801700	NA,A	NA,G	NA,1	NA,-inf	NA,inf	NA,0.471143	0.000143896	0.000287287
3	chr2:43891551:T:G	43891551	NA,G	NA,T	NA,1	NA,inf	NA,inf	NA,0.427694	0.000143827	0.000287239
3	chr2:43452335:T:C	43452335	NA,C	NA,T	NA,1	NA,inf	NA,inf	NA,0.414708	0.000143759	0.000286978
3	chr2:42937053:G:A	42937053	NA,A	NA,G	NA,1	NA,-inf	NA,inf	NA,0.458923	0.000143736	0.000286933
3	chr2:43056561:T:C	43056561	NA,C	NA,T	NA,1	NA,-inf	NA,inf	NA,0.456616	0.000143629	0.000286716
3	chr2:42922887:T:G	42922887	NA,G	NA,T	NA,1	NA,-inf	NA,inf	NA,0.45167	0.000143585	0.000286677
3	chr2:43598021:A:G	43598021	NA,G	NA,A	NA,1	NA,inf	NA,inf	NA,0.506848	0.000143482	0.000287293
3	chr2:43987188:T:C	43987188	NA,C	NA,T	NA,1	NA,-inf	NA,inf	NA,0.440698	0.000143479	0.000286446
3	chr2:42873796:A:G	42873796	NA,G	NA,A	NA,1	NA,inf	NA,inf	NA,0.427819	0.000143384	0.000286352
3	chr2:43885836:C:T	43885836	NA,T	NA,C	NA,1	NA,inf	NA,inf	NA,0.410755	0.000143231	0.000285955
3	chr2:43488281:C:T	43488281	T,T	C,C	1,1	inf,inf	inf,inf	0.790402,0.940309	0.000142798	0.000286256
3	chr2:43406510:A:C	43406510	C,NA	A,NA	1,NA	inf,NA	inf,NA	0.680664,NA	0.00014273	0.000284942
3	chr2:43083810:C:T	43083810	NA,T	NA,C	NA,1	NA,inf	NA,inf	NA,0.417932	0.000142719	0.000284933
3	chr2:42940409:C:T	42940409	T,NA	C,NA	1,NA	-inf,NA	inf,NA	0.76942,NA	0.000142717	0.000284938
3	chr2:43653999:A:C	43653999	NA,C	NA,A	NA,1	NA,inf	NA,inf	NA,0.406873	0.00014271	0.000284908
3	chr2:43530385:T:C	43530385	NA,C	NA,T	NA,1	NA,inf	NA,inf	NA,0.407921	0.000142688	0.000284826
3	chr2:42974465:T:G	42974465	NA,G	NA,T	NA,1	NA,inf	NA,inf	NA,0.384759	0.000142686	0.000284893
3	chr2:43802999:A:T	43802999	NA,T	NA,A	NA,1	NA,inf	NA,inf	NA,0.410914	0.000142662	0.000284816
3	chr2:43530366:C:T	43530366	NA,T	NA,C	NA,1	NA,inf	NA,inf	NA,0.407732	0.000142651	0.000284753
3	chr2:43959097:A:T	43959097	NA,T	NA,A	NA,1	NA,inf	NA,inf	NA,0.410208	0.000142649	0.000284756
3	chr2:43993456:A:G	43993456	NA,G	NA,A	NA,1	NA,-inf	NA,inf	NA,0.435949	0.000142597	0.000284685
3	chr2:43993808:G:A	43993808	NA,A	NA,G	NA,1	NA,-inf	NA,inf	NA,0.434932	0.000142408	0.000284307
3	chr2:42807793:CAGG:C	42807793	NA,C	NA,CAGG	NA,1	NA,-inf	NA,inf	NA,0.455391	0.000142331	0.000284127
3	chr2:43126872:G:A	43126872	NA,A	NA,G	NA,1	NA,inf	NA,inf	NA,0.400247	0.00014228	0.000284046
3	chr2:43991897:T:A	43991897	NA,A	NA,T	NA,1	NA,-inf	NA,inf	NA,0.433839	0.000142197	0.000283886
3	chr2:42838135:C:A	42838135	NA,A	NA,C	NA,1	NA,-inf	NA,inf	NA,0.449779	0.000142126	0.000283718
3	chr2:43993979:A:T	43993979	NA,T	NA,A	NA,1	NA,-inf	NA,inf	NA,0.433311	0.000142121	0.000283734
3	chr2:43433301:G:A	43433301	NA,A	NA,G	NA,1	NA,-inf	NA,inf	NA,0.441343	0.000142104	0.000283742
3	chr2:43992192:G:A	43992192	NA,A	NA,G	NA,1	NA,-inf	NA,inf	NA,0.432997	0.000142049	0.000283592
3	chr2:43612494:C:T	43612494	NA,T	NA,C	NA,1	NA,inf	NA,inf	NA,0.389282	0.000142043	0.000283536
3	chr2:43950008:T:C	43950008	NA,C	NA,T	NA,1	NA,-inf	NA,inf	NA,0.42445	0.000142007	0.000283493
3	chr2:43165290:G:A	43165290	NA,A	NA,G	NA,1	NA,-inf	NA,inf	NA,0.437287	0.000141992	0.000283473
3	chr2:43990998:AC:A	43990998	NA,A	NA,AC	NA,1	NA,-inf	NA,inf	NA,0.432421	0.000141932	0.000283358
3	chr2:43352708:G:A	43352708	NA,A	NA,G	NA,1	NA,-inf	NA,inf	NA,0.458663	0.000141855	0.000283233
3	chr2:42838449:G:A	42838449	NA,A	NA,G	NA,1	NA,inf	NA,inf	NA,0.405779	0.000141785	0.000283055
3	chr2:43732959:T:G	43732959	NA,G	NA,T	NA,1	NA,inf	NA,inf	NA,0.427005	0.000141775	0.000283245
3	chr2:42964509:C:T	42964509	NA,T	NA,C	NA,1	NA,inf	NA,inf	NA,0.408344	0.000141724	0.000282934
3	chr2:43991638:A:C	43991638	NA,C	NA,A	NA,1	NA,-inf	NA,inf	NA,0.431046	0.000141681	0.000282856
3	chr2:43861026:C:G	43861026	NA,G	NA,C	NA,1	NA,-inf	NA,inf	NA,0.42809	0.000141625	0.000282723
3	chr2:43753297:A:G	43753297	NA,G	NA,A	NA,1	NA,inf	NA,inf	NA,0.423848	0.000141533	0.000282743
3	chr2:43994107:G:T	43994107	NA,T	NA,G	NA,1	NA,-inf	NA,inf	NA,0.430027	0.000141516	0.000282527
3	chr2:43940551:A:C	43940551	NA,C	NA,A	NA,1	NA,-inf	NA,inf	NA,0.43535	0.000141515	0.000282512
3	chr2:43991320:T:C	43991320	NA,C	NA,T	NA,1	NA,-inf	NA,inf	NA,0.430139	0.000141514	0.000282522
3	chr2:44020827:A:C	44020827	NA,C	NA,A	NA,1	NA,inf	NA,inf	NA,0.410539	0.000141503	0.000282486
3	chr2:43442813:A:G	43442813	NA,G	NA,A	NA,1	NA,inf	NA,inf	NA,0.404972	0.000141486	0.000282472
3	chr2:43983347:A:G	43983347	G,G	A,A	1,1	-inf,inf	inf,inf	1.71686,0.139285	0.000141424	0.000282302
3	chr2:43836188:G:A	43836188	NA,A	NA,G	NA,1	NA,inf	NA,inf	NA,0.401025	0.000141378	0.000282237
3	chr2:43845487:T:C	43845487	NA,C	NA,T	NA,1	NA,-inf	NA,inf	NA,0.43408	0.000141262	0.000281933
3	chr2:43051756:G:C	43051756	NA,C	NA,G	NA,1	NA,inf	NA,inf	NA,0.39664	0.000141229	0.000282018
3	chr2:43818145:A:T	43818145	NA,T	NA,A	NA,1	NA,-inf	NA,inf	NA,0.447768	0.000141205	0.000281916
3	chr2:43760505:G:A	43760505	NA,A	NA,G	NA,1	NA,-inf	NA,inf	NA,0.430958	0.000141127	0.000281751
3	chr2:43272019:T:C	43272019	NA,C	NA,T	NA,1	NA,inf	NA,inf	NA,0.396745	0.000141044	0.000281545
3	chr2:43991016:A:T	43991016	NA,T	NA,A	NA,1	NA,-inf	NA,inf	NA,0.426892	0.000140945	0.000281388
3	chr2:43652984:A:C	43652984	NA,C	NA,A	NA,1	NA,inf	NA,inf	NA,0.397431	0.000140905	0.000281305
3	chr2:43871645:G:A	43871645	NA,A	NA,G	NA,1	NA,-inf	NA,inf	NA,0.424445	0.000140863	0.000281215
3	chr2:43782260:A:G	43782260	NA,G	NA,A	NA,1	NA,inf	NA,inf	NA,0.396082	0.0001408	0.000281132
3	chr2:43002792:G:A	43002792	NA,A	NA,G	NA,1	NA,-inf	NA,inf	NA,0.433427	0.000140799	0.000281105
3	chr2:42776620:C:T	42776620	NA,T	NA,C	NA,1	NA,-inf	NA,inf	NA,0.445607	0.000140772	0.00028102
3	chr2:43120309:G:A	43120309	NA,A	NA,G	NA,1	NA,inf	NA,inf	NA,0.383885	0.000140744	0.000280975
3	chr2:44012541:A:C	44012541	C,C	A,A	1,1	-inf,inf	inf,inf	1.65397,0.289773	0.000140739	0.000280936
3	chr2:43306099:GTC:G	43306099	NA,G	NA,GTC	NA,1	NA,inf	NA,inf	NA,0.426781	0.000140665	0.00028082
3	chr2:43706969:G:A	43706969	NA,A	NA,G	NA,1	NA,inf	NA,inf	NA,0.414426	0.000140662	0.000280808
3	chr2:42748449:G:A	42748449	NA,A	NA,G	NA,1	NA,-inf	NA,inf	NA,0.447432	0.000140658	0.000280794
3	chr2:42786713:G:A	42786713	NA,A	NA,G	NA,1	NA,-inf	NA,inf	NA,0.499034	0.000140617	0.000280721
3	chr2:43289255:G:A	43289255	NA,A	NA,G	NA,1	NA,inf	NA,inf	NA,0.409018	0.000140539	0.000280542
3	chr2:43162319:C:A	43162319	NA,A	NA,C	NA,1	NA,inf	NA,inf	NA,0.38233	0.000140488	0.000280459
3	chr2:42950642:A:G	42950642	NA,G	NA,A	NA,1	NA,-inf	NA,inf	NA,0.44363	0.000140442	0.000280366
3	chr2:43702314:T:A	43702314	NA,A	NA,T	NA,1	NA,inf	NA,inf	NA,0.41673	0.000140338	0.000280263
3	chr2:42830327:A:G	42830327	NA,G	NA,A	NA,1	NA,inf	NA,inf	NA,0.397872	0.000140272	0.000280036
3	chr2:43573704:G:A	43573704	NA,A	NA,G	NA,1	NA,-inf	NA,inf	NA,0.43923	0.000140192	0.000279902
3	chr2:43210643:A:G	43210643	NA,G	NA,A	NA,1	NA,-inf	NA,inf	NA,0.448446	0.000140144	0.000279842
3	chr2:42872187:AC:A	42872187	NA,A	NA,AC	NA,1	NA,-inf	NA,inf	NA,0.459162	0.000140102	0.000279674
3	chr2:43897702:G:A	43897702	NA,A	NA,G	NA,1	NA,inf	NA,inf	NA,0.407468	0.000140098	0.000279791
3	chr2:43306461:C:T	43306461	NA,T	NA,C	NA,1	NA,inf	NA,inf	NA,0.422963	0.000139977	0.000279445
3	chr2:43264540:C:A	43264540	A,A	C,C	1,1	-inf,-inf	inf,inf	2.0034,0.405686	0.000139973	0.000279515
3	chr2:43636761:T:C	43636761	C,NA	T,NA	1,NA	-inf,NA	inf,NA	1.05504,NA	0.000139972	0.000279433
3	chr2:42920351:C:T	42920351	NA,T	NA,C	NA,1	NA,inf	NA,inf	NA,0.389031	0.000139902	0.000279328
3	chr2:43986851:T:C	43986851	NA,C	NA,T	NA,1	NA,-inf	NA,inf	NA,0.400709	0.000139883	0.000279213
3	chr2:42872560:G:A	42872560	NA,A	NA,G	NA,1	NA,-inf	NA,inf	NA,0.458217	0.000139878	0.000279228
3	chr2:43953924:C:T	43953924	T,NA	C,NA	1,NA	-inf,NA	inf,NA	0.985731,NA	0.000139865	0.000279228
3	chr2:43645044:A:T	43645044	NA,T	NA,A	NA,1	NA,inf	NA,inf	NA,0.388728	0.000139844	0.000279163
3	chr2:43084845:A:C	43084845	NA,C	NA,A	NA,1	NA,inf	NA,inf	NA,0.393304	0.00013979	0.000279085
3	chr2:43521815:A:G	43521815	NA,G	NA,A	NA,1	NA,inf	NA,inf	NA,0.387778	0.000139779	0.000279049
3	chr2:43704925:C:A	43704925	NA,A	NA,C	NA,1	NA,-inf	NA,inf	NA,0.415958	0.000139767	0.000279043
3	chr2:43042900:G:A	43042900	NA,A	NA,G	NA,1	NA,-inf	NA,inf	NA,0.40526	0.000139749	0.000278956
3	chr2:43193808:A:G	43193808	G,NA	A,NA	1,NA	-inf,NA	inf,NA	0.793065,NA	0.000139653	0.000278843
3	chr2:43117387:G:C	43117387	C,C	G,G	1,1	-inf,-inf	inf,inf	1.17517,0.880505	0.000139459	0.000278231
3	chr2:44016867:A:G	44016867	NA,G	NA,A	NA,1	NA,-inf	NA,inf	NA,0.414044	0.000139451	0.000278397
3	chr2:42872322:G:A	42872322	NA,A	NA,G	NA,1	NA,-inf	NA,inf	NA,0.455444	0.000139417	0.000278309
3	chr2:42746342:C:T	42746342	T,NA	C,NA	1,NA	inf,NA	inf,NA	1.02144,NA	0.000139408	0.00027833
3	chr2:43585056:C:T	43585056	NA,T	NA,C	NA,1	NA,inf	NA,inf	NA,0.402873	0.000139132	0.000277734
3	chr2:43825359:G:A	43825359	NA,A	NA,G	NA,1	NA,inf	NA,inf	NA,0.387314	0.000138867	0.000277223
3	chr2:43991632:A:T	43991632	NA,T	NA,A	NA,1	NA,-inf	NA,inf	NA,0.415004	0.000138781	0.000277068
3	chr2:43955111:A:G	43955111	G,G	A,A	1,1	-inf,inf	inf,inf	1.59664,0.337905	0.000138751	0.000276945
3	chr2:43055670:T:C	43055670	C,C	T,T	1,1	-inf,inf	inf,inf	1.37134,0.0625733	0.000138745	0.00027694
3	chr2:42769978:A:G	42769978	G,NA	A,NA	1,NA	inf,NA	inf,NA	0.848023,NA	0.000138596	0.000276698
3	chr2:43586028:G:A	43586028	NA,A	NA,G	NA,1	NA,-inf	NA,inf	NA,0.440094	0.00013854	0.00027661
3	chr2:43418780:C:T	43418780	NA,T	NA,C	NA,1	NA,inf	NA,inf	NA,0.399285	0.000138527	0.000276525
3	chr2:43213780:C:T	43213780	NA,T	NA,C	NA,1	NA,inf	NA,inf	NA,0.381487	0.000138488	0.000276469
3	chr2:43869076:GAATTCTCATTCTCTGGATTGATCTCTCACTATCTATCTGGATAT:G	43869076	NA,G	NA,GAATTCTCATTCTCTGGATTGATCTCTCACTATCTATCTGGATAT	NA,1	NA,-inf	NA,inf	NA,0.412826	0.000138458	0.00027644
3	chr2:43894354:TTTC:T	43894354	NA,T	NA,TTTC	NA,1	NA,-inf	NA,inf	NA,0.407693	0.000138353	0.00027623
3	chr2:43360611:T:A	43360611	NA,A	NA,T	NA,1	NA,inf	NA,inf	NA,0.397311	0.000138284	0.000276058
3	chr2:43634978:A:G	43634978	G,NA	A,NA	1,NA	-inf,NA	inf,NA	1.23119,NA	0.000138232	0.000275993
3	chr2:42788175:A:C	42788175	NA,C	NA,A	NA,1	NA,inf	NA,inf	NA,0.40072	0.000137977	0.000275464
3	chr2:43798128:T:G	43798128	NA,G	NA,T	NA,1	NA,-inf	NA,inf	NA,0.436785	0.000137953	0.000275415
3	chr2:43894804:A:G	43894804	G,G	A,A	1,1	-inf,inf	inf,inf	1.63801,0.267941	0.000137931	0.000275307
3	chr2:43202285:T:C	43202285	C,C	T,T	1,1	inf,-inf	inf,inf	0.998262,0.614369	0.000137912	0.0002752
3	chr2:43832299:G:A	43832299	NA,A	NA,G	NA,1	NA,inf	NA,inf	NA,0.371377	0.000137898	0.000275377
3	chr2:43597434:A:G	43597434	NA,G	NA,A	NA,1	NA,inf	NA,inf	NA,0.391928	0.000137878	0.000275298
3	chr2:43958092:T:C	43958092	NA,C	NA,T	NA,1	NA,inf	NA,inf	NA,0.363844	0.000137865	0.000275198
3	chr2:43270910:G:C	43270910	NA,C	NA,G	NA,1	NA,inf	NA,inf	NA,0.410383	0.000137864	0.000275227
3	chr2:42805644:C:T	42805644	NA,T	NA,C	NA,1	NA,inf	NA,inf	NA,0.386988	0.000137813	0.000275127
3	chr2:43798571:A:G	43798571	NA,G	NA,A	NA,1	NA,-inf	NA,inf	NA,0.435874	0.000137799	0.000275107
3	chr2:43362282:G:A	43362282	A,NA	G,NA	1,NA	-inf,NA	inf,NA	1.01371,NA	0.000137765	0.000275061
3	chr2:43992579:T:C	43992579	NA,C	NA,T	NA,1	NA,-inf	NA,inf	NA,0.408346	0.000137619	0.000274747
3	chr2:42941253:C:T	42941253	NA,T	NA,C	NA,1	NA,inf	NA,inf	NA,0.379511	0.000137603	0.000274712
3	chr2:43116383:C:A	43116383	NA,A	NA,C	NA,1	NA,inf	NA,inf	NA,0.379624	0.000137575	0.000274639
3	chr2:43116396:G:T	43116396	NA,T	NA,G	NA,1	NA,inf	NA,inf	NA,0.37922	0.000137505	0.000274498
3	chr2:42863916:C:T	42863916	NA,T	NA,C	NA,1	NA,inf	NA,inf	NA,0.380769	0.000137468	0.000274463
3	chr2:43986754:G:C	43986754	NA,C	NA,G	NA,1	NA,-inf	NA,inf	NA,0.407429	0.000137453	0.000274416
3	chr2:43579840:A:T	43579840	NA,T	NA,A	NA,1	NA,inf	NA,inf	NA,0.383478	0.00013745	0.000274385
3	chr2:43504158:T:C	43504158	NA,C	NA,T	NA,1	NA,inf	NA,inf	NA,0.392101	0.000137424	0.00027438
3	chr2:43955015:G:A	43955015	NA,A	NA,G	NA,1	NA,-inf	NA,inf	NA,0.415979	0.00013739	0.000274317
3	chr2:43794687:T:A	43794687	A,A	T,T	1,1	-inf,-inf	inf,inf	3.03823,0.647736	0.000137297	0.000274025
3	chr2:42872486:C:T	42872486	NA,T	NA,C	NA,1	NA,-inf	NA,inf	NA,0.44266	0.000137216	0.000273916
3	chr2:42962809:A:G	42962809	NA,G	NA,A	NA,1	NA,-inf	NA,inf	NA,0.414505	0.000137211	0.000273936
3	chr2:43884694:T:C	43884694	NA,C	NA,T	NA,1	NA,inf	NA,inf	NA,0.379448	0.000137161	0.00027382
3	chr2:43756196:T:C	43756196	NA,C	NA,T	NA,1	NA,inf	NA,inf	NA,0.373052	0.000137116	0.000273751
3	chr2:43732997:C:T	43732997	NA,T	NA,C	NA,1	NA,-inf	NA,inf	NA,0.411355	0.0001371	0.000273744
3	chr2:43275289:G:C	43275289	NA,C	NA,G	NA,1	NA,inf	NA,inf	NA,0.37129	0.000136963	0.000273417
3	chr2:43041310:C:A	43041310	NA,A	NA,C	NA,1	NA,inf	NA,inf	NA,0.371532	0.000136939	0.000273384
3	chr2:43284196:C:T	43284196	NA,T	NA,C	NA,1	NA,inf	NA,inf	NA,0.371182	0.000136938	0.000273367
3	chr2:43019989:C:T	43019989	NA,T	NA,C	NA,1	NA,inf	NA,inf	NA,0.365873	0.000136845	0.000273263
3	chr2:42791499:A:G	42791499	NA,G	NA,A	NA,1	NA,-inf	NA,inf	NA,0.443514	0.000136816	0.000273112
3	chr2:43845827:G:A	43845827	NA,A	NA,G	NA,1	NA,-inf	NA,inf	NA,0.408596	0.000136756	0.000272944
3	chr2:43212465:C:T	43212465	NA,T	NA,C	NA,1	NA,inf	NA,inf	NA,0.371745	0.000136721	0.000272942
3	chr2:43591421:ACTTTT:A	43591421	NA,A	NA,ACTTTT	NA,1	NA,inf	NA,inf	NA,0.368537	0.000136704	0.000272898
3	chr2:42884592:T:C	42884592	NA,C	NA,T	NA,1	NA,-inf	NA,inf	NA,0.426288	0.000136473	0.000272421
3	chr2:43337608:C:T	43337608	NA,T	NA,C	NA,1	NA,inf	NA,inf	NA,0.372849	0.000136459	0.000272382
3	chr2:43178357:A:G	43178357	NA,G	NA,A	NA,1	NA,-inf	NA,inf	NA,0.412052	0.000136445	0.000272434
3	chr2:43351911:C:T	43351911	NA,T	NA,C	NA,1	NA,-inf	NA,inf	NA,0.405519	0.000136441	0.000272412
3	chr2:43631596:C:T	43631596	NA,T	NA,C	NA,1	NA,-inf	NA,inf	NA,0.410183	0.000136357	0.000272241
3	chr2:43029998:C:A	43029998	NA,A	NA,C	NA,1	NA,inf	NA,inf	NA,0.346094	0.000136333	0.000272245
3	chr2:43442193:T:C	43442193	NA,C	NA,T	NA,1	NA,inf	NA,inf	NA,0.374383	0.000136307	0.000272105
3	chr2:43139746:T:G	43139746	NA,G	NA,T	NA,1	NA,-inf	NA,inf	NA,0.407645	0.000136287	0.000272081
3	chr2:42801720:A:G	42801720	G,G	A,A	1,1	inf,-inf	inf,inf	0.388951,1.21049	0.000136278	0.000272086
3	chr2:42926523:C:T	42926523	NA,T	NA,C	NA,1	NA,-inf	NA,inf	NA,0.39003	0.000136129	0.000271762
3	chr2:43768930:A:G	43768930	NA,G	NA,A	NA,1	NA,inf	NA,inf	NA,0.393518	0.000136028	0.000271567
3	chr2:43329917:C:T	43329917	NA,T	NA,C	NA,1	NA,inf	NA,inf	NA,0.4	0.000135966	0.000271438
3	chr2:43829674:CA:C	43829674	NA,C	NA,CA	NA,1	NA,inf	NA,inf	NA,0.374724	0.000135947	0.000271507
3	chr2:42963773:C:T	42963773	NA,T	NA,C	NA,1	NA,inf	NA,inf	NA,0.364624	0.000135939	0.000271394
3	chr2:43215874:G:C	43215874	NA,C	NA,G	NA,1	NA,inf	NA,inf	NA,0.367367	0.000135907	0.000271319
3	chr2:43703703:TCTTA:T	43703703	NA,T	NA,TCTTA	NA,1	NA,inf	NA,inf	NA,0.338473	0.000135893	0.000271274
3	chr2:43311358:T:C	43311358	NA,C	NA,T	NA,1	NA,inf	NA,inf	NA,0.405036	0.000135831	0.000271356
3	chr2:43976430:A:T	43976430	NA,T	NA,A	NA,1	NA,inf	NA,inf	NA,0.372683	0.000135823	0.000271134
3	chr2:42998567:A:G	42998567	NA,G	NA,A	NA,1	NA,-inf	NA,inf	NA,0.391897	0.000135793	0.000271107
3	chr2:43147090:C:T	43147090	NA,T	NA,C	NA,1	NA,inf	NA,inf	NA,0.389403	0.000135762	0.000271105
3	chr2:43766012:G:A	43766012	NA,A	NA,G	NA,1	NA,inf	NA,inf	NA,0.391811	0.000135726	0.000270964
3	chr2:43314661:T:C	43314661	NA,C	NA,T	NA,1	NA,inf	NA,inf	NA,0.381699	0.000135665	0.000270886
3	chr2:42897473:G:A	42897473	NA,A	NA,G	NA,1	NA,-inf	NA,inf	NA,0.423052	0.000135653	0.00027079
3	chr2:43766119:C:T	43766119	NA,T	NA,C	NA,1	NA,inf	NA,inf	NA,0.391279	0.000135636	0.000270782
3	chr2:43225195:G:A	43225195	A,A	G,G	1,1	-inf,inf	inf,inf	1.82258,0.17198	0.000135629	0.00027098
3	chr2:43764116:A:G	43764116	NA,G	NA,A	NA,1	NA,inf	NA,inf	NA,0.390887	0.000135577	0.000270666
3	chr2:42997092:G:C	42997092	NA,C	NA,G	NA,1	NA,-inf	NA,inf	NA,0.390669	0.000135574	0.000270671
3	chr2:42836647:G:T	42836647	T,T	G,G	1,1	inf,-inf	inf,inf	1.20133,0.0966989	0.000135555	0.000270633
3	chr2:43171016:G:A	43171016	NA,A	NA,G	NA,1	NA,inf	NA,inf	NA,0.392234	0.000135532	0.000270656
3	chr2:43655904:T:C	43655904	NA,C	NA,T	NA,1	NA,inf	NA,inf	NA,0.416961	0.000135492	0.000270917
3	chr2:43055441:G:A	43055441	A,A	G,G	1,1	-inf,-inf	inf,inf	1.27866,0.309286	0.000135418	0.000270309
3	chr2:42887918:G:A	42887918	NA,A	NA,G	NA,1	NA,-inf	NA,inf	NA,0.388844	0.000135395	0.000270348
3	chr2:42887139:A:C	42887139	NA,C	NA,A	NA,1	NA,-inf	NA,inf	NA,0.39364	0.000135293	0.000270103
3	chr2:43369621:C:A	43369621	NA,A	NA,C	NA,1	NA,-inf	NA,inf	NA,0.409824	0.000135265	0.000270065
3	chr2:43234974:G:A	43234974	NA,A	NA,G	NA,1	NA,inf	NA,inf	NA,0.369564	0.000135248	0.000269989
3	chr2:42995862:C:T	42995862	NA,T	NA,C	NA,1	NA,-inf	NA,inf	NA,0.403329	0.000135161	0.000269834
3	chr2:42915307:AT:A	42915307	A,A	AT,AT	1,1	-inf,-inf	inf,inf	1.56242,0.250219	0.000135149	0.000269851
3	chr2:42863650:A:G	42863650	G,G	A,A	1,1	inf,-inf	inf,inf	0.562023,1.24352	0.000135098	0.000269641
3	chr2:42861252:T:C	42861252	NA,C	NA,T	NA,1	NA,inf	NA,inf	NA,0.365994	0.000135052	0.00026964
3	chr2:43541393:A:G	43541393	NA,G	NA,A	NA,1	NA,inf	NA,inf	NA,0.370144	0.000134961	0.000269446
3	chr2:43714635:A:G	43714635	NA,G	NA,A	NA,1	NA,inf	NA,inf	NA,0.389109	0.000134955	0.00026958
3	chr2:43726774:A:G	43726774	NA,G	NA,A	NA,1	NA,-inf	NA,inf	NA,0.396933	0.000134945	0.000269413
3	chr2:43080724:A:G	43080724	NA,G	NA,A	NA,1	NA,-inf	NA,inf	NA,0.385907	0.000134846	0.000269147
3	chr2:42952146:T:C	42952146	NA,C	NA,T	NA,1	NA,inf	NA,inf	NA,0.338365	0.000134729	0.000269029
3	chr2:42842510:T:C	42842510	NA,C	NA,T	NA,1	NA,inf	NA,inf	NA,0.348716	0.000134675	0.000268901
3	chr2:43355130:T:C	43355130	NA,C	NA,T	NA,1	NA,inf	NA,inf	NA,0.350867	0.000134645	0.000268768
3	chr2:44012908:T:A	44012908	NA,A	NA,T	NA,1	NA,-inf	NA,inf	NA,0.386314	0.000134635	0.000268801
3	chr2:43845435:G:C	43845435	NA,C	NA,G	NA,1	NA,-inf	NA,inf	NA,0.395841	0.000134569	0.000268581
3	chr2:42888820:T:C	42888820	NA,C	NA,T	NA,1	NA,-inf	NA,inf	NA,0.414409	0.000134463	0.000268429
3	chr2:42956518:C:G	42956518	NA,G	NA,C	NA,1	NA,-inf	NA,inf	NA,0.400238	0.000134423	0.000268369
3	chr2:42862616:T:C	42862616	NA,C	NA,T	NA,1	NA,inf	NA,inf	NA,0.361221	0.000134378	0.000268291
3	chr2:43755585:T:C	43755585	NA,C	NA,T	NA,1	NA,inf	NA,inf	NA,0.357395	0.000134358	0.000268245
3	chr2:42738518:C:T	42738518	NA,T	NA,C	NA,1	NA,-inf	NA,inf	NA,0.401864	0.000134245	0.000267983
3	chr2:42952000:T:A	42952000	NA,A	NA,T	NA,1	NA,inf	NA,inf	NA,0.3367	0.000134243	0.000268055
3	chr2:43626543:A:G	43626543	NA,G	NA,A	NA,1	NA,inf	NA,inf	NA,0.354804	0.000134237	0.000267991
3	chr2:43150923:G:A	43150923	NA,A	NA,G	NA,1	NA,inf	NA,inf	NA,0.379967	0.000134167	0.000267919
3	chr2:42752866:A:G	42752866	NA,G	NA,A	NA,1	NA,-inf	NA,inf	NA,0.409373	0.000134154	0.000267793
3	chr2:43984992:A:T	43984992	NA,T	NA,A	NA,1	NA,-inf	NA,inf	NA,0.388254	0.000134055	0.000267645
3	chr2:42916726:T:A	42916726	NA,A	NA,T	NA,1	NA,-inf	NA,inf	NA,0.396471	0.000134034	0.000267589
3	chr2:43844394:A:G	43844394	NA,G	NA,A	NA,1	NA,-inf	NA,inf	NA,0.404828	0.000134024	0.000267565
3	chr2:42884728:G:C	42884728	NA,C	NA,G	NA,1	NA,-inf	NA,inf	NA,0.410815	0.00013398	0.000267446
3	chr2:43667457:A:G	43667457	NA,G	NA,A	NA,1	NA,-inf	NA,inf	NA,0.395629	0.000133965	0.000267464
3	chr2:43846014:G:A	43846014	NA,A	NA,G	NA,1	NA,-inf	NA,inf	NA,0.391112	0.000133793	0.000267035
3	chr2:42963356:A:C	42963356	NA,C	NA,A	NA,1	NA,-inf	NA,inf	NA,0.414559	0.000133775	0.000267062
3	chr2:43210680:G:A	43210680	NA,A	NA,G	NA,1	NA,inf	NA,inf	NA,0.357364	0.000133771	0.000267042
3	chr2:43590791:A:G	43590791	NA,G	NA,A	NA,1	NA,inf	NA,inf	NA,0.369578	0.000133753	0.000266995
3	chr2:43346191:AG:A	43346191	NA,A	NA,AG	NA,1	NA,-inf	NA,inf	NA,0.388358	0.000133729	0.000266992
3	chr2:43912335:A:G	43912335	G,G	A,A	1,1	-inf,inf	inf,inf	1.59563,0.307745	0.000133593	0.000266643
3	chr2:43359262:T:G	43359262	NA,G	NA,T	NA,1	NA,inf	NA,inf	NA,0.345483	0.000133568	0.000266614
3	chr2:43056917:T:C	43056917	NA,C	NA,T	NA,1	NA,-inf	NA,inf	NA,0.381046	0.000133561	0.00026665
3	chr2:43623795:G:A	43623795	NA,A	NA,G	NA,1	NA,inf	NA,inf	NA,0.402104	0.000133323	0.000266597
3	chr2:43952312:G:C	43952312	NA,C	NA,G	NA,1	NA,-inf	NA,inf	NA,0.389513	0.000133284	0.000266104
3	chr2:42872494:G:A	42872494	NA,A	NA,G	NA,1	NA,-inf	NA,inf	NA,0.418468	0.000133255	0.00026601
3	chr2:43079580:A:G	43079580	NA,G	NA,A	NA,1	NA,inf	NA,inf	NA,0.347246	0.000133245	0.000266098
3	chr2:43876873:G:A	43876873	NA,A	NA,G	NA,1	NA,inf	NA,inf	NA,0.354354	0.00013321	0.00026595
3	chr2:43346911:G:T	43346911	NA,T	NA,G	NA,1	NA,-inf	NA,inf	NA,0.384964	0.000133171	0.000265878
3	chr2:43289007:G:A	43289007	A,A	G,G	1,1	-inf,-inf	inf,inf	1.81895,1.40843	0.00013317	0.000266204
3	chr2:42758909:TTA:T	42758909	NA,T	NA,TTA	NA,1	NA,-inf	NA,inf	NA,0.406296	0.000133125	0.000265769
3	chr2:43844621:C:T	43844621	T,NA	C,NA	1,NA	-inf,NA	inf,NA	1.10026,NA	0.000133111	0.000265756
3	chr2:43145804:T:C	43145804	NA,C	NA,T	NA,1	NA,inf	NA,inf	NA,0.341135	0.000133107	0.00026574
3	chr2:43592514:T:C	43592514	NA,C	NA,T	NA,1	NA,inf	NA,inf	NA,0.366118	0.000133079	0.000265651
3	chr2:43618563:G:A	43618563	NA,A	NA,G	NA,1	NA,inf	NA,inf	NA,0.356928	0.000133046	0.000265653
3	chr2:43715899:GA:G	43715899	NA,G	NA,GA	NA,1	NA,-inf	NA,inf	NA,0.393865	0.000132921	0.000265363
3	chr2:43616521:C:T	43616521	NA,T	NA,C	NA,1	NA,inf	NA,inf	NA,0.342699	0.00013292	0.000265308
3	chr2:43756543:A:G	43756543	NA,G	NA,A	NA,1	NA,inf	NA,inf	NA,0.374291	0.000132918	0.000265517
3	chr2:43419470:T:C	43419470	NA,C	NA,T	NA,1	NA,inf	NA,inf	NA,0.35616	0.000132904	0.000265339
3	chr2:43684733:A:G	43684733	NA,G	NA,A	NA,1	NA,-inf	NA,inf	NA,0.421574	0.000132895	0.000265335
3	chr2:43273144:G:T	43273144	NA,T	NA,G	NA,1	NA,inf	NA,inf	NA,0.352851	0.000132811	0.000265132
3	chr2:43115485:G:C	43115485	NA,C	NA,G	NA,1	NA,-inf	NA,inf	NA,0.424029	0.000132784	0.000265012
3	chr2:42805705:T:C	42805705	NA,C	NA,T	NA,1	NA,-inf	NA,inf	NA,0.377776	0.000132753	0.000265037
3	chr2:43175660:G:C	43175660	NA,C	NA,G	NA,1	NA,-inf	NA,inf	NA,0.40297	0.000132666	0.000264837
3	chr2:43694152:T:A	43694152	NA,A	NA,T	NA,1	NA,-inf	NA,inf	NA,0.417526	0.000132664	0.000264912
3	chr2:42866751:A:G	42866751	NA,G	NA,A	NA,1	NA,inf	NA,inf	NA,0.367733	0.000132607	0.000264759
3	chr2:43574849:C:T	43574849	NA,T	NA,C	NA,1	NA,inf	NA,inf	NA,0.340527	0.000132537	0.000264612
3	chr2:42767552:T:C	42767552	NA,C	NA,T	NA,1	NA,inf	NA,inf	NA,0.351812	0.000132508	0.000264545
3	chr2:42944049:C:A	42944049	NA,A	NA,C	NA,1	NA,inf	NA,inf	NA,0.34919	0.00013248	0.000264531
3	chr2:43610454:A:C	43610454	NA,C	NA,A	NA,1	NA,inf	NA,inf	NA,0.353778	0.000132457	0.00026444
3	chr2:43100014:A:G	43100014	NA,G	NA,A	NA,1	NA,-inf	NA,inf	NA,0.387032	0.000132382	0.000264294
3	chr2:43696894:C:T	43696894	NA,T	NA,C	NA,1	NA,-inf	NA,inf	NA,0.389662	0.000132333	0.000264211
3	chr2:43622905:A:G	43622905	NA,G	NA,A	NA,1	NA,inf	NA,inf	NA,0.375384	0.000132292	0.00026411
3	chr2:43299651:ACT:A	43299651	NA,A	NA,ACT	NA,1	NA,-inf	NA,inf	NA,0.385636	0.000132268	0.000264093
3	chr2:43029747:G:A	43029747	A,NA	G,NA	1,NA	-inf,NA	inf,NA	0.846743,NA	0.000132234	0.00026402
3	chr2:43178722:C:T	43178722	NA,T	NA,C	NA,1	NA,-inf	NA,inf	NA,0.390961	0.000132223	0.000263997
3	chr2:43919373:A:G	43919373	G,G	A,A	1,1	-inf,inf	inf,inf	1.63227,0.226595	0.000132139	0.00026375
3	chr2:43741080:G:A	43741080	NA,A	NA,G	NA,1	NA,inf	NA,inf	NA,0.349563	0.00013208	0.000263646
3	chr2:43817770:T:C	43817770	NA,C	NA,T	NA,1	NA,inf	NA,inf	NA,0.334165	0.000132008	0.000263596
3	chr2:43845946:T:C	43845946	NA,C	NA,T	NA,1	NA,-inf	NA,inf	NA,0.37963	0.00013194	0.000263338
3	chr2:43801460:A:G	43801460	NA,G	NA,A	NA,1	NA,inf	NA,inf	NA,0.326146	0.000131897	0.000263316
3	chr2:43724468:A:C	43724468	NA,C	NA,A	NA,1	NA,inf	NA,inf	NA,0.355032	0.000131796	0.000263249
3	chr2:43936363:G:A	43936363	NA,A	NA,G	NA,1	NA,-inf	NA,inf	NA,0.386672	0.000131728	0.000262919
3	chr2:43030564:A:G	43030564	NA,G	NA,A	NA,1	NA,inf	NA,inf	NA,0.321577	0.000131616	0.000262819
3	chr2:42878283:A:T	42878283	NA,T	NA,A	NA,1	NA,-inf	NA,inf	NA,0.366139	0.000131601	0.000262768
3	chr2:43327872:C:T	43327872	NA,T	NA,C	NA,1	NA,inf	NA,inf	NA,0.373686	0.000131588	0.000262701
3	chr2:42967581:G:A	42967581	NA,A	NA,G	NA,1	NA,inf	NA,inf	NA,0.311964	0.000131435	0.000262431
3	chr2:43127141:A:G	43127141	G,G	A,A	1,1	-inf,-inf	inf,inf	1.73978,0.318877	0.000131386	0.000261591
3	chr2:42919782:G:A	42919782	A,NA	G,NA	1,NA	-inf,NA	inf,NA	0.833792,NA	0.000131327	0.000262207
3	chr2:43100844:T:C	43100844	NA,C	NA,T	NA,1	NA,inf	NA,inf	NA,0.327779	0.000131256	0.000262035
3	chr2:43399053:T:C	43399053	C,NA	T,NA	1,NA	-inf,NA	inf,NA	0.980354,NA	0.000131255	0.000262051
3	chr2:43008426:C:T	43008426	NA,T	NA,C	NA,1	NA,-inf	NA,inf	NA,0.381794	0.000131224	0.000261981
3	chr2:43383514:T:A	43383514	NA,A	NA,T	NA,1	NA,inf	NA,inf	NA,0.373851	0.000131212	0.000262115
3	chr2:43041922:G:A	43041922	NA,A	NA,G	NA,1	NA,inf	NA,inf	NA,0.338826	0.000131153	0.000261833
3	chr2:42833928:G:A	42833928	NA,A	NA,G	NA,1	NA,inf	NA,inf	NA,0.312734	0.000131137	0.000261824
3	chr2:43938399:A:T	43938399	NA,T	NA,A	NA,1	NA,-inf	NA,inf	NA,0.368252	0.000131067	0.00026159
3	chr2:43702055:C:T	43702055	NA,T	NA,C	NA,1	NA,inf	NA,inf	NA,0.315299	0.000131047	0.000261606
3	chr2:43643363:C:A	43643363	NA,A	NA,C	NA,1	NA,inf	NA,inf	NA,0.333783	0.000131046	0.000261611
3	chr2:42992384:C:T	42992384	NA,T	NA,C	NA,1	NA,inf	NA,inf	NA,0.340702	0.000131032	0.000261605
3	chr2:43445572:C:T	43445572	NA,T	NA,C	NA,1	NA,-inf	NA,inf	NA,0.395872	0.000131021	0.000261628
3	chr2:42952418:C:T	42952418	NA,T	NA,C	NA,1	NA,inf	NA,inf	NA,0.337239	0.000131011	0.000261582
3	chr2:43247999:C:T	43247999	NA,T	NA,C	NA,1	NA,inf	NA,inf	NA,0.333934	0.000130963	0.000261433
3	chr2:43135241:G:T	43135241	T,T	G,G	1,1	inf,-inf	inf,inf	0.258666,1.33438	0.000130926	0.000261359
3	chr2:43078003:C:A	43078003	NA,A	NA,C	NA,1	NA,-inf	NA,inf	NA,0.394887	0.00013074	0.000261012
3	chr2:43580173:C:T	43580173	NA,T	NA,C	NA,1	NA,inf	NA,inf	NA,0.33765	0.000130724	0.000260959
3	chr2:43318600:G:T	43318600	NA,T	NA,G	NA,1	NA,-inf	NA,inf	NA,0.369264	0.000130637	0.000260821
3	chr2:43950395:A:G	43950395	NA,G	NA,A	NA,1	NA,-inf	NA,inf	NA,0.377885	0.000130598	0.000260656
3	chr2:43991307:T:C	43991307	C,C	T,T	1,1	-inf,-inf	inf,inf	1.26959,1.011	0.000130594	0.000260615
3	chr2:42965290:C:T	42965290	NA,T	NA,C	NA,1	NA,inf	NA,inf	NA,0.341507	0.000130559	0.000260686
3	chr2:43752092:C:G	43752092	NA,G	NA,C	NA,1	NA,inf	NA,inf	NA,0.33586	0.000130528	0.000260583
3	chr2:43023322:G:A	43023322	NA,A	NA,G	NA,1	NA,inf	NA,inf	NA,0.329775	0.000130526	0.000260582
3	chr2:43599979:G:A	43599979	NA,A	NA,G	NA,1	NA,-inf	NA,inf	NA,0.37714	0.000130469	0.000260491
3	chr2:43146936:C:G	43146936	NA,G	NA,C	NA,1	NA,-inf	NA,inf	NA,0.351044	0.000130466	0.000260428
3	chr2:43079284:A:G	43079284	NA,G	NA,A	NA,1	NA,inf	NA,inf	NA,0.328895	0.000130412	0.000260441
3	chr2:43770964:C:T	43770964	NA,T	NA,C	NA,1	NA,inf	NA,inf	NA,0.359276	0.000130363	0.000260258
3	chr2:43254668:A:AG	43254668	NA,AG	NA,A	NA,1	NA,inf	NA,inf	NA,0.376523	0.000130344	0.00026043
3	chr2:43378978:T:C	43378978	NA,C	NA,T	NA,1	NA,inf	NA,inf	NA,0.363494	0.000130318	0.000260172
3	chr2:42834001:T:A	42834001	NA,A	NA,T	NA,1	NA,inf	NA,inf	NA,0.339021	0.000130241	0.000260012
3	chr2:43991736:T:G	43991736	NA,G	NA,T	NA,1	NA,-inf	NA,inf	NA,0.366164	0.000130234	0.000260007
3	chr2:43150619:G:A	43150619	NA,A	NA,G	NA,1	NA,inf	NA,inf	NA,0.344022	0.000130218	0.000259956
3	chr2:43684827:A:AG	43684827	NA,AG	NA,A	NA,1	NA,inf	NA,inf	NA,0.338528	0.000130141	0.000259829
3	chr2:43498295:GA:G	43498295	NA,G	NA,GA	NA,1	NA,-inf	NA,inf	NA,0.39478	0.000130116	0.000259797
3	chr2:44000349:T:C	44000349	NA,C	NA,T	NA,1	NA,-inf	NA,inf	NA,0.359114	0.000130113	0.000259774
3	chr2:43105745:G:A	43105745	NA,A	NA,G	NA,1	NA,inf	NA,inf	NA,0.327364	0.000130055	0.000259679
3	chr2:43931461:T:C	43931461	C,C	T,T	1,1	-inf,inf	inf,inf	1.66618,0.161989	0.000130045	0.000259581
3	chr2:43668616:C:A	43668616	NA,A	NA,C	NA,1	NA,inf	NA,inf	NA,0.339268	0.000130042	0.000259608
3	chr2:43715613:A:G	43715613	NA,G	NA,A	NA,1	NA,-inf	NA,inf	NA,0.391189	0.000130022	0.000259623
3	chr2:44004960:C:A	44004960	NA,A	NA,C	NA,1	NA,-inf	NA,inf	NA,0.357473	0.000130004	0.000259556
3	chr2:43732408:C:T	43732408	T,T	C,C	1,1	-inf,-inf	inf,inf	3.21491,0.0908301	0.000129982	0.000259502
3	chr2:43216840:C:G	43216840	NA,G	NA,C	NA,1	NA,inf	NA,inf	NA,0.331721	0.000129961	0.000259448
3	chr2:43638243:C:A	43638243	A,NA	C,NA	1,NA	inf,NA	inf,NA	0.689242,NA	0.000129936	0.000259412
3	chr2:42975223:C:G	42975223	NA,G	NA,C	NA,1	NA,inf	NA,inf	NA,0.335019	0.000129934	0.00025946
3	chr2:42952266:T:C	42952266	NA,C	NA,T	NA,1	NA,inf	NA,inf	NA,0.310419	0.000129887	0.000259359
3	chr2:43188724:T:C	43188724	NA,C	NA,T	NA,1	NA,inf	NA,inf	NA,0.334467	0.000129865	0.000259255
3	chr2:42981267:C:T	42981267	NA,T	NA,C	NA,1	NA,inf	NA,inf	NA,0.342071	0.000129865	0.00025926
3	chr2:43979159:GAA:G	43979159	G,G	GAA,GAA	1,1	-inf,-inf	inf,inf	1.26075,1.00221	0.000129858	0.000259203
3	chr2:43886555:C:T	43886555	NA,T	NA,C	NA,1	NA,inf	NA,inf	NA,0.340136	0.000129855	0.000259251
3	chr2:43715149:A:G	43715149	NA,G	NA,A	NA,1	NA,inf	NA,inf	NA,0.328561	0.000129832	0.000259192
3	chr2:43534633:G:A	43534633	NA,A	NA,G	NA,1	NA,inf	NA,inf	NA,0.330911	0.000129812	0.000259129
3	chr2:43993037:C:G	43993037	NA,G	NA,C	NA,1	NA,-inf	NA,inf	NA,0.333025	0.000129811	0.000259117
3	chr2:43031231:G:A	43031231	NA,A	NA,G	NA,1	NA,inf	NA,inf	NA,0.312031	0.000129699	0.000259013
3	chr2:44033208:A:G	44033208	G,G	A,A	1,1	-inf,inf	inf,inf	1.68571,0.356834	0.00012957	0.000258642
3	chr2:42959399:A:G	42959399	NA,G	NA,A	NA,1	NA,inf	NA,inf	NA,0.362831	0.000129504	0.00025856
3	chr2:43632585:T:C	43632585	NA,C	NA,T	NA,1	NA,inf	NA,inf	NA,0.332433	0.00012948	0.000258499
3	chr2:43674073:T:A	43674073	NA,A	NA,T	NA,1	NA,-inf	NA,inf	NA,0.369094	0.000129466	0.000258482
3	chr2:43736145:T:G	43736145	NA,G	NA,T	NA,1	NA,inf	NA,inf	NA,0.332336	0.000129464	0.000258425
3	chr2:43712567:G:T	43712567	NA,T	NA,G	NA,1	NA,inf	NA,inf	NA,0.352929	0.000129408	0.000258488
3	chr2:43083650:A:G	43083650	NA,G	NA,A	NA,1	NA,inf	NA,inf	NA,0.349192	0.000129368	0.000258371
3	chr2:43826309:A:T	43826309	NA,T	NA,A	NA,1	NA,-inf	NA,inf	NA,0.350278	0.000129293	0.000258123
3	chr2:42947275:A:T	42947275	NA,T	NA,A	NA,1	NA,-inf	NA,inf	NA,0.360862	0.000129291	0.000258106
3	chr2:43105501:C:T	43105501	NA,T	NA,C	NA,1	NA,inf	NA,inf	NA,0.331268	0.000129268	0.000258064
3	chr2:43996560:A:G	43996560	NA,G	NA,A	NA,1	NA,-inf	NA,inf	NA,0.328219	0.000129174	0.000257838
3	chr2:43749249:A:T	43749249	NA,T	NA,A	NA,1	NA,inf	NA,inf	NA,0.348815	0.000129083	0.000257851
3	chr2:43668275:A:G	43668275	NA,G	NA,A	NA,1	NA,inf	NA,inf	NA,0.377956	0.000129054	0.000258015
3	chr2:42781805:C:T	42781805	T,NA	C,NA	1,NA	inf,NA	inf,NA	0.753384,NA	0.000129027	0.0002576
3	chr2:42925398:AGAGAGAGAGAGAGAGT:A	42925398	NA,A	NA,AGAGAGAGAGAGAGAGT	NA,1	NA,inf	NA,inf	NA,0.332401	0.000128938	0.000257436
3	chr2:43736416:C:T	43736416	NA,T	NA,C	NA,1	NA,inf	NA,inf	NA,0.32905	0.000128919	0.000257339
3	chr2:43835062:C:T	43835062	NA,T	NA,C	NA,1	NA,inf	NA,inf	NA,0.334987	0.000128886	0.000257389
3	chr2:43750370:G:C	43750370	NA,C	NA,G	NA,1	NA,inf	NA,inf	NA,0.329618	0.000128881	0.000257262
3	chr2:43064646:G:C	43064646	NA,C	NA,G	NA,1	NA,-inf	NA,inf	NA,0.361802	0.000128869	0.000257295
3	chr2:43780825:A:G	43780825	NA,G	NA,A	NA,1	NA,inf	NA,inf	NA,0.32862	0.000128851	0.000257202
3	chr2:43339283:A:G	43339283	NA,G	NA,A	NA,1	NA,inf	NA,inf	NA,0.335748	0.000128749	0.000257073
3	chr2:43588897:T:C	43588897	NA,C	NA,T	NA,1	NA,inf	NA,inf	NA,0.317087	0.00012874	0.00025703
3	chr2:43430951:G:A	43430951	NA,A	NA,G	NA,1	NA,inf	NA,inf	NA,0.318423	0.000128739	0.000256974
3	chr2:43203487:G:A	43203487	NA,A	NA,G	NA,1	NA,inf	NA,inf	NA,0.345191	0.000128688	0.000256911
3	chr2:43077260:A:G	43077260	NA,G	NA,A	NA,1	NA,inf	NA,inf	NA,0.327341	0.00012866	0.000256851
3	chr2:43563794:G:C	43563794	NA,C	NA,G	NA,1	NA,-inf	NA,inf	NA,0.402388	0.000128631	0.000256868
3	chr2:43667097:T:C	43667097	NA,C	NA,T	NA,1	NA,inf	NA,inf	NA,0.375204	0.00012861	0.000257128
3	chr2:43896057:T:C	43896057	NA,C	NA,T	NA,1	NA,inf	NA,inf	NA,0.339276	0.000128604	0.000256826
3	chr2:43587908:A:G	43587908	NA,G	NA,A	NA,1	NA,inf	NA,inf	NA,0.315417	0.000128482	0.000256515
3	chr2:43074520:T:C	43074520	NA,C	NA,T	NA,1	NA,inf	NA,inf	NA,0.312174	0.000128448	0.000256435
3	chr2:43805485:T:G	43805485	NA,G	NA,T	NA,1	NA,-inf	NA,inf	NA,0.375457	0.000128371	0.000256285
3	chr2:43792520:A:G	43792520	NA,G	NA,A	NA,1	NA,inf	NA,inf	NA,0.327098	0.000128282	0.000256109
3	chr2:43054115:A:C	43054115	NA,C	NA,A	NA,1	NA,-inf	NA,inf	NA,0.358017	0.000128216	0.000255991
3	chr2:43206993:T:C	43206993	NA,C	NA,T	NA,1	NA,-inf	NA,inf	NA,0.375525	0.000128144	0.000255874
3	chr2:42855870:G:T	42855870	NA,T	NA,G	NA,1	NA,inf	NA,inf	NA,0.306205	0.000128131	0.000255852
3	chr2:43558370:T:C	43558370	NA,C	NA,T	NA,1	NA,inf	NA,inf	NA,0.318514	0.000128034	0.000255588
3	chr2:43640346:C:T	43640346	NA,T	NA,C	NA,1	NA,inf	NA,inf	NA,0.324105	0.000128014	0.00025557
3	chr2:43293863:T:G	43293863	NA,G	NA,T	NA,1	NA,inf	NA,inf	NA,0.316144	0.000127967	0.000255462
3	chr2:43500292:C:T	43500292	NA,T	NA,C	NA,1	NA,inf	NA,inf	NA,0.334272	0.000127962	0.000255488
3	chr2:43676704:G:A	43676704	NA,A	NA,G	NA,1	NA,inf	NA,inf	NA,0.315667	0.000127949	0.000255433
3	chr2:44012986:T:C	44012986	NA,C	NA,T	NA,1	NA,inf	NA,inf	NA,0.309705	0.00012792	0.000255368
3	chr2:43016012:C:T	43016012	NA,T	NA,C	NA,1	NA,inf	NA,inf	NA,0.329504	0.000127899	0.000255338
3	chr2:42870310:A:G	42870310	NA,G	NA,A	NA,1	NA,inf	NA,inf	NA,0.304757	0.000127851	0.000255267
3	chr2:43356779:A:G	43356779	NA,G	NA,A	NA,1	NA,inf	NA,inf	NA,0.327555	0.000127804	0.000255195
3	chr2:42795327:T:TC	42795327	NA,TC	NA,T	NA,1	NA,-inf	NA,inf	NA,0.385219	0.000127777	0.000255072
3	chr2:43603714:C:G	43603714	NA,G	NA,C	NA,1	NA,inf	NA,inf	NA,0.303692	0.000127741	0.000254973
3	chr2:43581950:A:G	43581950	NA,G	NA,A	NA,1	NA,inf	NA,inf	NA,0.31059	0.000127702	0.000254959
3	chr2:42978160:A:T	42978160	NA,T	NA,A	NA,1	NA,-inf	NA,inf	NA,0.344202	0.00012764	0.00025483
3	chr2:43492667:G:A	43492667	NA,A	NA,G	NA,1	NA,inf	NA,inf	NA,0.323148	0.000127638	0.000254822
3	chr2:43956580:G:T	43956580	NA,T	NA,G	NA,1	NA,-inf	NA,inf	NA,0.36792	0.000127635	0.00025484
3	chr2:42975011:G:A	42975011	NA,A	NA,G	NA,1	NA,-inf	NA,inf	NA,0.34662	0.000127501	0.000254541
3	chr2:43673491:G:A	43673491	NA,A	NA,G	NA,1	NA,inf	NA,inf	NA,0.325298	0.000127478	0.00025449
3	chr2:43781359:T:A	43781359	NA,A	NA,T	NA,1	NA,inf	NA,inf	NA,0.316363	0.000127466	0.000254447
3	chr2:43067336:T:C	43067336	NA,C	NA,T	NA,1	NA,inf	NA,inf	NA,0.327269	0.000127442	0.000254445
3	chr2:43918660:C:T	43918660	NA,T	NA,C	NA,1	NA,inf	NA,inf	NA,0.320157	0.000127382	0.000254271
3	chr2:43196657:CT:C	43196657	NA,C	NA,CT	NA,1	NA,-inf	NA,inf	NA,0.352805	0.00012737	0.000254296
3	chr2:43769969:G:A	43769969	NA,A	NA,G	NA,1	NA,-inf	NA,inf	NA,0.346747	0.000127349	0.000254207
3	chr2:43878748:T:C	43878748	NA,C	NA,T	NA,1	NA,-inf	NA,inf	NA,0.350474	0.000127302	0.000254187
3	chr2:42794170:A:C	42794170	NA,C	NA,A	NA,1	NA,inf	NA,inf	NA,0.314208	0.000127195	0.000253938
3	chr2:42825217:G:T	42825217	NA,T	NA,G	NA,1	NA,inf	NA,inf	NA,0.322203	0.000127194	0.00025393
3	chr2:43381166:C:T	43381166	NA,T	NA,C	NA,1	NA,-inf	NA,inf	NA,0.372107	0.000127188	0.000253972
3	chr2:43242406:T:C	43242406	NA,C	NA,T	NA,1	NA,inf	NA,inf	NA,0.308514	0.000127091	0.000253704
3	chr2:43990914:C:T	43990914	NA,T	NA,C	NA,1	NA,-inf	NA,inf	NA,0.345579	0.000127081	0.000253719
3	chr2:43084555:G:A	43084555	NA,A	NA,G	NA,1	NA,-inf	NA,inf	NA,0.377709	0.000127025	0.00025359
3	chr2:44032194:T:C	44032194	NA,C	NA,T	NA,1	NA,inf	NA,inf	NA,0.301015	0.000127011	0.000253574
3	chr2:43697432:T:C	43697432	NA,C	NA,T	NA,1	NA,inf	NA,inf	NA,0.293151	0.000126958	0.000253436
3	chr2:43196194:T:A	43196194	NA,A	NA,T	NA,1	NA,-inf	NA,inf	NA,0.350631	0.000126954	0.000253465
3	chr2:43919690:T:C	43919690	NA,C	NA,T	NA,1	NA,inf	NA,inf	NA,0.327626	0.000126913	0.000253449
3	chr2:42971945:A:G	42971945	NA,G	NA,A	NA,1	NA,inf	NA,inf	NA,0.314634	0.00012691	0.000253371
3	chr2:43010489:T:C	43010489	NA,C	NA,T	NA,1	NA,inf	NA,inf	NA,0.322811	0.000126908	0.000253356
3	chr2:44012957:A:C	44012957	C,C	A,A	1,1	-inf,inf	inf,inf	1.69949,0.0778429	0.000126896	0.00025332
3	chr2:43029373:A:G	43029373	NA,G	NA,A	NA,1	NA,inf	NA,inf	NA,0.289819	0.00012689	0.000253382
3	chr2:43153583:A:G	43153583	NA,G	NA,A	NA,1	NA,-inf	NA,inf	NA,0.358725	0.000126877	0.000253269
3	chr2:43866333:A:G	43866333	NA,G	NA,A	NA,1	NA,-inf	NA,inf	NA,0.353007	0.00012686	0.000253264
3	chr2:43300805:CTGTT:C	43300805	NA,C	NA,CTGTT	NA,1	NA,inf	NA,inf	NA,0.348532	0.000126817	0.00025333
3	chr2:43270170:G:A	43270170	NA,A	NA,G	NA,1	NA,inf	NA,inf	NA,0.32807	0.000126796	0.000253114
3	chr2:42780834:A:G	42780834	G,G	A,A	1,1	inf,inf	inf,inf	1.07592,0.26505	0.000126664	0.000252835
3	chr2:42958250:G:A	42958250	NA,A	NA,G	NA,1	NA,inf	NA,inf	NA,0.315814	0.000126653	0.000252873
3	chr2:43885493:A:G	43885493	NA,G	NA,A	NA,1	NA,inf	NA,inf	NA,0.314747	0.000126626	0.000252811
3	chr2:43559154:G:C	43559154	NA,C	NA,G	NA,1	NA,inf	NA,inf	NA,0.338601	0.000126608	0.000252761
3	chr2:42914977:A:G	42914977	NA,G	NA,A	NA,1	NA,-inf	NA,inf	NA,0.3682	0.000126593	0.000252708
3	chr2:43586162:A:G	43586162	NA,G	NA,A	NA,1	NA,inf	NA,inf	NA,0.30342	0.000126588	0.000252733
3	chr2:43996368:C:T	43996368	NA,T	NA,C	NA,1	NA,-inf	NA,inf	NA,0.338666	0.00012657	0.000252693
3	chr2:43791878:T:G	43791878	NA,G	NA,T	NA,1	NA,inf	NA,inf	NA,0.315596	0.000126565	0.00025268
3	chr2:43585568:AT:A	43585568	NA,A	NA,AT	NA,1	NA,-inf	NA,inf	NA,0.333059	0.00012655	0.000252597
3	chr2:44019731:C:G	44019731	NA,G	NA,C	NA,1	NA,-inf	NA,inf	NA,0.335541	0.000126536	0.00025262
3	chr2:44017062:A:G	44017062	NA,G	NA,A	NA,1	NA,inf	NA,inf	NA,0.313167	0.000126527	0.000252619
3	chr2:43146111:T:G	43146111	NA,G	NA,T	NA,1	NA,-inf	NA,inf	NA,0.330295	0.000126472	0.000252436
3	chr2:43286897:G:A	43286897	A,A	G,G	1,1	inf,inf	inf,inf	0.466071,1.09073	0.000126464	0.000252781
3	chr2:43166173:T:C	43166173	NA,C	NA,T	NA,1	NA,inf	NA,inf	NA,0.316163	0.000126454	0.000252478
3	chr2:43891050:A:G	43891050	NA,G	NA,A	NA,1	NA,-inf	NA,inf	NA,0.34865	0.000126443	0.000252372
3	chr2:43960811:G:A	43960811	NA,A	NA,G	NA,1	NA,-inf	NA,inf	NA,0.336376	0.00012644	0.00025242
3	chr2:43139566:G:C	43139566	NA,C	NA,G	NA,1	NA,-inf	NA,inf	NA,0.335218	0.000126352	0.000252222
3	chr2:43678798:C:G	43678798	NA,G	NA,C	NA,1	NA,-inf	NA,inf	NA,0.351305	0.000126348	0.000252247
3	chr2:43733786:G:A	43733786	A,A	G,G	1,1	-inf,-inf	inf,inf	3.17477,0.0511506	0.00012634	0.000252238
3	chr2:43073749:G:A	43073749	NA,A	NA,G	NA,1	NA,-inf	NA,inf	NA,0.348438	0.000126322	0.0002522
3	chr2:43308932:G:C	43308932	NA,C	NA,G	NA,1	NA,-inf	NA,inf	NA,0.340644	0.000126254	0.000252068
3	chr2:43470275:G:T	43470275	NA,T	NA,G	NA,1	NA,-inf	NA,inf	NA,0.352297	0.000126212	0.000251987
3	chr2:43777029:A:G	43777029	NA,G	NA,A	NA,1	NA,inf	NA,inf	NA,0.310723	0.000126186	0.000251894
3	chr2:43150026:G:C	43150026	NA,C	NA,G	NA,1	NA,inf	NA,inf	NA,0.294997	0.000126105	0.000251763
3	chr2:44003585:C:A	44003585	NA,A	NA,C	NA,1	NA,-inf	NA,inf	NA,0.331648	0.00012605	0.000251654
3	chr2:43797477:C:T	43797477	T,NA	C,NA	1,NA	-inf,NA	inf,NA	0.96527,NA	0.000126025	0.000251545
3	chr2:43779118:G:A	43779118	NA,A	NA,G	NA,1	NA,inf	NA,inf	NA,0.30939	0.000125986	0.000251495
3	chr2:43593669:C:T	43593669	NA,T	NA,C	NA,1	NA,inf	NA,inf	NA,0.29929	0.000125945	0.000251451
3	chr2:43478032:TC:T	43478032	NA,T	NA,TC	NA,1	NA,inf	NA,inf	NA,0.299116	0.000125919	0.00025136
3	chr2:43221876:A:G	43221876	NA,G	NA,A	NA,1	NA,inf	NA,inf	NA,0.298538	0.000125907	0.000251333
3	chr2:43185545:T:G	43185545	NA,G	NA,T	NA,1	NA,inf	NA,inf	NA,0.316876	0.000125881	0.000251303
3	chr2:42881128:C:T	42881128	NA,T	NA,C	NA,1	NA,-inf	NA,inf	NA,0.328906	0.000125857	0.000251297
3	chr2:43051867:A:G	43051867	NA,G	NA,A	NA,1	NA,-inf	NA,inf	NA,0.343789	0.000125856	0.000251255
3	chr2:43747260:T:A	43747260	NA,A	NA,T	NA,1	NA,inf	NA,inf	NA,0.313797	0.000125797	0.000251153
3	chr2:43778175:T:C	43778175	NA,C	NA,T	NA,1	NA,inf	NA,inf	NA,0.308015	0.00012578	0.000251082
3	chr2:43165869:T:C	43165869	NA,C	NA,T	NA,1	NA,inf	NA,inf	NA,0.311279	0.000125727	0.000251027
3	chr2:43737630:A:C	43737630	NA,C	NA,A	NA,1	NA,inf	NA,inf	NA,0.309081	0.000125725	0.000250966
3	chr2:43791879:T:C	43791879	NA,C	NA,T	NA,1	NA,inf	NA,inf	NA,0.307901	0.000125714	0.000250951
3	chr2:43763008:CAGA:C	43763008	NA,C	NA,CAGA	NA,1	NA,inf	NA,inf	NA,0.307926	0.00012569	0.000250904
3	chr2:43798043:C:T	43798043	NA,T	NA,C	NA,1	NA,inf	NA,inf	NA,0.307346	0.000125646	0.000250816
3	chr2:42852676:C:T	42852676	NA,T	NA,C	NA,1	NA,-inf	NA,inf	NA,0.345247	0.000125643	0.000250794
3	chr2:43983618:A:G	43983618	NA,G	NA,A	NA,1	NA,-inf	NA,inf	NA,0.337795	0.000125637	0.000250821
3	chr2:42893944:A:G	42893944	NA,G	NA,A	NA,1	NA,-inf	NA,inf	NA,0.358383	0.000125632	0.000250809
3	chr2:43750524:C:T	43750524	NA,T	NA,C	NA,1	NA,inf	NA,inf	NA,0.308495	0.000125632	0.000250779
3	chr2:43546463:G:A	43546463	NA,A	NA,G	NA,1	NA,-inf	NA,inf	NA,0.33441	0.000125577	0.000250729
3	chr2:43533890:A:G	43533890	NA,G	NA,A	NA,1	NA,-inf	NA,inf	NA,0.378502	0.000125555	0.00025072
3	chr2:43165223:T:C	43165223	NA,C	NA,T	NA,1	NA,inf	NA,inf	NA,0.291211	0.000125546	0.000250641
3	chr2:43956562:G:A	43956562	NA,A	NA,G	NA,1	NA,inf	NA,inf	NA,0.308572	0.000125502	0.000250535
3	chr2:43790982:G:A	43790982	NA,A	NA,G	NA,1	NA,inf	NA,inf	NA,0.307752	0.000125475	0.000250504
3	chr2:43175539:G:A	43175539	NA,A	NA,G	NA,1	NA,-inf	NA,inf	NA,0.348139	0.000125473	0.000250513
3	chr2:43118277:C:T	43118277	NA,T	NA,C	NA,1	NA,-inf	NA,inf	NA,0.36784	0.000125455	0.000250352
3	chr2:43622286:T:C	43622286	NA,C	NA,T	NA,1	NA,inf	NA,inf	NA,0.299106	0.000125449	0.000250452
3	chr2:43992607:C:T	43992607	T,T	C,C	1,1	-inf,-inf	inf,inf	1.0183,0.201472	0.000125434	0.000250363
3	chr2:42901459:TCA:T	42901459	NA,T	NA,TCA	NA,1	NA,inf	NA,inf	NA,0.306674	0.000125432	0.000250413
3	chr2:43238327:A:G	43238327	NA,G	NA,A	NA,1	NA,-inf	NA,inf	NA,0.389774	0.000125317	0.00025024
3	chr2:43575014:T:C	43575014	NA,C	NA,T	NA,1	NA,inf	NA,inf	NA,0.295003	0.000125294	0.00025015
3	chr2:43868915:C:A	43868915	NA,A	NA,C	NA,1	NA,-inf	NA,inf	NA,0.34027	0.00012526	0.000250076
3	chr2:43118997:T:C	43118997	NA,C	NA,T	NA,1	NA,inf	NA,inf	NA,0.290694	0.000125258	0.000250109
3	chr2:42881189:G:C	42881189	NA,C	NA,G	NA,1	NA,inf	NA,inf	NA,0.281792	0.000125171	0.000249915
3	chr2:43741101:A:G	43741101	NA,G	NA,A	NA,1	NA,inf	NA,inf	NA,0.306097	0.000125102	0.000249855
3	chr2:42898279:T:C	42898279	NA,C	NA,T	NA,1	NA,inf	NA,inf	NA,0.304119	0.00012507	0.000249691
3	chr2:43097267:T:C	43097267	NA,C	NA,T	NA,1	NA,-inf	NA,inf	NA,0.369901	0.000124967	0.000249471
3	chr2:43728541:T:G	43728541	NA,G	NA,T	NA,1	NA,-inf	NA,inf	NA,0.323954	0.000124954	0.000249476
3	chr2:42959663:G:A	42959663	NA,A	NA,G	NA,1	NA,inf	NA,inf	NA,0.312368	0.000124951	0.000249479
3	chr2:42878941:G:A	42878941	NA,A	NA,G	NA,1	NA,inf	NA,inf	NA,0.302744	0.000124945	0.000249468
3	chr2:43528277:C:A	43528277	NA,A	NA,C	NA,1	NA,inf	NA,inf	NA,0.316097	0.000124894	0.000249369
3	chr2:43748855:C:G	43748855	NA,G	NA,C	NA,1	NA,inf	NA,inf	NA,0.320806	0.000124894	0.000249474
3	chr2:43670590:T:A	43670590	NA,A	NA,T	NA,1	NA,inf	NA,inf	NA,0.343683	0.000124829	0.000249535
3	chr2:43770458:C:T	43770458	NA,T	NA,C	NA,1	NA,inf	NA,inf	NA,0.300712	0.00012466	0.000248848
3	chr2:43057754:A:T	43057754	NA,T	NA,A	NA,1	NA,inf	NA,inf	NA,0.290169	0.000124652	0.000248839
3	chr2:43581960:G:T	43581960	NA,T	NA,G	NA,1	NA,inf	NA,inf	NA,0.290535	0.000124631	0.000248826
3	chr2:43747329:C:T	43747329	NA,T	NA,C	NA,1	NA,-inf	NA,inf	NA,0.326824	0.000124563	0.000248647
3	chr2:43880686:A:G	43880686	G,G	A,A	1,1	-inf,-inf	inf,inf	1.72499,0.249828	0.000124555	0.000248673
3	chr2:43531729:TG:T	43531729	NA,T	NA,TG	NA,1	NA,inf	NA,inf	NA,0.323362	0.000124419	0.000248391
3	chr2:43639460:C:CTT	43639460	NA,CTT	NA,C	NA,1	NA,-inf	NA,inf	NA,0.339457	0.000124407	0.000248389
3	chr2:43789465:A:C	43789465	NA,C	NA,A	NA,1	NA,inf	NA,inf	NA,0.298867	0.000124383	0.000248295
3	chr2:43780952:T:G	43780952	NA,G	NA,T	NA,1	NA,-inf	NA,inf	NA,0.348716	0.000124331	0.000248217
3	chr2:43290522:C:T	43290522	NA,T	NA,C	NA,1	NA,inf	NA,inf	NA,0.292538	0.000124331	0.000248207
3	chr2:43474720:T:C	43474720	NA,C	NA,T	NA,1	NA,-inf	NA,inf	NA,0.336456	0.000124214	0.000247995
3	chr2:42982165:C:A	42982165	NA,A	NA,C	NA,1	NA,-inf	NA,inf	NA,0.33828	0.000124203	0.000247968
3	chr2:43150064:GCA:G	43150064	NA,G	NA,GCA	NA,1	NA,-inf	NA,inf	NA,0.327775	0.000124162	0.000247881
3	chr2:43274055:C:T	43274055	NA,T	NA,C	NA,1	NA,inf	NA,inf	NA,0.290522	0.000124114	0.000247765
3	chr2:43734310:A:G	43734310	G,G	A,A	1,1	-inf,-inf	inf,inf	3.18045,0.0729277	0.000124097	0.000247756
3	chr2:43488954:C:G	43488954	NA,G	NA,C	NA,1	NA,-inf	NA,inf	NA,0.326205	0.000124081	0.000247732
3	chr2:43782277:A:T	43782277	T,T	A,A	1,1	-inf,-inf	inf,inf	1.88234,0.568118	0.000124052	0.000247709
3	chr2:43765203:A:G	43765203	NA,G	NA,A	NA,1	NA,inf	NA,inf	NA,0.296528	0.000124042	0.000247614
3	chr2:43160765:T:C	43160765	NA,C	NA,T	NA,1	NA,-inf	NA,inf	NA,0.316994	0.000124037	0.000247578
3	chr2:43922626:G:A	43922626	NA,A	NA,G	NA,1	NA,inf	NA,inf	NA,0.307368	0.000123987	0.000247601
3	chr2:42745674:C:T	42745674	NA,T	NA,C	NA,1	NA,-inf	NA,inf	NA,0.349908	0.000123982	0.000247511
3	chr2:43431022:C:T	43431022	NA,T	NA,C	NA,1	NA,inf	NA,inf	NA,0.320071	0.00012397	0.000247493
3	chr2:43787798:T:G	43787798	NA,G	NA,T	NA,1	NA,inf	NA,inf	NA,0.313599	0.000123901	0.000247358
3	chr2:43722919:A:G	43722919	NA,G	NA,A	NA,1	NA,inf	NA,inf	NA,0.314573	0.000123879	0.000247443
3	chr2:43690170:G:A	43690170	NA,A	NA,G	NA,1	NA,-inf	NA,inf	NA,0.360615	0.000123845	0.000247265
3	chr2:43740533:G:C	43740533	NA,C	NA,G	NA,1	NA,inf	NA,inf	NA,0.290242	0.000123823	0.000247197
3	chr2:43347876:A:G	43347876	NA,G	NA,A	NA,1	NA,-inf	NA,inf	NA,0.330712	0.000123812	0.000247178
3	chr2:43766105:G:A	43766105	NA,A	NA,G	NA,1	NA,inf	NA,inf	NA,0.294635	0.000123776	0.000247084
3	chr2:43731949:A:G	43731949	NA,G	NA,A	NA,1	NA,inf	NA,inf	NA,0.313997	0.000123696	0.00024708
3	chr2:43788256:T:C	43788256	NA,C	NA,T	NA,1	NA,inf	NA,inf	NA,0.29532	0.000123654	0.000246869
3	chr2:43274663:G:A	43274663	A,A	G,G	1,1	-inf,inf	inf,inf	0.166157,0.772722	0.000123632	0.000246992
3	chr2:43563208:A:T	43563208	T,T	A,A	1,1	inf,inf	inf,inf	0.675163,1.09733	0.000123617	0.000247126
3	chr2:43803910:A:T	43803910	NA,T	NA,A	NA,1	NA,inf	NA,inf	NA,0.293218	0.000123565	0.000246663
3	chr2:43280107:G:A	43280107	NA,A	NA,G	NA,1	NA,inf	NA,inf	NA,0.273006	0.000123545	0.000246622
3	chr2:43084682:G:T	43084682	NA,T	NA,G	NA,1	NA,-inf	NA,inf	NA,0.34759	0.00012352	0.000246608
3	chr2:43788158:T:G	43788158	NA,G	NA,T	NA,1	NA,inf	NA,inf	NA,0.294084	0.000123495	0.000246552
3	chr2:43083461:G:A	43083461	NA,A	NA,G	NA,1	NA,inf	NA,inf	NA,0.293476	0.000123423	0.000246421
3	chr2:43702993:C:T	43702993	NA,T	NA,C	NA,1	NA,inf	NA,inf	NA,0.278255	0.000123401	0.00024633
3	chr2:43966471:T:C	43966471	NA,C	NA,T	NA,1	NA,-inf	NA,inf	NA,0.317186	0.000123385	0.000246328
3	chr2:43700235:A:G	43700235	G,NA	A,NA	1,NA	inf,NA	inf,NA	5.23798,NA	0.000123344	0.00024623
3	chr2:43384832:TAAAC:T	43384832	NA,T	NA,TAAAC	NA,1	NA,-inf	NA,inf	NA,0.345724	0.000123336	0.000246266
3	chr2:42883168:C:G	42883168	NA,G	NA,C	NA,1	NA,-inf	NA,inf	NA,0.339919	0.000123334	0.000246219
3	chr2:43723838:C:T	43723838	NA,T	NA,C	NA,1	NA,inf	NA,inf	NA,0.29058	0.000123261	0.000246114
3	chr2:43199478:C:T	43199478	T,T	C,C	1,1	-inf,-inf	inf,inf	0.0936437,1.57044	0.000123191	0.000246062
3	chr2:43671177:G:A	43671177	NA,A	NA,G	NA,1	NA,inf	NA,inf	NA,0.310331	0.000123119	0.000245801
3	chr2:43129116:A:G	43129116	NA,G	NA,A	NA,1	NA,-inf	NA,inf	NA,0.326869	0.000123085	0.000245754
3	chr2:43204384:G:A	43204384	NA,A	NA,G	NA,1	NA,-inf	NA,inf	NA,0.338394	0.000123046	0.00024569
3	chr2:43908260:T:G	43908260	NA,G	NA,T	NA,1	NA,inf	NA,inf	NA,0.297553	0.000123045	0.000245716
3	chr2:43276772:CT:C	43276772	NA,C	NA,CT	NA,1	NA,inf	NA,inf	NA,0.288365	0.000123042	0.000245634
3	chr2:43973045:A:G	43973045	NA,G	NA,A	NA,1	NA,inf	NA,inf	NA,0.291453	0.000122965	0.000245473
3	chr2:43127581:G:T	43127581	NA,T	NA,G	NA,1	NA,inf	NA,inf	NA,0.278423	0.000122952	0.000245466
3	chr2:43524230:T:A	43524230	NA,A	NA,T	NA,1	NA,-inf	NA,inf	NA,0.323821	0.000122927	0.000245444
3	chr2:44034932:A:C	44034932	NA,C	NA,A	NA,1	NA,-inf	NA,inf	NA,0.313485	0.000122873	0.000245304
3	chr2:43376259:T:A	43376259	NA,A	NA,T	NA,1	NA,-inf	NA,inf	NA,0.324313	0.00012287	0.000245321
3	chr2:43823202:G:A	43823202	NA,A	NA,G	NA,1	NA,inf	NA,inf	NA,0.294476	0.000122853	0.000245272
3	chr2:43996354:C:T	43996354	NA,T	NA,C	NA,1	NA,-inf	NA,inf	NA,0.312602	0.000122842	0.000245249
3	chr2:42916237:T:G	42916237	G,G	T,T	1,1	-inf,-inf	inf,inf	1.52212,0.248424	0.000122833	0.000245261
3	chr2:42892647:C:T	42892647	NA,T	NA,C	NA,1	NA,inf	NA,inf	NA,0.288644	0.000122808	0.000245188
3	chr2:43498352:T:C	43498352	NA,C	NA,T	NA,1	NA,inf	NA,inf	NA,0.280402	0.000122798	0.000245128
3	chr2:43263764:G:A	43263764	NA,A	NA,G	NA,1	NA,-inf	NA,inf	NA,0.318884	0.000122795	0.000245168
3	chr2:43739501:T:C	43739501	NA,C	NA,T	NA,1	NA,inf	NA,inf	NA,0.284498	0.00012278	0.000245138
3	chr2:43521175:G:A	43521175	NA,A	NA,G	NA,1	NA,inf	NA,inf	NA,0.276725	0.000122774	0.000245078
3	chr2:43508031:G:T	43508031	NA,T	NA,G	NA,1	NA,inf	NA,inf	NA,0.311239	0.000122702	0.000244969
3	chr2:43170037:G:A	43170037	A,A	G,G	1,1	-inf,-inf	inf,inf	0.189412,1.61428	0.000122695	0.000245034
3	chr2:42868595:C:T	42868595	NA,T	NA,C	NA,1	NA,inf	NA,inf	NA,0.303098	0.000122673	0.000244982
3	chr2:43741713:T:C	43741713	NA,C	NA,T	NA,1	NA,inf	NA,inf	NA,0.287168	0.000122606	0.000244769
3	chr2:43600288:G:A	43600288	NA,A	NA,G	NA,1	NA,-inf	NA,inf	NA,0.359804	0.000122588	0.000244796
3	chr2:42795828:G:A	42795828	A,A	G,G	1,1	inf,inf	inf,inf	0.652036,0.835367	0.000122525	0.000244558
3	chr2:42740444:C:T	42740444	NA,T	NA,C	NA,1	NA,-inf	NA,inf	NA,0.312057	0.000122521	0.000244625
3	chr2:43552020:T:C	43552020	NA,C	NA,T	NA,1	NA,inf	NA,inf	NA,0.268836	0.000122491	0.000244501
3	chr2:44006786:C:T	44006786	NA,T	NA,C	NA,1	NA,-inf	NA,inf	NA,0.320064	0.000122467	0.000244439
3	chr2:43996760:A:C	43996760	NA,C	NA,A	NA,1	NA,-inf	NA,inf	NA,0.309784	0.000122445	0.000244458
3	chr2:43404699:T:C	43404699	NA,C	NA,T	NA,1	NA,-inf	NA,inf	NA,0.312052	0.000122408	0.000244389
3	chr2:43047750:C:T	43047750	NA,T	NA,C	NA,1	NA,inf	NA,inf	NA,0.285263	0.000122345	0.00024426
3	chr2:43712719:C:T	43712719	NA,T	NA,C	NA,1	NA,inf	NA,inf	NA,0.304372	0.000122342	0.000244362
3	chr2:43783481:G:A	43783481	A,A	G,G	1,1	-inf,-inf	inf,inf	2.98735,0.567165	0.000122311	0.000244119
3	chr2:42888779:T:C	42888779	NA,C	NA,T	NA,1	NA,-inf	NA,inf	NA,0.308932	0.000122274	0.000244115
3	chr2:43891670:G:A	43891670	NA,A	NA,G	NA,1	NA,inf	NA,inf	NA,0.297967	0.000122142	0.000243914
3	chr2:43199241:C:G	43199241	NA,G	NA,C	NA,1	NA,inf	NA,inf	NA,0.28756	0.000122136	0.000243913
3	chr2:43988060:TG:T	43988060	NA,T	NA,TG	NA,1	NA,-inf	NA,inf	NA,0.305191	0.000122114	0.000243801
3	chr2:43001828:G:A	43001828	NA,A	NA,G	NA,1	NA,-inf	NA,inf	NA,0.301526	0.000122103	0.000243759
3	chr2:43015714:T:G	43015714	NA,G	NA,T	NA,1	NA,-inf	NA,inf	NA,0.32105	0.000122069	0.000243697
3	chr2:42875467:G:A	42875467	A,A	G,G	1,1	inf,inf	inf,inf	0.599623,0.955106	0.000122008	0.000243654
3	chr2:43569299:T:C	43569299	NA,C	NA,T	NA,1	NA,-inf	NA,inf	NA,0.354792	0.000121982	0.000243584
3	chr2:43160907:A:T	43160907	NA,T	NA,A	NA,1	NA,-inf	NA,inf	NA,0.302222	0.00012198	0.000243477
3	chr2:43478192:TAA:T	43478192	NA,T	NA,TAA	NA,1	NA,-inf	NA,inf	NA,0.316977	0.000121881	0.000243348
3	chr2:43134638:C:T	43134638	NA,T	NA,C	NA,1	NA,inf	NA,inf	NA,0.289401	0.000121878	0.000243334
3	chr2:43600217:A:G	43600217	NA,G	NA,A	NA,1	NA,-inf	NA,inf	NA,0.354945	0.000121868	0.000243358
3	chr2:43136187:A:G	43136187	NA,G	NA,A	NA,1	NA,inf	NA,inf	NA,0.258473	0.000121837	0.00024324
3	chr2:43999003:G:C	43999003	NA,C	NA,G	NA,1	NA,-inf	NA,inf	NA,0.304827	0.000121778	0.000243126
3	chr2:43306719:G:C	43306719	NA,C	NA,G	NA,1	NA,inf	NA,inf	NA,0.288951	0.000121777	0.000243151
3	chr2:43503432:T:C	43503432	NA,C	NA,T	NA,1	NA,-inf	NA,inf	NA,0.309101	0.000121759	0.000243095
3	chr2:43754727:G:T	43754727	NA,T	NA,G	NA,1	NA,inf	NA,inf	NA,0.280285	0.000121721	0.000242984
3	chr2:43942634:T:C	43942634	NA,C	NA,T	NA,1	NA,inf	NA,inf	NA,0.282076	0.000121648	0.000242846
3	chr2:43997864:G:A	43997864	NA,A	NA,G	NA,1	NA,-inf	NA,inf	NA,0.303972	0.000121629	0.000242828
3	chr2:42831174:A:G	42831174	NA,G	NA,A	NA,1	NA,inf	NA,inf	NA,0.293633	0.00012162	0.00024281
3	chr2:44024577:G:A	44024577	NA,A	NA,G	NA,1	NA,inf	NA,inf	NA,0.265617	0.000121603	0.000242757
3	chr2:43999161:G:A	43999161	NA,A	NA,G	NA,1	NA,-inf	NA,inf	NA,0.303481	0.000121596	0.000242763
3	chr2:43485690:T:C	43485690	NA,C	NA,T	NA,1	NA,inf	NA,inf	NA,0.272892	0.000121596	0.000242756
3	chr2:43999146:A:G	43999146	NA,G	NA,A	NA,1	NA,-inf	NA,inf	NA,0.3033	0.000121572	0.000242716
3	chr2:43554869:G:A	43554869	NA,A	NA,G	NA,1	NA,-inf	NA,inf	NA,0.308035	0.00012156	0.0002427
3	chr2:43996872:A:AC	43996872	NA,AC	NA,A	NA,1	NA,-inf	NA,inf	NA,0.303018	0.000121534	0.000242639
3	chr2:43050240:G:A	43050240	NA,A	NA,G	NA,1	NA,-inf	NA,inf	NA,0.299411	0.000121509	0.000242537
3	chr2:43222397:G:A	43222397	NA,A	NA,G	NA,1	NA,inf	NA,inf	NA,0.260083	0.000121474	0.000242492
3	chr2:43780733:C:T	43780733	T,T	C,C	1,1	-inf,-inf	inf,inf	1.85302,0.589951	0.000121474	0.000242567
3	chr2:42884201:G:A	42884201	NA,A	NA,G	NA,1	NA,-inf	NA,inf	NA,0.32473	0.000121461	0.000242483
3	chr2:43995027:A:G	43995027	NA,G	NA,A	NA,1	NA,-inf	NA,inf	NA,0.302112	0.00012144	0.00024245
3	chr2:43569436:T:G	43569436	NA,G	NA,T	NA,1	NA,inf	NA,inf	NA,0.271498	0.000121426	0.000242427
3	chr2:43869991:C:G	43869991	NA,G	NA,C	NA,1	NA,-inf	NA,inf	NA,0.298253	0.000121392	0.000242351
3	chr2:43078454:T:A	43078454	NA,A	NA,T	NA,1	NA,inf	NA,inf	NA,0.27072	0.000121375	0.000242382
3	chr2:42780049:A:T	42780049	NA,T	NA,A	NA,1	NA,inf	NA,inf	NA,0.267041	0.000121374	0.000242316
3	chr2:42999087:A:G	42999087	NA,G	NA,A	NA,1	NA,-inf	NA,inf	NA,0.298946	0.000121335	0.000242246
3	chr2:43997051:GAC:G	43997051	NA,G	NA,GAC	NA,1	NA,-inf	NA,inf	NA,0.300555	0.000121213	0.000241997
3	chr2:43322259:T:C	43322259	NA,C	NA,T	NA,1	NA,-inf	NA,inf	NA,0.311785	0.000121205	0.000241987
3	chr2:43772065:G:A	43772065	NA,A	NA,G	NA,1	NA,inf	NA,inf	NA,0.2687	0.000121193	0.000241934
3	chr2:43139320:G:A	43139320	NA,A	NA,G	NA,1	NA,inf	NA,inf	NA,0.264947	0.000121153	0.00024188
3	chr2:43996591:T:G	43996591	NA,G	NA,T	NA,1	NA,-inf	NA,inf	NA,0.300116	0.000121146	0.000241864
3	chr2:43248985:T:C	43248985	NA,C	NA,T	NA,1	NA,inf	NA,inf	NA,0.270385	0.000121122	0.000241793
3	chr2:44013383:A:T	44013383	T,T	A,A	1,1	-inf,inf	inf,inf	1.54996,0.287002	0.000121093	0.00024172
3	chr2:43684628:A:T	43684628	NA,T	NA,A	NA,1	NA,-inf	NA,inf	NA,0.338781	0.00012109	0.000241766
3	chr2:42963245:G:C	42963245	NA,C	NA,G	NA,1	NA,-inf	NA,inf	NA,0.320055	0.000121068	0.000241695
3	chr2:43857023:C:A	43857023	NA,A	NA,C	NA,1	NA,-inf	NA,inf	NA,0.312807	0.000121047	0.000241664
3	chr2:43648525:G:A	43648525	NA,A	NA,G	NA,1	NA,-inf	NA,inf	NA,0.315707	0.000121025	0.000241636
3	chr2:42966522:G:A	42966522	NA,A	NA,G	NA,1	NA,inf	NA,inf	NA,0.277617	0.000121014	0.000241625
3	chr2:43829240:C:T	43829240	NA,T	NA,C	NA,1	NA,-inf	NA,inf	NA,0.314195	0.000120937	0.000241462
3	chr2:42893455:C:T	42893455	NA,T	NA,C	NA,1	NA,inf	NA,inf	NA,0.278635	0.000120934	0.00024145
3	chr2:43309043:G:T	43309043	NA,T	NA,G	NA,1	NA,inf	NA,inf	NA,0.28256	0.000120894	0.000241386
3	chr2:43796677:A:G	43796677	NA,G	NA,A	NA,1	NA,inf	NA,inf	NA,0.27597	0.000120858	0.000241287
3	chr2:42939284:CA:C	42939284	NA,C	NA,CA	NA,1	NA,-inf	NA,inf	NA,0.292918	0.000120812	0.000241227
3	chr2:43998812:T:A	43998812	NA,A	NA,T	NA,1	NA,-inf	NA,inf	NA,0.297727	0.000120812	0.000241197
3	chr2:43260950:G:GA	43260950	NA,GA	NA,G	NA,1	NA,inf	NA,inf	NA,0.307545	0.00012081	0.000241336
3	chr2:43956864:T:C	43956864	NA,C	NA,T	NA,1	NA,-inf	NA,inf	NA,0.291035	0.000120762	0.000241086
3	chr2:42772027:T:C	42772027	NA,C	NA,T	NA,1	NA,inf	NA,inf	NA,0.269233	0.000120761	0.000241097
3	chr2:42807662:T:C	42807662	C,C	T,T	1,1	inf,inf	inf,inf	1.18972,0.351336	0.000120731	0.000241011
3	chr2:43893476:T:G	43893476	NA,G	NA,T	NA,1	NA,inf	NA,inf	NA,0.258983	0.000120725	0.000241006
3	chr2:43946874:G:C	43946874	NA,C	NA,G	NA,1	NA,inf	NA,inf	NA,0.256846	0.000120693	0.000240932
3	chr2:43675709:C:A	43675709	NA,A	NA,C	NA,1	NA,inf	NA,inf	NA,0.239602	0.000120669	0.000240889
3	chr2:42855176:C:T	42855176	NA,T	NA,C	NA,1	NA,inf	NA,inf	NA,0.255938	0.00012066	0.00024093
3	chr2:43547815:C:T	43547815	NA,T	NA,C	NA,1	NA,-inf	NA,inf	NA,0.312621	0.000120657	0.000240898
3	chr2:43998966:A:G	43998966	NA,G	NA,A	NA,1	NA,-inf	NA,inf	NA,0.296439	0.000120649	0.000240872
3	chr2:43335174:C:G	43335174	NA,G	NA,C	NA,1	NA,inf	NA,inf	NA,0.28097	0.000120636	0.000240829
3	chr2:44015494:T:C	44015494	C,C	T,T	1,1	-inf,inf	inf,inf	1.65823,0.105824	0.00012062	0.000240788
3	chr2:43800085:A:G	43800085	NA,G	NA,A	NA,1	NA,inf	NA,inf	NA,0.273512	0.000120597	0.000240767
3	chr2:42855437:C:A	42855437	NA,A	NA,C	NA,1	NA,inf	NA,inf	NA,0.255387	0.000120584	0.000240778
3	chr2:42822777:C:G	42822777	G,G	C,C	1,1	-inf,inf	inf,inf	1.40068,0.226501	0.000120581	0.00024075
3	chr2:43995780:A:G	43995780	NA,G	NA,A	NA,1	NA,-inf	NA,inf	NA,0.295576	0.000120557	0.000240688
3	chr2:43997471:A:C	43997471	NA,C	NA,A	NA,1	NA,-inf	NA,inf	NA,0.295553	0.000120534	0.000240644
3	chr2:43323336:G:A	43323336	NA,A	NA,G	NA,1	NA,inf	NA,inf	NA,0.253937	0.000120521	0.000240576
3	chr2:43998160:G:T	43998160	NA,T	NA,G	NA,1	NA,-inf	NA,inf	NA,0.295461	0.000120517	0.000240609
3	chr2:43316632:T:C	43316632	NA,C	NA,T	NA,1	NA,inf	NA,inf	NA,0.25329	0.000120478	0.000240491
3	chr2:42739251:C:G	42739251	NA,G	NA,C	NA,1	NA,inf	NA,inf	NA,0.277134	0.000120478	0.000240532
3	chr2:43995750:G:A	43995750	NA,A	NA,G	NA,1	NA,-inf	NA,inf	NA,0.294801	0.000120456	0.000240486
3	chr2:43995584:G:A	43995584	NA,A	NA,G	NA,1	NA,-inf	NA,inf	NA,0.294801	0.000120456	0.000240486
3	chr2:43995432:G:A	43995432	NA,A	NA,G	NA,1	NA,-inf	NA,inf	NA,0.294801	0.000120456	0.000240486
3	chr2:43497533:T:C	43497533	NA,C	NA,T	NA,1	NA,inf	NA,inf	NA,0.264675	0.000120441	0.000240454
3	chr2:42865460:A:G	42865460	NA,G	NA,A	NA,1	NA,-inf	NA,inf	NA,0.309921	0.000120429	0.000240416
3	chr2:43067488:A:G	43067488	NA,G	NA,A	NA,1	NA,-inf	NA,inf	NA,0.311669	0.000120423	0.000240426
3	chr2:43593229:T:C	43593229	NA,C	NA,T	NA,1	NA,-inf	NA,inf	NA,0.343165	0.000120393	0.000240411
3	chr2:43708135:C:T	43708135	NA,T	NA,C	NA,1	NA,-inf	NA,inf	NA,0.299295	0.000120385	0.000240339
3	chr2:43914474:T:C	43914474	NA,C	NA,T	NA,1	NA,-inf	NA,inf	NA,0.292315	0.000120385	0.000240347
3	chr2:42823744:G:A	42823744	NA,A	NA,G	NA,1	NA,-inf	NA,inf	NA,0.296372	0.000120347	0.000240248
3	chr2:43995465:A:G	43995465	NA,G	NA,A	NA,1	NA,-inf	NA,inf	NA,0.293704	0.000120312	0.000240198
3	chr2:43533257:G:A	43533257	NA,A	NA,G	NA,1	NA,-inf	NA,inf	NA,0.33808	0.0001203	0.000240223
3	chr2:43856873:T:C	43856873	NA,C	NA,T	NA,1	NA,-inf	NA,inf	NA,0.289249	0.000120273	0.000240047
3	chr2:43437712:C:G	43437712	NA,G	NA,C	NA,1	NA,inf	NA,inf	NA,0.294283	0.000120228	0.00024003
3	chr2:43913969:C:T	43913969	NA,T	NA,C	NA,1	NA,inf	NA,inf	NA,0.280106	0.000120144	0.000239926
3	chr2:44003712:G:A	44003712	NA,A	NA,G	NA,1	NA,-inf	NA,inf	NA,0.289925	0.000120092	0.000239764
3	chr2:42984254:G:A	42984254	NA,A	NA,G	NA,1	NA,inf	NA,inf	NA,0.267135	0.000120075	0.00023972
3	chr2:43950279:G:T	43950279	T,NA	G,NA	1,NA	-inf,NA	inf,NA	0.809224,NA	0.000120062	0.0002397
3	chr2:43935221:T:C	43935221	NA,C	NA,T	NA,1	NA,inf	NA,inf	NA,0.269793	0.000120029	0.000239614
3	chr2:43585566:AGATAGATAGAT:A	43585566	NA,A	NA,AGATAGATAGAT	NA,1	NA,inf	NA,inf	NA,0.345074	0.000120028	0.000240132
3	chr2:42939758:A:C	42939758	NA,C	NA,A	NA,1	NA,inf	NA,inf	NA,0.266778	0.000119982	0.000239585
3	chr2:43624025:A:T	43624025	NA,T	NA,A	NA,1	NA,inf	NA,inf	NA,0.27277	0.00011996	0.000239496
3	chr2:42895695:G:A	42895695	NA,A	NA,G	NA,1	NA,inf	NA,inf	NA,0.273859	0.000119919	0.000239436
3	chr2:44008366:G:A	44008366	NA,A	NA,G	NA,1	NA,-inf	NA,inf	NA,0.300287	0.000119869	0.000239259
3	chr2:43570008:C:A	43570008	NA,A	NA,C	NA,1	NA,inf	NA,inf	NA,0.268495	0.000119868	0.00023928
3	chr2:43085671:G:T	43085671	T,T	G,G	1,1	-inf,inf	inf,inf	1.70715,0.082579	0.00011983	0.000239161
3	chr2:43648295:T:A	43648295	NA,A	NA,T	NA,1	NA,-inf	NA,inf	NA,0.282479	0.000119793	0.000239177
3	chr2:43527303:T:A	43527303	NA,A	NA,T	NA,1	NA,inf	NA,inf	NA,0.279004	0.000119735	0.000239068
3	chr2:43262364:C:A	43262364	NA,A	NA,C	NA,1	NA,inf	NA,inf	NA,0.275403	0.000119723	0.000238999
3	chr2:43748307:A:T	43748307	T,T	A,A	1,1	-inf,-inf	inf,inf	3.15693,0.192668	0.000119708	0.000238977
3	chr2:43754756:C:G	43754756	NA,G	NA,C	NA,1	NA,-inf	NA,inf	NA,0.297178	0.0001197	0.000238998
3	chr2:43061544:T:C	43061544	NA,C	NA,T	NA,1	NA,-inf	NA,inf	NA,0.287309	0.000119661	0.000238902
3	chr2:42957177:A:C	42957177	NA,C	NA,A	NA,1	NA,-inf	NA,inf	NA,0.313851	0.00011964	0.000238831
3	chr2:43419649:T:A	43419649	NA,A	NA,T	NA,1	NA,-inf	NA,inf	NA,0.299279	0.000119569	0.00023873
3	chr2:42981012:C:T	42981012	NA,T	NA,C	NA,1	NA,inf	NA,inf	NA,0.264873	0.000119558	0.000238694
3	chr2:43280631:C:T	43280631	NA,T	NA,C	NA,1	NA,inf	NA,inf	NA,0.256002	0.000119509	0.00023858
3	chr2:43998980:G:C	43998980	NA,C	NA,G	NA,1	NA,-inf	NA,inf	NA,0.294105	0.000119476	0.000238533
3	chr2:43209406:T:C	43209406	NA,C	NA,T	NA,1	NA,inf	NA,inf	NA,0.259733	0.000119461	0.000238495
3	chr2:43330321:A:C	43330321	NA,C	NA,A	NA,1	NA,-inf	NA,inf	NA,0.298798	0.000119457	0.000238506
3	chr2:43995525:G:A	43995525	NA,A	NA,G	NA,1	NA,-inf	NA,inf	NA,0.287013	0.000119442	0.000238463
3	chr2:43364799:G:C	43364799	C,NA	G,NA	1,NA	-inf,NA	inf,NA	0.924691,NA	0.000119429	0.000238452
3	chr2:43208599:C:T	43208599	NA,T	NA,C	NA,1	NA,-inf	NA,inf	NA,0.293681	0.000119429	0.00023844
3	chr2:43763874:G:A	43763874	NA,A	NA,G	NA,1	NA,-inf	NA,inf	NA,0.31084	0.000119406	0.0002384
3	chr2:43789049:G:A	43789049	NA,A	NA,G	NA,1	NA,-inf	NA,inf	NA,0.307129	0.000119406	0.000238398
3	chr2:42805011:T:C	42805011	NA,C	NA,T	NA,1	NA,-inf	NA,inf	NA,0.302301	0.000119404	0.000238372
3	chr2:43725926:T:C	43725926	NA,C	NA,T	NA,1	NA,inf	NA,inf	NA,0.281491	0.000119386	0.00023846
3	chr2:42856142:C:T	42856142	NA,T	NA,C	NA,1	NA,inf	NA,inf	NA,0.245921	0.00011938	0.000238372
3	chr2:43885956:A:G	43885956	NA,G	NA,A	NA,1	NA,inf	NA,inf	NA,0.256266	0.000119326	0.000238272
3	chr2:43240166:A:G	43240166	NA,G	NA,A	NA,1	NA,inf	NA,inf	NA,0.270496	0.000119315	0.000238232
3	chr2:43204156:G:A	43204156	NA,A	NA,G	NA,1	NA,inf	NA,inf	NA,0.274393	0.00011931	0.000238292
3	chr2:43319778:G:C	43319778	NA,C	NA,G	NA,1	NA,inf	NA,inf	NA,0.244744	0.000119308	0.000238157
3	chr2:43337878:T:G	43337878	NA,G	NA,T	NA,1	NA,-inf	NA,inf	NA,0.285303	0.000119291	0.000238165
3	chr2:43875058:T:C	43875058	C,C	T,T	1,1	-inf,-inf	inf,inf	1.60842,0.41536	0.00011927	0.000238137
3	chr2:43462165:T:C	43462165	NA,C	NA,T	NA,1	NA,-inf	NA,inf	NA,0.29192	0.000119247	0.000238081
3	chr2:43957862:T:C	43957862	NA,C	NA,T	NA,1	NA,inf	NA,inf	NA,0.27917	0.000119202	0.000238064
3	chr2:42952397:T:C	42952397	NA,C	NA,T	NA,1	NA,inf	NA,inf	NA,0.284506	0.000119191	0.000238015
3	chr2:43760589:C:T	43760589	NA,T	NA,C	NA,1	NA,-inf	NA,inf	NA,0.294426	0.000119189	0.000237976
3	chr2:43002559:T:C	43002559	C,C	T,T	1,1	-inf,inf	inf,inf	0.319718,1.44463	0.000119183	0.000238003
3	chr2:43762981:T:A	43762981	NA,A	NA,T	NA,1	NA,-inf	NA,inf	NA,0.308646	0.000119177	0.000237954
3	chr2:42890760:C:T	42890760	NA,T	NA,C	NA,1	NA,-inf	NA,inf	NA,0.284435	0.000119157	0.000237895
3	chr2:43996825:C:G	43996825	NA,G	NA,C	NA,1	NA,-inf	NA,inf	NA,0.284721	0.000119115	0.00023781
3	chr2:43825008:T:C	43825008	NA,C	NA,T	NA,1	NA,inf	NA,inf	NA,0.259104	0.000119107	0.000237841
3	chr2:42936674:A:G	42936674	NA,G	NA,A	NA,1	NA,inf	NA,inf	NA,0.250832	0.000119075	0.000237725
3	chr2:43079693:C:T	43079693	NA,T	NA,C	NA,1	NA,inf	NA,inf	NA,0.256698	0.000119035	0.000237642
3	chr2:42923412:T:C	42923412	NA,C	NA,T	NA,1	NA,inf	NA,inf	NA,0.263225	0.000119022	0.000237629
3	chr2:44021196:T:C	44021196	NA,C	NA,T	NA,1	NA,inf	NA,inf	NA,0.248099	0.000119014	0.000237592
3	chr2:43317113:A:T	43317113	NA,T	NA,A	NA,1	NA,inf	NA,inf	NA,0.253441	0.000119014	0.000237601
3	chr2:43648337:T:C	43648337	C,NA	T,NA	1,NA	-inf,NA	inf,NA	1.04611,NA	0.000118998	0.000237541
3	chr2:43141821:CT:C	43141821	NA,C	NA,CT	NA,1	NA,-inf	NA,inf	NA,0.312588	0.000118954	0.000237501
3	chr2:42856015:T:A	42856015	NA,A	NA,T	NA,1	NA,inf	NA,inf	NA,0.242629	0.00011894	0.000237494
3	chr2:43517467:A:G	43517467	NA,G	NA,A	NA,1	NA,inf	NA,inf	NA,0.270536	0.000118923	0.00023744
3	chr2:43948532:C:T	43948532	NA,T	NA,C	NA,1	NA,inf	NA,inf	NA,0.253423	0.000118896	0.000237364
3	chr2:42873308:A:G	42873308	NA,G	NA,A	NA,1	NA,inf	NA,inf	NA,0.273703	0.000118891	0.000237419
3	chr2:43651462:C:T	43651462	NA,T	NA,C	NA,1	NA,inf	NA,inf	NA,0.246312	0.000118859	0.000237295
3	chr2:43775602:A:G	43775602	NA,G	NA,A	NA,1	NA,-inf	NA,inf	NA,0.307169	0.000118859	0.000237293
3	chr2:43704800:T:C	43704800	NA,C	NA,T	NA,1	NA,inf	NA,inf	NA,0.234671	0.000118836	0.000237233
3	chr2:43228537:T:C	43228537	NA,C	NA,T	NA,1	NA,-inf	NA,inf	NA,0.284768	0.000118725	0.000237055
3	chr2:43761800:T:C	43761800	NA,C	NA,T	NA,1	NA,-inf	NA,inf	NA,0.282772	0.000118706	0.000236968
3	chr2:43573008:C:T	43573008	NA,T	NA,C	NA,1	NA,inf	NA,inf	NA,0.25547	0.000118676	0.000236915
3	chr2:42986856:G:A	42986856	A,A	G,G	1,1	-inf,inf	inf,inf	0.822867,1.0539	0.000118607	0.000236738
3	chr2:42939636:T:C	42939636	NA,C	NA,T	NA,1	NA,inf	NA,inf	NA,0.2581	0.000118528	0.000236679
3	chr2:44029203:T:A	44029203	NA,A	NA,T	NA,1	NA,-inf	NA,inf	NA,0.273538	0.000118458	0.000236439
3	chr2:43431562:T:G	43431562	NA,G	NA,T	NA,1	NA,inf	NA,inf	NA,0.25	0.000118441	0.000236459
3	chr2:43763061:C:T	43763061	NA,T	NA,C	NA,1	NA,-inf	NA,inf	NA,0.302244	0.000118385	0.000236373
3	chr2:43082026:C:T	43082026	NA,T	NA,C	NA,1	NA,inf	NA,inf	NA,0.271224	0.000118367	0.000236394
3	chr2:43272474:T:C	43272474	NA,C	NA,T	NA,1	NA,inf	NA,inf	NA,0.250986	0.000118352	0.00023628
3	chr2:43997758:G:T	43997758	NA,T	NA,G	NA,1	NA,-inf	NA,inf	NA,0.279473	0.000118316	0.000236216
3	chr2:43078791:C:A	43078791	NA,A	NA,C	NA,1	NA,inf	NA,inf	NA,0.247758	0.000118297	0.000236232
3	chr2:43322830:C:T	43322830	T,T	C,C	1,1	-inf,-inf	inf,inf	1.48552,0.844365	0.000118261	0.000236201
3	chr2:43702920:C:G	43702920	NA,G	NA,C	NA,1	NA,inf	NA,inf	NA,0.230952	0.000118244	0.000236052
3	chr2:43065765:GC:G	43065765	NA,G	NA,GC	NA,1	NA,inf	NA,inf	NA,0.258349	0.000118215	0.000236001
3	chr2:43704389:C:T	43704389	NA,T	NA,C	NA,1	NA,inf	NA,inf	NA,0.26873	0.00011819	0.000236015
3	chr2:43654064:C:T	43654064	NA,T	NA,C	NA,1	NA,inf	NA,inf	NA,0.241084	0.000118189	0.000235957
3	chr2:43133231:G:A	43133231	NA,A	NA,G	NA,1	NA,inf	NA,inf	NA,0.282807	0.000118187	0.000236103
3	chr2:42822505:T:C	42822505	C,C	T,T	1,1	-inf,inf	inf,inf	1.37489,0.277001	0.000118174	0.000235954
3	chr2:43311013:C:A	43311013	NA,A	NA,C	NA,1	NA,-inf	NA,inf	NA,0.316152	0.00011817	0.000235972
3	chr2:43210808:A:T	43210808	NA,T	NA,A	NA,1	NA,inf	NA,inf	NA,0.257211	0.000118162	0.000236006
3	chr2:43775604:C:A	43775604	NA,A	NA,C	NA,1	NA,-inf	NA,inf	NA,0.301152	0.000118134	0.000235847
3	chr2:43128192:T:C	43128192	NA,C	NA,T	NA,1	NA,inf	NA,inf	NA,0.239937	0.000118047	0.000235674
3	chr2:43098808:G:T	43098808	NA,T	NA,G	NA,1	NA,-inf	NA,inf	NA,0.289142	0.000118026	0.000235625
3	chr2:42900365:G:C	42900365	NA,C	NA,G	NA,1	NA,inf	NA,inf	NA,0.219381	0.000117972	0.000235547
3	chr2:42748483:A:G	42748483	NA,G	NA,A	NA,1	NA,inf	NA,inf	NA,0.254658	0.000117904	0.000235396
3	chr2:42878867:C:T	42878867	NA,T	NA,C	NA,1	NA,inf	NA,inf	NA,0.229656	0.000117879	0.000235352
3	chr2:43569168:G:T	43569168	NA,T	NA,G	NA,1	NA,-inf	NA,inf	NA,0.321316	0.000117815	0.00023526
3	chr2:43165073:A:C	43165073	NA,C	NA,A	NA,1	NA,inf	NA,inf	NA,0.235791	0.000117799	0.000235176
3	chr2:43556769:C:G	43556769	NA,G	NA,C	NA,1	NA,inf	NA,inf	NA,0.236746	0.000117777	0.000235099
3	chr2:44013083:A:G	44013083	G,G	A,A	1,1	-inf,-inf	inf,inf	1.61711,0.180032	0.000117747	0.000235066
3	chr2:43954255:T:C	43954255	NA,C	NA,T	NA,1	NA,-inf	NA,inf	NA,0.273276	0.000117724	0.000235037
3	chr2:42927870:C:T	42927870	NA,T	NA,C	NA,1	NA,-inf	NA,inf	NA,0.268567	0.000117573	0.000234722
3	chr2:43480275:C:T	43480275	NA,T	NA,C	NA,1	NA,inf	NA,inf	NA,0.239397	0.000117552	0.000234664
3	chr2:43361267:G:C	43361267	NA,C	NA,G	NA,1	NA,-inf	NA,inf	NA,0.283136	0.000117549	0.000234696
3	chr2:43793237:G:T	43793237	NA,T	NA,G	NA,1	NA,-inf	NA,inf	NA,0.28038	0.000117539	0.000234668
3	chr2:42829888:G:A	42829888	NA,A	NA,G	NA,1	NA,inf	NA,inf	NA,0.242505	0.000117473	0.000234538
3	chr2:43951512:T:C	43951512	NA,C	NA,T	NA,1	NA,-inf	NA,inf	NA,0.271428	0.000117473	0.000234525
3	chr2:43669234:A:G	43669234	NA,G	NA,A	NA,1	NA,inf	NA,inf	NA,0.288155	0.000117464	0.000234769
3	chr2:43707037:A:T	43707037	NA,T	NA,A	NA,1	NA,-inf	NA,inf	NA,0.291286	0.00011745	0.000234473
3	chr2:43637204:C:A	43637204	NA,A	NA,C	NA,1	NA,inf	NA,inf	NA,0.242822	0.00011744	0.000234483
3	chr2:43774352:G:T	43774352	NA,T	NA,G	NA,1	NA,-inf	NA,inf	NA,0.274269	0.000117375	0.000234341
3	chr2:43718864:A:T	43718864	NA,T	NA,A	NA,1	NA,-inf	NA,inf	NA,0.26485	0.000117345	0.000234284
3	chr2:42925164:C:T	42925164	T,T	C,C	1,1	inf,-inf	inf,inf	0.798148,1.18523	0.000117341	0.00023422
3	chr2:44014401:A:T	44014401	NA,T	NA,A	NA,1	NA,inf	NA,inf	NA,0.246693	0.000117323	0.000234227
3	chr2:43099591:G:A	43099591	NA,A	NA,G	NA,1	NA,-inf	NA,inf	NA,0.302698	0.000117298	0.000234142
3	chr2:42854569:T:TC	42854569	NA,TC	NA,T	NA,1	NA,-inf	NA,inf	NA,0.317948	0.00011729	0.000234156
3	chr2:43158431:G:A	43158431	NA,A	NA,G	NA,1	NA,-inf	NA,inf	NA,0.287923	0.000117203	0.000233975
3	chr2:43165141:G:A	43165141	NA,A	NA,G	NA,1	NA,inf	NA,inf	NA,0.250841	0.000117201	0.000233976
3	chr2:43738639:A:T	43738639	NA,T	NA,A	NA,1	NA,inf	NA,inf	NA,0.24288	0.000117177	0.000233932
3	chr2:43180286:G:A	43180286	NA,A	NA,G	NA,1	NA,inf	NA,inf	NA,0.248091	0.000117164	0.000233898
3	chr2:44002647:G:A	44002647	A,A	G,G	1,1	-inf,inf	inf,inf	1.6447,0.0272494	0.000117136	0.000233838
3	chr2:43484228:G:C	43484228	NA,C	NA,G	NA,1	NA,inf	NA,inf	NA,0.239141	0.000117118	0.000233818
3	chr2:43671723:T:C	43671723	NA,C	NA,T	NA,1	NA,inf	NA,inf	NA,0.252349	0.000117112	0.000233793
3	chr2:43402865:G:A	43402865	NA,A	NA,G	NA,1	NA,inf	NA,inf	NA,0.2221	0.000117108	0.00023376
3	chr2:43762402:C:T	43762402	NA,T	NA,C	NA,1	NA,-inf	NA,inf	NA,0.291349	0.000117068	0.000233744
3	chr2:43817097:C:T	43817097	NA,T	NA,C	NA,1	NA,inf	NA,inf	NA,0.245641	0.00011705	0.000233735
3	chr2:42868148:G:A	42868148	NA,A	NA,G	NA,1	NA,inf	NA,inf	NA,0.260317	0.000117033	0.000233712
3	chr2:43119087:G:A	43119087	NA,A	NA,G	NA,1	NA,inf	NA,inf	NA,0.26767	0.00011697	0.000233644
3	chr2:42826031:G:A	42826031	A,A	G,G	1,1	-inf,-inf	inf,inf	0.766872,0.801213	0.000116931	0.0002335
3	chr2:43468149:A:G	43468149	NA,G	NA,A	NA,1	NA,inf	NA,inf	NA,0.255009	0.000116852	0.000233309
3	chr2:42749725:C:T	42749725	NA,T	NA,C	NA,1	NA,inf	NA,inf	NA,0.246771	0.000116825	0.000233239
3	chr2:43785449:T:C	43785449	NA,C	NA,T	NA,1	NA,inf	NA,inf	NA,0.237183	0.000116734	0.000233045
3	chr2:43197071:C:T	43197071	NA,T	NA,C	NA,1	NA,inf	NA,inf	NA,0.236133	0.000116725	0.000233074
3	chr2:44027989:G:C	44027989	NA,C	NA,G	NA,1	NA,-inf	NA,inf	NA,0.266517	0.000116706	0.000232995
3	chr2:43066849:C:T	43066849	NA,T	NA,C	NA,1	NA,-inf	NA,inf	NA,0.26277	0.000116624	0.000232832
3	chr2:43788252:A:C	43788252	C,C	A,A	1,1	-inf,-inf	inf,inf	1.88921,0.540165	0.000116617	0.000232867
3	chr2:43027667:G:A	43027667	NA,A	NA,G	NA,1	NA,-inf	NA,inf	NA,0.261638	0.000116597	0.00023276
3	chr2:43730570:T:G	43730570	NA,G	NA,T	NA,1	NA,inf	NA,inf	NA,0.239885	0.000116549	0.000232676
3	chr2:43225823:A:T	43225823	NA,T	NA,A	NA,1	NA,inf	NA,inf	NA,0.25338	0.000116521	0.000232635
3	chr2:43762546:C:T	43762546	NA,T	NA,C	NA,1	NA,-inf	NA,inf	NA,0.286298	0.000116482	0.000232573
3	chr2:43900386:T:C	43900386	C,C	T,T	1,1	-inf,inf	inf,inf	1.58969,0.188591	0.000116471	0.000232483
3	chr2:44004630:C:T	44004630	NA,T	NA,C	NA,1	NA,-inf	NA,inf	NA,0.285364	0.000116442	0.000232486
3	chr2:43423396:C:G	43423396	G,G	C,C	1,1	inf,inf	inf,inf	0.574082,1.04629	0.000116411	0.000233191
3	chr2:42918840:C:T	42918840	NA,T	NA,C	NA,1	NA,inf	NA,inf	NA,0.234469	0.000116401	0.000232406
3	chr2:42791480:GTTGGCCATGTGGTA:G	42791480	NA,G	NA,GTTGGCCATGTGGTA	NA,1	NA,inf	NA,inf	NA,0.22395	0.000116393	0.000232376
3	chr2:43958574:T:C	43958574	C,NA	T,NA	1,NA	-inf,NA	inf,NA	0.704082,NA	0.000116337	0.000232268
3	chr2:43873620:C:G	43873620	NA,G	NA,C	NA,1	NA,-inf	NA,inf	NA,0.27372	0.000116318	0.00023222
3	chr2:42780720:T:G	42780720	NA,G	NA,T	NA,1	NA,-inf	NA,inf	NA,0.265459	0.000116309	0.000232201
3	chr2:43125343:T:G	43125343	NA,G	NA,T	NA,1	NA,inf	NA,inf	NA,0.224846	0.000116214	0.000232045
3	chr2:43147984:A:C	43147984	NA,C	NA,A	NA,1	NA,-inf	NA,inf	NA,0.261703	0.000116211	0.000232019
3	chr2:43210576:G:C	43210576	NA,C	NA,G	NA,1	NA,inf	NA,inf	NA,0.241557	0.000116208	0.000232099
3	chr2:43250054:A:G	43250054	NA,G	NA,A	NA,1	NA,inf	NA,inf	NA,0.229819	0.000116192	0.000231955
3	chr2:42890134:C:A	42890134	NA,A	NA,C	NA,1	NA,inf	NA,inf	NA,0.236749	0.000116175	0.000231946
3	chr2:42762885:C:T	42762885	NA,T	NA,C	NA,1	NA,-inf	NA,inf	NA,0.268171	0.000116168	0.000231935
3	chr2:43746653:T:TA	43746653	NA,TA	NA,T	NA,1	NA,-inf	NA,inf	NA,0.2595	0.00011614	0.000231874
3	chr2:43366603:T:C	43366603	NA,C	NA,T	NA,1	NA,inf	NA,inf	NA,0.232891	0.000116061	0.000231705
3	chr2:43121071:C:T	43121071	NA,T	NA,C	NA,1	NA,inf	NA,inf	NA,0.212194	0.000116013	0.000231618
3	chr2:43839039:A:C	43839039	NA,C	NA,A	NA,1	NA,inf	NA,inf	NA,0.212621	0.000115975	0.000231564
3	chr2:42871384:T:C	42871384	NA,C	NA,T	NA,1	NA,inf	NA,inf	NA,0.227772	0.000115972	0.000231552
3	chr2:43186039:T:C	43186039	NA,C	NA,T	NA,1	NA,inf	NA,inf	NA,0.215367	0.00011597	0.00023152
3	chr2:43445457:G:T	43445457	NA,T	NA,G	NA,1	NA,inf	NA,inf	NA,0.224543	0.000115909	0.000231372
3	chr2:43870208:TCTCACTGTCTGGATATAATC:T	43870208	NA,T	NA,TCTCACTGTCTGGATATAATC	NA,1	NA,inf	NA,inf	NA,0.224638	0.000115856	0.000231311
3	chr2:43612131:G:A	43612131	NA,A	NA,G	NA,1	NA,-inf	NA,inf	NA,0.268449	0.000115846	0.000231292
3	chr2:43047077:C:T	43047077	NA,T	NA,C	NA,1	NA,inf	NA,inf	NA,0.223347	0.000115843	0.000231264
3	chr2:42942338:C:A	42942338	NA,A	NA,C	NA,1	NA,inf	NA,inf	NA,0.234639	0.000115827	0.000231283
3	chr2:43716739:C:T	43716739	NA,T	NA,C	NA,1	NA,inf	NA,inf	NA,0.231165	0.000115814	0.000231216
3	chr2:43612718:A:G	43612718	NA,G	NA,A	NA,1	NA,inf	NA,inf	NA,0.217219	0.000115799	0.000231162
3	chr2:43102802:T:C	43102802	NA,C	NA,T	NA,1	NA,inf	NA,inf	NA,0.22416	0.00011579	0.000231195
3	chr2:43932355:T:C	43932355	NA,C	NA,T	NA,1	NA,-inf	NA,inf	NA,0.252731	0.000115789	0.000231167
3	chr2:43002048:A:G	43002048	G,G	A,A	1,1	-inf,inf	inf,inf	0.300123,1.44131	0.000115763	0.000231174
3	chr2:43581035:A:G	43581035	NA,G	NA,A	NA,1	NA,-inf	NA,inf	NA,0.270533	0.000115761	0.000231128
3	chr2:42923499:C:T	42923499	NA,T	NA,C	NA,1	NA,inf	NA,inf	NA,0.224247	0.000115696	0.000231018
3	chr2:43157981:G:A	43157981	NA,A	NA,G	NA,1	NA,inf	NA,inf	NA,0.234118	0.000115685	0.00023096
3	chr2:43919982:A:G	43919982	NA,G	NA,A	NA,1	NA,inf	NA,inf	NA,0.219948	0.000115639	0.000230855
3	chr2:43103434:T:A	43103434	NA,A	NA,T	NA,1	NA,inf	NA,inf	NA,0.222517	0.000115589	0.000230794
3	chr2:43648319:G:A	43648319	NA,A	NA,G	NA,1	NA,inf	NA,inf	NA,0.239205	0.000115584	0.000230756
3	chr2:43762801:G:A	43762801	NA,A	NA,G	NA,1	NA,-inf	NA,inf	NA,0.278385	0.000115574	0.00023076
3	chr2:43827054:G:A	43827054	NA,A	NA,G	NA,1	NA,inf	NA,inf	NA,0.236727	0.000115563	0.000230777
3	chr2:43484529:T:C	43484529	NA,C	NA,T	NA,1	NA,inf	NA,inf	NA,0.243425	0.000115562	0.000230733
3	chr2:43631091:A:G	43631091	NA,G	NA,A	NA,1	NA,inf	NA,inf	NA,0.23769	0.000115554	0.000230766
3	chr2:43783449:A:G	43783449	NA,G	NA,A	NA,1	NA,inf	NA,inf	NA,0.231016	0.000115548	0.000230659
3	chr2:42982893:C:A	42982893	NA,A	NA,C	NA,1	NA,inf	NA,inf	NA,0.232709	0.00011554	0.000230674
3	chr2:43002183:A:C	43002183	NA,C	NA,A	NA,1	NA,-inf	NA,inf	NA,0.246683	0.000115516	0.00023062
3	chr2:42763238:A:G	42763238	NA,G	NA,A	NA,1	NA,inf	NA,inf	NA,0.230773	0.000115509	0.000230621
3	chr2:43924919:A:G	43924919	G,G	A,A	1,1	-inf,inf	inf,inf	1.61172,0.122153	0.000115429	0.000230416
3	chr2:44016037:A:G	44016037	G,G	A,A	1,1	-inf,inf	inf,inf	1.59846,0.192748	0.000115412	0.000230384
3	chr2:43412342:A:C	43412342	NA,C	NA,A	NA,1	NA,inf	NA,inf	NA,0.219531	0.00011541	0.000230401
3	chr2:42923900:C:T	42923900	T,T	C,C	1,1	-inf,-inf	inf,inf	1.48777,0.216094	0.000115403	0.000230418
3	chr2:42892590:G:A	42892590	NA,A	NA,G	NA,1	NA,-inf	NA,inf	NA,0.264427	0.000115367	0.000230319
3	chr2:42914106:A:G	42914106	G,G	A,A	1,1	-inf,-inf	inf,inf	0.68467,1.06312	0.000115362	0.000230369
3	chr2:43451562:A:T	43451562	NA,T	NA,A	NA,1	NA,inf	NA,inf	NA,0.254126	0.000115323	0.000230237
3	chr2:43103433:C:CAGA	43103433	NA,CAGA	NA,C	NA,1	NA,inf	NA,inf	NA,0.220141	0.0001153	0.000230217
3	chr2:43488327:G:A	43488327	NA,A	NA,G	NA,1	NA,inf	NA,inf	NA,0.209983	0.000115286	0.000230143
3	chr2:43090240:A:C	43090240	NA,C	NA,A	NA,1	NA,-inf	NA,inf	NA,0.254657	0.000115274	0.000230115
3	chr2:43427279:G:A	43427279	A,A	G,G	1,1	inf,inf	inf,inf	0.641458,0.959588	0.000115259	0.00023083
3	chr2:43389939:T:C	43389939	C,NA	T,NA	1,NA	-inf,NA	inf,NA	0.911129,NA	0.000115244	0.000230095
3	chr2:43263617:C:T	43263617	NA,T	NA,C	NA,1	NA,inf	NA,inf	NA,0.224393	0.000115238	0.000230045
3	chr2:42805203:C:A	42805203	NA,A	NA,C	NA,1	NA,inf	NA,inf	NA,0.238197	0.000115227	0.000230048
3	chr2:43881965:T:A	43881965	NA,A	NA,T	NA,1	NA,-inf	NA,inf	NA,0.248396	0.000115226	0.000230002
3	chr2:43083361:G:A	43083361	NA,A	NA,G	NA,1	NA,-inf	NA,inf	NA,0.253358	0.000115203	0.000229991
3	chr2:43795181:T:G	43795181	NA,G	NA,T	NA,1	NA,-inf	NA,inf	NA,0.256261	0.00011518	0.000229957
3	chr2:43950506:C:G	43950506	NA,G	NA,C	NA,1	NA,-inf	NA,inf	NA,0.256393	0.000115149	0.000229904
3	chr2:42896591:G:A	42896591	NA,A	NA,G	NA,1	NA,inf	NA,inf	NA,0.218082	0.000115131	0.000229863
3	chr2:43149182:G:A	43149182	NA,A	NA,G	NA,1	NA,-inf	NA,inf	NA,0.256031	0.000115113	0.000229815
3	chr2:43823832:G:A	43823832	NA,A	NA,G	NA,1	NA,inf	NA,inf	NA,0.232548	0.000115106	0.000229863
3	chr2:43912049:T:C	43912049	C,C	T,T	1,1	-inf,inf	inf,inf	1.47808,0.361759	0.000115064	0.00022966
3	chr2:43467382:G:C	43467382	NA,C	NA,G	NA,1	NA,inf	NA,inf	NA,0.225052	0.000115023	0.000229629
3	chr2:42788743:T:C	42788743	NA,C	NA,T	NA,1	NA,inf	NA,inf	NA,0.210551	0.000115011	0.000229617
3	chr2:43793843:A:G	43793843	G,G	A,A	1,1	-inf,-inf	inf,inf	1.90952,0.518495	0.000114986	0.000229611
3	chr2:43791501:G:A	43791501	NA,A	NA,G	NA,1	NA,-inf	NA,inf	NA,0.254364	0.000114977	0.000229552
3	chr2:43692979:T:G	43692979	NA,G	NA,T	NA,1	NA,inf	NA,inf	NA,0.23687	0.000114921	0.000229449
3	chr2:43216056:T:C	43216056	NA,C	NA,T	NA,1	NA,inf	NA,inf	NA,0.216338	0.000114916	0.000229471
3	chr2:43280575:T:A	43280575	NA,A	NA,T	NA,1	NA,inf	NA,inf	NA,0.256658	0.000114894	0.000229481
3	chr2:42959172:C:G	42959172	NA,G	NA,C	NA,1	NA,inf	NA,inf	NA,0.243385	0.000114889	0.000229372
3	chr2:43889031:A:C	43889031	NA,C	NA,A	NA,1	NA,inf	NA,inf	NA,0.230351	0.000114889	0.00022936
3	chr2:43446328:A:T	43446328	NA,T	NA,A	NA,1	NA,inf	NA,inf	NA,0.226334	0.000114885	0.000229337
3	chr2:43724002:T:G	43724002	G,NA	T,NA	1,NA	-inf,NA	inf,NA	0.972969,NA	0.000114885	0.000229353
3	chr2:42950984:G:A	42950984	NA,A	NA,G	NA,1	NA,inf	NA,inf	NA,0.214342	0.000114788	0.000229168
3	chr2:43715367:A:T	43715367	NA,T	NA,A	NA,1	NA,-inf	NA,inf	NA,0.274389	0.000114782	0.000229185
3	chr2:43998726:A:G	43998726	NA,G	NA,A	NA,1	NA,inf	NA,inf	NA,0.225401	0.000114748	0.000229084
3	chr2:42943502:G:A	42943502	NA,A	NA,G	NA,1	NA,inf	NA,inf	NA,0.225604	0.000114684	0.000229003
3	chr2:43799034:G:C	43799034	NA,C	NA,G	NA,1	NA,-inf	NA,inf	NA,0.251687	0.000114678	0.000228955
3	chr2:43254747:G:T	43254747	NA,T	NA,G	NA,1	NA,inf	NA,inf	NA,0.224809	0.000114657	0.000228895
3	chr2:43523928:T:TG	43523928	NA,TG	NA,T	NA,1	NA,-inf	NA,inf	NA,0.288896	0.000114649	0.000228933
3	chr2:44020148:G:A	44020148	NA,A	NA,G	NA,1	NA,-inf	NA,inf	NA,0.251974	0.000114648	0.000228903
3	chr2:42773142:A:G	42773142	NA,G	NA,A	NA,1	NA,inf	NA,inf	NA,0.214646	0.000114635	0.000228866
3	chr2:43614919:C:T	43614919	NA,T	NA,C	NA,1	NA,-inf	NA,inf	NA,0.246043	0.000114634	0.000228871
3	chr2:43071154:G:C	43071154	NA,C	NA,G	NA,1	NA,-inf	NA,inf	NA,0.253307	0.000114552	0.00022871
3	chr2:44013742:G:A	44013742	A,A	G,G	1,1	-inf,-inf	inf,inf	1.62922,0.123807	0.000114542	0.000228667
3	chr2:42952787:C:T	42952787	NA,T	NA,C	NA,1	NA,inf	NA,inf	NA,0.245512	0.000114513	0.000228669
3	chr2:44022941:C:T	44022941	NA,T	NA,C	NA,1	NA,inf	NA,inf	NA,0.209837	0.000114473	0.000228529
3	chr2:42901997:T:C	42901997	NA,C	NA,T	NA,1	NA,-inf	NA,inf	NA,0.270461	0.000114461	0.000228504
3	chr2:43114516:C:T	43114516	NA,T	NA,C	NA,1	NA,inf	NA,inf	NA,0.246373	0.000114459	0.000228621
3	chr2:43928178:T:C	43928178	NA,C	NA,T	NA,1	NA,-inf	NA,inf	NA,0.241286	0.00011445	0.000228494
3	chr2:44021860:G:A	44021860	NA,A	NA,G	NA,1	NA,-inf	NA,inf	NA,0.23842	0.0001144	0.000228396
3	chr2:43149700:T:C	43149700	C,C	T,T	1,1	inf,inf	inf,inf	1.12022,0.156649	0.000114396	0.000228255
3	chr2:43213085:G:C	43213085	NA,C	NA,G	NA,1	NA,inf	NA,inf	NA,0.236895	0.000114357	0.000228422
3	chr2:43715126:A:G	43715126	NA,G	NA,A	NA,1	NA,-inf	NA,inf	NA,0.271191	0.000114317	0.000228246
3	chr2:43621914:A:G	43621914	NA,G	NA,A	NA,1	NA,-inf	NA,inf	NA,0.249517	0.000114312	0.000228233
3	chr2:43574018:A:C	43574018	NA,C	NA,A	NA,1	NA,-inf	NA,inf	NA,0.288506	0.000114304	0.000228244
3	chr2:43476672:T:C	43476672	NA,C	NA,T	NA,1	NA,inf	NA,inf	NA,0.217394	0.00011429	0.00022817
3	chr2:43203103:G:A	43203103	NA,A	NA,G	NA,1	NA,-inf	NA,inf	NA,0.268603	0.000114268	0.000228152
3	chr2:43196475:A:T	43196475	NA,T	NA,A	NA,1	NA,-inf	NA,inf	NA,0.288579	0.000114248	0.000228074
3	chr2:42959228:G:C	42959228	NA,C	NA,G	NA,1	NA,-inf	NA,inf	NA,0.260902	0.000114245	0.000228072
3	chr2:43955567:G:A	43955567	NA,A	NA,G	NA,1	NA,inf	NA,inf	NA,0.209511	0.000114211	0.00022801
3	chr2:43085063:A:G	43085063	NA,G	NA,A	NA,1	NA,-inf	NA,inf	NA,0.239152	0.000114186	0.000227931
3	chr2:43523929:T:G	43523929	NA,G	NA,T	NA,1	NA,-inf	NA,inf	NA,0.284196	0.000114142	0.000227921
3	chr2:43103153:T:C	43103153	NA,C	NA,T	NA,1	NA,inf	NA,inf	NA,0.209934	0.000114115	0.00022785
3	chr2:42825145:A:G	42825145	NA,G	NA,A	NA,1	NA,inf	NA,inf	NA,0.207433	0.000114092	0.000227795
3	chr2:43382280:T:C	43382280	C,C	T,T	1,1	-inf,inf	inf,inf	1.98253,0.218123	0.00011409	0.000227772
3	chr2:43768185:T:A	43768185	NA,A	NA,T	NA,1	NA,inf	NA,inf	NA,0.21403	0.000114089	0.000227788
3	chr2:43430998:A:T	43430998	NA,T	NA,A	NA,1	NA,inf	NA,inf	NA,0.231008	0.000114058	0.00022773
3	chr2:42931035:G:A	42931035	NA,A	NA,G	NA,1	NA,-inf	NA,inf	NA,0.20331	0.00011405	0.000227714
3	chr2:43608591:A:G	43608591	NA,G	NA,A	NA,1	NA,inf	NA,inf	NA,0.215399	0.000114027	0.000227634
3	chr2:43740434:G:A	43740434	NA,A	NA,G	NA,1	NA,inf	NA,inf	NA,0.219012	0.000114018	0.00022763
3	chr2:42803422:G:C	42803422	C,C	G,G	1,1	inf,-inf	inf,inf	0.324854,1.18111	0.000113978	0.000227568
3	chr2:43430836:GA:G	43430836	NA,G	NA,GA	NA,1	NA,-inf	NA,inf	NA,0.255436	0.000113961	0.000227527
3	chr2:43078808:G:A	43078808	NA,A	NA,G	NA,1	NA,inf	NA,inf	NA,0.21592	0.000113948	0.000227491
3	chr2:43155947:C:T	43155947	NA,T	NA,C	NA,1	NA,-inf	NA,inf	NA,0.245364	0.000113906	0.000227406
3	chr2:43296060:C:T	43296060	NA,T	NA,C	NA,1	NA,inf	NA,inf	NA,0.212277	0.000113823	0.000227233
3	chr2:43166643:G:A	43166643	NA,A	NA,G	NA,1	NA,-inf	NA,inf	NA,0.274203	0.000113809	0.000227222
3	chr2:43182182:A:G	43182182	NA,G	NA,A	NA,1	NA,inf	NA,inf	NA,0.215273	0.000113805	0.0002272
3	chr2:43385241:T:C	43385241	NA,C	NA,T	NA,1	NA,inf	NA,inf	NA,0.219835	0.000113791	0.000227154
3	chr2:43627063:A:G	43627063	NA,G	NA,A	NA,1	NA,inf	NA,inf	NA,0.21769	0.00011378	0.000227158
3	chr2:43571931:C:T	43571931	T,T	C,C	1,1	inf,inf	inf,inf	0.26083,1.41503	0.000113757	0.000227304
3	chr2:43726941:A:G	43726941	NA,G	NA,A	NA,1	NA,-inf	NA,inf	NA,0.237279	0.000113752	0.000227111
3	chr2:42986271:T:C	42986271	C,C	T,T	1,1	-inf,inf	inf,inf	0.742815,1.08878	0.000113734	0.000227019
3	chr2:43181601:A:T	43181601	NA,T	NA,A	NA,1	NA,inf	NA,inf	NA,0.2137	0.00011373	0.00022705
3	chr2:43667763:T:G	43667763	NA,G	NA,T	NA,1	NA,inf	NA,inf	NA,0.222646	0.000113729	0.000227219
3	chr2:42807815:C:T	42807815	NA,T	NA,C	NA,1	NA,inf	NA,inf	NA,0.224974	0.000113729	0.000227058
3	chr2:43164346:G:T	43164346	NA,T	NA,G	NA,1	NA,inf	NA,inf	NA,0.202674	0.000113727	0.000227048
3	chr2:43625929:G:C	43625929	C,NA	G,NA	1,NA	-inf,NA	inf,NA	1.08555,NA	0.000113715	0.000227049
3	chr2:43163956:A:C	43163956	NA,C	NA,A	NA,1	NA,inf	NA,inf	NA,0.206587	0.000113713	0.000227074
3	chr2:43716840:C:T	43716840	NA,T	NA,C	NA,1	NA,-inf	NA,inf	NA,0.22634	0.000113676	0.00022685
3	chr2:42902616:G:A	42902616	NA,A	NA,G	NA,1	NA,inf	NA,inf	NA,0.218003	0.000113637	0.000226864
3	chr2:43092184:G:A	43092184	NA,A	NA,G	NA,1	NA,inf	NA,inf	NA,0.210779	0.000113635	0.000226865
3	chr2:43153140:A:T	43153140	NA,T	NA,A	NA,1	NA,inf	NA,inf	NA,0.199368	0.000113631	0.000226866
3	chr2:43222048:T:A	43222048	NA,A	NA,T	NA,1	NA,-inf	NA,inf	NA,0.238954	0.000113625	0.000226853
3	chr2:42920118:C:T	42920118	NA,T	NA,C	NA,1	NA,-inf	NA,inf	NA,0.232908	0.0001136	0.000226774
3	chr2:43517830:A:T	43517830	NA,T	NA,A	NA,1	NA,-inf	NA,inf	NA,0.242589	0.000113562	0.000226732
3	chr2:44002946:C:T	44002946	NA,T	NA,C	NA,1	NA,-inf	NA,inf	NA,0.236327	0.00011354	0.000226682
3	chr2:43677048:C:T	43677048	NA,T	NA,C	NA,1	NA,inf	NA,inf	NA,0.186723	0.000113502	0.000226588
3	chr2:43026789:C:T	43026789	NA,T	NA,C	NA,1	NA,inf	NA,inf	NA,0.199831	0.000113495	0.000226599
3	chr2:43170480:A:T	43170480	NA,T	NA,A	NA,1	NA,-inf	NA,inf	NA,0.267665	0.000113479	0.000226531
3	chr2:43625334:AG:A	43625334	NA,A	NA,AG	NA,1	NA,inf	NA,inf	NA,0.21494	0.000113463	0.000226525
3	chr2:43599855:A:T	43599855	NA,T	NA,A	NA,1	NA,inf	NA,inf	NA,0.211833	0.000113462	0.00022651
3	chr2:44008755:C:T	44008755	NA,T	NA,C	NA,1	NA,inf	NA,inf	NA,0.211993	0.000113449	0.000226546
3	chr2:43042873:A:G	43042873	NA,G	NA,A	NA,1	NA,-inf	NA,inf	NA,0.236292	0.000113436	0.000226481
3	chr2:43766309:G:C	43766309	C,C	G,G	1,1	-inf,-inf	inf,inf	3.11729,0.193225	0.000113422	0.000226428
3	chr2:42748928:C:T	42748928	NA,T	NA,C	NA,1	NA,-inf	NA,inf	NA,0.237813	0.000113415	0.000226444
3	chr2:43095698:C:T	43095698	NA,T	NA,C	NA,1	NA,-inf	NA,inf	NA,0.251478	0.00011341	0.000226408
3	chr2:43847924:C:A	43847924	NA,A	NA,C	NA,1	NA,inf	NA,inf	NA,0.216542	0.000113404	0.000226407
3	chr2:42809960:C:T	42809960	T,T	C,C	1,1	inf,inf	inf,inf	1.1249,0.265017	0.000113359	0.000226312
3	chr2:43248323:G:A	43248323	NA,A	NA,G	NA,1	NA,inf	NA,inf	NA,0.227193	0.000113351	0.000226311
3	chr2:43607585:G:A	43607585	NA,A	NA,G	NA,1	NA,inf	NA,inf	NA,0.208875	0.000113308	0.000226199
3	chr2:42971863:G:A	42971863	NA,A	NA,G	NA,1	NA,inf	NA,inf	NA,0.216158	0.000113279	0.000226151
3	chr2:43369936:G:T	43369936	NA,T	NA,G	NA,1	NA,-inf	NA,inf	NA,0.239105	0.000113271	0.000226145
3	chr2:43542257:C:T	43542257	T,T	C,C	1,1	inf,inf	inf,inf	0.43702,1.48909	0.00011322	0.000226321
3	chr2:42884935:T:G	42884935	NA,G	NA,T	NA,1	NA,inf	NA,inf	NA,0.214936	0.000113204	0.000226006
3	chr2:43168651:G:A	43168651	NA,A	NA,G	NA,1	NA,-inf	NA,inf	NA,0.252931	0.00011319	0.000225961
3	chr2:43733681:G:A	43733681	A,A	G,G	1,1	-inf,-inf	inf,inf	3.10657,0.0562708	0.000113123	0.000225852
3	chr2:43654932:C:T	43654932	NA,T	NA,C	NA,1	NA,inf	NA,inf	NA,0.214588	0.000113104	0.000225801
3	chr2:43804036:G:A	43804036	A,A	G,G	1,1	-inf,-inf	inf,inf	2.92285,0.561143	0.000113097	0.000225732
3	chr2:43828783:C:T	43828783	T,T	C,C	1,1	-inf,-inf	inf,inf	0.338103,1.56338	0.000113054	0.000225622
3	chr2:43794627:T:C	43794627	NA,C	NA,T	NA,1	NA,-inf	NA,inf	NA,0.237057	0.000113038	0.00022568
3	chr2:42864351:A:G	42864351	NA,G	NA,A	NA,1	NA,inf	NA,inf	NA,0.210839	0.000113032	0.000225662
3	chr2:43302986:G:C	43302986	NA,C	NA,G	NA,1	NA,inf	NA,inf	NA,0.218008	0.000112981	0.000225584
3	chr2:43922684:G:A	43922684	NA,A	NA,G	NA,1	NA,inf	NA,inf	NA,0.212517	0.000112961	0.000225556
3	chr2:44030974:A:G	44030974	NA,G	NA,A	NA,1	NA,-inf	NA,inf	NA,0.22751	0.000112952	0.000225456
3	chr2:42952900:A:G	42952900	NA,G	NA,A	NA,1	NA,-inf	NA,inf	NA,0.244604	0.000112936	0.000225477
3	chr2:43673490:C:T	43673490	NA,T	NA,C	NA,1	NA,-inf	NA,inf	NA,0.244067	0.000112868	0.000225339
3	chr2:43147420:G:A	43147420	NA,A	NA,G	NA,1	NA,inf	NA,inf	NA,0.213769	0.000112767	0.000225135
3	chr2:43573720:T:C	43573720	NA,C	NA,T	NA,1	NA,-inf	NA,inf	NA,0.274609	0.000112741	0.000225123
3	chr2:43861179:C:A	43861179	NA,A	NA,C	NA,1	NA,-inf	NA,inf	NA,0.229775	0.000112649	0.000224865
3	chr2:43065787:G:A	43065787	NA,A	NA,G	NA,1	NA,-inf	NA,inf	NA,0.236543	0.000112625	0.00022486
3	chr2:42817011:T:G	42817011	NA,G	NA,T	NA,1	NA,inf	NA,inf	NA,0.201975	0.000112602	0.000224813
3	chr2:44023010:A:G	44023010	G,G	A,A	1,1	-inf,inf	inf,inf	1.60636,0.310503	0.000112557	0.000224739
3	chr2:43403518:C:T	43403518	T,T	C,C	1,1	inf,inf	inf,inf	3.93307,1.67422	0.000112546	0.000225139
3	chr2:43291704:A:G	43291704	NA,G	NA,A	NA,1	NA,inf	NA,inf	NA,0.194979	0.000112534	0.000224644
3	chr2:43782905:C:T	43782905	NA,T	NA,C	NA,1	NA,inf	NA,inf	NA,0.199889	0.000112489	0.000224577
3	chr2:42826422:A:G	42826422	NA,G	NA,A	NA,1	NA,inf	NA,inf	NA,0.193624	0.000112479	0.000224554
3	chr2:43714986:A:C	43714986	NA,C	NA,A	NA,1	NA,-inf	NA,inf	NA,0.221087	0.000112465	0.000224514
3	chr2:43182375:A:G	43182375	NA,G	NA,A	NA,1	NA,inf	NA,inf	NA,0.20196	0.000112403	0.000224402
3	chr2:43639989:G:A	43639989	NA,A	NA,G	NA,1	NA,-inf	NA,inf	NA,0.241704	0.000112385	0.000224383
3	chr2:43966060:A:T	43966060	NA,T	NA,A	NA,1	NA,-inf	NA,inf	NA,0.225421	0.000112364	0.000224329
3	chr2:42865980:G:T	42865980	NA,T	NA,G	NA,1	NA,-inf	NA,inf	NA,0.240564	0.000112356	0.000224305
3	chr2:42996976:T:C	42996976	NA,C	NA,T	NA,1	NA,inf	NA,inf	NA,0.210479	0.000112354	0.000224307
3	chr2:42923855:A:T	42923855	NA,T	NA,A	NA,1	NA,-inf	NA,inf	NA,0.222901	0.000112254	0.000224116
3	chr2:43182193:C:T	43182193	NA,T	NA,C	NA,1	NA,inf	NA,inf	NA,0.200199	0.000112223	0.000224043
3	chr2:42896880:C:T	42896880	NA,T	NA,C	NA,1	NA,inf	NA,inf	NA,0.205375	0.000112194	0.000223999
3	chr2:42896879:G:T	42896879	NA,T	NA,G	NA,1	NA,inf	NA,inf	NA,0.205375	0.000112194	0.000223999
3	chr2:42912936:A:G	42912936	NA,G	NA,A	NA,1	NA,inf	NA,inf	NA,0.201066	0.000112182	0.000223972
3	chr2:43011671:T:G	43011671	NA,G	NA,T	NA,1	NA,-inf	NA,inf	NA,0.238584	0.000112176	0.00022395
3	chr2:43556575:C:G	43556575	NA,G	NA,C	NA,1	NA,-inf	NA,inf	NA,0.224315	0.000112173	0.000223959
3	chr2:42779442:C:G	42779442	NA,G	NA,C	NA,1	NA,inf	NA,inf	NA,0.206395	0.000112166	0.000223932
3	chr2:42983778:A:G	42983778	NA,G	NA,A	NA,1	NA,inf	NA,inf	NA,0.199051	0.000112161	0.000223915
3	chr2:43828248:C:T	43828248	NA,T	NA,C	NA,1	NA,inf	NA,inf	NA,0.163623	0.000112155	0.000223958
3	chr2:43652129:C:T	43652129	T,NA	C,NA	1,NA	-inf,NA	inf,NA	0.86417,NA	0.000112126	0.000223873
3	chr2:43030001:AC:A	43030001	NA,A	NA,AC	NA,1	NA,-inf	NA,inf	NA,0.213573	0.000112103	0.000223801
3	chr2:43256098:A:C	43256098	NA,C	NA,A	NA,1	NA,inf	NA,inf	NA,0.20977	0.000112075	0.000223773
3	chr2:43800141:A:G	43800141	NA,G	NA,A	NA,1	NA,-inf	NA,inf	NA,0.219951	0.00011207	0.000223751
3	chr2:44026461:G:A	44026461	NA,A	NA,G	NA,1	NA,-inf	NA,inf	NA,0.257734	0.000112047	0.000223684
3	chr2:43747827:A:G	43747827	NA,G	NA,A	NA,1	NA,inf	NA,inf	NA,0.203282	0.000112012	0.000223626
3	chr2:43142151:C:T	43142151	NA,T	NA,C	NA,1	NA,inf	NA,inf	NA,0.190724	0.000111998	0.000223601
3	chr2:43628341:G:T	43628341	NA,T	NA,G	NA,1	NA,inf	NA,inf	NA,0.202839	0.000111987	0.000223583
3	chr2:43801410:G:T	43801410	NA,T	NA,G	NA,1	NA,-inf	NA,inf	NA,0.226453	0.000111965	0.00022354
3	chr2:43918995:T:A	43918995	NA,A	NA,T	NA,1	NA,-inf	NA,inf	NA,0.248088	0.000111965	0.000223524
3	chr2:43188275:A:G	43188275	NA,G	NA,A	NA,1	NA,inf	NA,inf	NA,0.196958	0.000111956	0.000223509
3	chr2:44020675:T:C	44020675	NA,C	NA,T	NA,1	NA,-inf	NA,inf	NA,0.2292	0.000111933	0.000223462
3	chr2:43330561:C:T	43330561	NA,T	NA,C	NA,1	NA,inf	NA,inf	NA,0.211392	0.000111906	0.000223436
3	chr2:43598406:G:C	43598406	NA,C	NA,G	NA,1	NA,inf	NA,inf	NA,0.198016	0.000111903	0.000223399
3	chr2:43747376:G:A	43747376	NA,A	NA,G	NA,1	NA,inf	NA,inf	NA,0.202078	0.000111883	0.000223367
3	chr2:43211806:C:T	43211806	NA,T	NA,C	NA,1	NA,inf	NA,inf	NA,0.203436	0.000111879	0.000223443
3	chr2:43974924:A:G	43974924	NA,G	NA,A	NA,1	NA,-inf	NA,inf	NA,0.227349	0.000111872	0.000223352
3	chr2:42973245:A:T	42973245	NA,T	NA,A	NA,1	NA,-inf	NA,inf	NA,0.229461	0.000111865	0.000223322
3	chr2:43192580:G:T	43192580	NA,T	NA,G	NA,1	NA,-inf	NA,inf	NA,0.231291	0.000111858	0.000223338
3	chr2:43793051:T:C	43793051	NA,C	NA,T	NA,1	NA,-inf	NA,inf	NA,0.221479	0.000111835	0.000223274
3	chr2:43939616:A:G	43939616	NA,G	NA,A	NA,1	NA,inf	NA,inf	NA,0.202162	0.000111803	0.000223198
3	chr2:42814526:A:G	42814526	NA,G	NA,A	NA,1	NA,-inf	NA,inf	NA,0.224097	0.000111785	0.000223179
3	chr2:42920078:C:G	42920078	NA,G	NA,C	NA,1	NA,-inf	NA,inf	NA,0.216095	0.000111783	0.000223149
3	chr2:43883854:C:G	43883854	NA,G	NA,C	NA,1	NA,-inf	NA,inf	NA,0.217005	0.000111775	0.00022312
3	chr2:43850243:G:A	43850243	A,NA	G,NA	1,NA	-inf,NA	inf,NA	0.861332,NA	0.000111763	0.000223135
3	chr2:43580163:T:A	43580163	NA,A	NA,T	NA,1	NA,inf	NA,inf	NA,0.210093	0.000111761	0.000223139
3	chr2:44017817:G:A	44017817	NA,A	NA,G	NA,1	NA,inf	NA,inf	NA,0.188832	0.000111747	0.000223089
3	chr2:43061147:T:C	43061147	NA,C	NA,T	NA,1	NA,-inf	NA,inf	NA,0.218901	0.000111715	0.000223032
3	chr2:44003093:C:T	44003093	NA,T	NA,C	NA,1	NA,inf	NA,inf	NA,0.186736	0.000111699	0.000222998
3	chr2:43797436:A:G	43797436	NA,G	NA,A	NA,1	NA,-inf	NA,inf	NA,0.224222	0.000111667	0.000222943
3	chr2:43408610:C:T	43408610	NA,T	NA,C	NA,1	NA,-inf	NA,inf	NA,0.223653	0.000111653	0.000222915
3	chr2:43183030:A:C	43183030	NA,C	NA,A	NA,1	NA,inf	NA,inf	NA,0.194799	0.000111632	0.000222862
3	chr2:43426466:T:A	43426466	NA,A	NA,T	NA,1	NA,inf	NA,inf	NA,0.200047	0.00011163	0.000222842
3	chr2:43233211:C:G	43233211	NA,G	NA,C	NA,1	NA,inf	NA,inf	NA,0.18653	0.000111629	0.00022284
3	chr2:43125256:G:A	43125256	NA,A	NA,G	NA,1	NA,inf	NA,inf	NA,0.203671	0.000111611	0.000222814
3	chr2:43313892:G:C	43313892	NA,C	NA,G	NA,1	NA,inf	NA,inf	NA,0.181039	0.000111567	0.000222712
3	chr2:43387644:A:G	43387644	NA,G	NA,A	NA,1	NA,inf	NA,inf	NA,0.198645	0.000111557	0.000222698
3	chr2:43587984:G:A	43587984	NA,A	NA,G	NA,1	NA,-inf	NA,inf	NA,0.223588	0.000111551	0.000222716
3	chr2:44024344:G:A	44024344	NA,A	NA,G	NA,1	NA,inf	NA,inf	NA,0.197483	0.000111546	0.000222737
3	chr2:43324403:C:T	43324403	NA,T	NA,C	NA,1	NA,inf	NA,inf	NA,0.203704	0.000111536	0.000222697
3	chr2:43503849:C:A	43503849	NA,A	NA,C	NA,1	NA,inf	NA,inf	NA,0.20482	0.000111529	0.000222683
3	chr2:43170849:C:T	43170849	T,NA	C,NA	1,NA	-inf,NA	inf,NA	0.146385,NA	0.000111518	0.000222676
3	chr2:43903152:T:G	43903152	NA,G	NA,T	NA,1	NA,-inf	NA,inf	NA,0.22118	0.000111508	0.000222613
3	chr2:43568941:A:G	43568941	NA,G	NA,A	NA,1	NA,inf	NA,inf	NA,0.183834	0.000111462	0.000222519
3	chr2:43182907:A:T	43182907	NA,T	NA,A	NA,1	NA,inf	NA,inf	NA,0.192791	0.000111399	0.000222399
3	chr2:43789369:G:A	43789369	NA,A	NA,G	NA,1	NA,-inf	NA,inf	NA,0.219682	0.000111387	0.00022238
3	chr2:42963133:C:A	42963133	NA,A	NA,C	NA,1	NA,inf	NA,inf	NA,0.197683	0.00011136	0.000222341
3	chr2:43605496:A:G	43605496	NA,G	NA,A	NA,1	NA,inf	NA,inf	NA,0.190937	0.000111328	0.000222248
3	chr2:42856147:T:TC	42856147	NA,TC	NA,T	NA,1	NA,inf	NA,inf	NA,0.179526	0.000111297	0.000222228
3	chr2:42857157:C:T	42857157	NA,T	NA,C	NA,1	NA,-inf	NA,inf	NA,0.231375	0.000111276	0.00022216
3	chr2:43106959:G:C	43106959	NA,C	NA,G	NA,1	NA,inf	NA,inf	NA,0.166847	0.000111261	0.000222175
3	chr2:42966324:G:C	42966324	NA,C	NA,G	NA,1	NA,-inf	NA,inf	NA,0.2356	0.00011122	0.000222041
3	chr2:42825243:T:C	42825243	NA,C	NA,T	NA,1	NA,-inf	NA,inf	NA,0.230955	0.000111219	0.000222044
3	chr2:43745451:G:A	43745451	NA,A	NA,G	NA,1	NA,-inf	NA,inf	NA,0.217008	0.000111194	0.000221929
3	chr2:43699768:C:T	43699768	NA,T	NA,C	NA,1	NA,-inf	NA,inf	NA,0.224018	0.000111186	0.000221995
3	chr2:43606945:ATTGAG:A	43606945	NA,A	NA,ATTGAG	NA,1	NA,inf	NA,inf	NA,0.189122	0.000111172	0.000221937
3	chr2:42962786:G:A	42962786	NA,A	NA,G	NA,1	NA,inf	NA,inf	NA,0.195811	0.000111159	0.000221939
3	chr2:42831597:C:T	42831597	T,T	C,C	1,1	-inf,inf	inf,inf	0.609719,1.17007	0.000111117	0.000221824
3	chr2:43524266:A:G	43524266	NA,G	NA,A	NA,1	NA,inf	NA,inf	NA,0.172475	0.000111019	0.000221628
3	chr2:44005684:T:C	44005684	NA,C	NA,T	NA,1	NA,-inf	NA,inf	NA,0.20324	0.00011093	0.000221433
3	chr2:43764705:C:T	43764705	NA,T	NA,C	NA,1	NA,-inf	NA,inf	NA,0.234246	0.000110928	0.000221473
3	chr2:43780923:G:T	43780923	T,T	G,G	1,1	-inf,-inf	inf,inf	2.91982,0.564512	0.000110928	0.000221401
3	chr2:43181401:A:C	43181401	NA,C	NA,A	NA,1	NA,inf	NA,inf	NA,0.187698	0.000110882	0.000221365
3	chr2:43480525:T:A	43480525	NA,A	NA,T	NA,1	NA,inf	NA,inf	NA,0.211868	0.000110874	0.000221354
3	chr2:44011506:G:A	44011506	A,A	G,G	1,1	-inf,inf	inf,inf	1.5688,0.210832	0.000110853	0.000221284
3	chr2:43075821:C:T	43075821	NA,T	NA,C	NA,1	NA,inf	NA,inf	NA,0.204349	0.000110836	0.000221277
3	chr2:43274637:G:A	43274637	NA,A	NA,G	NA,1	NA,inf	NA,inf	NA,0.196205	0.000110813	0.000221231
3	chr2:43283741:T:C	43283741	NA,C	NA,T	NA,1	NA,inf	NA,inf	NA,0.179113	0.000110809	0.000221204
3	chr2:42931662:G:T	42931662	NA,T	NA,G	NA,1	NA,-inf	NA,inf	NA,0.216585	0.000110795	0.000221204
3	chr2:42898111:T:G	42898111	NA,G	NA,T	NA,1	NA,-inf	NA,inf	NA,0.236019	0.000110787	0.00022117
3	chr2:43435420:T:C	43435420	NA,C	NA,T	NA,1	NA,-inf	NA,inf	NA,0.224534	0.000110767	0.00022117
3	chr2:43724934:C:T	43724934	NA,T	NA,C	NA,1	NA,-inf	NA,inf	NA,0.207838	0.000110755	0.000221127
3	chr2:43342646:A:T	43342646	NA,T	NA,A	NA,1	NA,-inf	NA,inf	NA,0.211177	0.000110731	0.000221084
3	chr2:43764714:T:G	43764714	NA,G	NA,T	NA,1	NA,-inf	NA,inf	NA,0.232188	0.000110726	0.00022107
3	chr2:43164439:C:A	43164439	NA,A	NA,C	NA,1	NA,inf	NA,inf	NA,0.18677	0.000110722	0.000221056
3	chr2:43182400:T:C	43182400	NA,C	NA,T	NA,1	NA,inf	NA,inf	NA,0.186137	0.000110718	0.000221039
3	chr2:43181411:T:C	43181411	NA,C	NA,T	NA,1	NA,inf	NA,inf	NA,0.185692	0.000110676	0.000220956
3	chr2:43806728:G:C	43806728	NA,C	NA,G	NA,1	NA,inf	NA,inf	NA,0.185359	0.000110617	0.000220839
3	chr2:43726969:T:A	43726969	NA,A	NA,T	NA,1	NA,-inf	NA,inf	NA,0.206308	0.000110602	0.00022082
3	chr2:43119330:G:T	43119330	NA,T	NA,G	NA,1	NA,inf	NA,inf	NA,0.179828	0.00011058	0.000220806
3	chr2:43793108:A:G	43793108	NA,G	NA,A	NA,1	NA,inf	NA,inf	NA,0.18041	0.000110574	0.000220754
3	chr2:42885238:G:C	42885238	NA,C	NA,G	NA,1	NA,inf	NA,inf	NA,0.190258	0.00011057	0.000220747
3	chr2:42885865:C:G	42885865	NA,G	NA,C	NA,1	NA,inf	NA,inf	NA,0.190258	0.00011057	0.000220747
3	chr2:43183336:A:G	43183336	NA,G	NA,A	NA,1	NA,inf	NA,inf	NA,0.184692	0.000110567	0.000220737
3	chr2:42849416:T:C	42849416	NA,C	NA,T	NA,1	NA,-inf	NA,inf	NA,0.254395	0.000110566	0.000220736
3	chr2:42876044:C:T	42876044	T,T	C,C	1,1	inf,inf	inf,inf	0.3792,1.31906	0.000110559	0.000220626
3	chr2:42890053:T:G	42890053	NA,G	NA,T	NA,1	NA,inf	NA,inf	NA,0.190091	0.000110554	0.000220715
3	chr2:43764978:C:A	43764978	NA,A	NA,C	NA,1	NA,-inf	NA,inf	NA,0.230214	0.000110554	0.000220725
3	chr2:42940435:C:G	42940435	NA,G	NA,C	NA,1	NA,inf	NA,inf	NA,0.186537	0.000110548	0.000220727
3	chr2:43608724:G:T	43608724	NA,T	NA,G	NA,1	NA,inf	NA,inf	NA,0.183106	0.000110541	0.000220677
3	chr2:43181091:T:C	43181091	NA,C	NA,T	NA,1	NA,inf	NA,inf	NA,0.184084	0.00011051	0.000220624
3	chr2:43010557:G:A	43010557	NA,A	NA,G	NA,1	NA,inf	NA,inf	NA,0.193112	0.000110491	0.000220589
3	chr2:43049349:G:A	43049349	NA,A	NA,G	NA,1	NA,-inf	NA,inf	NA,0.232888	0.000110465	0.000220539
3	chr2:44019955:GC:G	44019955	NA,G	NA,GC	NA,1	NA,-inf	NA,inf	NA,0.241007	0.000110464	0.000220525
3	chr2:42903870:A:AT	42903870	NA,AT	NA,A	NA,1	NA,inf	NA,inf	NA,0.185159	0.000110443	0.000220511
3	chr2:43999879:T:G	43999879	NA,G	NA,T	NA,1	NA,-inf	NA,inf	NA,0.18043	0.000110432	0.00022045
3	chr2:43669761:C:T	43669761	NA,T	NA,C	NA,1	NA,inf	NA,inf	NA,0.181897	0.000110425	0.000220454
3	chr2:42836255:G:C	42836255	NA,C	NA,G	NA,1	NA,-inf	NA,inf	NA,0.219129	0.000110423	0.000220464
3	chr2:43789293:G:A	43789293	NA,A	NA,G	NA,1	NA,inf	NA,inf	NA,0.181455	0.0001104	0.00022044
3	chr2:43100494:T:C	43100494	NA,C	NA,T	NA,1	NA,-inf	NA,inf	NA,0.213184	0.000110396	0.000220376
3	chr2:42989892:C:T	42989892	NA,T	NA,C	NA,1	NA,inf	NA,inf	NA,0.184721	0.000110345	0.000220299
3	chr2:42854724:G:A	42854724	NA,A	NA,G	NA,1	NA,-inf	NA,inf	NA,0.222856	0.000110336	0.000220291
3	chr2:42802332:C:G	42802332	NA,G	NA,C	NA,1	NA,inf	NA,inf	NA,0.180093	0.000110298	0.000220204
3	chr2:43181468:T:G	43181468	NA,G	NA,T	NA,1	NA,inf	NA,inf	NA,0.181842	0.000110289	0.000220181
3	chr2:43623379:G:C	43623379	NA,C	NA,G	NA,1	NA,inf	NA,inf	NA,0.186498	0.000110224	0.000220073
3	chr2:42935148:C:T	42935148	NA,T	NA,C	NA,1	NA,inf	NA,inf	NA,0.176542	0.000110209	0.000220026
3	chr2:43141013:T:G	43141013	NA,G	NA,T	NA,1	NA,inf	NA,inf	NA,0.160715	0.000110183	0.000219996
3	chr2:44007972:A:G	44007972	NA,G	NA,A	NA,1	NA,inf	NA,inf	NA,0.186176	0.000110172	0.000219959
3	chr2:43187166:C:A	43187166	NA,A	NA,C	NA,1	NA,inf	NA,inf	NA,0.163656	0.000110171	0.000219947
3	chr2:43607968:C:G	43607968	NA,G	NA,C	NA,1	NA,inf	NA,inf	NA,0.179246	0.00011014	0.000219877
3	chr2:43548451:T:C	43548451	NA,C	NA,T	NA,1	NA,inf	NA,inf	NA,0.178708	0.000110101	0.000219814
3	chr2:43687908:C:T	43687908	NA,T	NA,C	NA,1	NA,inf	NA,inf	NA,0.204825	0.000110101	0.000219857
3	chr2:43880677:C:T	43880677	NA,T	NA,C	NA,1	NA,-inf	NA,inf	NA,0.200298	0.000110094	0.000219766
3	chr2:43070606:T:C	43070606	NA,C	NA,T	NA,1	NA,-inf	NA,inf	NA,0.210957	0.000110092	0.000219805
3	chr2:43619585:T:A	43619585	NA,A	NA,T	NA,1	NA,-inf	NA,inf	NA,0.223856	0.00011008	0.000219789
3	chr2:43995742:C:A	43995742	A,A	C,C	1,1	-inf,inf	inf,inf	1.55051,0.195987	0.000110079	0.000219739
3	chr2:43725278:T:G	43725278	NA,G	NA,T	NA,1	NA,inf	NA,inf	NA,0.178534	0.000110058	0.000219706
3	chr2:43215325:C:T	43215325	NA,T	NA,C	NA,1	NA,-inf	NA,inf	NA,0.241549	0.000110038	0.000219709
3	chr2:43714632:G:T	43714632	NA,T	NA,G	NA,1	NA,-inf	NA,inf	NA,0.229118	0.000110032	0.000219698
3	chr2:44019474:A:G	44019474	NA,G	NA,A	NA,1	NA,inf	NA,inf	NA,0.18209	0.000110027	0.000219704
3	chr2:43599014:G:C	43599014	NA,C	NA,G	NA,1	NA,inf	NA,inf	NA,0.172956	0.00011002	0.000219657
3	chr2:43959416:A:G	43959416	NA,G	NA,A	NA,1	NA,-inf	NA,inf	NA,0.205587	0.000110017	0.000219637
3	chr2:43163762:C:T	43163762	NA,T	NA,C	NA,1	NA,inf	NA,inf	NA,0.18249	0.000110006	0.000219636
3	chr2:43153083:C:T	43153083	NA,T	NA,C	NA,1	NA,inf	NA,inf	NA,0.176857	0.00010999	0.000219589
3	chr2:43900368:A:T	43900368	T,T	A,A	1,1	-inf,inf	inf,inf	1.55842,0.188362	0.00010997	0.000219508
3	chr2:43182568:A:G	43182568	NA,G	NA,A	NA,1	NA,inf	NA,inf	NA,0.178644	0.000109966	0.000219537
3	chr2:43776454:A:T	43776454	NA,T	NA,A	NA,1	NA,-inf	NA,inf	NA,0.209256	0.000109964	0.000219506
3	chr2:43395318:C:T	43395318	NA,T	NA,C	NA,1	NA,inf	NA,inf	NA,0.168578	0.000109899	0.000219405
3	chr2:42802486:C:G	42802486	NA,G	NA,C	NA,1	NA,inf	NA,inf	NA,0.175544	0.000109837	0.000219283
3	chr2:43070749:T:C	43070749	NA,C	NA,T	NA,1	NA,-inf	NA,inf	NA,0.208149	0.000109822	0.000219265
3	chr2:42789955:A:G	42789955	G,G	A,A	1,1	inf,inf	inf,inf	0.946001,0.365223	0.000109813	0.000219198
3	chr2:43605783:G:A	43605783	NA,A	NA,G	NA,1	NA,inf	NA,inf	NA,0.175618	0.000109741	0.000219081
3	chr2:44024306:C:T	44024306	NA,T	NA,C	NA,1	NA,-inf	NA,inf	NA,0.234187	0.000109736	0.000219072
3	chr2:43769737:C:T	43769737	NA,T	NA,C	NA,1	NA,-inf	NA,inf	NA,0.207439	0.000109719	0.000219056
3	chr2:42847423:T:C	42847423	NA,C	NA,T	NA,1	NA,-inf	NA,inf	NA,0.192506	0.000109667	0.000218928
3	chr2:43251879:T:C	43251879	NA,C	NA,T	NA,1	NA,inf	NA,inf	NA,0.158875	0.00010965	0.000218887
3	chr2:42901842:G:A	42901842	NA,A	NA,G	NA,1	NA,inf	NA,inf	NA,0.204244	0.000109648	0.000218946
3	chr2:43016699:T:C	43016699	NA,C	NA,T	NA,1	NA,-inf	NA,inf	NA,0.188107	0.000109609	0.000218806
3	chr2:44011530:C:G	44011530	G,G	C,C	1,1	-inf,inf	inf,inf	1.59966,0.13034	0.000109591	0.00021878
3	chr2:43101347:T:C	43101347	NA,C	NA,T	NA,1	NA,-inf	NA,inf	NA,0.234176	0.000109548	0.000218685
3	chr2:42851929:G:C	42851929	NA,C	NA,G	NA,1	NA,-inf	NA,inf	NA,0.243949	0.000109508	0.000218624
3	chr2:43627376:G:C	43627376	NA,C	NA,G	NA,1	NA,inf	NA,inf	NA,0.177499	0.000109507	0.000218629
3	chr2:43342028:T:C	43342028	NA,C	NA,T	NA,1	NA,-inf	NA,inf	NA,0.199367	0.000109492	0.000218611
3	chr2:43263897:A:AC	43263897	NA,AC	NA,A	NA,1	NA,inf	NA,inf	NA,0.176489	0.000109489	0.000218571
3	chr2:43633398:C:T	43633398	NA,T	NA,C	NA,1	NA,inf	NA,inf	NA,0.171977	0.00010948	0.000218588
3	chr2:43147144:G:C	43147144	NA,C	NA,G	NA,1	NA,-inf	NA,inf	NA,0.202123	0.000109464	0.000218539
3	chr2:42851872:A:T	42851872	NA,T	NA,A	NA,1	NA,-inf	NA,inf	NA,0.243322	0.000109438	0.000218484
3	chr2:42919047:G:A	42919047	A,NA	G,NA	1,NA	-inf,NA	inf,NA	0.727724,NA	0.000109416	0.000218443
3	chr2:42877582:A:G	42877582	NA,G	NA,A	NA,1	NA,inf	NA,inf	NA,0.148817	0.000109349	0.000218322
3	chr2:43006016:C:A	43006016	NA,A	NA,C	NA,1	NA,-inf	NA,inf	NA,0.195213	0.000109348	0.000218304
3	chr2:43820283:A:G	43820283	NA,G	NA,A	NA,1	NA,inf	NA,inf	NA,0.187357	0.000109331	0.000218273
3	chr2:43831080:G:T	43831080	NA,T	NA,G	NA,1	NA,inf	NA,inf	NA,0.178782	0.000109312	0.000218238
3	chr2:43301443:G:C	43301443	NA,C	NA,G	NA,1	NA,inf	NA,inf	NA,0.165222	0.0001093	0.000218194
3	chr2:42752882:C:T	42752882	NA,T	NA,C	NA,1	NA,-inf	NA,inf	NA,0.2056	0.000109292	0.000218197
3	chr2:43590639:C:T	43590639	NA,T	NA,C	NA,1	NA,-inf	NA,inf	NA,0.205489	0.000109286	0.000218198
3	chr2:43698719:A:C	43698719	NA,C	NA,A	NA,1	NA,inf	NA,inf	NA,0.18736	0.00010927	0.000218148
3	chr2:43707003:C:T	43707003	NA,T	NA,C	NA,1	NA,-inf	NA,inf	NA,0.213523	0.000109244	0.000218095
3	chr2:43262466:A:G	43262466	NA,G	NA,A	NA,1	NA,inf	NA,inf	NA,0.173157	0.000109236	0.000218077
3	chr2:43236517:C:T	43236517	NA,T	NA,C	NA,1	NA,inf	NA,inf	NA,0.168871	0.000109184	0.000217974
3	chr2:44008342:C:T	44008342	NA,T	NA,C	NA,1	NA,inf	NA,inf	NA,0.176031	0.000109179	0.000217977
3	chr2:43967033:A:G	43967033	NA,G	NA,A	NA,1	NA,inf	NA,inf	NA,0.168835	0.000109169	0.000217953
3	chr2:42968045:C:T	42968045	NA,T	NA,C	NA,1	NA,-inf	NA,inf	NA,0.19499	0.000109165	0.000217938
3	chr2:42774129:C:T	42774129	NA,T	NA,C	NA,1	NA,inf	NA,inf	NA,0.163317	0.00010915	0.000217915
3	chr2:43429699:A:C	43429699	NA,C	NA,A	NA,1	NA,inf	NA,inf	NA,0.185299	0.000109146	0.000217922
3	chr2:43110511:G:T	43110511	NA,T	NA,G	NA,1	NA,inf	NA,inf	NA,0.160089	0.000109104	0.00021783
3	chr2:43737604:C:T	43737604	NA,T	NA,C	NA,1	NA,inf	NA,inf	NA,0.172297	0.000109103	0.000217819
3	chr2:43003677:T:C	43003677	NA,C	NA,T	NA,1	NA,inf	NA,inf	NA,0.174306	0.000109084	0.000217784
3	chr2:42762442:C:T	42762442	NA,T	NA,C	NA,1	NA,inf	NA,inf	NA,0.180439	0.000109071	0.00021776
3	chr2:43262381:G:A	43262381	NA,A	NA,G	NA,1	NA,inf	NA,inf	NA,0.171436	0.000109069	0.000217745
3	chr2:43697455:TC:T	43697455	NA,T	NA,TC	NA,1	NA,inf	NA,inf	NA,0.185113	0.000109046	0.000217701
3	chr2:43615169:A:G	43615169	NA,G	NA,A	NA,1	NA,inf	NA,inf	NA,0.168999	0.000109038	0.000217681
3	chr2:42924633:C:T	42924633	NA,T	NA,C	NA,1	NA,-inf	NA,inf	NA,0.18848	0.000109035	0.000217663
3	chr2:43133699:C:T	43133699	NA,T	NA,C	NA,1	NA,-inf	NA,inf	NA,0.200093	0.000109009	0.00021764
3	chr2:43794537:C:T	43794537	NA,T	NA,C	NA,1	NA,inf	NA,inf	NA,0.16478	0.000109002	0.000217616
3	chr2:43609449:G:A	43609449	NA,A	NA,G	NA,1	NA,inf	NA,inf	NA,0.168137	0.000108997	0.000217597
3	chr2:43625990:A:G	43625990	NA,G	NA,A	NA,1	NA,inf	NA,inf	NA,0.171814	0.000108973	0.000217561
3	chr2:42923526:G:C	42923526	NA,C	NA,G	NA,1	NA,inf	NA,inf	NA,0.169541	0.000108936	0.000217492
3	chr2:42773377:C:G	42773377	NA,G	NA,C	NA,1	NA,inf	NA,inf	NA,0.161131	0.000108921	0.000217459
3	chr2:43929245:C:T	43929245	NA,T	NA,C	NA,1	NA,-inf	NA,inf	NA,0.187643	0.000108904	0.000217423
3	chr2:42749273:A:T	42749273	NA,T	NA,A	NA,1	NA,-inf	NA,inf	NA,0.191923	0.000108902	0.000217414
3	chr2:42875646:A:G	42875646	NA,G	NA,A	NA,1	NA,inf	NA,inf	NA,0.162035	0.00010889	0.000217406
3	chr2:44027075:A:G	44027075	NA,G	NA,A	NA,1	NA,inf	NA,inf	NA,0.148601	0.000108874	0.000217395
3	chr2:42854169:T:A	42854169	NA,A	NA,T	NA,1	NA,-inf	NA,inf	NA,0.235342	0.000108871	0.000217352
3	chr2:43739138:G:A	43739138	NA,A	NA,G	NA,1	NA,inf	NA,inf	NA,0.17097	0.000108868	0.00021735
3	chr2:43162328:A:G	43162328	NA,G	NA,A	NA,1	NA,-inf	NA,inf	NA,0.179624	0.000108855	0.000217308
3	chr2:43107425:G:A	43107425	NA,A	NA,G	NA,1	NA,inf	NA,inf	NA,0.168153	0.000108841	0.0002173
3	chr2:42850195:C:G	42850195	NA,G	NA,C	NA,1	NA,-inf	NA,inf	NA,0.204076	0.000108816	0.000217239
3	chr2:44008812:A:G	44008812	NA,G	NA,A	NA,1	NA,inf	NA,inf	NA,0.17208	0.000108801	0.000217222
3	chr2:44001242:A:G	44001242	NA,G	NA,A	NA,1	NA,-inf	NA,inf	NA,0.165386	0.000108792	0.000217178
3	chr2:42925295:G:C	42925295	NA,C	NA,G	NA,1	NA,inf	NA,inf	NA,0.162204	0.000108749	0.000217102
3	chr2:43885187:A:AT	43885187	NA,AT	NA,A	NA,1	NA,-inf	NA,inf	NA,0.186424	0.000108731	0.000217047
3	chr2:43607386:T:TA	43607386	NA,TA	NA,T	NA,1	NA,-inf	NA,inf	NA,0.186478	0.000108721	0.000217042
3	chr2:43628160:A:C	43628160	NA,C	NA,A	NA,1	NA,inf	NA,inf	NA,0.171089	0.000108689	0.000216999
3	chr2:43125648:T:A	43125648	NA,A	NA,T	NA,1	NA,-inf	NA,inf	NA,0.194533	0.000108687	0.000217005
3	chr2:43904958:C:T	43904958	NA,T	NA,C	NA,1	NA,-inf	NA,inf	NA,0.193505	0.000108662	0.000216951
3	chr2:43613753:T:C	43613753	NA,C	NA,T	NA,1	NA,-inf	NA,inf	NA,0.197907	0.000108641	0.000216909
3	chr2:43064294:C:T	43064294	NA,T	NA,C	NA,1	NA,-inf	NA,inf	NA,0.187355	0.000108633	0.000216881
3	chr2:43334736:C:G	43334736	NA,G	NA,C	NA,1	NA,-inf	NA,inf	NA,0.190645	0.000108572	0.000216764
3	chr2:42952481:G:A	42952481	NA,A	NA,G	NA,1	NA,-inf	NA,inf	NA,0.18632	0.000108552	0.000216706
3	chr2:43173725:G:C	43173725	NA,C	NA,G	NA,1	NA,inf	NA,inf	NA,0.1669	0.000108486	0.000216591
3	chr2:43629359:C:T	43629359	NA,T	NA,C	NA,1	NA,inf	NA,inf	NA,0.167793	0.000108464	0.000216549
3	chr2:43049858:C:T	43049858	NA,T	NA,C	NA,1	NA,-inf	NA,inf	NA,0.174634	0.000108392	0.000216397
3	chr2:43643493:T:C	43643493	NA,C	NA,T	NA,1	NA,inf	NA,inf	NA,0.156198	0.000108389	0.000216392
3	chr2:43013547:C:G	43013547	NA,G	NA,C	NA,1	NA,-inf	NA,inf	NA,0.216015	0.000108385	0.000216386
3	chr2:43401332:G:A	43401332	NA,A	NA,G	NA,1	NA,inf	NA,inf	NA,0.172504	0.000108384	0.000216402
3	chr2:42750831:T:C	42750831	NA,C	NA,T	NA,1	NA,-inf	NA,inf	NA,0.195214	0.000108331	0.000216279
3	chr2:43545624:T:G	43545624	NA,G	NA,T	NA,1	NA,inf	NA,inf	NA,0.178969	0.000108316	0.000216253
3	chr2:43613307:G:C	43613307	NA,C	NA,G	NA,1	NA,inf	NA,inf	NA,0.1613	0.000108298	0.000216204
3	chr2:43984817:A:G	43984817	NA,G	NA,A	NA,1	NA,inf	NA,inf	NA,0.177913	0.00010829	0.00021624
3	chr2:43769939:T:C	43769939	C,C	T,T	1,1	-inf,-inf	inf,inf	2.94098,0.428692	0.000108259	0.000216088
3	chr2:43766089:T:A	43766089	NA,A	NA,T	NA,1	NA,-inf	NA,inf	NA,0.205397	0.00010825	0.000216125
3	chr2:42947732:T:C	42947732	NA,C	NA,T	NA,1	NA,-inf	NA,inf	NA,0.20492	0.000108246	0.00021611
3	chr2:43094960:G:A	43094960	NA,A	NA,G	NA,1	NA,inf	NA,inf	NA,0.176807	0.000108243	0.0002161
3	chr2:43187666:A:G	43187666	NA,G	NA,A	NA,1	NA,-inf	NA,inf	NA,0.206021	0.000108191	0.000216003
3	chr2:43849217:G:A	43849217	NA,A	NA,G	NA,1	NA,-inf	NA,inf	NA,0.190359	0.000108188	0.000215966
3	chr2:43727185:G:A	43727185	NA,A	NA,G	NA,1	NA,inf	NA,inf	NA,0.160432	0.000108162	0.000215939
3	chr2:43721272:A:G	43721272	NA,G	NA,A	NA,1	NA,-inf	NA,inf	NA,0.170222	0.000108149	0.000215837
3	chr2:43752057:G:C	43752057	NA,C	NA,G	NA,1	NA,-inf	NA,inf	NA,0.178261	0.000108135	0.000215894
3	chr2:43235961:C:T	43235961	NA,T	NA,C	NA,1	NA,inf	NA,inf	NA,0.151069	0.000108121	0.00021584
3	chr2:43267870:C:T	43267870	NA,T	NA,C	NA,1	NA,-inf	NA,inf	NA,0.194241	0.000108075	0.000215782
3	chr2:43970907:T:C	43970907	NA,C	NA,T	NA,1	NA,-inf	NA,inf	NA,0.207637	0.000108053	0.000215719
3	chr2:42739310:G:A	42739310	NA,A	NA,G	NA,1	NA,-inf	NA,inf	NA,0.193577	0.000108045	0.000215707
3	chr2:43788119:C:T	43788119	NA,T	NA,C	NA,1	NA,inf	NA,inf	NA,0.172657	0.000108034	0.000215749
3	chr2:44017837:G:A	44017837	NA,A	NA,G	NA,1	NA,-inf	NA,inf	NA,0.212043	0.000108034	0.000215674
3	chr2:43284619:C:T	43284619	NA,T	NA,C	NA,1	NA,inf	NA,inf	NA,0.167825	0.000108027	0.000215659
3	chr2:43108732:C:T	43108732	NA,T	NA,C	NA,1	NA,inf	NA,inf	NA,0.151919	0.000108011	0.000215658
3	chr2:42903641:C:T	42903641	NA,T	NA,C	NA,1	NA,inf	NA,inf	NA,0.16915	0.000108009	0.000215649
3	chr2:43767241:C:G	43767241	NA,G	NA,C	NA,1	NA,-inf	NA,inf	NA,0.202384	0.000107987	0.000215599
```
